## Supplementary material for "Characterization of shared and ancestry-specific signals driving complex traits using multi-ancestry fine-mapping": susiex_nc3.cs80.cs

```
CS_ID	SNP	BP	REF_ALLELE	ALT_ALLELE	REF_FRQ	BETA	SE	-LOG10P	CS_PIP	OVRL_PIP
1	chr13:70662475:T:A	70662475	A,A	T,T	1,1	-inf,-inf	inf,inf	7.01146,1.14031	0.337435	0.3375
1	chr13:70673367:C:T	70673367	T,T	C,C	1,1	inf,inf	inf,inf	6.92741,1.25352	0.296382	0.296583
1	chr13:70662479:T:A	70662479	A,A	T,T	1,1	-inf,-inf	inf,inf	6.94555,1.13131	0.288073	0.288141
2	chr13:70288327:C:A	70288327	A,A	C,C	1,1	-inf,-inf	inf,inf	2.32443,1.92261	0.0197178	0.0388531
2	chr13:70436019:C:T	70436019	NA,T	NA,C	NA,1	NA,inf	NA,inf	NA,3.03762	0.0176976	0.0351397
2	chr13:70746256:T:C	70746256	NA,C	NA,T	NA,1	NA,inf	NA,inf	NA,2.7025	0.0111589	0.0222272
2	chr13:70708679:A:G	70708679	NA,G	NA,A	NA,1	NA,inf	NA,inf	NA,2.70587	0.00886561	0.0176868
2	chr13:70234858:A:G	70234858	G,G	A,A	1,1	inf,-inf	inf,inf	2.74801,1.11992	0.00776261	0.015464
2	chr13:70236328:C:T	70236328	NA,T	NA,C	NA,1	NA,-inf	NA,inf	NA,2.41756	0.00518449	0.0103272
2	chr13:70784486:C:T	70784486	NA,T	NA,C	NA,1	NA,-inf	NA,inf	NA,2.32261	0.00504115	0.0100718
2	chr13:70278410:G:C	70278410	NA,C	NA,G	NA,1	NA,-inf	NA,inf	NA,2.36658	0.00499034	0.00994217
2	chr13:70526440:G:A	70526440	A,A	G,G	1,1	-inf,-inf	inf,inf	1.91656,0.170532	0.00479204	0.0095581
2	chr13:70332122:A:G	70332122	NA,G	NA,A	NA,1	NA,-inf	NA,inf	NA,2.28486	0.00462411	0.00923602
2	chr13:70595796:G:T	70595796	NA,T	NA,G	NA,1	NA,inf	NA,inf	NA,2.32283	0.00455726	0.00910981
2	chr13:70920334:G:C	70920334	NA,C	NA,G	NA,1	NA,-inf	NA,inf	NA,2.25796	0.00452406	0.00904135
2	chr13:70919396:T:C	70919396	NA,C	NA,T	NA,1	NA,-inf	NA,inf	NA,2.25663	0.00451239	0.00901809
2	chr13:70282229:T:C	70282229	C,C	T,T	1,1	-inf,-inf	inf,inf	2.24997,1.10455	0.00435934	0.00866471
2	chr13:70927664:A:G	70927664	NA,G	NA,A	NA,1	NA,-inf	NA,inf	NA,2.21379	0.003813	0.00762482
2	chr13:70928295:T:C	70928295	NA,C	NA,T	NA,1	NA,-inf	NA,inf	NA,2.18481	0.00362146	0.00724245
2	chr13:70929216:G:T	70929216	NA,T	NA,G	NA,1	NA,-inf	NA,inf	NA,2.18246	0.00360573	0.00721106
2	chr13:70927448:T:A	70927448	NA,A	NA,T	NA,1	NA,-inf	NA,inf	NA,2.11506	0.00318326	0.0063675
2	chr13:70973517:T:C	70973517	C,NA	T,NA	1,NA	inf,NA	inf,NA	1.897,NA	0.00317971	0.00635574
2	chr13:70220217:T:G	70220217	NA,G	NA,T	NA,1	NA,-inf	NA,inf	NA,2.11012	0.00297561	0.00593629
2	chr13:70977975:A:G	70977975	G,NA	A,NA	1,NA	inf,NA	inf,NA	1.85732,NA	0.00292454	0.00584648
2	chr13:70818863:T:C	70818863	NA,C	NA,T	NA,1	NA,inf	NA,inf	NA,2.03449	0.00289898	0.0057995
2	chr13:70299380:C:G	70299380	NA,G	NA,C	NA,1	NA,inf	NA,inf	NA,1.94956	0.00286294	0.00572483
2	chr13:70705288:G:A	70705288	NA,A	NA,G	NA,1	NA,-inf	NA,inf	NA,2.129	0.00283889	0.00568134
2	chr13:70191450:T:TA	70191450	NA,TA	NA,T	NA,1	NA,-inf	NA,inf	NA,2.05289	0.00278713	0.0055612
2	chr13:70212020:C:T	70212020	NA,T	NA,C	NA,1	NA,-inf	NA,inf	NA,2.05314	0.00277457	0.00553616
2	chr13:70354431:A:G	70354431	NA,G	NA,A	NA,1	NA,-inf	NA,inf	NA,2.00016	0.00274466	0.00548753
2	chr13:70371244:C:T	70371244	T,T	C,C	1,1	-inf,inf	inf,inf	0.834259,2.33047	0.00264947	0.00529807
2	chr13:70301929:T:G	70301929	NA,G	NA,T	NA,1	NA,inf	NA,inf	NA,1.93027	0.00263527	0.00527069
2	chr13:70312862:T:A	70312862	NA,A	NA,T	NA,1	NA,inf	NA,inf	NA,1.92622	0.00262893	0.00525761
2	chr13:70818301:T:C	70818301	NA,C	NA,T	NA,1	NA,inf	NA,inf	NA,1.97793	0.00261073	0.00522359
2	chr13:70351617:T:C	70351617	NA,C	NA,T	NA,1	NA,-inf	NA,inf	NA,1.97269	0.00260855	0.00521578
2	chr13:70286083:A:G	70286083	NA,G	NA,A	NA,1	NA,-inf	NA,inf	NA,2.04373	0.00260223	0.00519092
2	chr13:70339309:T:C	70339309	NA,C	NA,T	NA,1	NA,-inf	NA,inf	NA,1.96979	0.00258551	0.00516977
2	chr13:70346614:A:C	70346614	NA,C	NA,A	NA,1	NA,-inf	NA,inf	NA,1.96016	0.00253992	0.00507875
2	chr13:70250240:TCA:T	70250240	NA,T	NA,TCA	NA,1	NA,-inf	NA,inf	NA,2.00854	0.00245376	0.00489549
2	chr13:70829475:A:G	70829475	NA,G	NA,A	NA,1	NA,inf	NA,inf	NA,1.89519	0.0024535	0.00490879
2	chr13:71058240:T:C	71058240	NA,C	NA,T	NA,1	NA,inf	NA,inf	NA,1.89929	0.002443	0.0048881
2	chr13:70721603:G:A	70721603	A,A	G,G	1,1	inf,inf	inf,inf	2.15376,0.326955	0.00237491	0.00474792
2	chr13:70718138:T:C	70718138	C,C	T,T	1,1	inf,inf	inf,inf	2.06687,1.00234	0.00236986	0.00474142
2	chr13:70813457:G:A	70813457	NA,A	NA,G	NA,1	NA,inf	NA,inf	NA,1.87197	0.00235082	0.00470358
2	chr13:71030952:T:TA	71030952	NA,TA	NA,T	NA,1	NA,-inf	NA,inf	NA,1.87038	0.00224169	0.00448553
2	chr13:70726927:A:G	70726927	NA,G	NA,A	NA,1	NA,-inf	NA,inf	NA,2.03692	0.00222258	0.00444928
2	chr13:70308976:C:CAT	70308976	NA,CAT	NA,C	NA,1	NA,inf	NA,inf	NA,1.76033	0.002046	0.00409281
2	chr13:71005228:C:G	71005228	G,NA	C,NA	1,NA	inf,NA	inf,NA	1.69051,NA	0.00196042	0.00392123
2	chr13:70737334:T:C	70737334	C,C	T,T	1,1	inf,inf	inf,inf	1.78208,0.334884	0.00192619	0.00385045
2	chr13:70736875:C:T	70736875	T,T	C,C	1,1	inf,inf	inf,inf	1.74652,0.278269	0.00191983	0.00383758
2	chr13:70848521:T:G	70848521	NA,G	NA,T	NA,1	NA,-inf	NA,inf	NA,1.80312	0.00191677	0.00383575
2	chr13:70726136:T:C	70726136	C,C	T,T	1,1	inf,inf	inf,inf	1.68583,0.612749	0.00185185	0.00370174
2	chr13:71027740:C:T	71027740	T,T	C,C	1,1	inf,-inf	inf,inf	0.699206,2.18098	0.00183759	0.00367683
2	chr13:70721907:C:T	70721907	T,T	C,C	1,1	inf,inf	inf,inf	1.96956,0.772847	0.00182744	0.00365491
2	chr13:70532397:C:T	70532397	T,T	C,C	1,1	-inf,-inf	inf,inf	1.40002,0.241216	0.00180737	0.00361044
2	chr13:70741197:TAATAA:T	70741197	T,T	TAATAA,TAATAA	1,1	inf,inf	inf,inf	1.72103,0.286613	0.00179597	0.00359023
2	chr13:70206148:A:G	70206148	G,G	A,A	1,1	inf,-inf	inf,inf	2.53341,0.895793	0.0017879	0.00358028
2	chr13:70531471:T:G	70531471	G,G	T,T	1,1	-inf,-inf	inf,inf	1.42574,0.173713	0.00177056	0.00353695
2	chr13:70723416:A:G	70723416	NA,G	NA,A	NA,1	NA,-inf	NA,inf	NA,1.88768	0.0017109	0.00342576
2	chr13:70272333:G:A	70272333	NA,A	NA,G	NA,1	NA,-inf	NA,inf	NA,1.79047	0.00164347	0.00328073
2	chr13:70723022:C:T	70723022	T,NA	C,NA	1,NA	inf,NA	inf,NA	2.06355,NA	0.00160379	0.00321237
2	chr13:70917365:C:G	70917365	NA,G	NA,C	NA,1	NA,-inf	NA,inf	NA,1.73121	0.00159434	0.00319161
2	chr13:70627287:C:T	70627287	T,NA	C,NA	1,NA	inf,NA	inf,NA	1.29669,NA	0.00156656	0.00313271
2	chr13:70984707:A:G	70984707	G,G	A,A	1,1	-inf,-inf	inf,inf	0.262807,2.38124	0.0015586	0.00311883
2	chr13:70195907:C:T	70195907	NA,T	NA,C	NA,1	NA,-inf	NA,inf	NA,1.75071	0.00155814	0.00311166
2	chr13:70961531:T:G	70961531	G,G	T,T	1,1	inf,-inf	inf,inf	0.0784305,2.56001	0.00155527	0.00311337
2	chr13:70756709:G:A	70756709	NA,A	NA,G	NA,1	NA,inf	NA,inf	NA,1.65878	0.00154674	0.00309599
2	chr13:70564602:C:T	70564602	T,NA	C,NA	1,NA	-inf,NA	inf,NA	2.62066,NA	0.00148712	0.00299428
2	chr13:70278747:T:C	70278747	C,NA	T,NA	1,NA	inf,NA	inf,NA	1.79219,NA	0.00148674	0.00297555
2	chr13:70183386:A:G	70183386	G,NA	A,NA	1,NA	-inf,NA	inf,NA	2.03652,NA	0.00148219	0.00296448
2	chr13:70986763:G:A	70986763	A,A	G,G	1,1	-inf,-inf	inf,inf	0.309531,2.30324	0.00143325	0.00286815
2	chr13:70344724:T:C	70344724	NA,C	NA,T	NA,1	NA,inf	NA,inf	NA,1.62047	0.00143082	0.00286402
2	chr13:70528360:G:A	70528360	A,A	G,G	1,1	-inf,-inf	inf,inf	1.30926,0.231872	0.00140542	0.00280815
2	chr13:70438496:A:G	70438496	G,G	A,A	1,1	inf,inf	inf,inf	2.63378,0.422575	0.00140384	0.00281545
2	chr13:70354173:G:A	70354173	NA,A	NA,G	NA,1	NA,-inf	NA,inf	NA,1.64017	0.00137076	0.00274453
2	chr13:70374063:T:C	70374063	NA,C	NA,T	NA,1	NA,-inf	NA,inf	NA,1.64277	0.00136728	0.00273762
2	chr13:70802451:C:T	70802451	T,T	C,C	1,1	-inf,-inf	inf,inf	0.90404,1.68518	0.00136636	0.00273395
2	chr13:70335074:G:A	70335074	NA,A	NA,G	NA,1	NA,-inf	NA,inf	NA,1.61487	0.00135869	0.00271861
2	chr13:70724118:A:AT	70724118	NA,AT	NA,A	NA,1	NA,-inf	NA,inf	NA,1.70956	0.00135189	0.00270709
2	chr13:70480949:T:C	70480949	NA,C	NA,T	NA,1	NA,inf	NA,inf	NA,1.64531	0.00132162	0.00264619
2	chr13:70475831:A:G	70475831	G,G	A,A	1,1	inf,inf	inf,inf	2.71668,0.204152	0.00130218	0.00261059
2	chr13:70869276:C:T	70869276	T,T	C,C	1,1	inf,inf	inf,inf	2.30494,0.056231	0.00129675	0.00259545
2	chr13:70937096:T:G	70937096	G,NA	T,NA	1,NA	-inf,NA	inf,NA	1.54342,NA	0.00129382	0.00258929
2	chr13:70293958:C:T	70293958	NA,T	NA,C	NA,1	NA,inf	NA,inf	NA,1.51901	0.00123627	0.00247428
2	chr13:70741115:A:G	70741115	G,G	A,A	1,1	inf,inf	inf,inf	1.58442,0.211269	0.00120897	0.0024176
2	chr13:70809920:C:T	70809920	NA,T	NA,C	NA,1	NA,inf	NA,inf	NA,1.506	0.00119945	0.00240128
2	chr13:70874406:CT:C	70874406	C,C	CT,CT	1,1	inf,inf	inf,inf	2.25499,0.0375419	0.00116839	0.00233868
2	chr13:71139444:G:T	71139444	NA,T	NA,G	NA,1	NA,inf	NA,inf	NA,1.48327	0.00116539	0.00233316
2	chr13:70703708:A:T	70703708	NA,T	NA,A	NA,1	NA,-inf	NA,inf	NA,1.65442	0.00115448	0.00231246
2	chr13:70432522:T:A	70432522	NA,A	NA,T	NA,1	NA,-inf	NA,inf	NA,1.50241	0.00115376	0.00231033
2	chr13:70262972:G:A	70262972	NA,A	NA,G	NA,1	NA,-inf	NA,inf	NA,1.59293	0.00115354	0.00230363
2	chr13:70368391:C:T	70368391	T,NA	C,NA	1,NA	inf,NA	inf,NA	1.85955,NA	0.00112226	0.00224788
2	chr13:70177461:A:C	70177461	C,C	A,A	1,1	-inf,inf	inf,inf	0.910469,1.76832	0.00111512	0.00222924
2	chr13:70913594:G:T	70913594	T,T	G,G	1,1	inf,inf	inf,inf	1.66821,1.49268	0.00111085	0.00222873
2	chr13:70220580:C:T	70220580	T,T	C,C	1,1	-inf,inf	inf,inf	2.30928,0.687801	0.00110819	0.00221862
2	chr13:70937183:A:G	70937183	NA,G	NA,A	NA,1	NA,-inf	NA,inf	NA,1.53261	0.00110261	0.00220783
2	chr13:70738156:A:T	70738156	NA,T	NA,A	NA,1	NA,inf	NA,inf	NA,1.39995	0.00110212	0.00220623
2	chr13:70868856:A:G	70868856	G,NA	A,NA	1,NA	inf,NA	inf,NA	1.59811,NA	0.00109586	0.0021936
2	chr13:70738234:T:C	70738234	C,C	T,T	1,1	-inf,inf	inf,inf	1.80379,0.113424	0.00108616	0.00217249
2	chr13:70737147:C:T	70737147	T,T	C,C	1,1	-inf,-inf	inf,inf	1.78615,0.0813209	0.0010745	0.00214913
2	chr13:70316218:T:C	70316218	NA,C	NA,T	NA,1	NA,-inf	NA,inf	NA,1.508	0.00106169	0.00212609
2	chr13:70549267:T:C	70549267	NA,C	NA,T	NA,1	NA,inf	NA,inf	NA,1.53158	0.00106123	0.00212513
2	chr13:70427811:C:CT	70427811	NA,CT	NA,C	NA,1	NA,inf	NA,inf	NA,1.4414	0.00105784	0.00211746
2	chr13:71119635:A:G	71119635	NA,G	NA,A	NA,1	NA,inf	NA,inf	NA,1.42507	0.00104239	0.00208704
2	chr13:70261568:A:G	70261568	NA,G	NA,A	NA,1	NA,-inf	NA,inf	NA,1.52963	0.00103192	0.00206105
2	chr13:70300018:A:G	70300018	NA,G	NA,A	NA,1	NA,-inf	NA,inf	NA,1.41108	0.00102701	0.0020561
2	chr13:71088361:T:C	71088361	NA,C	NA,T	NA,1	NA,inf	NA,inf	NA,1.39318	0.00102545	0.0020532
2	chr13:70731071:C:T	70731071	T,T	C,C	1,1	inf,-inf	inf,inf	1.45039,0.727926	0.00102076	0.00204244
2	chr13:70308474:T:C	70308474	C,NA	T,NA	1,NA	inf,NA	inf,NA	1.48571,NA	0.00101906	0.00203952
2	chr13:70377978:G:A	70377978	NA,A	NA,G	NA,1	NA,inf	NA,inf	NA,1.38537	0.00100765	0.00201696
2	chr13:70731106:G:T	70731106	T,T	G,G	1,1	inf,-inf	inf,inf	1.43933,0.737995	0.00100686	0.00201465
2	chr13:70737589:T:C	70737589	C,C	T,T	1,1	-inf,inf	inf,inf	1.77715,0.0797737	0.00100329	0.00200683
2	chr13:70702134:G:A	70702134	NA,A	NA,G	NA,1	NA,inf	NA,inf	NA,1.48942	0.0010009	0.00200428
2	chr13:70766000:C:T	70766000	NA,T	NA,C	NA,1	NA,-inf	NA,inf	NA,1.47535	0.000999177	0.0020006
2	chr13:70709163:G:A	70709163	NA,A	NA,G	NA,1	NA,inf	NA,inf	NA,1.4816	0.000995074	0.00199271
2	chr13:70873092:G:A	70873092	A,NA	G,NA	1,NA	inf,NA	inf,NA	1.49526,NA	0.000992987	0.00198764
2	chr13:70270148:T:C	70270148	NA,C	NA,T	NA,1	NA,-inf	NA,inf	NA,1.50051	0.000983978	0.0019654
2	chr13:70247722:G:A	70247722	A,A	G,G	1,1	inf,inf	inf,inf	2.00055,0.571201	0.000983588	0.00196912
2	chr13:70745832:G:C	70745832	NA,C	NA,G	NA,1	NA,inf	NA,inf	NA,1.39685	0.000970127	0.00194245
2	chr13:70315118:A:C	70315118	NA,C	NA,A	NA,1	NA,inf	NA,inf	NA,1.37611	0.000969815	0.00194124
2	chr13:70793246:T:C	70793246	C,C	T,T	1,1	inf,inf	inf,inf	1.60134,0.739575	0.000963343	0.00192821
2	chr13:70718928:T:C	70718928	C,C	T,T	1,1	inf,inf	inf,inf	2.02652,0.0301948	0.000944612	0.00189008
2	chr13:70737473:G:A	70737473	A,A	G,G	1,1	-inf,inf	inf,inf	1.74245,0.0992993	0.000933829	0.00186797
2	chr13:70967360:T:C	70967360	NA,C	NA,T	NA,1	NA,inf	NA,inf	NA,1.3349	0.000932776	0.00186762
2	chr13:70166072:C:T	70166072	NA,T	NA,C	NA,1	NA,-inf	NA,inf	NA,1.35504	0.000925321	0.0018526
2	chr13:70582880:T:C	70582880	C,NA	T,NA	1,NA	inf,NA	inf,NA	0.822938,NA	0.000923301	0.00184657
2	chr13:70967951:C:T	70967951	NA,T	NA,C	NA,1	NA,inf	NA,inf	NA,1.32927	0.00091916	0.00184039
2	chr13:70714040:A:G	70714040	NA,G	NA,A	NA,1	NA,inf	NA,inf	NA,1.42506	0.00090278	0.00180796
2	chr13:70568931:G:A	70568931	A,A	G,G	1,1	inf,inf	inf,inf	4.56066,0.108629	0.000902766	0.0020783
2	chr13:70314767:A:G	70314767	NA,G	NA,A	NA,1	NA,-inf	NA,inf	NA,1.43132	0.000901856	0.00180282
2	chr13:70722831:T:C	70722831	NA,C	NA,T	NA,1	NA,-inf	NA,inf	NA,1.5052	0.000894286	0.00179126
2	chr13:70951682:C:G	70951682	NA,G	NA,C	NA,1	NA,inf	NA,inf	NA,1.34328	0.000884734	0.00177169
2	chr13:70726788:A:G	70726788	G,G	A,A	1,1	inf,-inf	inf,inf	1.92866,0.0791131	0.000856605	0.00171394
2	chr13:70251234:A:T	70251234	T,T	A,A	1,1	inf,-inf	inf,inf	2.29894,0.284879	0.000855671	0.00171236
2	chr13:70870863:G:A	70870863	A,A	G,G	1,1	inf,-inf	inf,inf	2.0655,0.0822271	0.000847194	0.00169605
2	chr13:70257240:T:C	70257240	NA,C	NA,T	NA,1	NA,-inf	NA,inf	NA,1.41358	0.000846977	0.00169203
2	chr13:70604691:T:C	70604691	C,NA	T,NA	1,NA	inf,NA	inf,NA	0.784658,NA	0.000841742	0.00168355
2	chr13:70706225:C:T	70706225	NA,T	NA,C	NA,1	NA,-inf	NA,inf	NA,1.46636	0.000839015	0.00168077
2	chr13:70814619:G:A	70814619	NA,A	NA,G	NA,1	NA,inf	NA,inf	NA,1.32927	0.000833918	0.00166995
2	chr13:71065485:A:T	71065485	NA,T	NA,A	NA,1	NA,inf	NA,inf	NA,1.3441	0.000829516	0.00166104
2	chr13:70958831:G:T	70958831	NA,T	NA,G	NA,1	NA,-inf	NA,inf	NA,1.34408	0.000827612	0.00165736
2	chr13:70740504:G:T	70740504	T,T	G,G	1,1	-inf,inf	inf,inf	1.68589,0.111809	0.000820786	0.00164196
2	chr13:70877705:C:A	70877705	A,NA	C,NA	1,NA	inf,NA	inf,NA	1.36321,NA	0.000818337	0.00163809
2	chr13:70794379:A:G	70794379	NA,G	NA,A	NA,1	NA,-inf	NA,inf	NA,1.3241	0.000806467	0.00161477
2	chr13:70268806:C:G	70268806	NA,G	NA,C	NA,1	NA,-inf	NA,inf	NA,1.36931	0.000805223	0.00160902
2	chr13:70310805:T:C	70310805	NA,C	NA,T	NA,1	NA,inf	NA,inf	NA,1.26474	0.000795141	0.00159183
2	chr13:70912874:C:T	70912874	T,NA	C,NA	1,NA	-inf,NA	inf,NA	1.26593,NA	0.000792984	0.00158729
2	chr13:70206701:CATT:C	70206701	C,C	CATT,CATT	1,1	-inf,inf	inf,inf	2.14459,0.661958	0.000781642	0.00156514
2	chr13:70950090:T:C	70950090	NA,C	NA,T	NA,1	NA,inf	NA,inf	NA,1.26034	0.000777185	0.00155632
2	chr13:70702128:T:C	70702128	NA,C	NA,T	NA,1	NA,-inf	NA,inf	NA,1.4194	0.000775448	0.00155346
2	chr13:70302594:A:G	70302594	NA,G	NA,A	NA,1	NA,-inf	NA,inf	NA,1.27241	0.0007733	0.00154837
2	chr13:70589596:C:T	70589596	NA,T	NA,C	NA,1	NA,-inf	NA,inf	NA,1.18265	0.000771281	0.00154415
2	chr13:71158609:C:T	71158609	T,NA	C,NA	1,NA	-inf,NA	inf,NA	1.66601,NA	0.000770543	0.0015442
2	chr13:70721821:A:C	70721821	NA,C	NA,A	NA,1	NA,-inf	NA,inf	NA,1.42402	0.000769251	0.00154092
2	chr13:70322228:C:T	70322228	NA,T	NA,C	NA,1	NA,inf	NA,inf	NA,1.26205	0.000765101	0.0015319
2	chr13:70986206:A:G	70986206	G,NA	A,NA	1,NA	inf,NA	inf,NA	1.55409,NA	0.000757321	0.00151697
2	chr13:70929906:G:A	70929906	A,NA	G,NA	1,NA	inf,NA	inf,NA	1.57856,NA	0.000755354	0.00151305
2	chr13:70929507:C:G	70929507	G,NA	C,NA	1,NA	inf,NA	inf,NA	1.57469,NA	0.000750434	0.00150319
2	chr13:70911182:A:G	70911182	G,NA	A,NA	1,NA	-inf,NA	inf,NA	1.49975,NA	0.000750381	0.00150294
2	chr13:70710961:ACTT:A	70710961	NA,A	NA,ACTT	NA,1	NA,-inf	NA,inf	NA,1.28289	0.000748715	0.00149936
2	chr13:70229655:A:C	70229655	C,C	A,A	1,1	-inf,inf	inf,inf	2.08906,0.57414	0.000748473	0.00149792
2	chr13:70709240:A:G	70709240	NA,G	NA,A	NA,1	NA,inf	NA,inf	NA,1.31576	0.000746016	0.00149413
2	chr13:70666334:C:G	70666334	G,NA	C,NA	1,NA	inf,NA	inf,NA	0.720164,NA	0.000743308	0.00148677
2	chr13:70281644:T:G	70281644	G,G	T,T	1,1	-inf,-inf	inf,inf	2.00404,0.0689336	0.000743267	0.0014832
2	chr13:70796788:G:T	70796788	NA,T	NA,G	NA,1	NA,-inf	NA,inf	NA,1.27624	0.000742466	0.00148668
2	chr13:70959849:A:T	70959849	T,T	A,A	1,1	inf,-inf	inf,inf	0.0607526,2.18567	0.000737834	0.00147763
2	chr13:70253891:G:A	70253891	A,A	G,G	1,1	inf,-inf	inf,inf	2.23453,0.28218	0.000737621	0.0014763
2	chr13:70207627:GC:G	70207627	G,G	GC,GC	1,1	inf,-inf	inf,inf	2.18478,0.686273	0.000737358	0.00147713
2	chr13:70237155:A:G	70237155	NA,G	NA,A	NA,1	NA,inf	NA,inf	NA,1.22632	0.000734668	0.00147093
2	chr13:70795634:T:C	70795634	NA,C	NA,T	NA,1	NA,-inf	NA,inf	NA,1.26936	0.000733624	0.00146898
2	chr13:70939360:C:T	70939360	NA,T	NA,C	NA,1	NA,inf	NA,inf	NA,1.19697	0.000731852	0.00146538
2	chr13:70171481:A:T	70171481	NA,T	NA,A	NA,1	NA,inf	NA,inf	NA,1.32093	0.000720685	0.00144133
2	chr13:70710938:T:C	70710938	NA,C	NA,T	NA,1	NA,-inf	NA,inf	NA,1.26038	0.000719493	0.00144086
2	chr13:70972123:T:G	70972123	G,NA	T,NA	1,NA	inf,NA	inf,NA	1.57335,NA	0.000714717	0.00143219
2	chr13:70292310:A:G	70292310	NA,G	NA,A	NA,1	NA,-inf	NA,inf	NA,1.20766	0.000704091	0.00140998
2	chr13:70282349:C:T	70282349	T,T	C,C	1,1	-inf,-inf	inf,inf	1.9708,0.0729673	0.000695579	0.00138811
2	chr13:70924370:G:A	70924370	A,NA	G,NA	1,NA	inf,NA	inf,NA	1.52393,NA	0.000695063	0.00139226
2	chr13:70177334:G:A	70177334	A,A	G,G	1,1	-inf,inf	inf,inf	0.832373,1.58227	0.000694333	0.00138841
2	chr13:70314461:G:A	70314461	NA,A	NA,G	NA,1	NA,inf	NA,inf	NA,1.18515	0.00069102	0.00138347
2	chr13:70309980:C:T	70309980	T,NA	C,NA	1,NA	inf,NA	inf,NA	1.40181,NA	0.000687599	0.0013768
2	chr13:70214402:T:A	70214402	A,A	T,T	1,1	-inf,inf	inf,inf	2.07837,0.65346	0.000686534	0.00137476
2	chr13:71161980:A:G	71161980	NA,G	NA,A	NA,1	NA,inf	NA,inf	NA,1.18838	0.000685335	0.00137237
2	chr13:70960568:T:C	70960568	C,C	T,T	1,1	inf,-inf	inf,inf	0.0677366,2.14185	0.000683458	0.00136877
2	chr13:70931699:C:T	70931699	T,NA	C,NA	1,NA	inf,NA	inf,NA	1.51791,NA	0.000677803	0.00135774
2	chr13:70791570:A:C	70791570	NA,C	NA,A	NA,1	NA,-inf	NA,inf	NA,1.22295	0.00067621	0.00135407
2	chr13:70932402:A:G	70932402	G,NA	A,NA	1,NA	inf,NA	inf,NA	1.51513,NA	0.000674657	0.00135144
2	chr13:70963197:A:G	70963197	NA,G	NA,A	NA,1	NA,inf	NA,inf	NA,1.16573	0.000669737	0.00134114
2	chr13:70968520:C:T	70968520	NA,T	NA,C	NA,1	NA,inf	NA,inf	NA,1.17839	0.000665269	0.00133219
2	chr13:70191980:G:A	70191980	NA,A	NA,G	NA,1	NA,inf	NA,inf	NA,1.27335	0.000661638	0.0013231
2	chr13:70169320:T:C	70169320	NA,C	NA,T	NA,1	NA,inf	NA,inf	NA,1.24831	0.000659949	0.00132008
2	chr13:70336113:C:A	70336113	A,NA	C,NA	1,NA	inf,NA	inf,NA	1.306,NA	0.000654618	0.00131058
2	chr13:70934895:C:T	70934895	T,NA	C,NA	1,NA	inf,NA	inf,NA	1.49923,NA	0.00065367	0.00130942
2	chr13:71111874:A:G	71111874	NA,G	NA,A	NA,1	NA,inf	NA,inf	NA,1.16036	0.000652595	0.00130687
2	chr13:70934728:T:C	70934728	C,NA	T,NA	1,NA	inf,NA	inf,NA	1.49809,NA	0.000652454	0.00130698
2	chr13:70301903:A:G	70301903	NA,G	NA,A	NA,1	NA,inf	NA,inf	NA,1.14494	0.000637985	0.0012775
2	chr13:70828342:A:G	70828342	NA,G	NA,A	NA,1	NA,-inf	NA,inf	NA,1.16986	0.000636639	0.00127492
2	chr13:70704918:T:A	70704918	NA,A	NA,T	NA,1	NA,-inf	NA,inf	NA,1.31015	0.00063528	0.00127276
2	chr13:70313749:G:A	70313749	NA,A	NA,G	NA,1	NA,inf	NA,inf	NA,1.13672	0.000635016	0.00127139
2	chr13:70219105:T:C	70219105	C,C	T,T	1,1	-inf,inf	inf,inf	1.99017,0.682468	0.000615985	0.00123348
2	chr13:70995368:A:G	70995368	G,NA	A,NA	1,NA	inf,NA	inf,NA	1.28051,NA	0.000612203	0.00122589
2	chr13:70717987:A:G	70717987	G,G	A,A	1,1	inf,inf	inf,inf	1.41775,0.511818	0.000611361	0.00122345
2	chr13:70341093:C:T	70341093	NA,T	NA,C	NA,1	NA,inf	NA,inf	NA,1.14167	0.000609683	0.00122095
2	chr13:71105823:G:A	71105823	A,NA	G,NA	1,NA	inf,NA	inf,NA	1.28325,NA	0.0006092	0.00121983
2	chr13:70205042:A:T	70205042	T,T	A,A	1,1	-inf,inf	inf,inf	2.02788,0.629981	0.000607641	0.00121683
2	chr13:70339357:C:A	70339357	NA,A	NA,C	NA,1	NA,inf	NA,inf	NA,1.13863	0.00060654	0.00121465
2	chr13:70390319:C:A	70390319	NA,A	NA,C	NA,1	NA,-inf	NA,inf	NA,1.098	0.000602173	0.00120599
2	chr13:70783545:T:C	70783545	NA,C	NA,T	NA,1	NA,-inf	NA,inf	NA,1.15395	0.000601563	0.00120463
2	chr13:70459083:C:T	70459083	T,NA	C,NA	1,NA	-inf,NA	inf,NA	1.65775,NA	0.000599461	0.00120179
2	chr13:70303865:T:C	70303865	NA,C	NA,T	NA,1	NA,inf	NA,inf	NA,1.11107	0.000598849	0.00119917
2	chr13:70786667:G:A	70786667	NA,A	NA,G	NA,1	NA,-inf	NA,inf	NA,1.1434	0.000595992	0.00119346
2	chr13:70869190:TG:T	70869190	T,T	TG,TG	1,1	-inf,inf	inf,inf	1.84151,0.438466	0.000595366	0.0011926
2	chr13:71128691:G:A	71128691	NA,A	NA,G	NA,1	NA,inf	NA,inf	NA,1.1029	0.000591234	0.00118403
2	chr13:70960403:A:G	70960403	G,G	A,A	1,1	inf,-inf	inf,inf	0.0774327,2.05575	0.000589966	0.00118157
2	chr13:70732021:G:A	70732021	A,A	G,G	1,1	inf,inf	inf,inf	1.45592,0.170697	0.000589155	0.00117894
2	chr13:70457465:C:T	70457465	T,NA	C,NA	1,NA	-inf,NA	inf,NA	1.64822,NA	0.00058824	0.0011793
2	chr13:70943291:C:T	70943291	NA,T	NA,C	NA,1	NA,inf	NA,inf	NA,1.07892	0.000587411	0.0011763
2	chr13:70174725:C:T	70174725	NA,T	NA,C	NA,1	NA,-inf	NA,inf	NA,1.16635	0.000582929	0.00116727
2	chr13:70343064:A:G	70343064	NA,G	NA,A	NA,1	NA,inf	NA,inf	NA,1.11568	0.000581601	0.00116473
2	chr13:70972426:G:A	70972426	NA,A	NA,G	NA,1	NA,inf	NA,inf	NA,1.10415	0.000580029	0.0011616
2	chr13:71026102:G:A	71026102	NA,A	NA,G	NA,1	NA,inf	NA,inf	NA,1.10209	0.000580025	0.00116159
2	chr13:70252056:T:C	70252056	NA,C	NA,T	NA,1	NA,-inf	NA,inf	NA,1.18576	0.00057888	0.00115762
2	chr13:70791975:C:T	70791975	T,T	C,C	1,1	inf,inf	inf,inf	1.37351,0.711162	0.000577868	0.00115688
2	chr13:70628036:A:T	70628036	T,NA	A,NA	1,NA	inf,NA	inf,NA	0.626417,NA	0.000575421	0.00115112
2	chr13:70268863:A:C	70268863	NA,C	NA,A	NA,1	NA,inf	NA,inf	NA,1.00846	0.000571107	0.00114331
2	chr13:70968071:A:G	70968071	G,G	A,A	1,1	inf,-inf	inf,inf	0.0455204,2.01067	0.000570165	0.00114183
2	chr13:70326167:C:T	70326167	NA,T	NA,C	NA,1	NA,inf	NA,inf	NA,1.0857	0.000569597	0.00114055
2	chr13:70332752:G:C	70332752	NA,C	NA,G	NA,1	NA,inf	NA,inf	NA,1.09736	0.000565804	0.0011331
2	chr13:70302394:T:C	70302394	NA,C	NA,T	NA,1	NA,inf	NA,inf	NA,1.07685	0.00056524	0.00113189
2	chr13:70600634:C:T	70600634	NA,T	NA,C	NA,1	NA,inf	NA,inf	NA,1.15184	0.000561394	0.00112444
2	chr13:70336749:C:T	70336749	NA,T	NA,C	NA,1	NA,inf	NA,inf	NA,1.08949	0.000561107	0.00112369
2	chr13:70332875:A:G	70332875	NA,G	NA,A	NA,1	NA,inf	NA,inf	NA,1.08992	0.00055871	0.0011189
2	chr13:70936833:C:A	70936833	NA,A	NA,C	NA,1	NA,inf	NA,inf	NA,1.05061	0.000558584	0.00111859
2	chr13:70303915:C:T	70303915	NA,T	NA,C	NA,1	NA,inf	NA,inf	NA,1.07	0.000558456	0.00111831
2	chr13:70300973:G:A	70300973	NA,A	NA,G	NA,1	NA,inf	NA,inf	NA,1.06958	0.000558181	0.00111775
2	chr13:70705123:T:C	70705123	C,C	T,T	1,1	-inf,inf	inf,inf	2.50782,1.2214	0.00055748	0.00113774
2	chr13:70726190:A:G	70726190	G,G	A,A	1,1	-inf,-inf	inf,inf	1.11038,0.980533	0.000555952	0.00111299
2	chr13:70844053:C:T	70844053	NA,T	NA,C	NA,1	NA,-inf	NA,inf	NA,1.08461	0.000555937	0.00111332
2	chr13:70717553:T:C	70717553	NA,C	NA,T	NA,1	NA,-inf	NA,inf	NA,1.09066	0.000554104	0.00110972
2	chr13:70968478:C:T	70968478	NA,T	NA,C	NA,1	NA,inf	NA,inf	NA,1.06967	0.00055073	0.00110292
2	chr13:70334900:C:T	70334900	NA,T	NA,C	NA,1	NA,inf	NA,inf	NA,1.07843	0.000548035	0.00109752
2	chr13:70299396:T:G	70299396	NA,G	NA,T	NA,1	NA,inf	NA,inf	NA,1.05902	0.000548009	0.00109739
2	chr13:70337657:G:A	70337657	NA,A	NA,G	NA,1	NA,inf	NA,inf	NA,1.07745	0.000547119	0.00109569
2	chr13:70304510:G:A	70304510	NA,A	NA,G	NA,1	NA,inf	NA,inf	NA,1.06782	0.000545326	0.00109193
2	chr13:70204085:T:C	70204085	C,C	T,T	1,1	-inf,inf	inf,inf	1.94565,0.658209	0.000544819	0.00109102
2	chr13:70714228:GA:G	70714228	G,G	GA,GA	1,1	inf,inf	inf,inf	1.38157,1.27322	0.000544393	0.00109196
2	chr13:70302110:GTA:G	70302110	NA,G	NA,GTA	NA,1	NA,inf	NA,inf	NA,1.05258	0.000542026	0.00108541
2	chr13:71065631:G:A	71065631	NA,A	NA,G	NA,1	NA,-inf	NA,inf	NA,1.09237	0.000542015	0.00108551
2	chr13:70773405:G:A	70773405	A,A	G,G	1,1	inf,inf	inf,inf	1.31077,0.751853	0.000541135	0.00108337
2	chr13:70715725:A:T	70715725	T,T	A,A	1,1	-inf,-inf	inf,inf	3.7321,1.57606	0.000537471	0.00166372
2	chr13:70358704:G:C	70358704	NA,C	NA,G	NA,1	NA,inf	NA,inf	NA,1.06659	0.000536775	0.00107498
2	chr13:70529234:G:A	70529234	NA,A	NA,G	NA,1	NA,-inf	NA,inf	NA,1.16486	0.000536099	0.0010739
2	chr13:70942721:C:T	70942721	NA,T	NA,C	NA,1	NA,inf	NA,inf	NA,1.02509	0.000534742	0.00107086
2	chr13:70556027:T:C	70556027	C,C	T,T	1,1	inf,inf	inf,inf	3.85854,0.463443	0.000533545	0.00116172
2	chr13:70361715:T:C	70361715	NA,C	NA,T	NA,1	NA,inf	NA,inf	NA,1.06366	0.000531242	0.00106392
2	chr13:70184426:T:A	70184426	NA,A	NA,T	NA,1	NA,inf	NA,inf	NA,1.14314	0.000530632	0.00106132
2	chr13:70564001:G:A	70564001	NA,A	NA,G	NA,1	NA,inf	NA,inf	NA,1.18614	0.000527068	0.00105592
2	chr13:71134057:G:A	71134057	NA,A	NA,G	NA,1	NA,-inf	NA,inf	NA,1.06447	0.000527041	0.00105548
2	chr13:70329873:T:G	70329873	NA,G	NA,T	NA,1	NA,inf	NA,inf	NA,1.03906	0.000526557	0.00105439
2	chr13:70167280:C:G	70167280	G,G	C,C	1,1	-inf,inf	inf,inf	0.781826,1.4302	0.00052413	0.00104816
2	chr13:70729131:A:C	70729131	C,C	A,A	1,1	-inf,-inf	inf,inf	1.42352,0.402507	0.000523924	0.00104848
2	chr13:70236091:G:A	70236091	A,A	G,G	1,1	inf,-inf	inf,inf	1.96222,0.526744	0.000523046	0.00104698
2	chr13:70176374:A:G	70176374	NA,G	NA,A	NA,1	NA,inf	NA,inf	NA,1.12843	0.000521301	0.00104282
2	chr13:70366918:G:T	70366918	T,T	G,G	1,1	-inf,inf	inf,inf	1.74195,0.563472	0.000520871	0.00104365
2	chr13:70342043:A:T	70342043	NA,T	NA,A	NA,1	NA,inf	NA,inf	NA,1.04564	0.00051722	0.00103583
2	chr13:71127201:G:T	71127201	NA,T	NA,G	NA,1	NA,inf	NA,inf	NA,1.03638	0.000513827	0.00102912
2	chr13:71010250:T:C	71010250	C,C	T,T	1,1	inf,-inf	inf,inf	0.0694327,2.01628	0.000513635	0.00102862
2	chr13:70469732:A:G	70469732	G,NA	A,NA	1,NA	-inf,NA	inf,NA	1.56337,NA	0.000510576	0.0010236
2	chr13:70867841:T:C	70867841	C,C	T,T	1,1	inf,-inf	inf,inf	1.82871,0.00676215	0.000505933	0.00101307
2	chr13:71138344:A:G	71138344	NA,G	NA,A	NA,1	NA,-inf	NA,inf	NA,1.03358	0.000500501	0.00100235
2	chr13:71128035:T:A	71128035	NA,A	NA,T	NA,1	NA,-inf	NA,inf	NA,1.03225	0.000499299	0.000999941
2	chr13:70565686:C:T	70565686	NA,T	NA,C	NA,1	NA,inf	NA,inf	NA,1.15222	0.000499068	0.000999833
2	chr13:70188804:C:A	70188804	NA,A	NA,C	NA,1	NA,inf	NA,inf	NA,1.10305	0.000498969	0.000998031
2	chr13:70408276:A:G	70408276	NA,G	NA,A	NA,1	NA,inf	NA,inf	NA,0.93032	0.000498173	0.000997427
2	chr13:70247706:T:C	70247706	C,C	T,T	1,1	inf,inf	inf,inf	1.63996,0.561828	0.000497939	0.000997134
2	chr13:71096945:A:G	71096945	NA,G	NA,A	NA,1	NA,-inf	NA,inf	NA,1.02219	0.000494309	0.000989972
2	chr13:71132637:C:T	71132637	NA,T	NA,C	NA,1	NA,-inf	NA,inf	NA,1.02412	0.000493003	0.000987333
2	chr13:70968533:G:T	70968533	NA,T	NA,G	NA,1	NA,inf	NA,inf	NA,0.997789	0.000487908	0.000977143
2	chr13:70298700:T:C	70298700	NA,C	NA,T	NA,1	NA,inf	NA,inf	NA,0.989014	0.000486786	0.000974829
2	chr13:70349437:G:A	70349437	NA,A	NA,G	NA,1	NA,inf	NA,inf	NA,1.00597	0.00048531	0.000971939
2	chr13:70362519:C:A	70362519	NA,A	NA,C	NA,1	NA,inf	NA,inf	NA,1.00522	0.000484726	0.00097077
2	chr13:70602511:A:T	70602511	T,NA	A,NA	1,NA	inf,NA	inf,NA	0.7523,NA	0.000484504	0.000969625
2	chr13:70349808:A:C	70349808	NA,C	NA,A	NA,1	NA,inf	NA,inf	NA,1.00432	0.00048401	0.000969336
2	chr13:70349282:A:T	70349282	NA,T	NA,A	NA,1	NA,inf	NA,inf	NA,1.00363	0.00048344	0.000968196
2	chr13:70949923:T:G	70949923	G,NA	T,NA	1,NA	inf,NA	inf,NA	1.3538,NA	0.000483294	0.000968263
2	chr13:70301142:A:G	70301142	NA,G	NA,A	NA,1	NA,inf	NA,inf	NA,0.988443	0.000483255	0.000967695
2	chr13:70188992:G:A	70188992	NA,A	NA,G	NA,1	NA,inf	NA,inf	NA,1.06783	0.000482792	0.000965799
2	chr13:71066022:A:G	71066022	NA,G	NA,A	NA,1	NA,inf	NA,inf	NA,0.982105	0.000478945	0.000959198
2	chr13:71139075:C:T	71139075	NA,T	NA,C	NA,1	NA,inf	NA,inf	NA,0.993926	0.000478529	0.000958435
2	chr13:70729414:CATGTTCCAAGAAGCTGAAAACATAAAGAGA:C	70729414	NA,C	NA,CATGTTCCAAGAAGCTGAAAACATAAAGAGA	NA,1	NA,-inf	NA,inf	NA,1.12367	0.000478469	0.000958513
2	chr13:71120514:T:C	71120514	NA,C	NA,T	NA,1	NA,-inf	NA,inf	NA,1.00382	0.000475981	0.000953253
2	chr13:71047861:A:G	71047861	G,NA	A,NA	1,NA	-inf,NA	inf,NA	1.20459,NA	0.000472595	0.000946589
2	chr13:70708129:G:A	70708129	A,A	G,G	1,1	inf,inf	inf,inf	5.51903,2.01296	0.000472367	0.0596906
2	chr13:70287929:C:T	70287929	NA,T	NA,C	NA,1	NA,inf	NA,inf	NA,0.960602	0.000471687	0.000944454
2	chr13:71103410:A:G	71103410	NA,G	NA,A	NA,1	NA,inf	NA,inf	NA,0.963368	0.000471633	0.000944555
2	chr13:70750100:T:C	70750100	NA,C	NA,T	NA,1	NA,-inf	NA,inf	NA,0.994155	0.000470772	0.000942901
2	chr13:70301793:G:A	70301793	NA,A	NA,G	NA,1	NA,inf	NA,inf	NA,0.968031	0.000467188	0.000935539
2	chr13:70364214:C:T	70364214	NA,T	NA,C	NA,1	NA,inf	NA,inf	NA,0.949173	0.000466963	0.000935079
2	chr13:70919349:G:A	70919349	A,NA	G,NA	1,NA	inf,NA	inf,NA	1.31252,NA	0.000464947	0.000931448
2	chr13:70711806:G:A	70711806	A,A	G,G	1,1	inf,inf	inf,inf	1.33108,1.26406	0.000463928	0.000930741
2	chr13:71040611:G:A	71040611	A,NA	G,NA	1,NA	inf,NA	inf,NA	1.14586,NA	0.000463214	0.000927603
2	chr13:70356275:A:G	70356275	NA,G	NA,A	NA,1	NA,inf	NA,inf	NA,0.942281	0.000462925	0.000926995
2	chr13:71096323:T:A	71096323	NA,A	NA,T	NA,1	NA,-inf	NA,inf	NA,0.98526	0.000462899	0.000927085
2	chr13:71024352:A:G	71024352	G,NA	A,NA	1,NA	-inf,NA	inf,NA	1.33385,NA	0.00045931	0.000920357
2	chr13:70392988:G:A	70392988	NA,A	NA,G	NA,1	NA,-inf	NA,inf	NA,0.984883	0.000458429	0.000918106
2	chr13:70367540:C:T	70367540	NA,T	NA,C	NA,1	NA,-inf	NA,inf	NA,1.00342	0.000457709	0.000915802
2	chr13:70531888:A:G	70531888	G,G	A,A	1,1	inf,-inf	inf,inf	1.32431,1.00522	0.00045738	0.000915905
2	chr13:70704261:G:A	70704261	NA,A	NA,G	NA,1	NA,-inf	NA,inf	NA,0.986381	0.000457265	0.000915826
2	chr13:70774694:C:G	70774694	G,G	C,C	1,1	-inf,-inf	inf,inf	1.03569,1.23416	0.000457122	0.000915841
2	chr13:70719429:G:A	70719429	NA,A	NA,G	NA,1	NA,inf	NA,inf	NA,0.956644	0.000455384	0.000912019
2	chr13:70759735:A:G	70759735	NA,G	NA,A	NA,1	NA,-inf	NA,inf	NA,1.00793	0.000455253	0.000911768
2	chr13:70348840:A:G	70348840	NA,G	NA,A	NA,1	NA,inf	NA,inf	NA,0.96658	0.000454615	0.00091048
2	chr13:70735046:A:G	70735046	G,G	A,A	1,1	-inf,-inf	inf,inf	1.52579,0.0619237	0.000454188	0.000908958
2	chr13:71046126:T:A	71046126	A,NA	T,NA	1,NA	inf,NA	inf,NA	1.13548,NA	0.000454103	0.000909364
2	chr13:70229347:C:T	70229347	T,NA	C,NA	1,NA	-inf,NA	inf,NA	1.22107,NA	0.000452232	0.000905747
2	chr13:70567610:T:C	70567610	NA,C	NA,T	NA,1	NA,inf	NA,inf	NA,0.945234	0.000452215	0.000905577
2	chr13:70254836:G:T	70254836	T,NA	G,NA	1,NA	-inf,NA	inf,NA	0.99993,NA	0.000449958	0.000900984
2	chr13:70569424:T:G	70569424	NA,G	NA,T	NA,1	NA,-inf	NA,inf	NA,1.02447	0.00044984	0.000901134
2	chr13:71101592:C:T	71101592	NA,T	NA,C	NA,1	NA,-inf	NA,inf	NA,0.966878	0.000449084	0.000899423
2	chr13:71143226:A:G	71143226	NA,G	NA,A	NA,1	NA,inf	NA,inf	NA,0.921084	0.000449032	0.000899331
2	chr13:71111382:A:C	71111382	NA,C	NA,A	NA,1	NA,inf	NA,inf	NA,0.933403	0.000448203	0.000897642
2	chr13:70181569:G:A	70181569	NA,A	NA,G	NA,1	NA,inf	NA,inf	NA,1.03249	0.000444924	0.00089001
2	chr13:70733246:G:A	70733246	A,A	G,G	1,1	inf,inf	inf,inf	1.26482,0.297231	0.000443927	0.000888393
2	chr13:70752230:A:G	70752230	NA,G	NA,A	NA,1	NA,inf	NA,inf	NA,0.965071	0.000443713	0.000888707
2	chr13:70718987:G:A	70718987	NA,A	NA,G	NA,1	NA,inf	NA,inf	NA,0.940701	0.000443395	0.000888014
2	chr13:70438188:AAG:A	70438188	A,A	AAG,AAG	1,1	inf,-inf	inf,inf	1.80826,0.00958359	0.000441921	0.000884868
2	chr13:70232343:C:T	70232343	T,T	C,C	1,1	inf,-inf	inf,inf	1.64223,0.38517	0.00044183	0.000884763
2	chr13:70318213:C:T	70318213	NA,T	NA,C	NA,1	NA,inf	NA,inf	NA,0.903679	0.000440941	0.000882986
2	chr13:70726385:C:T	70726385	T,T	C,C	1,1	inf,inf	inf,inf	1.2325,0.352673	0.000440842	0.000882236
2	chr13:71147847:C:A	71147847	NA,A	NA,C	NA,1	NA,inf	NA,inf	NA,0.931438	0.000440807	0.000882854
2	chr13:70793231:T:C	70793231	NA,C	NA,T	NA,1	NA,-inf	NA,inf	NA,0.931386	0.000438749	0.000878722
2	chr13:71125940:T:C	71125940	NA,C	NA,T	NA,1	NA,inf	NA,inf	NA,0.908376	0.000438664	0.000878571
2	chr13:70229038:A:G	70229038	G,G	A,A	1,1	inf,-inf	inf,inf	1.70269,0.276756	0.000437584	0.000876243
2	chr13:70388759:G:A	70388759	NA,A	NA,G	NA,1	NA,inf	NA,inf	NA,0.939833	0.000437153	0.000875555
2	chr13:70976004:A:G	70976004	NA,G	NA,A	NA,1	NA,-inf	NA,inf	NA,0.97071	0.000436506	0.000874292
2	chr13:70763474:T:A	70763474	NA,A	NA,T	NA,1	NA,-inf	NA,inf	NA,0.973865	0.000436254	0.000873716
2	chr13:71140409:A:G	71140409	NA,G	NA,A	NA,1	NA,inf	NA,inf	NA,0.937715	0.000435961	0.000873195
2	chr13:70730439:A:G	70730439	NA,G	NA,A	NA,1	NA,-inf	NA,inf	NA,1.06484	0.000435799	0.000873047
2	chr13:70256277:C:CT	70256277	NA,CT	NA,C	NA,1	NA,-inf	NA,inf	NA,0.896581	0.000434703	0.000870221
2	chr13:70716386:T:G	70716386	NA,G	NA,T	NA,1	NA,-inf	NA,inf	NA,0.88106	0.000432466	0.00086604
2	chr13:70637924:T:C	70637924	C,NA	T,NA	1,NA	inf,NA	inf,NA	1.45107,NA	0.000432293	0.000866606
2	chr13:70366193:C:G	70366193	G,G	C,C	1,1	-inf,inf	inf,inf	0.490864,1.59868	0.00043226	0.000865337
2	chr13:70291439:T:C	70291439	NA,C	NA,T	NA,1	NA,-inf	NA,inf	NA,0.978078	0.00043209	0.000864369
2	chr13:70226830:A:G	70226830	G,G	A,A	1,1	inf,-inf	inf,inf	1.72815,0.21855	0.000430814	0.000862684
2	chr13:71143062:A:G	71143062	NA,G	NA,A	NA,1	NA,inf	NA,inf	NA,0.89639	0.000430478	0.000862178
2	chr13:70360489:G:A	70360489	NA,A	NA,G	NA,1	NA,inf	NA,inf	NA,0.923982	0.000429766	0.000860702
2	chr13:70354158:A:G	70354158	NA,G	NA,A	NA,1	NA,inf	NA,inf	NA,0.895684	0.000428126	0.000857328
2	chr13:70277049:A:T	70277049	NA,T	NA,A	NA,1	NA,-inf	NA,inf	NA,0.874313	0.00042811	0.000856986
2	chr13:70871225:G:C	70871225	NA,C	NA,G	NA,1	NA,inf	NA,inf	NA,0.878845	0.000423915	0.000848945
2	chr13:70853432:C:A	70853432	NA,A	NA,C	NA,1	NA,-inf	NA,inf	NA,0.945129	0.000423156	0.000847565
2	chr13:70632468:T:C	70632468	NA,C	NA,T	NA,1	NA,inf	NA,inf	NA,0.985672	0.00042253	0.000846454
2	chr13:71018800:C:T	71018800	T,T	C,C	1,1	-inf,-inf	inf,inf	0.0919922,1.81808	0.00041944	0.000839899
2	chr13:71031442:G:A	71031442	A,A	G,G	1,1	-inf,inf	inf,inf	0.664978,1.47438	0.00041892	0.000839097
2	chr13:70340501:T:A	70340501	NA,A	NA,T	NA,1	NA,inf	NA,inf	NA,0.881687	0.000418642	0.000838341
2	chr13:70564346:G:A	70564346	A,A	G,G	1,1	inf,inf	inf,inf	3.82026,0.294088	0.000417715	0.000904882
2	chr13:70527847:T:C	70527847	NA,C	NA,T	NA,1	NA,-inf	NA,inf	NA,1.02092	0.000416673	0.000834799
2	chr13:70226672:T:C	70226672	C,C	T,T	1,1	inf,-inf	inf,inf	1.69259,0.249436	0.000416316	0.000833661
2	chr13:70778971:A:G	70778971	G,G	A,A	1,1	-inf,-inf	inf,inf	1.02878,1.1882	0.000416	0.000833474
2	chr13:70702836:G:A	70702836	NA,A	NA,G	NA,1	NA,inf	NA,inf	NA,0.988013	0.000415459	0.000832257
2	chr13:70655193:T:C	70655193	NA,C	NA,T	NA,1	NA,inf	NA,inf	NA,1.22585	0.000415284	0.000832511
2	chr13:70199954:C:T	70199954	NA,T	NA,C	NA,1	NA,inf	NA,inf	NA,0.867604	0.000414314	0.000829434
2	chr13:71155726:A:G	71155726	NA,G	NA,A	NA,1	NA,inf	NA,inf	NA,0.878532	0.000414038	0.000829222
2	chr13:70733364:C:T	70733364	T,T	C,C	1,1	-inf,-inf	inf,inf	1.48463,0.0568008	0.000413589	0.000827733
2	chr13:70941243:C:A	70941243	A,NA	C,NA	1,NA	inf,NA	inf,NA	1.24755,NA	0.000411876	0.000825159
2	chr13:70379435:T:C	70379435	NA,C	NA,T	NA,1	NA,inf	NA,inf	NA,0.890263	0.000410321	0.000821775
2	chr13:70277227:G:A	70277227	NA,A	NA,G	NA,1	NA,-inf	NA,inf	NA,0.86126	0.000409139	0.000819069
2	chr13:70335841:G:A	70335841	NA,A	NA,G	NA,1	NA,-inf	NA,inf	NA,0.870597	0.000408614	0.000818417
2	chr13:70560391:AG:A	70560391	A,A	AG,AG	1,1	inf,inf	inf,inf	3.85089,0.0744491	0.000408189	0.000877992
2	chr13:70937873:G:A	70937873	A,NA	G,NA	1,NA	inf,NA	inf,NA	1.23887,NA	0.000408067	0.000817618
2	chr13:70713650:C:T	70713650	NA,T	NA,C	NA,1	NA,-inf	NA,inf	NA,1.01605	0.00040803	0.000817425
2	chr13:70360183:T:A	70360183	NA,A	NA,T	NA,1	NA,inf	NA,inf	NA,0.866169	0.00040783	0.000816695
2	chr13:70562489:A:G	70562489	G,G	A,A	1,1	inf,inf	inf,inf	3.80947,0.275782	0.000407239	0.000881079
2	chr13:70993948:A:G	70993948	G,NA	A,NA	1,NA	-inf,NA	inf,NA	0.670737,NA	0.000405935	0.000812271
2	chr13:70271247:A:T	70271247	NA,T	NA,A	NA,1	NA,-inf	NA,inf	NA,0.857916	0.000405929	0.000812648
2	chr13:71002310:A:G	71002310	G,G	A,A	1,1	inf,-inf	inf,inf	0.0406416,1.89503	0.000405053	0.000811218
2	chr13:70563610:T:C	70563610	C,C	T,T	1,1	inf,inf	inf,inf	3.80704,0.272149	0.00040496	0.000875927
2	chr13:70564415:C:A	70564415	A,A	C,C	1,1	inf,inf	inf,inf	3.78136,0.316252	0.000403114	0.000871963
2	chr13:71094336:G:A	71094336	NA,A	NA,G	NA,1	NA,inf	NA,inf	NA,0.854729	0.000402694	0.000806539
2	chr13:70289607:C:T	70289607	T,T	C,C	1,1	-inf,-inf	inf,inf	1.05336,1.0035	0.000399454	0.000796838
2	chr13:70227376:C:T	70227376	T,T	C,C	1,1	inf,-inf	inf,inf	1.66191,0.26371	0.000397426	0.000795848
2	chr13:70288446:A:G	70288446	G,G	A,A	1,1	inf,inf	inf,inf	1.31201,0.42477	0.000397179	0.00079339
2	chr13:70723802:ATTAG:A	70723802	A,A	ATTAG,ATTAG	1,1	inf,inf	inf,inf	1.17624,0.352886	0.000396653	0.000793812
2	chr13:70705740:A:T	70705740	NA,T	NA,A	NA,1	NA,-inf	NA,inf	NA,0.898461	0.00039593	0.000793006
2	chr13:70802547:C:A	70802547	A,A	C,C	1,1	-inf,-inf	inf,inf	0.692485,1.41447	0.000395272	0.000791657
2	chr13:70686517:A:T	70686517	T,NA	A,NA	1,NA	inf,NA	inf,NA	1.41712,NA	0.00039486	0.000791621
2	chr13:70663428:T:C	70663428	NA,C	NA,T	NA,1	NA,inf	NA,inf	NA,0.95409	0.000394081	0.000789407
2	chr13:70734554:T:A	70734554	NA,A	NA,T	NA,1	NA,-inf	NA,inf	NA,0.989393	0.000393605	0.000788515
2	chr13:70862190:A:T	70862190	T,T	A,A	1,1	inf,inf	inf,inf	1.69907,0.125032	0.000390933	0.000782888
2	chr13:70249208:G:A	70249208	NA,A	NA,G	NA,1	NA,inf	NA,inf	NA,0.842606	0.000389496	0.00077996
2	chr13:70339283:TTTAC:T	70339283	NA,T	NA,TTTAC	NA,1	NA,inf	NA,inf	NA,0.838587	0.000389207	0.000779413
2	chr13:70246137:A:G	70246137	NA,G	NA,A	NA,1	NA,-inf	NA,inf	NA,0.940877	0.000388388	0.000776847
2	chr13:71028290:T:C	71028290	NA,C	NA,T	NA,1	NA,inf	NA,inf	NA,0.863356	0.00038782	0.000776746
2	chr13:70662972:A:T	70662972	T,NA	A,NA	1,NA	-inf,NA	inf,NA	1.55269,NA	0.000386803	0.00077629
2	chr13:70707782:C:T	70707782	T,T	C,C	1,1	-inf,-inf	inf,inf	3.1834,1.58322	0.000386044	0.000962295
2	chr13:70163151:A:C	70163151	NA,C	NA,A	NA,1	NA,-inf	NA,inf	NA,0.913017	0.000385974	0.000773097
2	chr13:70373483:T:C	70373483	NA,C	NA,T	NA,1	NA,inf	NA,inf	NA,0.863015	0.000385548	0.000772176
2	chr13:71011200:A:G	71011200	G,NA	A,NA	1,NA	inf,NA	inf,NA	0.944779,NA	0.000384433	0.000769683
2	chr13:70390997:C:A	70390997	NA,A	NA,C	NA,1	NA,-inf	NA,inf	NA,0.854155	0.000383887	0.000768841
2	chr13:70692406:T:C	70692406	C,NA	T,NA	1,NA	inf,NA	inf,NA	1.39723,NA	0.000382569	0.000766976
2	chr13:70648589:C:G	70648589	NA,G	NA,C	NA,1	NA,inf	NA,inf	NA,1.13276	0.000379445	0.00076057
2	chr13:70692387:T:A	70692387	A,NA	T,NA	1,NA	inf,NA	inf,NA	1.39148,NA	0.000379113	0.000760045
2	chr13:70265257:G:C	70265257	NA,C	NA,G	NA,1	NA,-inf	NA,inf	NA,0.814544	0.000378167	0.000757092
2	chr13:70964933:A:T	70964933	T,T	A,A	1,1	-inf,-inf	inf,inf	0.0190952,1.79231	0.000378136	0.000757326
2	chr13:70267417:G:C	70267417	C,C	G,G	1,1	-inf,-inf	inf,inf	1.85809,0.262467	0.000377977	0.000756892
2	chr13:70691277:C:T	70691277	T,NA	C,NA	1,NA	inf,NA	inf,NA	1.39388,NA	0.000376606	0.00075504
2	chr13:70600688:A:C	70600688	NA,C	NA,A	NA,1	NA,inf	NA,inf	NA,0.842456	0.000375782	0.000752673
2	chr13:71048116:A:C	71048116	NA,C	NA,A	NA,1	NA,inf	NA,inf	NA,0.8172	0.00037506	0.000751194
2	chr13:70789422:A:G	70789422	G,G	A,A	1,1	-inf,-inf	inf,inf	0.979678,1.17851	0.000374928	0.0007512
2	chr13:70924211:G:T	70924211	T,T	G,G	1,1	inf,-inf	inf,inf	1.58033,0.0524779	0.000373742	0.000748235
2	chr13:70352136:CAT:C	70352136	NA,C	NA,CAT	NA,1	NA,inf	NA,inf	NA,0.83436	0.000372622	0.000746276
2	chr13:70259469:C:A	70259469	NA,A	NA,C	NA,1	NA,-inf	NA,inf	NA,0.787376	0.000370824	0.000742358
2	chr13:71108471:T:A	71108471	NA,A	NA,T	NA,1	NA,inf	NA,inf	NA,0.825804	0.000370603	0.00074226
2	chr13:70744095:T:C	70744095	NA,C	NA,T	NA,1	NA,-inf	NA,inf	NA,0.828295	0.000369771	0.00074063
2	chr13:70789299:G:T	70789299	T,T	G,G	1,1	-inf,-inf	inf,inf	0.976232,1.1732	0.000369577	0.000740479
2	chr13:70198591:G:A	70198591	A,NA	G,NA	1,NA	inf,NA	inf,NA	1.09901,NA	0.000369435	0.000739929
2	chr13:71067834:T:C	71067834	NA,C	NA,T	NA,1	NA,-inf	NA,inf	NA,0.844353	0.000369315	0.000739705
2	chr13:71027196:T:C	71027196	NA,C	NA,T	NA,1	NA,-inf	NA,inf	NA,0.841509	0.000369213	0.000739514
2	chr13:71113761:G:A	71113761	NA,A	NA,G	NA,1	NA,inf	NA,inf	NA,0.802461	0.00036871	0.000738488
2	chr13:71027868:A:C	71027868	NA,C	NA,A	NA,1	NA,-inf	NA,inf	NA,0.839855	0.000368254	0.000737595
2	chr13:70561730:A:G	70561730	G,NA	A,NA	1,NA	-inf,NA	inf,NA	0.759835,NA	0.00036768	0.000736044
2	chr13:70481790:C:T	70481790	T,T	C,C	1,1	inf,-inf	inf,inf	0.773029,0.475327	0.000366936	0.000734055
2	chr13:70737957:A:G	70737957	NA,G	NA,A	NA,1	NA,-inf	NA,inf	NA,0.79319	0.000366338	0.000733648
2	chr13:70223906:C:G	70223906	G,NA	C,NA	1,NA	inf,NA	inf,NA	1.09015,NA	0.000364576	0.000730195
2	chr13:70164584:G:C	70164584	NA,C	NA,G	NA,1	NA,inf	NA,inf	NA,0.809147	0.000364527	0.000730043
2	chr13:70563121:T:C	70563121	C,C	T,T	1,1	inf,inf	inf,inf	0.915892,0.285726	0.00036451	0.000729346
2	chr13:70384780:ATATAAT:A	70384780	NA,A	NA,ATATAAT	NA,1	NA,-inf	NA,inf	NA,0.821187	0.00036436	0.000729738
2	chr13:71067784:A:T	71067784	NA,T	NA,A	NA,1	NA,-inf	NA,inf	NA,0.8353	0.000364024	0.000729109
2	chr13:71096680:G:A	71096680	NA,A	NA,G	NA,1	NA,inf	NA,inf	NA,0.824533	0.000363973	0.000729034
2	chr13:71096872:C:G	71096872	NA,G	NA,C	NA,1	NA,-inf	NA,inf	NA,0.835346	0.000363087	0.000727204
2	chr13:71112653:T:C	71112653	NA,C	NA,T	NA,1	NA,-inf	NA,inf	NA,0.83662	0.00036294	0.000726948
2	chr13:71129659:C:T	71129659	NA,T	NA,C	NA,1	NA,inf	NA,inf	NA,0.820603	0.000362403	0.000725893
2	chr13:70369291:A:G	70369291	G,G	A,A	1,1	inf,inf	inf,inf	1.10001,1.27566	0.000361432	0.000724429
2	chr13:70799081:G:A	70799081	NA,A	NA,G	NA,1	NA,-inf	NA,inf	NA,0.827406	0.000360438	0.000721932
2	chr13:70217447:A:G	70217447	NA,G	NA,A	NA,1	NA,-inf	NA,inf	NA,0.800203	0.000359855	0.000720764
2	chr13:70717358:T:C	70717358	NA,C	NA,T	NA,1	NA,inf	NA,inf	NA,0.7564	0.000357656	0.000716267
2	chr13:70711400:G:T	70711400	NA,T	NA,G	NA,1	NA,-inf	NA,inf	NA,0.926811	0.000357103	0.000715404
2	chr13:70237117:C:G	70237117	G,G	C,C	1,1	inf,-inf	inf,inf	1.67556,0.127662	0.000355968	0.000712845
2	chr13:70652184:G:T	70652184	NA,T	NA,G	NA,1	NA,inf	NA,inf	NA,0.888337	0.000355929	0.00071299
2	chr13:70727503:T:A	70727503	NA,A	NA,T	NA,1	NA,inf	NA,inf	NA,0.775048	0.000355319	0.000711606
2	chr13:71097580:T:C	71097580	NA,C	NA,T	NA,1	NA,inf	NA,inf	NA,0.81573	0.00035504	0.000711138
2	chr13:70292548:C:T	70292548	T,NA	C,NA	1,NA	inf,NA	inf,NA	1.03593,NA	0.00035368	0.000708314
2	chr13:70697074:G:A	70697074	A,NA	G,NA	1,NA	inf,NA	inf,NA	1.34685,NA	0.000353666	0.000709018
2	chr13:70439073:A:T	70439073	NA,T	NA,A	NA,1	NA,-inf	NA,inf	NA,0.73894	0.000351295	0.000703545
2	chr13:71016057:A:T	71016057	NA,T	NA,A	NA,1	NA,-inf	NA,inf	NA,0.828433	0.000350139	0.000701325
2	chr13:70169735:A:C	70169735	NA,C	NA,A	NA,1	NA,-inf	NA,inf	NA,0.777158	0.000350135	0.000701255
2	chr13:70316322:G:T	70316322	NA,T	NA,G	NA,1	NA,inf	NA,inf	NA,0.762811	0.000349358	0.000699634
2	chr13:70722737:A:G	70722737	G,G	A,A	1,1	inf,-inf	inf,inf	1.52643,0.138535	0.000349323	0.000699261
2	chr13:70558526:T:TA	70558526	NA,TA	NA,T	NA,1	NA,-inf	NA,inf	NA,0.717348	0.000348497	0.000697896
2	chr13:70315935:A:T	70315935	NA,T	NA,A	NA,1	NA,inf	NA,inf	NA,0.760659	0.00034813	0.000697177
2	chr13:70850138:C:G	70850138	NA,G	NA,C	NA,1	NA,-inf	NA,inf	NA,0.808807	0.000347776	0.000696582
2	chr13:70441641:C:T	70441641	T,T	C,C	1,1	inf,-inf	inf,inf	0.96924,0.296556	0.000347649	0.000695526
2	chr13:70747443:C:T	70747443	NA,T	NA,C	NA,1	NA,-inf	NA,inf	NA,0.803138	0.000345463	0.000691956
2	chr13:70229265:T:G	70229265	G,G	T,T	1,1	inf,-inf	inf,inf	1.58873,0.265624	0.000342429	0.000685748
2	chr13:71146646:T:C	71146646	NA,C	NA,T	NA,1	NA,-inf	NA,inf	NA,0.797984	0.000341132	0.000683276
2	chr13:70588046:A:G	70588046	NA,G	NA,A	NA,1	NA,-inf	NA,inf	NA,0.899815	0.000340507	0.000682175
2	chr13:70954076:G:T	70954076	T,T	G,G	1,1	-inf,-inf	inf,inf	0.177142,1.70491	0.000339104	0.000679167
2	chr13:70740368:A:G	70740368	NA,G	NA,A	NA,1	NA,-inf	NA,inf	NA,0.887657	0.000337268	0.000675665
2	chr13:71020240:G:A	71020240	NA,A	NA,G	NA,1	NA,-inf	NA,inf	NA,0.803027	0.000336678	0.000674366
2	chr13:70212563:C:G	70212563	NA,G	NA,C	NA,1	NA,-inf	NA,inf	NA,0.814489	0.000335914	0.000672528
2	chr13:71152345:T:C	71152345	NA,C	NA,T	NA,1	NA,-inf	NA,inf	NA,0.799787	0.000335306	0.000671607
2	chr13:70261471:C:T	70261471	NA,T	NA,C	NA,1	NA,-inf	NA,inf	NA,0.725241	0.000334172	0.000669018
2	chr13:71153890:A:G	71153890	NA,G	NA,A	NA,1	NA,inf	NA,inf	NA,0.745585	0.000333543	0.000668042
2	chr13:70781834:T:C	70781834	NA,C	NA,T	NA,1	NA,-inf	NA,inf	NA,0.781505	0.000333402	0.000667797
2	chr13:71038092:G:A	71038092	NA,A	NA,G	NA,1	NA,inf	NA,inf	NA,0.762314	0.000333151	0.000667268
2	chr13:70898274:G:T	70898274	NA,T	NA,G	NA,1	NA,inf	NA,inf	NA,0.715375	0.000332328	0.000665588
2	chr13:70730330:C:T	70730330	NA,T	NA,C	NA,1	NA,-inf	NA,inf	NA,0.729327	0.000332157	0.00066526
2	chr13:70420849:GA:G	70420849	NA,G	NA,GA	NA,1	NA,-inf	NA,inf	NA,0.767624	0.000330014	0.00066101
2	chr13:71042323:T:C	71042323	C,C	T,T	1,1	inf,inf	inf,inf	0.176647,1.70528	0.000329777	0.000660475
2	chr13:70437825:G:A	70437825	NA,A	NA,G	NA,1	NA,-inf	NA,inf	NA,0.745348	0.000329369	0.00065964
2	chr13:71017227:C:A	71017227	NA,A	NA,C	NA,1	NA,-inf	NA,inf	NA,0.789018	0.000329027	0.000659048
2	chr13:71002711:A:G	71002711	G,G	A,A	1,1	inf,-inf	inf,inf	0.0415492,1.77888	0.000328568	0.000658068
2	chr13:70324270:A:C	70324270	NA,C	NA,A	NA,1	NA,inf	NA,inf	NA,0.736068	0.000326983	0.000654825
2	chr13:70176191:A:G	70176191	NA,G	NA,A	NA,1	NA,-inf	NA,inf	NA,0.734566	0.000326682	0.000654292
2	chr13:70298361:T:C	70298361	NA,C	NA,T	NA,1	NA,-inf	NA,inf	NA,0.772074	0.000326591	0.000654194
2	chr13:71012381:C:A	71012381	NA,A	NA,C	NA,1	NA,-inf	NA,inf	NA,0.781965	0.000326563	0.000654106
2	chr13:70734475:C:T	70734475	T,T	C,C	1,1	inf,inf	inf,inf	1.22142,0.0642815	0.000326085	0.000652636
2	chr13:70298360:G:T	70298360	NA,T	NA,G	NA,1	NA,-inf	NA,inf	NA,0.770578	0.000325836	0.000652682
2	chr13:70298362:TAAAC:T	70298362	NA,T	NA,TAAAC	NA,1	NA,-inf	NA,inf	NA,0.770501	0.000325806	0.000652621
2	chr13:71002712:G:T	71002712	NA,T	NA,G	NA,1	NA,-inf	NA,inf	NA,0.780802	0.000325704	0.000652385
2	chr13:70170834:A:G	70170834	NA,G	NA,A	NA,1	NA,-inf	NA,inf	NA,0.80093	0.000325267	0.000651591
2	chr13:70227723:G:A	70227723	A,NA	G,NA	1,NA	inf,NA	inf,NA	1.00429,NA	0.000324728	0.000650365
2	chr13:70634484:C:T	70634484	T,NA	C,NA	1,NA	inf,NA	inf,NA	1.26631,NA	0.000324563	0.000650599
2	chr13:70352005:C:G	70352005	NA,G	NA,C	NA,1	NA,-inf	NA,inf	NA,0.804604	0.000324401	0.000649865
2	chr13:70663140:CTT:C	70663140	NA,C	NA,CTT	NA,1	NA,inf	NA,inf	NA,0.825674	0.000324362	0.000649763
2	chr13:71081683:T:A	71081683	NA,A	NA,T	NA,1	NA,-inf	NA,inf	NA,0.765027	0.000324156	0.000649271
2	chr13:70653956:C:T	70653956	NA,T	NA,C	NA,1	NA,inf	NA,inf	NA,1.02056	0.000324094	0.000649596
2	chr13:70757310:A:G	70757310	NA,G	NA,A	NA,1	NA,-inf	NA,inf	NA,0.747899	0.000323805	0.000648552
2	chr13:70987988:C:T	70987988	T,T	C,C	1,1	-inf,-inf	inf,inf	0.00707518,1.70661	0.00032346	0.000647782
2	chr13:70434618:G:A	70434618	NA,A	NA,G	NA,1	NA,-inf	NA,inf	NA,0.725449	0.000323418	0.000647247
2	chr13:70955693:C:A	70955693	A,A	C,C	1,1	-inf,-inf	inf,inf	0.221432,1.65845	0.000323307	0.000647536
2	chr13:70954348:C:T	70954348	T,T	C,C	1,1	-inf,-inf	inf,inf	0.20539,1.66829	0.000322897	0.000646719
2	chr13:70710672:G:T	70710672	T,T	G,G	1,1	-inf,inf	inf,inf	0.839426,0.8185	0.000322494	0.000645509
2	chr13:71041038:A:G	71041038	NA,G	NA,A	NA,1	NA,inf	NA,inf	NA,0.740705	0.000322411	0.000645759
2	chr13:70654727:C:A	70654727	NA,A	NA,C	NA,1	NA,inf	NA,inf	NA,1.01671	0.000322405	0.00064621
2	chr13:71104291:T:G	71104291	NA,G	NA,T	NA,1	NA,inf	NA,inf	NA,0.747317	0.000321935	0.000644844
2	chr13:70202575:T:C	70202575	C,NA	T,NA	1,NA	inf,NA	inf,NA	1.01791,NA	0.000321657	0.000644249
2	chr13:70726305:A:T	70726305	T,T	A,A	1,1	-inf,-inf	inf,inf	1.31305,0.176277	0.000320606	0.000641675
2	chr13:70655942:C:T	70655942	NA,T	NA,C	NA,1	NA,inf	NA,inf	NA,1.01229	0.000320458	0.000642307
2	chr13:70954334:G:A	70954334	A,A	G,G	1,1	-inf,-inf	inf,inf	0.212237,1.6594	0.000320371	0.000641659
2	chr13:70224222:T:C	70224222	C,C	T,T	1,1	inf,-inf	inf,inf	1.524,0.234327	0.000320257	0.000641308
2	chr13:71100539:C:T	71100539	NA,T	NA,C	NA,1	NA,inf	NA,inf	NA,0.762818	0.000320122	0.000641242
2	chr13:70378389:C:A	70378389	NA,A	NA,C	NA,1	NA,inf	NA,inf	NA,0.747696	0.000319974	0.00064088
2	chr13:70921240:A:T	70921240	NA,T	NA,A	NA,1	NA,inf	NA,inf	NA,0.712831	0.000319614	0.000640129
2	chr13:70789787:G:C	70789787	NA,C	NA,G	NA,1	NA,-inf	NA,inf	NA,0.753598	0.000319311	0.000639577
2	chr13:70740006:T:A	70740006	NA,A	NA,T	NA,1	NA,-inf	NA,inf	NA,0.850031	0.000319283	0.000639636
2	chr13:70509522:G:A	70509522	NA,A	NA,G	NA,1	NA,inf	NA,inf	NA,0.6756	0.000319267	0.000639343
2	chr13:70955960:G:A	70955960	A,A	G,G	1,1	-inf,-inf	inf,inf	0.220939,1.65192	0.000318964	0.00063884
2	chr13:70737083:C:A	70737083	NA,A	NA,C	NA,1	NA,-inf	NA,inf	NA,0.849366	0.000318902	0.000638872
2	chr13:71026306:A:G	71026306	G,G	A,A	1,1	-inf,inf	inf,inf	0.995307,0.895062	0.000318857	0.000638563
2	chr13:70380932:G:A	70380932	NA,A	NA,G	NA,1	NA,inf	NA,inf	NA,0.701583	0.000318816	0.000638471
2	chr13:70955956:A:C	70955956	C,C	A,A	1,1	-inf,-inf	inf,inf	0.219277,1.65227	0.000318535	0.00063798
2	chr13:70954089:CAGCTACTT:C	70954089	C,C	CAGCTACTT,CAGCTACTT	1,1	-inf,-inf	inf,inf	0.188825,1.66347	0.000318373	0.000637653
2	chr13:70724411:A:G	70724411	G,NA	A,NA	1,NA	-inf,NA	inf,NA	0.777443,NA	0.000317925	0.000636575
2	chr13:70328271:A:G	70328271	NA,G	NA,A	NA,1	NA,-inf	NA,inf	NA,0.721143	0.00031786	0.000636608
2	chr13:70225649:T:C	70225649	C,C	T,T	1,1	inf,-inf	inf,inf	1.63193,0.0604291	0.000317695	0.000636196
2	chr13:70211361:C:G	70211361	NA,G	NA,C	NA,1	NA,-inf	NA,inf	NA,0.726121	0.000317602	0.0006361
2	chr13:70955050:A:T	70955050	T,T	A,A	1,1	-inf,-inf	inf,inf	0.21767,1.65038	0.000317109	0.000635125
2	chr13:70553190:G:C	70553190	C,C	G,G	1,1	inf,inf	inf,inf	0.881413,0.241634	0.000316892	0.00063409
2	chr13:70558170:T:C	70558170	NA,C	NA,T	NA,1	NA,-inf	NA,inf	NA,0.65791	0.000316084	0.000633003
2	chr13:71106530:G:A	71106530	NA,A	NA,G	NA,1	NA,inf	NA,inf	NA,0.740935	0.000315953	0.000632866
2	chr13:70740898:T:C	70740898	NA,C	NA,T	NA,1	NA,-inf	NA,inf	NA,0.743411	0.00031566	0.000632259
2	chr13:71080139:C:G	71080139	NA,G	NA,C	NA,1	NA,inf	NA,inf	NA,0.747467	0.000315655	0.000632275
2	chr13:70954961:C:T	70954961	T,T	C,C	1,1	-inf,-inf	inf,inf	0.211047,1.65172	0.000315296	0.000631496
2	chr13:70954811:A:G	70954811	NA,G	NA,A	NA,1	NA,-inf	NA,inf	NA,0.743332	0.000314751	0.000630466
2	chr13:70301494:C:G	70301494	NA,G	NA,C	NA,1	NA,-inf	NA,inf	NA,0.746693	0.000314259	0.000629494
2	chr13:70352448:A:G	70352448	NA,G	NA,A	NA,1	NA,-inf	NA,inf	NA,0.748686	0.000314121	0.000629181
2	chr13:70652111:C:T	70652111	NA,T	NA,C	NA,1	NA,inf	NA,inf	NA,0.995964	0.000313509	0.000628373
2	chr13:70653334:G:A	70653334	NA,A	NA,G	NA,1	NA,inf	NA,inf	NA,0.990965	0.000312987	0.000627321
2	chr13:70779683:A:G	70779683	NA,G	NA,A	NA,1	NA,-inf	NA,inf	NA,0.721945	0.00031269	0.00062628
2	chr13:70929051:C:T	70929051	NA,T	NA,C	NA,1	NA,-inf	NA,inf	NA,0.736569	0.000311939	0.000624762
2	chr13:70618230:C:T	70618230	T,NA	C,NA	1,NA	inf,NA	inf,NA	1.24374,NA	0.000311675	0.000624767
2	chr13:71001551:G:A	71001551	NA,A	NA,G	NA,1	NA,inf	NA,inf	NA,0.701162	0.000311534	0.000623974
2	chr13:70740268:A:G	70740268	NA,G	NA,A	NA,1	NA,-inf	NA,inf	NA,0.832964	0.000311356	0.000623756
2	chr13:71000360:C:T	71000360	T,T	C,C	1,1	inf,inf	inf,inf	0.162839,1.61552	0.00031132	0.000623403
2	chr13:70338553:C:G	70338553	NA,G	NA,C	NA,1	NA,inf	NA,inf	NA,0.729166	0.000311214	0.000623294
2	chr13:70956516:T:C	70956516	NA,C	NA,T	NA,1	NA,-inf	NA,inf	NA,0.74338	0.000310774	0.000622498
2	chr13:71089504:C:T	71089504	NA,T	NA,C	NA,1	NA,-inf	NA,inf	NA,0.73598	0.000310342	0.000621606
2	chr13:70955080:G:A	70955080	A,A	G,G	1,1	-inf,-inf	inf,inf	0.212725,1.64173	0.000310311	0.000621513
2	chr13:70651383:G:A	70651383	A,NA	G,NA	1,NA	inf,NA	inf,NA	1.25463,NA	0.000310138	0.000621722
2	chr13:70739587:GTTTCT:G	70739587	NA,G	NA,GTTTCT	NA,1	NA,-inf	NA,inf	NA,0.829972	0.000310051	0.000621142
2	chr13:70748193:G:A	70748193	NA,A	NA,G	NA,1	NA,-inf	NA,inf	NA,0.733668	0.000309739	0.000620411
2	chr13:70955762:C:A	70955762	A,A	C,C	1,1	-inf,-inf	inf,inf	0.233785,1.62693	0.000309556	0.000619997
2	chr13:71099587:A:AT	71099587	NA,AT	NA,A	NA,1	NA,inf	NA,inf	NA,0.714477	0.000309517	0.000619946
2	chr13:70323771:AATTG:A	70323771	NA,A	NA,AATTG	NA,1	NA,-inf	NA,inf	NA,0.697094	0.000308768	0.000618391
2	chr13:70342812:C:T	70342812	NA,T	NA,C	NA,1	NA,inf	NA,inf	NA,0.720887	0.000308048	0.000616953
2	chr13:70411954:T:C	70411954	C,NA	T,NA	1,NA	inf,NA	inf,NA	1.19569,NA	0.000307584	0.000616533
2	chr13:71012751:A:G	71012751	NA,G	NA,A	NA,1	NA,-inf	NA,inf	NA,0.734967	0.000307352	0.000615643
2	chr13:71104416:C:T	71104416	NA,T	NA,C	NA,1	NA,-inf	NA,inf	NA,0.727448	0.000307315	0.000615527
2	chr13:70587399:T:C	70587399	C,C	T,T	1,1	-inf,-inf	inf,inf	3.04045,0.533617	0.000307066	0.000638818
2	chr13:70208357:C:T	70208357	NA,T	NA,C	NA,1	NA,-inf	NA,inf	NA,0.705328	0.000306933	0.000614737
2	chr13:70700281:G:A	70700281	NA,A	NA,G	NA,1	NA,-inf	NA,inf	NA,0.618105	0.000306629	0.000614032
2	chr13:70344181:A:G	70344181	G,NA	A,NA	1,NA	inf,NA	inf,NA	1.24864,NA	0.000306596	0.00061473
2	chr13:70911585:A:G	70911585	NA,G	NA,A	NA,1	NA,-inf	NA,inf	NA,0.735608	0.000306499	0.000613889
2	chr13:70343790:T:C	70343790	C,NA	T,NA	1,NA	inf,NA	inf,NA	1.24771,NA	0.000306393	0.00061432
2	chr13:70705098:G:A	70705098	A,A	G,G	1,1	-inf,-inf	inf,inf	3.62127,1.30451	0.000306238	0.000904388
2	chr13:70967966:A:G	70967966	NA,G	NA,A	NA,1	NA,-inf	NA,inf	NA,0.707712	0.000305815	0.000612511
2	chr13:70389623:T:C	70389623	NA,C	NA,T	NA,1	NA,-inf	NA,inf	NA,0.710006	0.000305715	0.000612307
2	chr13:70652685:T:G	70652685	NA,G	NA,T	NA,1	NA,inf	NA,inf	NA,0.975342	0.000304905	0.000611124
2	chr13:71028675:G:T	71028675	NA,T	NA,G	NA,1	NA,-inf	NA,inf	NA,0.714938	0.000304615	0.000610115
2	chr13:70923293:T:C	70923293	NA,C	NA,T	NA,1	NA,inf	NA,inf	NA,0.682267	0.000304552	0.000609969
2	chr13:70705902:G:A	70705902	A,A	G,G	1,1	-inf,inf	inf,inf	1.00329,0.618249	0.000303955	0.0006084
2	chr13:70687114:C:T	70687114	T,NA	C,NA	1,NA	inf,NA	inf,NA	1.26811,NA	0.000303947	0.000609371
2	chr13:70544756:G:T	70544756	NA,T	NA,G	NA,1	NA,inf	NA,inf	NA,0.770033	0.000303861	0.000608697
2	chr13:71064285:G:A	71064285	NA,A	NA,G	NA,1	NA,-inf	NA,inf	NA,0.718887	0.000303837	0.000608569
2	chr13:71048159:T:C	71048159	C,NA	T,NA	1,NA	-inf,NA	inf,NA	1.01474,NA	0.000303638	0.000608299
2	chr13:71055470:A:T	71055470	NA,T	NA,A	NA,1	NA,inf	NA,inf	NA,0.725695	0.000303411	0.000607764
2	chr13:71148129:T:C	71148129	NA,C	NA,T	NA,1	NA,inf	NA,inf	NA,0.683085	0.000302772	0.000606421
2	chr13:71140638:T:C	71140638	NA,C	NA,T	NA,1	NA,inf	NA,inf	NA,0.706413	0.000302504	0.000605929
2	chr13:70324842:A:G	70324842	NA,G	NA,A	NA,1	NA,-inf	NA,inf	NA,0.682412	0.000302009	0.000604857
2	chr13:70791346:T:A	70791346	A,A	T,T	1,1	-inf,-inf	inf,inf	0.982833,1.0515	0.000301921	0.000604947
2	chr13:70957386:C:T	70957386	NA,T	NA,C	NA,1	NA,-inf	NA,inf	NA,0.714292	0.00030162	0.000604155
2	chr13:70471042:G:A	70471042	NA,A	NA,G	NA,1	NA,inf	NA,inf	NA,0.705614	0.000301478	0.000603847
2	chr13:70399557:A:G	70399557	G,G	A,A	1,1	inf,inf	inf,inf	0.937357,1.3213	0.000300935	0.000603175
2	chr13:70365946:C:T	70365946	NA,T	NA,C	NA,1	NA,inf	NA,inf	NA,0.703762	0.000300801	0.000602466
2	chr13:70242907:A:T	70242907	T,NA	A,NA	1,NA	-inf,NA	inf,NA	1.21511,NA	0.000300634	0.000602309
2	chr13:71007554:T:A	71007554	A,A	T,T	1,1	inf,-inf	inf,inf	0.891703,0.924481	0.000300519	0.000601742
2	chr13:71099631:C:T	71099631	NA,T	NA,C	NA,1	NA,-inf	NA,inf	NA,0.724505	0.000300369	0.000601643
2	chr13:70327713:T:C	70327713	NA,C	NA,T	NA,1	NA,-inf	NA,inf	NA,0.684102	0.000300351	0.000601545
2	chr13:70705055:A:G	70705055	G,NA	A,NA	1,NA	-inf,NA	inf,NA	0.887516,NA	0.000299733	0.000600265
2	chr13:70240615:T:C	70240615	C,NA	T,NA	1,NA	inf,NA	inf,NA	0.976604,NA	0.000299336	0.00059956
2	chr13:70700113:G:T	70700113	NA,T	NA,G	NA,1	NA,-inf	NA,inf	NA,0.603366	0.000298927	0.000598613
2	chr13:71141378:G:A	71141378	NA,A	NA,G	NA,1	NA,inf	NA,inf	NA,0.697133	0.000298223	0.000597354
2	chr13:71139832:A:G	71139832	NA,G	NA,A	NA,1	NA,inf	NA,inf	NA,0.696748	0.000297778	0.000596449
2	chr13:70788183:G:A	70788183	NA,A	NA,G	NA,1	NA,-inf	NA,inf	NA,0.704324	0.000297587	0.000596062
2	chr13:70698749:C:T	70698749	T,T	C,C	1,1	inf,-inf	inf,inf	0.0680422,1.43345	0.000297233	0.000594981
2	chr13:71020287:G:A	71020287	NA,A	NA,G	NA,1	NA,-inf	NA,inf	NA,0.721354	0.000297216	0.000595336
2	chr13:70324923:T:C	70324923	NA,C	NA,T	NA,1	NA,-inf	NA,inf	NA,0.67192	0.000296919	0.000594665
2	chr13:70454570:T:C	70454570	NA,C	NA,T	NA,1	NA,-inf	NA,inf	NA,0.645881	0.000296618	0.000594038
2	chr13:71026298:T:C	71026298	C,C	T,T	1,1	-inf,inf	inf,inf	1.00672,0.835655	0.00029618	0.000593154
2	chr13:70556788:A:G	70556788	G,G	A,A	1,1	inf,inf	inf,inf	0.847945,0.255873	0.000296111	0.000592521
2	chr13:71059548:A:G	71059548	NA,G	NA,A	NA,1	NA,-inf	NA,inf	NA,0.687356	0.000295984	0.000592853
2	chr13:70286143:T:G	70286143	G,G	T,T	1,1	inf,inf	inf,inf	1.32242,0.228875	0.000295906	0.000591333
2	chr13:71025418:G:A	71025418	NA,A	NA,G	NA,1	NA,-inf	NA,inf	NA,0.722213	0.000295421	0.000591741
2	chr13:70664180:G:A	70664180	A,A	G,G	1,1	inf,-inf	inf,inf	1.86708,0.207765	0.000295306	0.00059214
2	chr13:71011454:C:T	71011454	NA,T	NA,C	NA,1	NA,-inf	NA,inf	NA,0.716358	0.000295266	0.000591428
2	chr13:70354104:C:G	70354104	NA,G	NA,C	NA,1	NA,-inf	NA,inf	NA,0.734384	0.000295063	0.000591084
2	chr13:70998584:T:A	70998584	NA,A	NA,T	NA,1	NA,inf	NA,inf	NA,0.717571	0.000294874	0.000590646
2	chr13:70425121:TCTCA:T	70425121	NA,T	NA,TCTCA	NA,1	NA,-inf	NA,inf	NA,0.716543	0.000294215	0.000589367
2	chr13:70953571:T:C	70953571	NA,C	NA,T	NA,1	NA,-inf	NA,inf	NA,0.697499	0.000293724	0.000588341
2	chr13:71022370:T:A	71022370	A,NA	T,NA	1,NA	-inf,NA	inf,NA	1.04912,NA	0.00029353	0.000588138
2	chr13:71019592:A:G	71019592	G,G	A,A	1,1	inf,inf	inf,inf	0.0736892,1.63283	0.000292877	0.000586518
2	chr13:70880048:T:G	70880048	G,NA	T,NA	1,NA	inf,NA	inf,NA	0.853361,NA	0.000292811	0.000586397
2	chr13:71097461:A:T	71097461	NA,T	NA,A	NA,1	NA,inf	NA,inf	NA,0.667068	0.000292193	0.000585241
2	chr13:71016618:C:T	71016618	T,T	C,C	1,1	inf,-inf	inf,inf	0.40821,1.54855	0.000291189	0.000583286
2	chr13:70956112:G:A	70956112	A,A	G,G	1,1	-inf,-inf	inf,inf	0.204405,1.61156	0.000291164	0.00058317
2	chr13:70299264:A:C	70299264	NA,C	NA,A	NA,1	NA,-inf	NA,inf	NA,0.725517	0.000291103	0.000583175
2	chr13:70660175:A:G	70660175	NA,G	NA,A	NA,1	NA,inf	NA,inf	NA,0.94028	0.000290991	0.000583226
2	chr13:70646495:G:A	70646495	NA,A	NA,G	NA,1	NA,inf	NA,inf	NA,0.881938	0.000290954	0.000583226
2	chr13:70429198:C:T	70429198	NA,T	NA,C	NA,1	NA,inf	NA,inf	NA,0.693004	0.000290874	0.000582643
2	chr13:71015706:A:G	71015706	G,G	A,A	1,1	-inf,inf	inf,inf	0.0939495,1.69376	0.000290801	0.000582435
2	chr13:70913081:T:C	70913081	NA,C	NA,T	NA,1	NA,inf	NA,inf	NA,0.67436	0.000290613	0.000582102
2	chr13:70764250:A:C	70764250	NA,C	NA,A	NA,1	NA,-inf	NA,inf	NA,0.698596	0.00029045	0.00058178
2	chr13:71015824:C:T	71015824	T,T	C,C	1,1	inf,-inf	inf,inf	0.418139,1.54002	0.000290307	0.000581522
2	chr13:70781325:TA:T	70781325	NA,T	NA,TA	NA,1	NA,-inf	NA,inf	NA,0.710561	0.000289996	0.000580887
2	chr13:70410151:G:A	70410151	A,NA	G,NA	1,NA	inf,NA	inf,NA	1.15882,NA	0.000289784	0.000580851
2	chr13:70195135:G:A	70195135	A,NA	G,NA	1,NA	inf,NA	inf,NA	0.958534,NA	0.000289657	0.000580169
2	chr13:70698616:T:C	70698616	C,C	T,T	1,1	-inf,inf	inf,inf	0.00940045,1.29969	0.000289203	0.000578781
2	chr13:71016447:A:T	71016447	T,T	A,A	1,1	inf,-inf	inf,inf	0.424307,1.53357	0.000289197	0.000579299
2	chr13:70739856:A:T	70739856	NA,T	NA,A	NA,1	NA,inf	NA,inf	NA,0.596022	0.000288782	0.000578312
2	chr13:70954007:T:C	70954007	C,C	T,T	1,1	-inf,-inf	inf,inf	0.215035,1.60206	0.000288634	0.000578109
2	chr13:70993229:G:C	70993229	NA,C	NA,G	NA,1	NA,-inf	NA,inf	NA,0.694467	0.000288504	0.000577897
2	chr13:70732356:G:T	70732356	T,NA	G,NA	1,NA	-inf,NA	inf,NA	0.729696,NA	0.000288179	0.000577034
2	chr13:70667194:G:A	70667194	NA,A	NA,G	NA,1	NA,inf	NA,inf	NA,0.932468	0.000288021	0.000577273
2	chr13:70333119:G:A	70333119	NA,A	NA,G	NA,1	NA,-inf	NA,inf	NA,0.716851	0.000287995	0.000576934
2	chr13:71042970:G:A	71042970	NA,A	NA,G	NA,1	NA,-inf	NA,inf	NA,0.675418	0.00028788	0.000576625
2	chr13:70796040:A:C	70796040	NA,C	NA,A	NA,1	NA,-inf	NA,inf	NA,0.704728	0.000287637	0.00057616
2	chr13:70911346:T:C	70911346	NA,C	NA,T	NA,1	NA,inf	NA,inf	NA,0.622835	0.000287489	0.000575794
2	chr13:70193979:A:C	70193979	C,NA	A,NA	1,NA	inf,NA	inf,NA	0.953573,NA	0.000287483	0.000575813
2	chr13:71145032:A:G	71145032	NA,G	NA,A	NA,1	NA,inf	NA,inf	NA,0.672531	0.000287399	0.000575676
2	chr13:71085346:C:T	71085346	NA,T	NA,C	NA,1	NA,inf	NA,inf	NA,0.657116	0.000287355	0.000575555
2	chr13:70802488:G:A	70802488	NA,A	NA,G	NA,1	NA,-inf	NA,inf	NA,0.701398	0.000287009	0.000574907
2	chr13:71016138:G:A	71016138	A,A	G,G	1,1	inf,-inf	inf,inf	0.419742,1.53229	0.000286918	0.000574733
2	chr13:70700508:T:A	70700508	NA,A	NA,T	NA,1	NA,-inf	NA,inf	NA,0.577369	0.000286757	0.000574248
2	chr13:71143125:T:C	71143125	NA,C	NA,T	NA,1	NA,-inf	NA,inf	NA,0.682115	0.00028647	0.000573799
2	chr13:71053975:G:T	71053975	NA,T	NA,G	NA,1	NA,-inf	NA,inf	NA,0.679871	0.000286294	0.000573436
2	chr13:70214284:T:C	70214284	NA,C	NA,T	NA,1	NA,-inf	NA,inf	NA,0.694589	0.000285806	0.00057251
2	chr13:71100631:G:A	71100631	NA,A	NA,G	NA,1	NA,inf	NA,inf	NA,0.668474	0.000285315	0.000571487
2	chr13:70502984:A:T	70502984	NA,T	NA,A	NA,1	NA,-inf	NA,inf	NA,0.683379	0.000285267	0.000571231
2	chr13:71138976:C:T	71138976	NA,T	NA,C	NA,1	NA,inf	NA,inf	NA,0.665478	0.000284202	0.000569274
2	chr13:71123736:T:C	71123736	NA,C	NA,T	NA,1	NA,inf	NA,inf	NA,0.66577	0.000284058	0.000568986
2	chr13:71051737:C:A	71051737	NA,A	NA,C	NA,1	NA,-inf	NA,inf	NA,0.666657	0.000283972	0.000568799
2	chr13:70392678:C:T	70392678	NA,T	NA,C	NA,1	NA,inf	NA,inf	NA,0.663962	0.000283803	0.00056844
2	chr13:70801622:A:C	70801622	NA,C	NA,A	NA,1	NA,-inf	NA,inf	NA,0.660666	0.000283706	0.000568255
2	chr13:70790810:T:C	70790810	NA,C	NA,T	NA,1	NA,-inf	NA,inf	NA,0.695062	0.000283541	0.000567959
2	chr13:70434185:C:T	70434185	T,NA	C,NA	1,NA	-inf,NA	inf,NA	0.867056,NA	0.000283522	0.00056781
2	chr13:71027376:C:T	71027376	T,T	C,C	1,1	-inf,inf	inf,inf	0.881019,0.954866	0.000283181	0.00056713
2	chr13:71017332:G:A	71017332	NA,A	NA,G	NA,1	NA,-inf	NA,inf	NA,0.671969	0.000283015	0.000566902
2	chr13:70630691:T:C	70630691	NA,C	NA,T	NA,1	NA,inf	NA,inf	NA,0.908431	0.000282408	0.000566004
2	chr13:70788251:G:A	70788251	NA,A	NA,G	NA,1	NA,-inf	NA,inf	NA,0.69208	0.000282325	0.000565523
2	chr13:70794961:A:C	70794961	NA,C	NA,A	NA,1	NA,-inf	NA,inf	NA,0.656765	0.000282199	0.000565238
2	chr13:71119917:A:G	71119917	NA,G	NA,A	NA,1	NA,inf	NA,inf	NA,0.660326	0.000281793	0.000564449
2	chr13:71116114:A:G	71116114	G,NA	A,NA	1,NA	inf,NA	inf,NA	0.872345,NA	0.000281646	0.000564071
2	chr13:71161580:C:T	71161580	NA,T	NA,C	NA,1	NA,-inf	NA,inf	NA,0.651565	0.000281124	0.000563092
2	chr13:71114443:C:T	71114443	NA,T	NA,C	NA,1	NA,inf	NA,inf	NA,0.657448	0.000280677	0.000562214
2	chr13:71015991:A:G	71015991	G,G	A,A	1,1	inf,-inf	inf,inf	0.420692,1.51932	0.000280593	0.000562066
2	chr13:71040581:C:T	71040581	T,T	C,C	1,1	inf,inf	inf,inf	0.179299,1.61285	0.000280484	0.000561763
2	chr13:70955450:A:C	70955450	NA,C	NA,A	NA,1	NA,inf	NA,inf	NA,0.651067	0.0002799	0.000560657
2	chr13:70717177:T:C	70717177	C,C	T,T	1,1	inf,inf	inf,inf	1.63804,0.129708	0.000279853	0.000560662
2	chr13:70956278:G:A	70956278	NA,A	NA,G	NA,1	NA,-inf	NA,inf	NA,0.670349	0.000279419	0.000559686
2	chr13:70426036:C:T	70426036	NA,T	NA,C	NA,1	NA,-inf	NA,inf	NA,0.621657	0.000279331	0.000559472
2	chr13:71092066:T:G	71092066	NA,G	NA,T	NA,1	NA,-inf	NA,inf	NA,0.66271	0.000279259	0.000559348
2	chr13:71093283:T:C	71093283	NA,C	NA,T	NA,1	NA,-inf	NA,inf	NA,0.664022	0.000278938	0.000558705
2	chr13:71101954:C:A	71101954	NA,A	NA,C	NA,1	NA,inf	NA,inf	NA,0.633499	0.000278934	0.000558685
2	chr13:70340029:C:T	70340029	NA,T	NA,C	NA,1	NA,-inf	NA,inf	NA,0.696363	0.000278679	0.000558265
2	chr13:71010186:G:T	71010186	NA,T	NA,G	NA,1	NA,-inf	NA,inf	NA,0.635287	0.000278248	0.00055733
2	chr13:71143108:A:G	71143108	NA,G	NA,A	NA,1	NA,inf	NA,inf	NA,0.650138	0.000277911	0.000556672
2	chr13:71085076:A:G	71085076	NA,G	NA,A	NA,1	NA,-inf	NA,inf	NA,0.659355	0.000277909	0.000556643
2	chr13:70559916:C:T	70559916	NA,T	NA,C	NA,1	NA,inf	NA,inf	NA,0.557335	0.000277858	0.000556422
2	chr13:71035157:C:T	71035157	NA,T	NA,C	NA,1	NA,-inf	NA,inf	NA,0.666073	0.00027784	0.000556512
2	chr13:70558849:G:A	70558849	A,A	G,G	1,1	inf,inf	inf,inf	0.878918,0.0677124	0.000276601	0.000553481
2	chr13:70961373:G:T	70961373	NA,T	NA,G	NA,1	NA,-inf	NA,inf	NA,0.667594	0.00027631	0.000553441
2	chr13:70490582:C:T	70490582	NA,T	NA,C	NA,1	NA,-inf	NA,inf	NA,0.661416	0.000276234	0.00055315
2	chr13:71013614:C:T	71013614	NA,T	NA,C	NA,1	NA,inf	NA,inf	NA,0.647079	0.00027623	0.000553283
2	chr13:70872554:G:T	70872554	NA,T	NA,G	NA,1	NA,-inf	NA,inf	NA,0.652204	0.000276021	0.000552876
2	chr13:70567577:C:G	70567577	NA,G	NA,C	NA,1	NA,-inf	NA,inf	NA,0.550146	0.000275336	0.000551396
2	chr13:71123557:C:G	71123557	NA,G	NA,C	NA,1	NA,inf	NA,inf	NA,0.644201	0.000275082	0.000551007
2	chr13:70947976:A:G	70947976	NA,G	NA,A	NA,1	NA,inf	NA,inf	NA,0.633189	0.000274854	0.000550538
2	chr13:70728374:C:G	70728374	NA,G	NA,C	NA,1	NA,inf	NA,inf	NA,0.656779	0.000274734	0.000550306
2	chr13:70954543:A:G	70954543	NA,G	NA,A	NA,1	NA,-inf	NA,inf	NA,0.649125	0.000274435	0.000549708
2	chr13:71073551:A:T	71073551	NA,T	NA,A	NA,1	NA,-inf	NA,inf	NA,0.650993	0.000274076	0.000548968
2	chr13:70787048:T:G	70787048	NA,G	NA,T	NA,1	NA,-inf	NA,inf	NA,0.639473	0.000274026	0.000548867
2	chr13:70262963:T:C	70262963	NA,C	NA,T	NA,1	NA,-inf	NA,inf	NA,0.644992	0.000273431	0.000547751
2	chr13:70343134:T:C	70343134	NA,C	NA,T	NA,1	NA,-inf	NA,inf	NA,0.583759	0.000273021	0.000546779
2	chr13:70422467:T:C	70422467	NA,C	NA,T	NA,1	NA,inf	NA,inf	NA,0.634943	0.000272399	0.000545605
2	chr13:71144681:C:T	71144681	NA,T	NA,C	NA,1	NA,-inf	NA,inf	NA,0.637745	0.000272282	0.00054538
2	chr13:71077393:G:A	71077393	NA,A	NA,G	NA,1	NA,-inf	NA,inf	NA,0.645421	0.000271725	0.000544252
2	chr13:70352042:G:A	70352042	NA,A	NA,G	NA,1	NA,inf	NA,inf	NA,0.610456	0.000271394	0.000543531
2	chr13:70534745:A:G	70534745	G,G	A,A	1,1	-inf,inf	inf,inf	0.584821,0.0964999	0.000271222	0.000542314
2	chr13:71133724:T:A	71133724	NA,A	NA,T	NA,1	NA,inf	NA,inf	NA,0.634305	0.000271018	0.000542868
2	chr13:70340232:G:A	70340232	NA,A	NA,G	NA,1	NA,-inf	NA,inf	NA,0.677061	0.000271003	0.000542888
2	chr13:70350980:T:C	70350980	NA,C	NA,T	NA,1	NA,inf	NA,inf	NA,0.609145	0.000270854	0.00054245
2	chr13:70551989:T:C	70551989	C,C	T,T	1,1	inf,inf	inf,inf	0.837695,0.185987	0.00027043	0.000541139
2	chr13:70759984:G:A	70759984	NA,A	NA,G	NA,1	NA,-inf	NA,inf	NA,0.627303	0.000269703	0.000540207
2	chr13:71139492:C:T	71139492	NA,T	NA,C	NA,1	NA,-inf	NA,inf	NA,0.628495	0.000268783	0.000538372
2	chr13:70780077:G:A	70780077	NA,A	NA,G	NA,1	NA,-inf	NA,inf	NA,0.62259	0.000268325	0.000537452
2	chr13:71019206:C:A	71019206	NA,A	NA,C	NA,1	NA,-inf	NA,inf	NA,0.615435	0.000268303	0.000537378
2	chr13:71002788:C:T	71002788	NA,T	NA,C	NA,1	NA,-inf	NA,inf	NA,0.610947	0.000268157	0.000537122
2	chr13:70490283:A:T	70490283	NA,T	NA,A	NA,1	NA,-inf	NA,inf	NA,0.641969	0.000268071	0.00053681
2	chr13:70962324:A:G	70962324	NA,G	NA,A	NA,1	NA,-inf	NA,inf	NA,0.636877	0.000267943	0.000536683
2	chr13:70490494:C:T	70490494	NA,T	NA,C	NA,1	NA,-inf	NA,inf	NA,0.640678	0.000267937	0.000536541
2	chr13:70562406:A:G	70562406	NA,G	NA,A	NA,1	NA,inf	NA,inf	NA,0.534227	0.00026781	0.000536306
2	chr13:70786026:T:G	70786026	G,G	T,T	1,1	-inf,-inf	inf,inf	1.00243,0.952137	0.000267789	0.000536558
2	chr13:70696848:CCTAA:C	70696848	C,NA	CCTAA,NA	1,NA	inf,NA	inf,NA	1.16411,NA	0.000267703	0.000536641
2	chr13:70563952:A:T	70563952	NA,T	NA,A	NA,1	NA,inf	NA,inf	NA,0.533616	0.000267555	0.000535796
2	chr13:70540900:A:G	70540900	NA,G	NA,A	NA,1	NA,-inf	NA,inf	NA,0.576411	0.000267483	0.000535688
2	chr13:70626590:G:A	70626590	NA,A	NA,G	NA,1	NA,inf	NA,inf	NA,0.863769	0.000267217	0.000535546
2	chr13:71130658:G:A	71130658	NA,A	NA,G	NA,1	NA,-inf	NA,inf	NA,0.635292	0.00026716	0.000535126
2	chr13:70646545:A:T	70646545	T,NA	A,NA	1,NA	inf,NA	inf,NA	1.13878,NA	0.000267014	0.000535214
2	chr13:70800704:G:T	70800704	NA,T	NA,G	NA,1	NA,-inf	NA,inf	NA,0.616494	0.000265913	0.000532622
2	chr13:71044872:T:C	71044872	NA,C	NA,T	NA,1	NA,-inf	NA,inf	NA,0.630818	0.000265718	0.00053223
2	chr13:70262764:A:AT	70262764	AT,NA	A,NA	1,NA	inf,NA	inf,NA	0.837881,NA	0.000265383	0.000531429
2	chr13:71158062:C:T	71158062	NA,T	NA,C	NA,1	NA,inf	NA,inf	NA,0.6205	0.000264515	0.00052983
2	chr13:70735920:A:G	70735920	NA,G	NA,A	NA,1	NA,inf	NA,inf	NA,0.630321	0.000264422	0.000529652
2	chr13:70855651:C:A	70855651	NA,A	NA,C	NA,1	NA,-inf	NA,inf	NA,0.614658	0.000264267	0.000529327
2	chr13:71139485:G:A	71139485	NA,A	NA,G	NA,1	NA,inf	NA,inf	NA,0.616819	0.000264165	0.000529144
2	chr13:70565000:G:A	70565000	NA,A	NA,G	NA,1	NA,inf	NA,inf	NA,0.524873	0.000263898	0.000528476
2	chr13:70963550:C:T	70963550	NA,T	NA,C	NA,1	NA,-inf	NA,inf	NA,0.601301	0.000263465	0.000527685
2	chr13:70917669:T:C	70917669	NA,C	NA,T	NA,1	NA,inf	NA,inf	NA,0.603576	0.00026331	0.000527405
2	chr13:70835546:G:A	70835546	NA,A	NA,G	NA,1	NA,inf	NA,inf	NA,0.578392	0.000263116	0.000527
2	chr13:70563986:A:G	70563986	NA,G	NA,A	NA,1	NA,inf	NA,inf	NA,0.521952	0.00026279	0.000526255
2	chr13:71158177:T:C	71158177	NA,C	NA,T	NA,1	NA,-inf	NA,inf	NA,0.607531	0.000262789	0.000526371
2	chr13:71034543:A:G	71034543	G,G	A,A	1,1	inf,inf	inf,inf	1.71673,0.176178	0.000262361	0.000525947
2	chr13:71119849:C:T	71119849	NA,T	NA,C	NA,1	NA,inf	NA,inf	NA,0.608622	0.000262097	0.000524989
2	chr13:70701713:C:T	70701713	NA,T	NA,C	NA,1	NA,-inf	NA,inf	NA,0.594038	0.000261215	0.000523152
2	chr13:70776693:C:A	70776693	NA,A	NA,C	NA,1	NA,-inf	NA,inf	NA,0.604051	0.000261165	0.000523111
2	chr13:70367597:G:A	70367597	A,NA	G,NA	1,NA	inf,NA	inf,NA	0.975548,NA	0.00026098	0.000522873
2	chr13:71088950:T:C	71088950	NA,C	NA,T	NA,1	NA,-inf	NA,inf	NA,0.619872	0.000260807	0.000522405
2	chr13:70455412:G:A	70455412	NA,A	NA,G	NA,1	NA,inf	NA,inf	NA,0.622712	0.000260673	0.000522128
2	chr13:71090678:C:T	71090678	NA,T	NA,C	NA,1	NA,-inf	NA,inf	NA,0.615652	0.000260613	0.000522005
2	chr13:71031714:C:A	71031714	NA,A	NA,C	NA,1	NA,-inf	NA,inf	NA,0.613875	0.000260344	0.000521498
2	chr13:70987075:C:T	70987075	T,NA	C,NA	1,NA	inf,NA	inf,NA	0.862428,NA	0.000259574	0.000519929
2	chr13:70912185:A:C	70912185	NA,C	NA,A	NA,1	NA,inf	NA,inf	NA,0.574735	0.000259555	0.00051986
2	chr13:71088011:G:A	71088011	NA,A	NA,G	NA,1	NA,inf	NA,inf	NA,0.573485	0.0002593	0.000519381
2	chr13:71106036:A:C	71106036	NA,C	NA,A	NA,1	NA,inf	NA,inf	NA,0.603601	0.000258798	0.000518389
2	chr13:70412411:C:G	70412411	NA,G	NA,C	NA,1	NA,inf	NA,inf	NA,0.557692	0.000258755	0.00051822
2	chr13:71103513:G:A	71103513	NA,A	NA,G	NA,1	NA,inf	NA,inf	NA,0.602715	0.000258625	0.000518047
2	chr13:70521654:G:C	70521654	C,NA	G,NA	1,NA	inf,NA	inf,NA	0.779472,NA	0.000257892	0.000516494
2	chr13:70591958:A:C	70591958	NA,C	NA,A	NA,1	NA,-inf	NA,inf	NA,0.53124	0.000257689	0.000516071
2	chr13:70916265:A:G	70916265	NA,G	NA,A	NA,1	NA,inf	NA,inf	NA,0.56941	0.000257537	0.000515818
2	chr13:71130403:C:G	71130403	NA,G	NA,C	NA,1	NA,-inf	NA,inf	NA,0.59952	0.000257385	0.000515546
2	chr13:71135944:C:T	71135944	NA,T	NA,C	NA,1	NA,-inf	NA,inf	NA,0.583684	0.000257282	0.000515329
2	chr13:70540282:C:T	70540282	NA,T	NA,C	NA,1	NA,-inf	NA,inf	NA,0.660344	0.00025726	0.000515316
2	chr13:70726031:G:A	70726031	A,NA	G,NA	1,NA	inf,NA	inf,NA	0.691215,NA	0.000256427	0.000513461
2	chr13:70322865:C:T	70322865	NA,T	NA,C	NA,1	NA,-inf	NA,inf	NA,0.540191	0.000256141	0.000512895
2	chr13:70339975:A:G	70339975	G,NA	A,NA	1,NA	-inf,NA	inf,NA	0.921499,NA	0.000255999	0.000512864
2	chr13:70550864:T:A	70550864	A,NA	T,NA	1,NA	inf,NA	inf,NA	1.18582,NA	0.000255593	0.000512457
2	chr13:70801486:C:T	70801486	T,T	C,C	1,1	-inf,-inf	inf,inf	1.42205,0.665794	0.00025558	0.00051249
2	chr13:70827080:A:T	70827080	NA,T	NA,A	NA,1	NA,inf	NA,inf	NA,0.559209	0.000255075	0.000510883
2	chr13:70820265:A:G	70820265	NA,G	NA,A	NA,1	NA,inf	NA,inf	NA,0.546794	0.00025448	0.000509704
2	chr13:70494598:C:T	70494598	NA,T	NA,C	NA,1	NA,-inf	NA,inf	NA,0.605002	0.00025431	0.000509262
2	chr13:70999865:C:A	70999865	A,NA	C,NA	1,NA	-inf,NA	inf,NA	0.94043,NA	0.000254249	0.000509398
2	chr13:71138074:T:C	71138074	NA,C	NA,T	NA,1	NA,-inf	NA,inf	NA,0.590412	0.000254104	0.000508974
2	chr13:70212961:T:C	70212961	C,NA	T,NA	1,NA	inf,NA	inf,NA	0.738518,NA	0.000254052	0.000508726
2	chr13:71030921:C:T	71030921	NA,T	NA,C	NA,1	NA,-inf	NA,inf	NA,0.604215	0.000254047	0.000508872
2	chr13:70698149:G:A	70698149	NA,A	NA,G	NA,1	NA,inf	NA,inf	NA,0.433447	0.000253554	0.000507719
2	chr13:70914749:G:A	70914749	NA,A	NA,G	NA,1	NA,-inf	NA,inf	NA,0.563454	0.00025343	0.000507617
2	chr13:71103313:T:C	71103313	NA,C	NA,T	NA,1	NA,-inf	NA,inf	NA,0.589704	0.000253355	0.000507481
2	chr13:70354169:C:T	70354169	NA,T	NA,C	NA,1	NA,-inf	NA,inf	NA,0.563566	0.000253075	0.000506911
2	chr13:70702392:A:T	70702392	T,T	A,A	1,1	-inf,inf	inf,inf	2.47159,0.703206	0.000252935	0.000514927
2	chr13:70870599:A:G	70870599	G,NA	A,NA	1,NA	-inf,NA	inf,NA	0.879008,NA	0.000252673	0.00050616
2	chr13:71022017:A:G	71022017	NA,G	NA,A	NA,1	NA,-inf	NA,inf	NA,0.574548	0.000252615	0.000505962
2	chr13:70787768:C:T	70787768	NA,T	NA,C	NA,1	NA,inf	NA,inf	NA,0.578795	0.000252468	0.000505684
2	chr13:71072156:C:T	71072156	NA,T	NA,C	NA,1	NA,inf	NA,inf	NA,0.58502	0.00025232	0.000505417
2	chr13:70743479:A:G	70743479	NA,G	NA,A	NA,1	NA,-inf	NA,inf	NA,0.644038	0.000252256	0.000505304
2	chr13:70265908:T:G	70265908	NA,G	NA,T	NA,1	NA,inf	NA,inf	NA,0.566938	0.000252128	0.000504945
2	chr13:70804764:T:C	70804764	NA,C	NA,T	NA,1	NA,-inf	NA,inf	NA,0.598701	0.000252101	0.000504983
2	chr13:70190607:T:C	70190607	C,C	T,T	1,1	inf,inf	inf,inf	1.0217,1.2261	0.000251102	0.000503068
2	chr13:71099236:G:A	71099236	NA,A	NA,G	NA,1	NA,inf	NA,inf	NA,0.578624	0.000250865	0.000502481
2	chr13:71025903:C:T	71025903	T,T	C,C	1,1	-inf,inf	inf,inf	1.02962,0.693445	0.000250585	0.000501841
2	chr13:70318897:C:T	70318897	NA,T	NA,C	NA,1	NA,-inf	NA,inf	NA,0.58907	0.000250405	0.000501586
2	chr13:70241127:T:C	70241127	NA,C	NA,T	NA,1	NA,-inf	NA,inf	NA,0.636977	0.000250128	0.000501089
2	chr13:71009024:A:G	71009024	NA,G	NA,A	NA,1	NA,-inf	NA,inf	NA,0.562458	0.000249922	0.000500599
2	chr13:70429636:C:G	70429636	NA,G	NA,C	NA,1	NA,-inf	NA,inf	NA,0.551885	0.00024986	0.00050041
2	chr13:70739706:T:C	70739706	NA,C	NA,T	NA,1	NA,-inf	NA,inf	NA,0.557159	0.000249595	0.000499896
2	chr13:70442334:G:A	70442334	NA,A	NA,G	NA,1	NA,-inf	NA,inf	NA,0.476727	0.00024887	0.000498355
2	chr13:71110182:A:G	71110182	NA,G	NA,A	NA,1	NA,inf	NA,inf	NA,0.576304	0.000248827	0.000498419
2	chr13:70797236:G:A	70797236	NA,A	NA,G	NA,1	NA,inf	NA,inf	NA,0.57153	0.000248771	0.000498287
2	chr13:70525719:C:T	70525719	T,T	C,C	1,1	-inf,inf	inf,inf	1.00687,0.56735	0.000248709	0.000497855
2	chr13:70985472:C:G	70985472	NA,G	NA,C	NA,1	NA,inf	NA,inf	NA,0.575782	0.000248561	0.00049787
2	chr13:70641266:G:A	70641266	NA,A	NA,G	NA,1	NA,-inf	NA,inf	NA,0.502583	0.00024845	0.000497554
2	chr13:71005191:G:A	71005191	NA,A	NA,G	NA,1	NA,-inf	NA,inf	NA,0.559057	0.000248398	0.000497549
2	chr13:70573547:T:C	70573547	NA,C	NA,T	NA,1	NA,inf	NA,inf	NA,0.557364	0.000248236	0.000497194
2	chr13:70635975:A:T	70635975	NA,T	NA,A	NA,1	NA,inf	NA,inf	NA,0.807321	0.000248081	0.000497184
2	chr13:70291872:T:C	70291872	C,C	T,T	1,1	inf,-inf	inf,inf	0.0845924,1.56916	0.00024801	0.000496762
2	chr13:71052153:A:G	71052153	NA,G	NA,A	NA,1	NA,inf	NA,inf	NA,0.55588	0.000247532	0.000495801
2	chr13:70302266:C:T	70302266	NA,T	NA,C	NA,1	NA,-inf	NA,inf	NA,0.611365	0.000247483	0.000495781
2	chr13:70227877:C:T	70227877	T,T	C,C	1,1	-inf,inf	inf,inf	0.946263,0.827775	0.000247464	0.000495401
2	chr13:70247006:C:T	70247006	NA,T	NA,C	NA,1	NA,inf	NA,inf	NA,0.558837	0.000247444	0.000495591
2	chr13:70409973:G:C	70409973	NA,C	NA,G	NA,1	NA,inf	NA,inf	NA,0.569464	0.000247261	0.000495262
2	chr13:71081497:G:A	71081497	A,A	G,G	1,1	inf,inf	inf,inf	1.72498,0.020378	0.000247164	0.000495474
2	chr13:70766754:G:A	70766754	A,NA	G,NA	1,NA	inf,NA	inf,NA	0.83431,NA	0.000247087	0.000494884
2	chr13:70757975:G:T	70757975	NA,T	NA,G	NA,1	NA,inf	NA,inf	NA,0.520878	0.000247076	0.000494881
2	chr13:71059718:CTTGCAAAGTTAGTAAG:C	71059718	NA,C	NA,CTTGCAAAGTTAGTAAG	NA,1	NA,-inf	NA,inf	NA,0.581067	0.000246802	0.000494356
2	chr13:71053222:G:A	71053222	A,A	G,G	1,1	inf,inf	inf,inf	0.119998,1.5726	0.000246173	0.000493063
2	chr13:70186184:T:C	70186184	NA,C	NA,T	NA,1	NA,-inf	NA,inf	NA,0.554135	0.000246155	0.000493026
2	chr13:70661956:A:G	70661956	G,NA	A,NA	1,NA	inf,NA	inf,NA	1.09702,NA	0.000245955	0.000493016
2	chr13:70551980:A:G	70551980	NA,G	NA,A	NA,1	NA,-inf	NA,inf	NA,0.523097	0.000245772	0.000492226
2	chr13:70329557:G:A	70329557	NA,A	NA,G	NA,1	NA,-inf	NA,inf	NA,0.536832	0.000245736	0.000492197
2	chr13:71042131:G:A	71042131	NA,A	NA,G	NA,1	NA,-inf	NA,inf	NA,0.575889	0.000245007	0.000490761
2	chr13:71102887:C:T	71102887	NA,T	NA,C	NA,1	NA,-inf	NA,inf	NA,0.57537	0.000244828	0.000490402
2	chr13:71102049:T:G	71102049	NA,G	NA,T	NA,1	NA,-inf	NA,inf	NA,0.57537	0.000244828	0.000490402
2	chr13:71064307:A:G	71064307	NA,G	NA,A	NA,1	NA,-inf	NA,inf	NA,0.57537	0.000244828	0.000490402
2	chr13:70485379:C:A	70485379	NA,A	NA,C	NA,1	NA,inf	NA,inf	NA,0.592778	0.000244822	0.0004904
2	chr13:71094746:C:A	71094746	NA,A	NA,C	NA,1	NA,-inf	NA,inf	NA,0.57527	0.000244795	0.000490336
2	chr13:71101450:G:A	71101450	NA,A	NA,G	NA,1	NA,-inf	NA,inf	NA,0.575029	0.000244709	0.000490164
2	chr13:70176074:TTGAG:T	70176074	NA,T	NA,TTGAG	NA,1	NA,inf	NA,inf	NA,0.550477	0.000244503	0.000489705
2	chr13:70710390:TA:T	70710390	T,T	TA,TA	1,1	-inf,inf	inf,inf	0.833236,0.653308	0.000244226	0.000488869
2	chr13:70676600:A:G	70676600	G,NA	A,NA	1,NA	inf,NA	inf,NA	0.433281,NA	0.000243963	0.000488358
2	chr13:70391868:G:A	70391868	NA,A	NA,G	NA,1	NA,inf	NA,inf	NA,0.558831	0.00024364	0.000488011
2	chr13:70998191:G:A	70998191	NA,A	NA,G	NA,1	NA,-inf	NA,inf	NA,0.576389	0.000243039	0.000486834
2	chr13:70228097:T:A	70228097	A,A	T,T	1,1	-inf,inf	inf,inf	0.942347,0.819609	0.000242969	0.000486402
2	chr13:70983426:A:G	70983426	NA,G	NA,A	NA,1	NA,-inf	NA,inf	NA,0.577868	0.000242666	0.000486092
2	chr13:70801472:A:G	70801472	G,G	A,A	1,1	-inf,-inf	inf,inf	1.43368,0.61884	0.000242663	0.000486595
2	chr13:70771824:C:T	70771824	NA,T	NA,C	NA,1	NA,inf	NA,inf	NA,0.525498	0.00024218	0.000485082
2	chr13:71041100:C:A	71041100	A,NA	C,NA	1,NA	inf,NA	inf,NA	0.76165,NA	0.00024207	0.0004848
2	chr13:71052606:T:C	71052606	C,C	T,T	1,1	inf,inf	inf,inf	0.112428,1.56621	0.000241831	0.000484369
2	chr13:70717296:A:G	70717296	NA,G	NA,A	NA,1	NA,inf	NA,inf	NA,0.544195	0.000241776	0.000484271
2	chr13:70915311:T:C	70915311	NA,C	NA,T	NA,1	NA,-inf	NA,inf	NA,0.573559	0.000241718	0.000484158
2	chr13:70375902:T:C	70375902	NA,C	NA,T	NA,1	NA,inf	NA,inf	NA,0.537839	0.000241607	0.000483913
2	chr13:70343980:C:T	70343980	NA,T	NA,C	NA,1	NA,-inf	NA,inf	NA,0.519884	0.000241304	0.000483238
2	chr13:71049879:G:C	71049879	NA,C	NA,G	NA,1	NA,inf	NA,inf	NA,0.551992	0.000241106	0.000482956
2	chr13:70538822:C:T	70538822	T,T	C,C	1,1	-inf,-inf	inf,inf	0.759227,0.186553	0.000240351	0.000480682
2	chr13:71016921:A:C	71016921	NA,C	NA,A	NA,1	NA,-inf	NA,inf	NA,0.538857	0.000240018	0.000480736
2	chr13:70397802:C:A	70397802	NA,A	NA,C	NA,1	NA,inf	NA,inf	NA,0.556449	0.000239922	0.000480566
2	chr13:70956922:A:G	70956922	NA,G	NA,A	NA,1	NA,inf	NA,inf	NA,0.542823	0.00023959	0.00047992
2	chr13:70483909:C:T	70483909	NA,T	NA,C	NA,1	NA,inf	NA,inf	NA,0.576763	0.000239419	0.000479579
2	chr13:70917857:A:G	70917857	NA,G	NA,A	NA,1	NA,-inf	NA,inf	NA,0.566118	0.000239259	0.000479233
2	chr13:71030609:A:G	71030609	G,G	A,A	1,1	-inf,inf	inf,inf	0.925346,0.803724	0.000238969	0.000478599
2	chr13:70386206:C:T	70386206	NA,T	NA,C	NA,1	NA,inf	NA,inf	NA,0.544726	0.000238859	0.000478437
2	chr13:70725574:A:C	70725574	C,C	A,A	1,1	-inf,-inf	inf,inf	0.8112,0.397937	0.000238773	0.000477802
2	chr13:70806594:C:T	70806594	NA,T	NA,C	NA,1	NA,-inf	NA,inf	NA,0.560235	0.000238745	0.000478231
2	chr13:70759528:A:G	70759528	G,NA	A,NA	1,NA	inf,NA	inf,NA	0.620295,NA	0.000238595	0.00047772
2	chr13:70345394:A:G	70345394	G,NA	A,NA	1,NA	inf,NA	inf,NA	0.45823,NA	0.000238558	0.00047749
2	chr13:71019679:C:T	71019679	NA,T	NA,C	NA,1	NA,-inf	NA,inf	NA,0.533634	0.000238123	0.000476941
2	chr13:70922881:G:A	70922881	A,NA	G,NA	1,NA	inf,NA	inf,NA	0.667465,NA	0.000236966	0.000474494
2	chr13:71082118:C:T	71082118	NA,T	NA,C	NA,1	NA,inf	NA,inf	NA,0.526315	0.000236721	0.00047415
2	chr13:70656028:G:A	70656028	A,A	G,G	1,1	-inf,inf	inf,inf	1.66967,0.26779	0.000236134	0.000473388
2	chr13:70561245:A:G	70561245	NA,G	NA,A	NA,1	NA,-inf	NA,inf	NA,0.49486	0.000235778	0.000472214
2	chr13:70564856:A:T	70564856	NA,T	NA,A	NA,1	NA,-inf	NA,inf	NA,0.49433	0.000235594	0.000471846
2	chr13:70704637:T:C	70704637	C,C	T,T	1,1	-inf,-inf	inf,inf	1.21645,0.161104	0.000235525	0.000471575
2	chr13:70862833:T:C	70862833	NA,C	NA,T	NA,1	NA,inf	NA,inf	NA,0.52332	0.000235286	0.000471284
2	chr13:71037579:G:C	71037579	NA,C	NA,G	NA,1	NA,-inf	NA,inf	NA,0.548004	0.000235233	0.000471187
2	chr13:70557559:C:T	70557559	NA,T	NA,C	NA,1	NA,inf	NA,inf	NA,0.451338	0.000235214	0.000471048
2	chr13:70166359:C:T	70166359	NA,T	NA,C	NA,1	NA,-inf	NA,inf	NA,0.518451	0.000234778	0.000470284
2	chr13:70228017:C:G	70228017	G,G	C,C	1,1	-inf,inf	inf,inf	0.973716,0.765631	0.000234538	0.000469522
2	chr13:71017160:C:G	71017160	NA,G	NA,C	NA,1	NA,inf	NA,inf	NA,0.52749	0.000234475	0.000469652
2	chr13:71143747:C:T	71143747	NA,T	NA,C	NA,1	NA,-inf	NA,inf	NA,0.543952	0.000234447	0.000469598
2	chr13:70583859:A:T	70583859	NA,T	NA,A	NA,1	NA,-inf	NA,inf	NA,0.51434	0.000234398	0.000469504
2	chr13:70589620:AG:A	70589620	NA,A	NA,AG	NA,1	NA,-inf	NA,inf	NA,0.491528	0.000234018	0.000468691
2	chr13:71092876:C:A	71092876	NA,A	NA,C	NA,1	NA,-inf	NA,inf	NA,0.532046	0.000233164	0.000467039
2	chr13:70433048:C:T	70433048	NA,T	NA,C	NA,1	NA,inf	NA,inf	NA,0.504767	0.000232965	0.000466596
2	chr13:70224559:G:T	70224559	NA,T	NA,G	NA,1	NA,-inf	NA,inf	NA,0.513559	0.000232867	0.000466463
2	chr13:71081041:C:T	71081041	NA,T	NA,C	NA,1	NA,-inf	NA,inf	NA,0.530715	0.000232697	0.000466104
2	chr13:71029771:C:A	71029771	A,A	C,C	1,1	-inf,inf	inf,inf	0.909959,0.804331	0.000232543	0.000465731
2	chr13:71076672:C:T	71076672	T,T	C,C	1,1	inf,inf	inf,inf	0.174749,1.51255	0.000232497	0.000465668
2	chr13:70994312:G:T	70994312	NA,T	NA,G	NA,1	NA,inf	NA,inf	NA,0.538357	0.000231889	0.000464502
2	chr13:71085946:T:C	71085946	C,C	T,T	1,1	inf,inf	inf,inf	0.027404,1.5923	0.000231808	0.000464327
2	chr13:70848754:G:T	70848754	NA,T	NA,G	NA,1	NA,-inf	NA,inf	NA,0.53382	0.000231153	0.000463031
2	chr13:70228642:G:T	70228642	T,T	G,G	1,1	inf,-inf	inf,inf	1.75946,0.00126513	0.000230953	0.000462841
2	chr13:70742563:T:C	70742563	NA,C	NA,T	NA,1	NA,-inf	NA,inf	NA,0.503429	0.000230834	0.000462328
2	chr13:70464776:A:G	70464776	NA,G	NA,A	NA,1	NA,-inf	NA,inf	NA,0.577134	0.000230804	0.000462304
2	chr13:70306694:GAGTA:G	70306694	NA,G	NA,GAGTA	NA,1	NA,-inf	NA,inf	NA,0.530165	0.000230621	0.000461959
2	chr13:70545433:C:T	70545433	T,T	C,C	1,1	-inf,-inf	inf,inf	0.740914,0.189715	0.000230584	0.000461157
2	chr13:70414823:T:C	70414823	NA,C	NA,T	NA,1	NA,inf	NA,inf	NA,0.521341	0.000230459	0.000461623
2	chr13:71078299:T:G	71078299	NA,G	NA,T	NA,1	NA,inf	NA,inf	NA,0.513187	0.000230288	0.000461275
2	chr13:70576163:C:T	70576163	NA,T	NA,C	NA,1	NA,inf	NA,inf	NA,0.506027	0.000230132	0.00046094
2	chr13:71139423:C:T	71139423	NA,T	NA,C	NA,1	NA,inf	NA,inf	NA,0.52714	0.000230107	0.000460925
2	chr13:70357342:A:G	70357342	NA,G	NA,A	NA,1	NA,-inf	NA,inf	NA,0.486409	0.000230069	0.000460746
2	chr13:71086466:G:GT	71086466	GT,GT	G,G	1,1	inf,inf	inf,inf	0.0275828,1.58789	0.000229958	0.000460621
2	chr13:70842473:C:T	70842473	NA,T	NA,C	NA,1	NA,inf	NA,inf	NA,0.50781	0.000229667	0.00046002
2	chr13:71023775:T:C	71023775	NA,C	NA,T	NA,1	NA,-inf	NA,inf	NA,0.510298	0.000229535	0.000459742
2	chr13:70423952:TTTTATTTTACTTTGTTGA:T	70423952	NA,T	NA,TTTTATTTTACTTTGTTGA	NA,1	NA,inf	NA,inf	NA,0.512789	0.000229303	0.000459299
2	chr13:71120713:T:A	71120713	A,NA	T,NA	1,NA	-inf,NA	inf,NA	0.964167,NA	0.000229131	0.000459222
2	chr13:71082057:C:A	71082057	NA,A	NA,C	NA,1	NA,-inf	NA,inf	NA,0.527558	0.000229014	0.000458729
2	chr13:71053671:A:G	71053671	G,G	A,A	1,1	inf,inf	inf,inf	0.093527,1.54349	0.000228921	0.000458517
2	chr13:70469144:A:G	70469144	NA,G	NA,A	NA,1	NA,-inf	NA,inf	NA,0.5716	0.000228822	0.000458337
2	chr13:70955443:T:C	70955443	NA,C	NA,T	NA,1	NA,-inf	NA,inf	NA,0.534494	0.000228706	0.00045811
2	chr13:70342930:A:G	70342930	NA,G	NA,A	NA,1	NA,-inf	NA,inf	NA,0.532312	0.000228655	0.000458013
2	chr13:70789569:G:A	70789569	A,A	G,G	1,1	-inf,-inf	inf,inf	1.58689,0.38259	0.00022858	0.000458373
2	chr13:70381181:C:T	70381181	NA,T	NA,C	NA,1	NA,inf	NA,inf	NA,0.483863	0.000228531	0.000457723
2	chr13:70414786:C:T	70414786	NA,T	NA,C	NA,1	NA,inf	NA,inf	NA,0.513045	0.000228523	0.000457733
2	chr13:70967935:G:T	70967935	NA,T	NA,G	NA,1	NA,inf	NA,inf	NA,0.47837	0.000228328	0.000457339
2	chr13:70709919:CAG:C	70709919	C,C	CAG,CAG	1,1	-inf,inf	inf,inf	0.802624,0.649834	0.000228322	0.00045704
2	chr13:71062008:A:T	71062008	T,T	A,A	1,1	inf,inf	inf,inf	0.136575,1.52237	0.000228034	0.000456735
2	chr13:70412872:A:AT	70412872	NA,AT	NA,A	NA,1	NA,inf	NA,inf	NA,0.518949	0.000227639	0.000455967
2	chr13:71062859:T:C	71062859	C,C	T,T	1,1	inf,inf	inf,inf	0.108985,1.53377	0.000227384	0.000455437
2	chr13:71073902:A:C	71073902	NA,C	NA,A	NA,1	NA,-inf	NA,inf	NA,0.522241	0.00022733	0.000455342
2	chr13:70550730:T:C	70550730	NA,C	NA,T	NA,1	NA,inf	NA,inf	NA,0.396814	0.000226632	0.000453852
2	chr13:70940558:A:C	70940558	C,C	A,A	1,1	inf,inf	inf,inf	0.4753,1.4575	0.000226459	0.000453829
2	chr13:70408677:G:C	70408677	NA,C	NA,G	NA,1	NA,inf	NA,inf	NA,0.51454	0.000226328	0.00045334
2	chr13:70172117:T:A	70172117	NA,A	NA,T	NA,1	NA,inf	NA,inf	NA,0.468669	0.000226313	0.000453229
2	chr13:70988573:T:C	70988573	NA,C	NA,T	NA,1	NA,-inf	NA,inf	NA,0.497716	0.000226172	0.000453007
2	chr13:70885591:T:C	70885591	NA,C	NA,T	NA,1	NA,inf	NA,inf	NA,0.48331	0.000226136	0.000452949
2	chr13:71044888:C:T	71044888	T,T	C,C	1,1	-inf,inf	inf,inf	0.104844,1.54179	0.000226062	0.000452795
2	chr13:71063276:C:T	71063276	NA,T	NA,C	NA,1	NA,-inf	NA,inf	NA,0.516598	0.000225642	0.000451962
2	chr13:71072925:A:G	71072925	NA,G	NA,A	NA,1	NA,-inf	NA,inf	NA,0.515322	0.000225613	0.000451914
2	chr13:70990216:G:T	70990216	NA,T	NA,G	NA,1	NA,-inf	NA,inf	NA,0.495929	0.000225598	0.000451859
2	chr13:70563112:G:A	70563112	A,NA	G,NA	1,NA	-inf,NA	inf,NA	0.576169,NA	0.000225341	0.000451119
2	chr13:70942070:C:G	70942070	NA,G	NA,C	NA,1	NA,-inf	NA,inf	NA,0.509795	0.000225208	0.000451116
2	chr13:70996449:G:A	70996449	NA,A	NA,G	NA,1	NA,inf	NA,inf	NA,0.507183	0.00022519	0.000451071
2	chr13:71043768:T:G	71043768	NA,G	NA,T	NA,1	NA,-inf	NA,inf	NA,0.51465	0.000225031	0.000450737
2	chr13:71045019:C:T	71045019	NA,T	NA,C	NA,1	NA,-inf	NA,inf	NA,0.514285	0.000224924	0.000450523
2	chr13:70955231:A:G	70955231	NA,G	NA,A	NA,1	NA,-inf	NA,inf	NA,0.521342	0.000224622	0.000449931
2	chr13:70730171:A:G	70730171	G,G	A,A	1,1	inf,-inf	inf,inf	1.26585,0.114374	0.000224471	0.00044935
2	chr13:71069544:T:C	71069544	NA,C	NA,T	NA,1	NA,-inf	NA,inf	NA,0.527852	0.000224462	0.000449625
2	chr13:70736420:T:C	70736420	NA,C	NA,T	NA,1	NA,-inf	NA,inf	NA,0.483047	0.000224364	0.000449373
2	chr13:71106258:G:A	71106258	NA,A	NA,G	NA,1	NA,-inf	NA,inf	NA,0.507032	0.000224168	0.000449028
2	chr13:70989454:A:C	70989454	NA,C	NA,A	NA,1	NA,-inf	NA,inf	NA,0.491276	0.000224154	0.000448967
2	chr13:70337726:C:T	70337726	NA,T	NA,C	NA,1	NA,inf	NA,inf	NA,0.503208	0.000224039	0.000448747
2	chr13:71072622:T:G	71072622	NA,G	NA,T	NA,1	NA,-inf	NA,inf	NA,0.510032	0.000223944	0.000448572
2	chr13:71073617:C:T	71073617	NA,T	NA,C	NA,1	NA,-inf	NA,inf	NA,0.50999	0.000223938	0.00044856
2	chr13:70306186:T:C	70306186	NA,C	NA,T	NA,1	NA,inf	NA,inf	NA,0.484279	0.000223156	0.00044696
2	chr13:71070989:T:A	71070989	NA,A	NA,T	NA,1	NA,-inf	NA,inf	NA,0.505386	0.000222681	0.000446041
2	chr13:70444148:C:G	70444148	NA,G	NA,C	NA,1	NA,-inf	NA,inf	NA,0.462943	0.000222571	0.000445794
2	chr13:71065262:G:A	71065262	A,A	G,G	1,1	inf,inf	inf,inf	0.125484,1.51439	0.000222568	0.000445789
2	chr13:71068403:G:A	71068403	A,A	G,G	1,1	inf,inf	inf,inf	0.155022,1.49806	0.000222486	0.00044562
2	chr13:70242159:C:T	70242159	NA,T	NA,C	NA,1	NA,inf	NA,inf	NA,0.478125	0.000222199	0.000445037
2	chr13:70364838:T:C	70364838	NA,C	NA,T	NA,1	NA,-inf	NA,inf	NA,0.511288	0.000221968	0.000444621
2	chr13:70445184:T:A	70445184	NA,A	NA,T	NA,1	NA,-inf	NA,inf	NA,0.460647	0.000221858	0.000444367
2	chr13:70951157:G:A	70951157	A,A	G,G	1,1	inf,inf	inf,inf	0.511589,1.41532	0.000221657	0.000444206
2	chr13:70912058:A:C	70912058	NA,C	NA,A	NA,1	NA,-inf	NA,inf	NA,0.506237	0.000221597	0.000443872
2	chr13:71099454:G:A	71099454	NA,A	NA,G	NA,1	NA,-inf	NA,inf	NA,0.508582	0.000221428	0.000443556
2	chr13:70324061:A:G	70324061	NA,G	NA,A	NA,1	NA,inf	NA,inf	NA,0.555753	0.000221354	0.000443459
2	chr13:70530865:G:A	70530865	NA,A	NA,G	NA,1	NA,inf	NA,inf	NA,0.511873	0.000221291	0.000443287
2	chr13:70226247:CTCTA:C	70226247	C,C	CTCTA,CTCTA	1,1	-inf,inf	inf,inf	0.950205,0.763045	0.000221209	0.000442873
2	chr13:70544794:A:C	70544794	C,NA	A,NA	1,NA	-inf,NA	inf,NA	0.705103,NA	0.000221203	0.000442978
2	chr13:70596894:A:G	70596894	NA,G	NA,A	NA,1	NA,inf	NA,inf	NA,0.549383	0.000221108	0.00044294
2	chr13:70297364:G:C	70297364	C,C	G,G	1,1	inf,inf	inf,inf	0.156817,1.58094	0.000220882	0.000442407
2	chr13:70887221:A:C	70887221	NA,C	NA,A	NA,1	NA,inf	NA,inf	NA,0.465975	0.000220795	0.000442236
2	chr13:70597318:C:T	70597318	T,NA	C,NA	1,NA	inf,NA	inf,NA	0.400452,NA	0.000220712	0.000441889
2	chr13:70919642:A:G	70919642	G,G	A,A	1,1	inf,inf	inf,inf	0.915619,1.19504	0.000220639	0.000442466
2	chr13:70806320:A:T	70806320	NA,T	NA,A	NA,1	NA,inf	NA,inf	NA,0.493544	0.000220619	0.000441946
2	chr13:70830441:T:G	70830441	NA,G	NA,T	NA,1	NA,inf	NA,inf	NA,0.453363	0.000220221	0.000441097
2	chr13:70359630:C:T	70359630	NA,T	NA,C	NA,1	NA,-inf	NA,inf	NA,0.508527	0.000219999	0.000440378
2	chr13:70516731:T:C	70516731	NA,C	NA,T	NA,1	NA,-inf	NA,inf	NA,0.52173	0.000219766	0.00044022
2	chr13:70729472:C:T	70729472	T,T	C,C	1,1	inf,-inf	inf,inf	1.26821,0.078239	0.000219719	0.000439841
2	chr13:70640202:A:G	70640202	NA,G	NA,A	NA,1	NA,inf	NA,inf	NA,0.65443	0.000219441	0.000439802
2	chr13:70431298:C:T	70431298	NA,T	NA,C	NA,1	NA,inf	NA,inf	NA,0.449759	0.000219265	0.000439285
2	chr13:70368438:A:G	70368438	NA,G	NA,A	NA,1	NA,-inf	NA,inf	NA,0.487514	0.000219229	0.000439103
2	chr13:70488306:A:AT	70488306	NA,AT	NA,A	NA,1	NA,-inf	NA,inf	NA,0.492224	0.000219182	0.000438939
2	chr13:70609028:T:G	70609028	NA,G	NA,T	NA,1	NA,-inf	NA,inf	NA,0.53926	0.00021916	0.000439047
2	chr13:70796399:G:A	70796399	A,A	G,G	1,1	-inf,-inf	inf,inf	1.58409,0.348404	0.000218919	0.000438995
2	chr13:70183039:G:A	70183039	NA,A	NA,G	NA,1	NA,inf	NA,inf	NA,0.494928	0.00021885	0.000438362
2	chr13:70461946:A:G	70461946	NA,G	NA,A	NA,1	NA,-inf	NA,inf	NA,0.450068	0.000218534	0.00043771
2	chr13:71114333:A:G	71114333	NA,G	NA,A	NA,1	NA,inf	NA,inf	NA,0.455465	0.000218246	0.00043716
2	chr13:70982248:A:G	70982248	NA,G	NA,A	NA,1	NA,inf	NA,inf	NA,0.482026	0.000218085	0.000436833
2	chr13:71101235:A:C	71101235	NA,C	NA,A	NA,1	NA,-inf	NA,inf	NA,0.50341	0.000217653	0.000435986
2	chr13:70571861:A:G	70571861	NA,G	NA,A	NA,1	NA,inf	NA,inf	NA,0.465729	0.000217581	0.000435806
2	chr13:70225297:T:C	70225297	C,C	T,T	1,1	inf,-inf	inf,inf	1.41121,0.121263	0.000216891	0.000434371
2	chr13:70810630:A:G	70810630	NA,G	NA,A	NA,1	NA,inf	NA,inf	NA,0.480668	0.000216858	0.00043441
2	chr13:70992350:C:T	70992350	NA,T	NA,C	NA,1	NA,-inf	NA,inf	NA,0.466886	0.000216799	0.000434238
2	chr13:70692568:G:C	70692568	NA,C	NA,G	NA,1	NA,inf	NA,inf	NA,0.290861	0.00021677	0.000434068
2	chr13:70449379:C:T	70449379	T,T	C,C	1,1	inf,-inf	inf,inf	0.597387,0.305983	0.000216676	0.000433457
2	chr13:70997930:G:C	70997930	NA,C	NA,G	NA,1	NA,-inf	NA,inf	NA,0.464488	0.000216559	0.000433756
2	chr13:70931919:A:G	70931919	G,NA	A,NA	1,NA	-inf,NA	inf,NA	0.777109,NA	0.000216129	0.00043295
2	chr13:70362912:C:T	70362912	NA,T	NA,C	NA,1	NA,-inf	NA,inf	NA,0.491463	0.000216127	0.000432921
2	chr13:70857965:G:A	70857965	NA,A	NA,G	NA,1	NA,inf	NA,inf	NA,0.439597	0.000216124	0.000432889
2	chr13:71004876:A:T	71004876	NA,T	NA,A	NA,1	NA,-inf	NA,inf	NA,0.462847	0.000216016	0.000432668
2	chr13:70701508:C:G	70701508	NA,G	NA,C	NA,1	NA,-inf	NA,inf	NA,0.510514	0.000215645	0.000432006
2	chr13:71146945:A:G	71146945	NA,G	NA,A	NA,1	NA,inf	NA,inf	NA,0.473897	0.000215613	0.000431893
2	chr13:70987231:T:A	70987231	NA,A	NA,T	NA,1	NA,-inf	NA,inf	NA,0.475125	0.000215505	0.00043167
2	chr13:70999363:T:C	70999363	NA,C	NA,T	NA,1	NA,-inf	NA,inf	NA,0.461051	0.000215492	0.00043162
2	chr13:70377548:T:C	70377548	NA,C	NA,T	NA,1	NA,-inf	NA,inf	NA,0.490087	0.000215357	0.000431097
2	chr13:70642233:A:G	70642233	NA,G	NA,A	NA,1	NA,inf	NA,inf	NA,0.638448	0.000215223	0.000431343
2	chr13:70556445:T:A	70556445	A,NA	T,NA	1,NA	inf,NA	inf,NA	0.39823,NA	0.000215191	0.000430844
2	chr13:70377298:T:C	70377298	NA,C	NA,T	NA,1	NA,-inf	NA,inf	NA,0.442115	0.000215173	0.000430986
2	chr13:70539477:C:T	70539477	T,T	C,C	1,1	-inf,-inf	inf,inf	0.715645,0.185165	0.000215132	0.000430265
2	chr13:70996289:T:G	70996289	NA,G	NA,T	NA,1	NA,-inf	NA,inf	NA,0.459743	0.000215116	0.000430866
2	chr13:70256319:C:T	70256319	NA,T	NA,C	NA,1	NA,inf	NA,inf	NA,0.450774	0.000215106	0.00043081
2	chr13:71084422:T:C	71084422	NA,C	NA,T	NA,1	NA,inf	NA,inf	NA,0.466729	0.000215058	0.000430773
2	chr13:71002632:A:G	71002632	NA,G	NA,A	NA,1	NA,-inf	NA,inf	NA,0.459165	0.000214949	0.000430531
2	chr13:70774099:G:A	70774099	A,A	G,G	1,1	-inf,-inf	inf,inf	1.73983,0.0568619	0.000214815	0.000430855
2	chr13:70540268:C:T	70540268	T,NA	C,NA	1,NA	inf,NA	inf,NA	0.878855,NA	0.000214805	0.000430381
2	chr13:70863411:C:G	70863411	NA,G	NA,C	NA,1	NA,inf	NA,inf	NA,0.447135	0.000214626	0.000429884
2	chr13:71040339:A:G	71040339	NA,G	NA,A	NA,1	NA,inf	NA,inf	NA,0.44645	0.000214493	0.000429636
2	chr13:70207989:T:C	70207989	NA,C	NA,T	NA,1	NA,inf	NA,inf	NA,0.475001	0.000214307	0.000429265
2	chr13:71018811:C:G	71018811	G,G	C,C	1,1	inf,-inf	inf,inf	0.177469,1.49503	0.000214212	0.0004291
2	chr13:71076851:ATTAG:A	71076851	A,A	ATTAG,ATTAG	1,1	inf,inf	inf,inf	0.199134,1.45225	0.000214207	0.000429035
2	chr13:71091967:G:C	71091967	NA,C	NA,G	NA,1	NA,inf	NA,inf	NA,0.458944	0.000213939	0.000428531
2	chr13:70557273:C:T	70557273	NA,T	NA,C	NA,1	NA,-inf	NA,inf	NA,0.495798	0.000213809	0.000428292
2	chr13:70370347:C:T	70370347	NA,T	NA,C	NA,1	NA,-inf	NA,inf	NA,0.490532	0.000213664	0.00042774
2	chr13:70625861:T:A	70625861	NA,A	NA,T	NA,1	NA,-inf	NA,inf	NA,0.416782	0.000213541	0.000427685
2	chr13:70842649:G:A	70842649	NA,A	NA,G	NA,1	NA,-inf	NA,inf	NA,0.476729	0.000213476	0.000427623
2	chr13:71104122:A:T	71104122	NA,T	NA,A	NA,1	NA,inf	NA,inf	NA,0.481574	0.000213357	0.000427392
2	chr13:71075429:A:G	71075429	G,G	A,A	1,1	inf,inf	inf,inf	0.186192,1.45773	0.000213316	0.000427254
2	chr13:70570901:A:G	70570901	NA,G	NA,A	NA,1	NA,inf	NA,inf	NA,0.449909	0.000212979	0.000426588
2	chr13:70441846:T:C	70441846	C,C	T,T	1,1	-inf,inf	inf,inf	0.649393,0.500447	0.000212975	0.000426136
2	chr13:70923020:G:A	70923020	NA,A	NA,G	NA,1	NA,inf	NA,inf	NA,0.457393	0.000212641	0.00042594
2	chr13:70456973:C:T	70456973	NA,T	NA,C	NA,1	NA,-inf	NA,inf	NA,0.429348	0.000212401	0.000425428
2	chr13:70449250:T:C	70449250	NA,C	NA,T	NA,1	NA,-inf	NA,inf	NA,0.429348	0.000212401	0.000425428
2	chr13:70604481:A:G	70604481	NA,G	NA,A	NA,1	NA,inf	NA,inf	NA,0.656004	0.000212333	0.000425481
2	chr13:70861413:C:T	70861413	T,NA	C,NA	1,NA	-inf,NA	inf,NA	0.771914,NA	0.000212109	0.000424906
2	chr13:70950307:C:A	70950307	NA,A	NA,C	NA,1	NA,-inf	NA,inf	NA,0.465311	0.000212071	0.000424802
2	chr13:70201139:A:G	70201139	NA,G	NA,A	NA,1	NA,inf	NA,inf	NA,0.451509	0.000211762	0.000424142
2	chr13:70525639:C:T	70525639	T,T	C,C	1,1	inf,inf	inf,inf	0.949326,0.457065	0.000211755	0.000423806
2	chr13:70570980:A:G	70570980	NA,G	NA,A	NA,1	NA,inf	NA,inf	NA,0.444394	0.000211377	0.000423381
2	chr13:70995383:C:A	70995383	NA,A	NA,C	NA,1	NA,-inf	NA,inf	NA,0.445689	0.00021122	0.000423064
2	chr13:70541513:C:CA	70541513	NA,CA	NA,C	NA,1	NA,inf	NA,inf	NA,0.346277	0.000210872	0.000422298
2	chr13:70732947:A:G	70732947	G,G	A,A	1,1	inf,-inf	inf,inf	1.02487,0.0602599	0.000210709	0.000421772
2	chr13:70546849:G:A	70546849	NA,A	NA,G	NA,1	NA,inf	NA,inf	NA,0.345349	0.000210601	0.000421755
2	chr13:70435023:T:C	70435023	NA,C	NA,T	NA,1	NA,-inf	NA,inf	NA,0.496676	0.000210185	0.00042097
2	chr13:70412658:AT:A	70412658	NA,A	NA,AT	NA,1	NA,inf	NA,inf	NA,0.453509	0.000210096	0.000420808
2	chr13:70495079:A:C	70495079	NA,C	NA,A	NA,1	NA,-inf	NA,inf	NA,0.453814	0.000209886	0.000420422
2	chr13:70736490:T:C	70736490	NA,C	NA,T	NA,1	NA,inf	NA,inf	NA,0.456074	0.000209881	0.000420409
2	chr13:70719259:C:T	70719259	T,T	C,C	1,1	-inf,inf	inf,inf	1.19165,0.0392417	0.000209838	0.000420039
2	chr13:70792370:A:G	70792370	NA,G	NA,A	NA,1	NA,-inf	NA,inf	NA,0.453335	0.000209834	0.000420304
2	chr13:70786089:T:G	70786089	NA,G	NA,T	NA,1	NA,-inf	NA,inf	NA,0.453265	0.000209814	0.000420265
2	chr13:70779195:A:G	70779195	NA,G	NA,A	NA,1	NA,-inf	NA,inf	NA,0.453088	0.000209762	0.00042016
2	chr13:70542067:C:T	70542067	NA,T	NA,C	NA,1	NA,inf	NA,inf	NA,0.342427	0.000209697	0.000419945
2	chr13:70572756:T:C	70572756	NA,C	NA,T	NA,1	NA,-inf	NA,inf	NA,0.549117	0.000209538	0.000419788
2	chr13:70565774:T:A	70565774	NA,A	NA,T	NA,1	NA,inf	NA,inf	NA,0.370411	0.000208992	0.000418551
2	chr13:70451155:G:A	70451155	NA,A	NA,G	NA,1	NA,-inf	NA,inf	NA,0.488419	0.000208692	0.000418079
2	chr13:70814700:C:T	70814700	NA,T	NA,C	NA,1	NA,-inf	NA,inf	NA,0.475266	0.000208368	0.000417387
2	chr13:71012379:C:T	71012379	NA,T	NA,C	NA,1	NA,-inf	NA,inf	NA,0.434488	0.000208224	0.00041709
2	chr13:70842140:G:A	70842140	NA,A	NA,G	NA,1	NA,-inf	NA,inf	NA,0.457334	0.000208221	0.000417097
2	chr13:70882793:T:C	70882793	NA,C	NA,T	NA,1	NA,inf	NA,inf	NA,0.422626	0.000208171	0.00041697
2	chr13:70326523:T:C	70326523	NA,C	NA,T	NA,1	NA,-inf	NA,inf	NA,0.441615	0.000208112	0.000416837
2	chr13:71033987:C:G	71033987	NA,G	NA,C	NA,1	NA,-inf	NA,inf	NA,0.43625	0.00020811	0.000416858
2	chr13:70796791:T:C	70796791	NA,C	NA,T	NA,1	NA,inf	NA,inf	NA,0.417214	0.00020801	0.000416647
2	chr13:71018491:A:G	71018491	G,G	A,A	1,1	inf,-inf	inf,inf	0.174536,1.47813	0.000207891	0.000416439
2	chr13:70714416:T:C	70714416	C,NA	T,NA	1,NA	-inf,NA	inf,NA	1.12729,NA	0.000207834	0.000416934
2	chr13:70822413:C:G	70822413	NA,G	NA,C	NA,1	NA,-inf	NA,inf	NA,0.428685	0.000207825	0.000416272
2	chr13:71117454:A:G	71117454	NA,G	NA,A	NA,1	NA,-inf	NA,inf	NA,0.466555	0.000207788	0.000416225
2	chr13:70503466:G:A	70503466	NA,A	NA,G	NA,1	NA,inf	NA,inf	NA,0.468282	0.000207288	0.00041522
2	chr13:70928339:C:T	70928339	NA,T	NA,C	NA,1	NA,inf	NA,inf	NA,0.429501	0.000207096	0.000414827
2	chr13:70538069:A:G	70538069	NA,G	NA,A	NA,1	NA,inf	NA,inf	NA,0.333008	0.000206849	0.000414243
2	chr13:70761992:A:G	70761992	NA,G	NA,A	NA,1	NA,inf	NA,inf	NA,0.44332	0.00020684	0.00041432
2	chr13:70326697:C:T	70326697	NA,T	NA,C	NA,1	NA,-inf	NA,inf	NA,0.430523	0.000206775	0.000414153
2	chr13:70535117:G:A	70535117	NA,A	NA,G	NA,1	NA,inf	NA,inf	NA,0.332351	0.000206766	0.000414077
2	chr13:70601585:T:C	70601585	NA,C	NA,T	NA,1	NA,inf	NA,inf	NA,0.618445	0.00020661	0.000413998
2	chr13:70376862:C:T	70376862	NA,T	NA,C	NA,1	NA,-inf	NA,inf	NA,0.444133	0.000206595	0.000413532
2	chr13:71027393:T:C	71027393	NA,C	NA,T	NA,1	NA,-inf	NA,inf	NA,0.44919	0.000206537	0.000413699
2	chr13:70867113:A:C	70867113	NA,C	NA,A	NA,1	NA,inf	NA,inf	NA,0.406046	0.000206496	0.000413607
2	chr13:70556074:T:G	70556074	NA,G	NA,T	NA,1	NA,-inf	NA,inf	NA,0.493919	0.000206475	0.000413598
2	chr13:70788705:T:C	70788705	NA,C	NA,T	NA,1	NA,inf	NA,inf	NA,0.410745	0.00020628	0.000413182
2	chr13:70230762:C:T	70230762	NA,T	NA,C	NA,1	NA,inf	NA,inf	NA,0.434586	0.000206251	0.000413112
2	chr13:70375055:C:A	70375055	NA,A	NA,C	NA,1	NA,-inf	NA,inf	NA,0.408968	0.000205949	0.000412461
2	chr13:70450279:T:C	70450279	C,C	T,T	1,1	inf,-inf	inf,inf	0.575641,0.312603	0.000205947	0.000412003
2	chr13:70922321:A:T	70922321	T,T	A,A	1,1	inf,inf	inf,inf	0.827282,1.22412	0.000205637	0.00041235
2	chr13:70599782:T:C	70599782	NA,C	NA,T	NA,1	NA,-inf	NA,inf	NA,0.467844	0.000205509	0.000411689
2	chr13:71158824:T:C	71158824	NA,C	NA,T	NA,1	NA,-inf	NA,inf	NA,0.423639	0.000205494	0.000411616
2	chr13:70825861:T:C	70825861	NA,C	NA,T	NA,1	NA,-inf	NA,inf	NA,0.449064	0.000205397	0.000411441
2	chr13:70975009:A:G	70975009	NA,G	NA,A	NA,1	NA,inf	NA,inf	NA,0.418787	0.000205263	0.000411142
2	chr13:71034371:G:A	71034371	NA,A	NA,G	NA,1	NA,-inf	NA,inf	NA,0.423349	0.000204539	0.000409706
2	chr13:70541519:A:G	70541519	G,G	A,A	1,1	-inf,-inf	inf,inf	0.684833,0.208521	0.000204508	0.000409025
2	chr13:70245711:C:T	70245711	NA,T	NA,C	NA,1	NA,inf	NA,inf	NA,0.423102	0.000204506	0.000409627
2	chr13:70422627:G:C	70422627	NA,C	NA,G	NA,1	NA,inf	NA,inf	NA,0.433037	0.00020446	0.000409522
2	chr13:70436288:T:C	70436288	NA,C	NA,T	NA,1	NA,-inf	NA,inf	NA,0.456639	0.000204454	0.000409521
2	chr13:70854994:G:A	70854994	NA,A	NA,G	NA,1	NA,-inf	NA,inf	NA,0.442966	0.000204284	0.000409198
2	chr13:70930119:G:T	70930119	NA,T	NA,G	NA,1	NA,inf	NA,inf	NA,0.442558	0.000203994	0.00040863
2	chr13:70479693:T:C	70479693	NA,C	NA,T	NA,1	NA,-inf	NA,inf	NA,0.440682	0.000203988	0.000408528
2	chr13:71148032:T:C	71148032	NA,C	NA,T	NA,1	NA,-inf	NA,inf	NA,0.439297	0.000203769	0.000408154
2	chr13:70221858:G:C	70221858	NA,C	NA,G	NA,1	NA,inf	NA,inf	NA,0.421083	0.000203668	0.000407931
2	chr13:70794283:T:G	70794283	NA,G	NA,T	NA,1	NA,inf	NA,inf	NA,0.40113	0.000203615	0.000407845
2	chr13:71040821:G:A	71040821	NA,A	NA,G	NA,1	NA,inf	NA,inf	NA,0.407289	0.000203525	0.000407666
2	chr13:70804877:C:A	70804877	NA,A	NA,C	NA,1	NA,-inf	NA,inf	NA,0.439525	0.000203486	0.000407603
2	chr13:71077722:C:T	71077722	T,T	C,C	1,1	inf,inf	inf,inf	0.184458,1.43149	0.000203403	0.0004074
2	chr13:70728528:T:C	70728528	NA,C	NA,T	NA,1	NA,-inf	NA,inf	NA,0.388962	0.000203316	0.000407213
2	chr13:70412710:T:C	70412710	NA,C	NA,T	NA,1	NA,-inf	NA,inf	NA,0.420422	0.000203207	0.000407021
2	chr13:70444586:T:C	70444586	C,C	T,T	1,1	inf,-inf	inf,inf	0.564635,0.324866	0.000203101	0.000406314
2	chr13:71007949:T:G	71007949	NA,G	NA,T	NA,1	NA,-inf	NA,inf	NA,0.414439	0.000202672	0.000405946
2	chr13:70922582:AT:A	70922582	NA,A	NA,AT	NA,1	NA,-inf	NA,inf	NA,0.418107	0.000202607	0.000405828
2	chr13:70936326:A:T	70936326	NA,T	NA,A	NA,1	NA,-inf	NA,inf	NA,0.432696	0.000202571	0.000405767
2	chr13:70472731:C:T	70472731	NA,T	NA,C	NA,1	NA,-inf	NA,inf	NA,0.421873	0.000202551	0.000405717
2	chr13:70740941:T:C	70740941	C,C	T,T	1,1	inf,-inf	inf,inf	1.05136,0.385211	0.00020252	0.000405419
2	chr13:71134841:A:G	71134841	NA,G	NA,A	NA,1	NA,-inf	NA,inf	NA,0.43546	0.000202371	0.000405356
2	chr13:70709012:T:C	70709012	NA,C	NA,T	NA,1	NA,-inf	NA,inf	NA,0.466063	0.000202311	0.000405273
2	chr13:71075347:T:C	71075347	NA,C	NA,T	NA,1	NA,inf	NA,inf	NA,0.440799	0.000202142	0.000404929
2	chr13:71151493:T:C	71151493	NA,C	NA,T	NA,1	NA,inf	NA,inf	NA,0.410301	0.00020204	0.000404703
2	chr13:71033812:T:A	71033812	NA,A	NA,T	NA,1	NA,-inf	NA,inf	NA,0.421362	0.000201606	0.000403831
2	chr13:71019149:C:T	71019149	T,T	C,C	1,1	inf,-inf	inf,inf	0.167157,1.46273	0.000201522	0.00040368
2	chr13:70868922:T:C	70868922	NA,C	NA,T	NA,1	NA,inf	NA,inf	NA,0.407716	0.000201359	0.000403331
2	chr13:71149047:T:C	71149047	NA,C	NA,T	NA,1	NA,inf	NA,inf	NA,0.40815	0.000201316	0.000403252
2	chr13:71134061:A:G	71134061	NA,G	NA,A	NA,1	NA,inf	NA,inf	NA,0.43727	0.000201238	0.000403118
2	chr13:71009696:C:A	71009696	NA,A	NA,C	NA,1	NA,-inf	NA,inf	NA,0.434262	0.000201237	0.000403102
2	chr13:70188727:G:C	70188727	NA,C	NA,G	NA,1	NA,inf	NA,inf	NA,0.431831	0.000201175	0.000402927
2	chr13:70924713:G:A	70924713	A,NA	G,NA	1,NA	-inf,NA	inf,NA	0.85019,NA	0.000201046	0.000402864
2	chr13:70901696:A:G	70901696	NA,G	NA,A	NA,1	NA,inf	NA,inf	NA,0.395395	0.000200786	0.000402179
2	chr13:70779017:T:C	70779017	C,C	T,T	1,1	-inf,-inf	inf,inf	1.62569,0.206351	0.000200646	0.000402376
2	chr13:71018775:G:A	71018775	A,A	G,G	1,1	inf,-inf	inf,inf	0.182815,1.45676	0.000200287	0.000401212
2	chr13:70711534:G:C	70711534	C,C	G,G	1,1	-inf,inf	inf,inf	0.81281,0.544604	0.000200259	0.000400867
2	chr13:71112371:T:C	71112371	NA,C	NA,T	NA,1	NA,inf	NA,inf	NA,0.409283	0.000200115	0.000400838
2	chr13:70798455:A:C	70798455	NA,C	NA,A	NA,1	NA,-inf	NA,inf	NA,0.416169	0.000199984	0.000400577
2	chr13:70774950:A:G	70774950	NA,G	NA,A	NA,1	NA,inf	NA,inf	NA,0.388701	0.000199925	0.000400446
2	chr13:70495450:C:T	70495450	NA,T	NA,C	NA,1	NA,-inf	NA,inf	NA,0.424579	0.000199907	0.000400443
2	chr13:70961674:A:T	70961674	NA,T	NA,A	NA,1	NA,-inf	NA,inf	NA,0.423472	0.000199868	0.000400363
2	chr13:70573623:C:T	70573623	NA,T	NA,C	NA,1	NA,inf	NA,inf	NA,0.356455	0.00019984	0.000400247
2	chr13:71028666:A:C	71028666	NA,C	NA,A	NA,1	NA,inf	NA,inf	NA,0.395364	0.000199803	0.000400209
2	chr13:70407898:C:T	70407898	NA,T	NA,C	NA,1	NA,inf	NA,inf	NA,0.422823	0.000199774	0.000400169
2	chr13:70650041:C:A	70650041	NA,A	NA,C	NA,1	NA,inf	NA,inf	NA,0.612576	0.000199585	0.000399936
2	chr13:70741179:T:A	70741179	A,A	T,T	1,1	-inf,-inf	inf,inf	1.18165,0.0415848	0.000199565	0.000399498
2	chr13:70962782:A:G	70962782	G,NA	A,NA	1,NA	-inf,NA	inf,NA	0.665585,NA	0.000199441	0.000399471
2	chr13:70779465:C:T	70779465	T,T	C,C	1,1	-inf,-inf	inf,inf	1.62804,0.195475	0.000199421	0.000399924
2	chr13:70189827:C:T	70189827	NA,T	NA,C	NA,1	NA,inf	NA,inf	NA,0.422904	0.000199284	0.000399175
2	chr13:70642766:A:T	70642766	NA,T	NA,A	NA,1	NA,-inf	NA,inf	NA,0.248905	0.0001992	0.000398909
2	chr13:71030583:G:T	71030583	NA,T	NA,G	NA,1	NA,inf	NA,inf	NA,0.393843	0.000199071	0.000398743
2	chr13:70908981:C:G	70908981	NA,G	NA,C	NA,1	NA,inf	NA,inf	NA,0.393697	0.000199023	0.000398644
2	chr13:70270529:C:A	70270529	A,NA	C,NA	1,NA	-inf,NA	inf,NA	0.877208,NA	0.000199015	0.000398926
2	chr13:70974593:T:C	70974593	C,C	T,T	1,1	inf,-inf	inf,inf	0.0589007,1.43894	0.000198958	0.000398499
2	chr13:70822505:A:G	70822505	G,NA	A,NA	1,NA	-inf,NA	inf,NA	0.612821,NA	0.000198885	0.00039832
2	chr13:70362997:C:T	70362997	NA,T	NA,C	NA,1	NA,inf	NA,inf	NA,0.391359	0.000198856	0.000398286
2	chr13:71069136:A:G	71069136	G,NA	A,NA	1,NA	-inf,NA	inf,NA	0.869389,NA	0.000198822	0.000398464
2	chr13:71133607:G:A	71133607	A,NA	G,NA	1,NA	inf,NA	inf,NA	0.64357,NA	0.000198543	0.000397642
2	chr13:70390306:C:T	70390306	T,T	C,C	1,1	-inf,-inf	inf,inf	0.12591,1.33652	0.000198527	0.000397528
2	chr13:70993913:T:C	70993913	NA,C	NA,T	NA,1	NA,-inf	NA,inf	NA,0.396115	0.000198365	0.000397342
2	chr13:70959184:A:G	70959184	G,G	A,A	1,1	-inf,-inf	inf,inf	0.187611,1.41123	0.000198334	0.000397274
2	chr13:70523306:G:A	70523306	NA,A	NA,G	NA,1	NA,-inf	NA,inf	NA,0.480353	0.000198295	0.000397179
2	chr13:70322804:A:C	70322804	NA,C	NA,A	NA,1	NA,-inf	NA,inf	NA,0.382391	0.000198051	0.000396703
2	chr13:70419168:G:A	70419168	NA,A	NA,G	NA,1	NA,-inf	NA,inf	NA,0.424534	0.000198017	0.000396671
2	chr13:70324600:T:C	70324600	NA,C	NA,T	NA,1	NA,-inf	NA,inf	NA,0.381747	0.000197903	0.000396407
2	chr13:70679217:AAAC:A	70679217	NA,A	NA,AAAC	NA,1	NA,-inf	NA,inf	NA,0.489403	0.000197901	0.000396469
2	chr13:70692557:C:T	70692557	NA,T	NA,C	NA,1	NA,-inf	NA,inf	NA,0.24009	0.000197887	0.000396274
2	chr13:70875144:C:T	70875144	T,T	C,C	1,1	inf,-inf	inf,inf	1.38724,0.259555	0.000197851	0.000396346
2	chr13:70331091:C:A	70331091	NA,A	NA,C	NA,1	NA,-inf	NA,inf	NA,0.380874	0.000197661	0.000395921
2	chr13:70370394:C:T	70370394	NA,T	NA,C	NA,1	NA,-inf	NA,inf	NA,0.423842	0.000197653	0.000395687
2	chr13:70324921:G:A	70324921	NA,A	NA,G	NA,1	NA,-inf	NA,inf	NA,0.380756	0.000197633	0.000395865
2	chr13:70206825:A:T	70206825	T,NA	A,NA	1,NA	-inf,NA	inf,NA	0.837366,NA	0.000197573	0.000395656
2	chr13:70175834:G:A	70175834	A,NA	G,NA	1,NA	inf,NA	inf,NA	0.73508,NA	0.000197564	0.000395737
2	chr13:71152867:G:A	71152867	NA,A	NA,G	NA,1	NA,inf	NA,inf	NA,0.393823	0.000197105	0.000394812
2	chr13:70845732:A:G	70845732	NA,G	NA,A	NA,1	NA,inf	NA,inf	NA,0.372977	0.000197097	0.000394787
2	chr13:70183206:T:C	70183206	NA,C	NA,T	NA,1	NA,inf	NA,inf	NA,0.405564	0.000197043	0.000394695
2	chr13:70577034:A:G	70577034	NA,G	NA,A	NA,1	NA,inf	NA,inf	NA,0.344786	0.000196747	0.000394052
2	chr13:71043550:T:A	71043550	A,A	T,T	1,1	inf,inf	inf,inf	0.167022,1.41034	0.00019665	0.000393876
2	chr13:70948713:T:C	70948713	C,C	T,T	1,1	inf,inf	inf,inf	1.40944,0.472444	0.000196619	0.000394201
2	chr13:70870976:T:C	70870976	C,C	T,T	1,1	inf,inf	inf,inf	1.37052,0.104868	0.000196548	0.000393664
2	chr13:70315398:G:A	70315398	A,A	G,G	1,1	inf,inf	inf,inf	0.539439,1.27508	0.000196476	0.000393728
2	chr13:70370399:T:C	70370399	NA,C	NA,T	NA,1	NA,-inf	NA,inf	NA,0.418812	0.000196418	0.000393217
2	chr13:70323302:A:G	70323302	NA,G	NA,A	NA,1	NA,-inf	NA,inf	NA,0.375378	0.000196288	0.000393171
2	chr13:70305555:T:C	70305555	NA,C	NA,T	NA,1	NA,-inf	NA,inf	NA,0.431375	0.000196207	0.000393042
2	chr13:70692241:C:T	70692241	NA,T	NA,C	NA,1	NA,inf	NA,inf	NA,0.223541	0.000196161	0.000392819
2	chr13:70513835:A:G	70513835	NA,G	NA,A	NA,1	NA,-inf	NA,inf	NA,0.453583	0.000196134	0.000392879
2	chr13:70647625:A:G	70647625	NA,G	NA,A	NA,1	NA,inf	NA,inf	NA,0.442074	0.000195919	0.000392541
2	chr13:70997858:T:C	70997858	C,NA	T,NA	1,NA	inf,NA	inf,NA	0.691276,NA	0.000195483	0.000391567
2	chr13:70743519:G:A	70743519	NA,A	NA,G	NA,1	NA,-inf	NA,inf	NA,0.377003	0.00019544	0.000391458
2	chr13:70805851:G:A	70805851	NA,A	NA,G	NA,1	NA,inf	NA,inf	NA,0.359859	0.000195366	0.000391301
2	chr13:71032122:C:T	71032122	T,NA	C,NA	1,NA	inf,NA	inf,NA	0.708461,NA	0.000195349	0.000391319
2	chr13:70865342:A:G	70865342	G,G	A,A	1,1	inf,inf	inf,inf	1.7262,0.348672	0.000195194	0.000391948
2	chr13:70365934:G:A	70365934	A,A	G,G	1,1	-inf,inf	inf,inf	0.407363,1.22768	0.000195114	0.000390681
2	chr13:71076658:A:G	71076658	NA,G	NA,A	NA,1	NA,inf	NA,inf	NA,0.382785	0.000194928	0.000390464
2	chr13:70835214:A:G	70835214	NA,G	NA,A	NA,1	NA,inf	NA,inf	NA,0.37731	0.00019458	0.00038977
2	chr13:70312263:C:T	70312263	NA,T	NA,C	NA,1	NA,inf	NA,inf	NA,0.377338	0.000194575	0.000389722
2	chr13:70807767:A:C	70807767	NA,C	NA,A	NA,1	NA,inf	NA,inf	NA,0.356012	0.000194561	0.000389688
2	chr13:70312010:A:T	70312010	NA,T	NA,A	NA,1	NA,-inf	NA,inf	NA,0.404412	0.000194521	0.000389457
2	chr13:71104900:C:T	71104900	T,T	C,C	1,1	inf,-inf	inf,inf	0.0036221,1.49053	0.000194256	0.000389115
2	chr13:70306289:C:T	70306289	NA,T	NA,C	NA,1	NA,inf	NA,inf	NA,0.377742	0.000194151	0.000388869
2	chr13:70306291:G:T	70306291	NA,T	NA,G	NA,1	NA,inf	NA,inf	NA,0.377742	0.000194151	0.000388869
2	chr13:70785202:G:A	70785202	NA,A	NA,G	NA,1	NA,inf	NA,inf	NA,0.364846	0.0001941	0.000388789
2	chr13:70218510:T:C	70218510	C,NA	T,NA	1,NA	inf,NA	inf,NA	1.09327,NA	0.000194079	0.000389223
2	chr13:70922335:C:T	70922335	NA,T	NA,C	NA,1	NA,-inf	NA,inf	NA,0.405422	0.000194078	0.000388745
2	chr13:70357758:G:A	70357758	NA,A	NA,G	NA,1	NA,-inf	NA,inf	NA,0.408912	0.000194043	0.000388468
2	chr13:70917899:C:T	70917899	T,T	C,C	1,1	inf,inf	inf,inf	0.914649,1.12149	0.000193936	0.000388926
2	chr13:70870451:A:C	70870451	NA,C	NA,A	NA,1	NA,inf	NA,inf	NA,0.405323	0.000193803	0.000388225
2	chr13:70367346:T:C	70367346	NA,C	NA,T	NA,1	NA,inf	NA,inf	NA,0.379386	0.000193616	0.000387813
2	chr13:70711857:A:T	70711857	T,T	A,A	1,1	-inf,inf	inf,inf	0.838532,0.484669	0.000193554	0.000387443
2	chr13:70246381:G:A	70246381	NA,A	NA,G	NA,1	NA,-inf	NA,inf	NA,0.375136	0.000193419	0.00038745
2	chr13:70213589:T:A	70213589	NA,A	NA,T	NA,1	NA,inf	NA,inf	NA,0.382489	0.000193331	0.000387234
2	chr13:70247092:A:G	70247092	G,G	A,A	1,1	inf,-inf	inf,inf	1.54155,0.312815	0.000193268	0.000387037
2	chr13:70915127:G:A	70915127	NA,A	NA,G	NA,1	NA,-inf	NA,inf	NA,0.401919	0.000193087	0.000386767
2	chr13:70654780:GAGACTT:G	70654780	NA,G	NA,GAGACTT	NA,1	NA,inf	NA,inf	NA,0.581788	0.000193065	0.000386865
2	chr13:70375729:T:G	70375729	NA,G	NA,T	NA,1	NA,-inf	NA,inf	NA,0.380317	0.00019301	0.000386618
2	chr13:70641480:A:G	70641480	NA,G	NA,A	NA,1	NA,-inf	NA,inf	NA,0.312927	0.000192983	0.000386513
2	chr13:70860964:T:C	70860964	C,C	T,T	1,1	inf,inf	inf,inf	1.72749,0.340346	0.000192898	0.000387345
2	chr13:70902338:G:A	70902338	NA,A	NA,G	NA,1	NA,-inf	NA,inf	NA,0.388732	0.000192646	0.000385871
2	chr13:70383452:A:T	70383452	NA,T	NA,A	NA,1	NA,-inf	NA,inf	NA,0.361834	0.000192515	0.000385612
2	chr13:70612020:C:T	70612020	NA,T	NA,C	NA,1	NA,inf	NA,inf	NA,0.431693	0.000192296	0.000385228
2	chr13:71055002:C:G	71055002	NA,G	NA,C	NA,1	NA,inf	NA,inf	NA,0.368319	0.000192284	0.000385152
2	chr13:70468643:A:G	70468643	NA,G	NA,A	NA,1	NA,-inf	NA,inf	NA,0.399807	0.000192241	0.000385059
2	chr13:70869303:G:A	70869303	A,NA	G,NA	1,NA	-inf,NA	inf,NA	0.709308,NA	0.000192159	0.000384942
2	chr13:71010703:T:G	71010703	NA,G	NA,T	NA,1	NA,inf	NA,inf	NA,0.378888	0.000192065	0.000384717
2	chr13:70304464:A:G	70304464	G,G	A,A	1,1	-inf,inf	inf,inf	0.0410011,1.39234	0.000192053	0.000384497
2	chr13:71076609:T:C	71076609	NA,C	NA,T	NA,1	NA,inf	NA,inf	NA,0.370591	0.000191977	0.000384553
2	chr13:70408784:A:T	70408784	NA,T	NA,A	NA,1	NA,inf	NA,inf	NA,0.364213	0.000191952	0.000384474
2	chr13:70892216:T:G	70892216	NA,G	NA,T	NA,1	NA,-inf	NA,inf	NA,0.385589	0.000191934	0.000384462
2	chr13:70936292:T:C	70936292	NA,C	NA,T	NA,1	NA,-inf	NA,inf	NA,0.389142	0.000191888	0.000384369
2	chr13:70728804:T:G	70728804	NA,G	NA,T	NA,1	NA,inf	NA,inf	NA,0.364022	0.000191662	0.000383902
2	chr13:70193387:T:C	70193387	NA,C	NA,T	NA,1	NA,inf	NA,inf	NA,0.369832	0.000191559	0.00038369
2	chr13:70901254:A:T	70901254	NA,T	NA,A	NA,1	NA,-inf	NA,inf	NA,0.402065	0.00019155	0.000383682
2	chr13:70973380:T:C	70973380	C,C	T,T	1,1	-inf,-inf	inf,inf	0.121244,1.36931	0.000191496	0.000383516
2	chr13:71112346:A:G	71112346	G,NA	A,NA	1,NA	inf,NA	inf,NA	0.621264,NA	0.000191357	0.000383252
2	chr13:71107642:T:C	71107642	C,C	T,T	1,1	-inf,-inf	inf,inf	0.00534472,1.48211	0.000191303	0.000383198
2	chr13:70262240:G:A	70262240	NA,A	NA,G	NA,1	NA,inf	NA,inf	NA,0.396819	0.000191192	0.000382973
2	chr13:70923151:G:A	70923151	NA,A	NA,G	NA,1	NA,-inf	NA,inf	NA,0.392835	0.000191103	0.000382786
2	chr13:70280738:C:T	70280738	NA,T	NA,C	NA,1	NA,-inf	NA,inf	NA,0.338986	0.000191019	0.000382528
2	chr13:70918507:G:A	70918507	A,A	G,G	1,1	-inf,inf	inf,inf	1.31213,0.422896	0.000191002	0.00038277
2	chr13:70752262:G:A	70752262	NA,A	NA,G	NA,1	NA,-inf	NA,inf	NA,0.398058	0.000190977	0.000382548
2	chr13:70203438:G:A	70203438	NA,A	NA,G	NA,1	NA,-inf	NA,inf	NA,0.370476	0.000190893	0.000382382
2	chr13:70955766:A:G	70955766	NA,G	NA,A	NA,1	NA,-inf	NA,inf	NA,0.377767	0.000190848	0.000382281
2	chr13:70397412:G:A	70397412	NA,A	NA,G	NA,1	NA,inf	NA,inf	NA,0.359098	0.000190726	0.000381999
2	chr13:70921437:A:G	70921437	NA,G	NA,A	NA,1	NA,-inf	NA,inf	NA,0.37793	0.000190524	0.000381628
2	chr13:70458187:A:T	70458187	T,NA	A,NA	1,NA	-inf,NA	inf,NA	0.925579,NA	0.000190394	0.000381681
2	chr13:70859670:C:T	70859670	NA,T	NA,C	NA,1	NA,inf	NA,inf	NA,0.350449	0.000190374	0.000381315
2	chr13:70923402:T:A	70923402	NA,A	NA,T	NA,1	NA,-inf	NA,inf	NA,0.376359	0.000190206	0.000380992
2	chr13:70567400:C:A	70567400	NA,A	NA,C	NA,1	NA,-inf	NA,inf	NA,0.372386	0.000190047	0.000380668
2	chr13:70273189:T:C	70273189	NA,C	NA,T	NA,1	NA,inf	NA,inf	NA,0.372237	0.000190043	0.000380658
2	chr13:70447105:C:T	70447105	NA,T	NA,C	NA,1	NA,inf	NA,inf	NA,0.291621	0.00018984	0.000380217
2	chr13:70165656:G:C	70165656	NA,C	NA,G	NA,1	NA,inf	NA,inf	NA,0.360062	0.000189774	0.000380103
2	chr13:70208375:C:G	70208375	NA,G	NA,C	NA,1	NA,-inf	NA,inf	NA,0.36372	0.000189645	0.000379893
2	chr13:70501232:C:T	70501232	NA,T	NA,C	NA,1	NA,-inf	NA,inf	NA,0.398871	0.000189567	0.000379756
2	chr13:70601745:T:C	70601745	C,NA	T,NA	1,NA	inf,NA	inf,NA	0.898511,NA	0.000189387	0.000379571
2	chr13:70871103:T:G	70871103	NA,G	NA,T	NA,1	NA,inf	NA,inf	NA,0.34853	0.000189341	0.000379245
2	chr13:71070456:A:C	71070456	NA,C	NA,A	NA,1	NA,-inf	NA,inf	NA,0.370609	0.000189155	0.000378892
2	chr13:70658522:A:G	70658522	NA,G	NA,A	NA,1	NA,inf	NA,inf	NA,0.226941	0.000189153	0.0003788
2	chr13:70502687:A:G	70502687	NA,G	NA,A	NA,1	NA,-inf	NA,inf	NA,0.420781	0.00018905	0.000378656
2	chr13:70900470:G:A	70900470	NA,A	NA,G	NA,1	NA,-inf	NA,inf	NA,0.373119	0.000189032	0.000378632
2	chr13:70636640:G:A	70636640	NA,A	NA,G	NA,1	NA,inf	NA,inf	NA,0.436032	0.000188995	0.000378628
2	chr13:70219047:A:G	70219047	G,NA	A,NA	1,NA	-inf,NA	inf,NA	0.643763,NA	0.00018893	0.000378427
2	chr13:70874005:A:G	70874005	NA,G	NA,A	NA,1	NA,inf	NA,inf	NA,0.348231	0.000188921	0.000378404
2	chr13:70730486:T:C	70730486	NA,C	NA,T	NA,1	NA,inf	NA,inf	NA,0.355105	0.00018892	0.000378413
2	chr13:70967152:T:C	70967152	C,C	T,T	1,1	inf,-inf	inf,inf	0.0635739,1.42709	0.000188783	0.000378143
2	chr13:70622571:T:C	70622571	NA,C	NA,T	NA,1	NA,-inf	NA,inf	NA,0.505555	0.000188752	0.000378176
2	chr13:70992626:G:T	70992626	T,T	G,G	1,1	-inf,inf	inf,inf	0.774852,0.810768	0.000188568	0.000377618
2	chr13:70766186:G:A	70766186	NA,A	NA,G	NA,1	NA,inf	NA,inf	NA,0.331607	0.000188466	0.000377491
2	chr13:70457949:C:G	70457949	NA,G	NA,C	NA,1	NA,-inf	NA,inf	NA,0.300291	0.000188361	0.000377301
2	chr13:70267424:A:G	70267424	G,NA	A,NA	1,NA	inf,NA	inf,NA	0.419261,NA	0.000188333	0.000377037
2	chr13:70442723:T:C	70442723	NA,C	NA,T	NA,1	NA,inf	NA,inf	NA,0.28501	0.000188299	0.00037713
2	chr13:70898295:C:A	70898295	NA,A	NA,C	NA,1	NA,-inf	NA,inf	NA,0.387172	0.000188283	0.000377137
2	chr13:70870020:G:T	70870020	NA,T	NA,G	NA,1	NA,inf	NA,inf	NA,0.380929	0.000188186	0.000376973
2	chr13:70999997:G:A	70999997	NA,A	NA,G	NA,1	NA,inf	NA,inf	NA,0.352643	0.000188072	0.000376714
2	chr13:70845682:T:C	70845682	NA,C	NA,T	NA,1	NA,inf	NA,inf	NA,0.361969	0.000187959	0.000376507
2	chr13:70875773:A:G	70875773	G,G	A,A	1,1	inf,-inf	inf,inf	1.36023,0.260343	0.000187887	0.000376389
2	chr13:70694198:A:G	70694198	G,G	A,A	1,1	inf,inf	inf,inf	1.51479,0.300578	0.000187847	0.000376589
2	chr13:71043995:A:G	71043995	NA,G	NA,A	NA,1	NA,inf	NA,inf	NA,0.362981	0.000187825	0.000376221
2	chr13:70707481:T:G	70707481	NA,G	NA,T	NA,1	NA,inf	NA,inf	NA,0.273825	0.000187741	0.000376
2	chr13:70723714:G:A	70723714	NA,A	NA,G	NA,1	NA,inf	NA,inf	NA,0.349978	0.000187642	0.000375852
2	chr13:70878317:G:A	70878317	NA,A	NA,G	NA,1	NA,-inf	NA,inf	NA,0.378104	0.00018762	0.000375808
2	chr13:70938613:A:T	70938613	T,NA	A,NA	1,NA	inf,NA	inf,NA	0.782469,NA	0.000187583	0.000375882
2	chr13:71138784:T:A	71138784	NA,A	NA,T	NA,1	NA,inf	NA,inf	NA,0.353966	0.000187342	0.000375258
2	chr13:70851679:T:C	70851679	NA,C	NA,T	NA,1	NA,inf	NA,inf	NA,0.337116	0.0001873	0.000375159
2	chr13:70337520:A:G	70337520	G,NA	A,NA	1,NA	-inf,NA	inf,NA	0.930079,NA	0.000187173	0.000375171
2	chr13:71144603:T:A	71144603	NA,A	NA,T	NA,1	NA,inf	NA,inf	NA,0.352481	0.000187009	0.000374592
2	chr13:70878296:C:G	70878296	NA,G	NA,C	NA,1	NA,inf	NA,inf	NA,0.35823	0.000186976	0.000374539
2	chr13:70230879:A:G	70230879	NA,G	NA,A	NA,1	NA,-inf	NA,inf	NA,0.34744	0.00018692	0.00037444
2	chr13:70527862:C:G	70527862	NA,G	NA,C	NA,1	NA,-inf	NA,inf	NA,0.295997	0.000186829	0.000374099
2	chr13:70874012:A:G	70874012	G,G	A,A	1,1	inf,inf	inf,inf	1.34727,0.0975594	0.000186811	0.000374166
2	chr13:71038043:A:G	71038043	NA,G	NA,A	NA,1	NA,inf	NA,inf	NA,0.342244	0.000186766	0.000374099
2	chr13:71154650:A:G	71154650	NA,G	NA,A	NA,1	NA,-inf	NA,inf	NA,0.370443	0.000186738	0.00037405
2	chr13:70572872:C:T	70572872	NA,T	NA,C	NA,1	NA,inf	NA,inf	NA,0.305559	0.000186697	0.00037393
2	chr13:70572424:G:C	70572424	NA,C	NA,G	NA,1	NA,inf	NA,inf	NA,0.305123	0.000186592	0.00037372
2	chr13:71104674:C:T	71104674	NA,T	NA,C	NA,1	NA,-inf	NA,inf	NA,0.348037	0.00018654	0.000373654
2	chr13:70404717:T:A	70404717	NA,A	NA,T	NA,1	NA,inf	NA,inf	NA,0.345163	0.000186519	0.000373594
2	chr13:70862920:C:T	70862920	NA,T	NA,C	NA,1	NA,inf	NA,inf	NA,0.333591	0.000186454	0.000373466
2	chr13:70369442:G:A	70369442	A,A	G,G	1,1	-inf,-inf	inf,inf	0.688642,1.21928	0.000186421	0.000373452
2	chr13:70394814:T:A	70394814	NA,A	NA,T	NA,1	NA,-inf	NA,inf	NA,0.381264	0.000186369	0.000373343
2	chr13:70725219:T:C	70725219	NA,C	NA,T	NA,1	NA,-inf	NA,inf	NA,0.334455	0.000186209	0.000372967
2	chr13:70900644:TA:T	70900644	NA,T	NA,TA	NA,1	NA,inf	NA,inf	NA,0.332471	0.000186068	0.000372693
2	chr13:70893940:A:C	70893940	NA,C	NA,A	NA,1	NA,inf	NA,inf	NA,0.33205	0.000185973	0.000372504
2	chr13:70895857:G:A	70895857	NA,A	NA,G	NA,1	NA,-inf	NA,inf	NA,0.358982	0.00018586	0.000372281
2	chr13:70441251:A:C	70441251	C,C	A,A	1,1	-inf,inf	inf,inf	0.489679,0.564765	0.000185824	0.000371842
2	chr13:70474909:A:T	70474909	NA,T	NA,A	NA,1	NA,-inf	NA,inf	NA,0.369053	0.00018576	0.00037207
2	chr13:70427533:C:G	70427533	NA,G	NA,C	NA,1	NA,-inf	NA,inf	NA,0.344376	0.000185727	0.000372018
2	chr13:70209572:C:T	70209572	NA,T	NA,C	NA,1	NA,inf	NA,inf	NA,0.356907	0.000185727	0.000372036
2	chr13:70390410:C:G	70390410	NA,G	NA,C	NA,1	NA,-inf	NA,inf	NA,0.36675	0.000185686	0.000371955
2	chr13:70178718:G:A	70178718	NA,A	NA,G	NA,1	NA,-inf	NA,inf	NA,0.343691	0.000185336	0.000371243
2	chr13:70298688:T:C	70298688	NA,C	NA,T	NA,1	NA,-inf	NA,inf	NA,0.313836	0.000185308	0.000371108
2	chr13:70296759:A:G	70296759	NA,G	NA,A	NA,1	NA,-inf	NA,inf	NA,0.314266	0.000185298	0.000371089
2	chr13:71099150:G:A	71099150	A,A	G,G	1,1	-inf,-inf	inf,inf	0.00641205,1.46315	0.000185243	0.000371057
2	chr13:70962971:G:A	70962971	NA,A	NA,G	NA,1	NA,inf	NA,inf	NA,0.325831	0.000185204	0.000370971
2	chr13:70661819:G:A	70661819	NA,A	NA,G	NA,1	NA,-inf	NA,inf	NA,0.193766	0.00018517	0.000370827
2	chr13:70580836:C:T	70580836	NA,T	NA,C	NA,1	NA,inf	NA,inf	NA,0.310773	0.00018487	0.000370269
2	chr13:71116771:A:T	71116771	NA,T	NA,A	NA,1	NA,inf	NA,inf	NA,0.344956	0.000184753	0.000370074
2	chr13:70465893:AT:A	70465893	NA,A	NA,AT	NA,1	NA,-inf	NA,inf	NA,0.317084	0.000184739	0.000370019
2	chr13:70579259:A:G	70579259	NA,G	NA,A	NA,1	NA,-inf	NA,inf	NA,0.297294	0.000184688	0.000369799
2	chr13:70322623:A:G	70322623	NA,G	NA,A	NA,1	NA,-inf	NA,inf	NA,0.355231	0.000184681	0.000369955
2	chr13:71017716:T:C	71017716	C,NA	T,NA	1,NA	inf,NA	inf,NA	0.625975,NA	0.000184576	0.000369687
2	chr13:70729998:T:A	70729998	NA,A	NA,T	NA,1	NA,inf	NA,inf	NA,0.335604	0.00018451	0.00036958
2	chr13:70936945:T:C	70936945	C,C	T,T	1,1	inf,-inf	inf,inf	0.528086,0.941853	0.000184463	0.000369368
2	chr13:70719752:A:G	70719752	NA,G	NA,A	NA,1	NA,-inf	NA,inf	NA,0.328806	0.000184182	0.000368927
2	chr13:70215917:G:T	70215917	NA,T	NA,G	NA,1	NA,-inf	NA,inf	NA,0.355137	0.000184011	0.000368527
2	chr13:71007314:T:C	71007314	C,NA	T,NA	1,NA	-inf,NA	inf,NA	0.674488,NA	0.000183915	0.000368427
2	chr13:70973741:G:A	70973741	NA,A	NA,G	NA,1	NA,inf	NA,inf	NA,0.340357	0.000183904	0.000368371
2	chr13:70758515:C:T	70758515	NA,T	NA,C	NA,1	NA,inf	NA,inf	NA,0.332705	0.00018381	0.000368183
2	chr13:70730496:T:C	70730496	NA,C	NA,T	NA,1	NA,inf	NA,inf	NA,0.349086	0.00018376	0.000368088
2	chr13:70879301:G:A	70879301	NA,A	NA,G	NA,1	NA,inf	NA,inf	NA,0.322094	0.000183702	0.000367955
2	chr13:70346844:A:T	70346844	NA,T	NA,A	NA,1	NA,inf	NA,inf	NA,0.336102	0.000183591	0.000367737
2	chr13:70907458:C:T	70907458	NA,T	NA,C	NA,1	NA,-inf	NA,inf	NA,0.32822	0.000183308	0.000367176
2	chr13:70959176:G:A	70959176	NA,A	NA,G	NA,1	NA,-inf	NA,inf	NA,0.346525	0.000183015	0.000366604
2	chr13:70857581:A:G	70857581	NA,G	NA,A	NA,1	NA,inf	NA,inf	NA,0.317993	0.000182951	0.000366449
2	chr13:70535182:C:T	70535182	NA,T	NA,C	NA,1	NA,inf	NA,inf	NA,0.258427	0.000182934	0.000366378
2	chr13:70361439:G:A	70361439	NA,A	NA,G	NA,1	NA,-inf	NA,inf	NA,0.389118	0.000182903	0.000366426
2	chr13:70857399:C:T	70857399	NA,T	NA,C	NA,1	NA,inf	NA,inf	NA,0.317698	0.000182885	0.000366319
2	chr13:70179946:A:T	70179946	NA,T	NA,A	NA,1	NA,-inf	NA,inf	NA,0.331039	0.000182729	0.00036603
2	chr13:70380597:C:T	70380597	NA,T	NA,C	NA,1	NA,-inf	NA,inf	NA,0.344009	0.000182709	0.000365773
2	chr13:70841314:G:C	70841314	NA,C	NA,G	NA,1	NA,inf	NA,inf	NA,0.311031	0.000182625	0.000365803
2	chr13:70984892:C:T	70984892	NA,T	NA,C	NA,1	NA,-inf	NA,inf	NA,0.33125	0.000182524	0.000365613
2	chr13:70647478:T:A	70647478	A,NA	T,NA	1,NA	inf,NA	inf,NA	0.305426,NA	0.0001824	0.000365209
2	chr13:71086073:C:T	71086073	T,T	C,C	1,1	inf,inf	inf,inf	0.180889,1.37456	0.000182338	0.000365209
2	chr13:70163121:G:A	70163121	NA,A	NA,G	NA,1	NA,-inf	NA,inf	NA,0.329971	0.000182308	0.000365178
2	chr13:70665514:T:C	70665514	NA,C	NA,T	NA,1	NA,-inf	NA,inf	NA,0.18248	0.000182279	0.000365041
2	chr13:70572730:T:C	70572730	NA,C	NA,T	NA,1	NA,inf	NA,inf	NA,0.377151	0.000182186	0.000364957
2	chr13:70425819:A:C	70425819	NA,C	NA,A	NA,1	NA,inf	NA,inf	NA,0.331359	0.000182063	0.000364691
2	chr13:70165583:C:T	70165583	T,T	C,C	1,1	inf,-inf	inf,inf	1.62627,0.0339071	0.000182044	0.000364843
2	chr13:70904997:T:A	70904997	NA,A	NA,T	NA,1	NA,inf	NA,inf	NA,0.314065	0.000182035	0.000364617
2	chr13:70489047:T:G	70489047	NA,G	NA,T	NA,1	NA,inf	NA,inf	NA,0.338826	0.000181981	0.000364522
2	chr13:70736593:C:T	70736593	NA,T	NA,C	NA,1	NA,-inf	NA,inf	NA,0.317132	0.000181968	0.000364475
2	chr13:70651154:G:A	70651154	NA,A	NA,G	NA,1	NA,inf	NA,inf	NA,0.264533	0.000181947	0.000364399
2	chr13:70651042:TC:T	70651042	NA,T	NA,TC	NA,1	NA,inf	NA,inf	NA,0.264533	0.000181947	0.000364399
2	chr13:70519828:G:A	70519828	NA,A	NA,G	NA,1	NA,inf	NA,inf	NA,0.37149	0.000181728	0.000364033
2	chr13:70192366:TATTG:T	70192366	NA,T	NA,TATTG	NA,1	NA,inf	NA,inf	NA,0.310905	0.000181709	0.000363878
2	chr13:70308333:C:A	70308333	NA,A	NA,C	NA,1	NA,-inf	NA,inf	NA,0.296101	0.000181501	0.000363488
2	chr13:70452042:G:A	70452042	NA,A	NA,G	NA,1	NA,-inf	NA,inf	NA,0.27214	0.000181467	0.000363495
2	chr13:70662234:C:T	70662234	NA,T	NA,C	NA,1	NA,inf	NA,inf	NA,0.521734	0.000181434	0.000363548
2	chr13:70866260:G:A	70866260	NA,A	NA,G	NA,1	NA,inf	NA,inf	NA,0.310497	0.000181357	0.000363257
2	chr13:70985352:G:A	70985352	A,A	G,G	1,1	-inf,-inf	inf,inf	0.180942,1.27843	0.000181185	0.000362849
2	chr13:70232987:C:T	70232987	NA,T	NA,C	NA,1	NA,inf	NA,inf	NA,0.329311	0.000181151	0.000362848
2	chr13:70439184:C:A	70439184	NA,A	NA,C	NA,1	NA,inf	NA,inf	NA,0.282672	0.000181149	0.000362813
2	chr13:70162980:G:A	70162980	NA,A	NA,G	NA,1	NA,-inf	NA,inf	NA,0.323851	0.000180965	0.000362488
2	chr13:70632677:A:C	70632677	NA,C	NA,A	NA,1	NA,inf	NA,inf	NA,0.511615	0.000180698	0.000362069
2	chr13:70847023:C:G	70847023	NA,G	NA,C	NA,1	NA,inf	NA,inf	NA,0.302036	0.000180652	0.000361852
2	chr13:70451974:A:G	70451974	NA,G	NA,A	NA,1	NA,-inf	NA,inf	NA,0.298528	0.000180627	0.000361786
2	chr13:70952604:A:T	70952604	NA,T	NA,A	NA,1	NA,-inf	NA,inf	NA,0.330159	0.000180621	0.000361804
2	chr13:70467449:G:A	70467449	NA,A	NA,G	NA,1	NA,-inf	NA,inf	NA,0.351825	0.000180361	0.000361265
2	chr13:70611680:A:G	70611680	NA,G	NA,A	NA,1	NA,-inf	NA,inf	NA,0.287213	0.000180322	0.00036117
2	chr13:70467871:T:A	70467871	NA,A	NA,T	NA,1	NA,-inf	NA,inf	NA,0.345049	0.000180291	0.000361127
2	chr13:70357162:G:A	70357162	A,NA	G,NA	1,NA	inf,NA	inf,NA	0.740777,NA	0.000180278	0.000361184
2	chr13:70881149:A:C	70881149	NA,C	NA,A	NA,1	NA,-inf	NA,inf	NA,0.332122	0.000180187	0.000360918
2	chr13:70868161:G:A	70868161	A,NA	G,NA	1,NA	-inf,NA	inf,NA	0.780742,NA	0.000180075	0.000360845
2	chr13:70380873:T:G	70380873	NA,G	NA,T	NA,1	NA,inf	NA,inf	NA,0.306506	0.000179956	0.000360449
2	chr13:70874789:G:A	70874789	NA,A	NA,G	NA,1	NA,-inf	NA,inf	NA,0.346288	0.00017994	0.000360444
2	chr13:70859726:C:T	70859726	NA,T	NA,C	NA,1	NA,inf	NA,inf	NA,0.33962	0.000179809	0.000360187
2	chr13:70661067:C:G	70661067	NA,G	NA,C	NA,1	NA,inf	NA,inf	NA,0.511972	0.0001798	0.000360272
2	chr13:70510157:T:A	70510157	A,NA	T,NA	1,NA	-inf,NA	inf,NA	0.880048,NA	0.000179795	0.000360418
2	chr13:70259809:T:C	70259809	NA,C	NA,T	NA,1	NA,inf	NA,inf	NA,0.307086	0.000179688	0.000359902
2	chr13:70650511:A:C	70650511	NA,C	NA,A	NA,1	NA,inf	NA,inf	NA,0.509272	0.000179415	0.0003595
2	chr13:70408118:T:C	70408118	NA,C	NA,T	NA,1	NA,inf	NA,inf	NA,0.330123	0.000179341	0.00035925
2	chr13:71128197:C:T	71128197	T,T	C,C	1,1	inf,inf	inf,inf	1.42708,0.259606	0.000179338	0.000359447
2	chr13:70781466:G:A	70781466	A,NA	G,NA	1,NA	-inf,NA	inf,NA	0.819162,NA	0.00017926	0.000359265
2	chr13:70345267:G:A	70345267	A,A	G,G	1,1	-inf,inf	inf,inf	0.114879,1.37982	0.000179256	0.00035898
2	chr13:70485847:G:A	70485847	NA,A	NA,G	NA,1	NA,inf	NA,inf	NA,0.321347	0.000178947	0.000358437
2	chr13:71108133:A:G	71108133	NA,G	NA,A	NA,1	NA,inf	NA,inf	NA,0.308521	0.000178908	0.000358364
2	chr13:71040594:T:A	71040594	NA,A	NA,T	NA,1	NA,inf	NA,inf	NA,0.316002	0.000178744	0.000358037
2	chr13:70690312:A:C	70690312	NA,C	NA,A	NA,1	NA,inf	NA,inf	NA,0.157779	0.000178677	0.000357825
2	chr13:71046992:A:G	71046992	G,G	A,A	1,1	inf,inf	inf,inf	0.127125,1.35867	0.000178589	0.000357712
2	chr13:71002159:G:A	71002159	NA,A	NA,G	NA,1	NA,-inf	NA,inf	NA,0.319563	0.000178481	0.000357513
2	chr13:70652890:G:A	70652890	NA,A	NA,G	NA,1	NA,-inf	NA,inf	NA,0.389739	0.000178442	0.000357477
2	chr13:70924595:G:A	70924595	A,NA	G,NA	1,NA	-inf,NA	inf,NA	0.701863,NA	0.000178394	0.000357399
2	chr13:70259347:G:A	70259347	NA,A	NA,G	NA,1	NA,inf	NA,inf	NA,0.319844	0.000178185	0.000356909
2	chr13:70583488:C:G	70583488	NA,G	NA,C	NA,1	NA,-inf	NA,inf	NA,0.267829	0.000178168	0.000356755
2	chr13:70849814:C:G	70849814	NA,G	NA,C	NA,1	NA,inf	NA,inf	NA,0.306405	0.00017815	0.000356849
2	chr13:70934739:G:A	70934739	NA,A	NA,G	NA,1	NA,-inf	NA,inf	NA,0.324853	0.0001781	0.000356738
2	chr13:70567391:G:A	70567391	NA,A	NA,G	NA,1	NA,inf	NA,inf	NA,0.401589	0.00017806	0.000356717
2	chr13:70962682:G:A	70962682	NA,A	NA,G	NA,1	NA,-inf	NA,inf	NA,0.310513	0.000178034	0.000356609
2	chr13:70796118:C:T	70796118	T,T	C,C	1,1	-inf,-inf	inf,inf	1.24393,0.638187	0.000178027	0.000356973
2	chr13:70729909:C:T	70729909	NA,T	NA,C	NA,1	NA,inf	NA,inf	NA,0.298072	0.000177894	0.000356325
2	chr13:71068708:T:G	71068708	G,G	T,T	1,1	inf,inf	inf,inf	0.270283,1.27766	0.00017783	0.000356163
2	chr13:70927526:A:T	70927526	NA,T	NA,A	NA,1	NA,-inf	NA,inf	NA,0.325085	0.000177806	0.00035616
2	chr13:70314132:C:T	70314132	NA,T	NA,C	NA,1	NA,-inf	NA,inf	NA,0.290388	0.000177774	0.000356098
2	chr13:70551472:A:G	70551472	NA,G	NA,A	NA,1	NA,-inf	NA,inf	NA,0.266901	0.000177774	0.00035606
2	chr13:70883929:T:C	70883929	NA,C	NA,T	NA,1	NA,-inf	NA,inf	NA,0.319756	0.000177708	0.000355953
2	chr13:70697949:A:G	70697949	NA,G	NA,A	NA,1	NA,inf	NA,inf	NA,0.252735	0.00017754	0.000355592
2	chr13:70734843:A:G	70734843	NA,G	NA,A	NA,1	NA,inf	NA,inf	NA,0.325066	0.000177433	0.000355423
2	chr13:70215910:T:A	70215910	A,A	T,T	1,1	inf,-inf	inf,inf	1.11991,0.3453	0.000177338	0.000355134
2	chr13:70679036:G:A	70679036	NA,A	NA,G	NA,1	NA,-inf	NA,inf	NA,0.443111	0.000177229	0.00035508
2	chr13:70650657:A:G	70650657	NA,G	NA,A	NA,1	NA,inf	NA,inf	NA,0.378072	0.000177127	0.000354839
2	chr13:70379386:C:A	70379386	NA,A	NA,C	NA,1	NA,-inf	NA,inf	NA,0.3243	0.000176998	0.000354551
2	chr13:70933204:A:G	70933204	NA,G	NA,A	NA,1	NA,-inf	NA,inf	NA,0.31889	0.000176956	0.000354447
2	chr13:70908315:G:A	70908315	NA,A	NA,G	NA,1	NA,-inf	NA,inf	NA,0.313347	0.00017693	0.000354401
2	chr13:70871016:A:G	70871016	NA,G	NA,A	NA,1	NA,inf	NA,inf	NA,0.325423	0.000176917	0.000354394
2	chr13:70253528:C:T	70253528	T,NA	C,NA	1,NA	-inf,NA	inf,NA	0.781268,NA	0.000176726	0.000354129
2	chr13:70183757:T:C	70183757	NA,C	NA,T	NA,1	NA,inf	NA,inf	NA,0.312483	0.000176706	0.000353961
2	chr13:70666702:G:A	70666702	A,NA	G,NA	1,NA	inf,NA	inf,NA	0.805072,NA	0.000176704	0.000354142
2	chr13:70408663:T:C	70408663	C,NA	T,NA	1,NA	inf,NA	inf,NA	0.309609,NA	0.000176685	0.000353702
2	chr13:70661623:A:T	70661623	T,NA	A,NA	1,NA	inf,NA	inf,NA	0.286316,NA	0.000176681	0.000353761
2	chr13:70978662:C:A	70978662	NA,A	NA,C	NA,1	NA,inf	NA,inf	NA,0.305365	0.000176647	0.000353837
2	chr13:70917537:C:A	70917537	NA,A	NA,C	NA,1	NA,-inf	NA,inf	NA,0.313932	0.000176564	0.000353669
2	chr13:70215784:A:G	70215784	G,G	A,A	1,1	inf,-inf	inf,inf	1.12646,0.331156	0.00017637	0.000353196
2	chr13:70726985:C:T	70726985	T,NA	C,NA	1,NA	-inf,NA	inf,NA	0.541068,NA	0.000176313	0.000353084
2	chr13:70755476:C:T	70755476	NA,T	NA,C	NA,1	NA,-inf	NA,inf	NA,0.29584	0.000176281	0.0003531
2	chr13:70899466:T:C	70899466	NA,C	NA,T	NA,1	NA,inf	NA,inf	NA,0.286599	0.000176258	0.000353051
2	chr13:70716414:T:TACC	70716414	TACC,NA	T,NA	1,NA	inf,NA	inf,NA	0.326787,NA	0.000176143	0.000352651
2	chr13:70886145:GT:G	70886145	NA,G	NA,GT	NA,1	NA,-inf	NA,inf	NA,0.324781	0.000176102	0.000352741
2	chr13:70360498:G:A	70360498	NA,A	NA,G	NA,1	NA,inf	NA,inf	NA,0.30997	0.000176056	0.000352676
2	chr13:70676026:G:A	70676026	NA,A	NA,G	NA,1	NA,inf	NA,inf	NA,0.356005	0.00017598	0.000352524
2	chr13:71027557:C:T	71027557	NA,T	NA,C	NA,1	NA,inf	NA,inf	NA,0.299725	0.000175967	0.000352477
2	chr13:70409773:T:G	70409773	NA,G	NA,T	NA,1	NA,inf	NA,inf	NA,0.304928	0.000175952	0.000352446
2	chr13:70702408:T:C	70702408	NA,C	NA,T	NA,1	NA,-inf	NA,inf	NA,0.25088	0.000175951	0.000352417
2	chr13:70225197:T:C	70225197	NA,C	NA,T	NA,1	NA,inf	NA,inf	NA,0.264232	0.000175873	0.000352334
2	chr13:70200628:C:G	70200628	NA,G	NA,C	NA,1	NA,inf	NA,inf	NA,0.292359	0.000175675	0.000351873
2	chr13:70399441:T:C	70399441	NA,C	NA,T	NA,1	NA,-inf	NA,inf	NA,0.326072	0.000175578	0.000351726
2	chr13:70704144:A:G	70704144	NA,G	NA,A	NA,1	NA,-inf	NA,inf	NA,0.344768	0.000175571	0.000351708
2	chr13:71118976:G:A	71118976	NA,A	NA,G	NA,1	NA,inf	NA,inf	NA,0.304323	0.000175503	0.000351542
2	chr13:70415417:T:C	70415417	NA,C	NA,T	NA,1	NA,inf	NA,inf	NA,0.301794	0.00017548	0.0003515
2	chr13:70913605:C:G	70913605	NA,G	NA,C	NA,1	NA,-inf	NA,inf	NA,0.308512	0.000175466	0.000351461
2	chr13:70763611:T:C	70763611	NA,C	NA,T	NA,1	NA,-inf	NA,inf	NA,0.307696	0.00017545	0.00035144
2	chr13:70293694:C:T	70293694	NA,T	NA,C	NA,1	NA,inf	NA,inf	NA,0.288148	0.000175331	0.000351181
2	chr13:70167441:A:G	70167441	G,NA	A,NA	1,NA	inf,NA	inf,NA	0.649673,NA	0.000175314	0.000351166
2	chr13:70720697:A:G	70720697	G,G	A,A	1,1	-inf,-inf	inf,inf	1.16952,0.503427	0.000175294	0.000351182
2	chr13:71020302:T:G	71020302	NA,G	NA,T	NA,1	NA,inf	NA,inf	NA,0.297666	0.000175264	0.00035107
2	chr13:70725689:A:G	70725689	NA,G	NA,A	NA,1	NA,inf	NA,inf	NA,0.290952	0.00017518	0.000350893
2	chr13:71031304:C:A	71031304	NA,A	NA,C	NA,1	NA,inf	NA,inf	NA,0.291698	0.000175117	0.000350769
2	chr13:70201559:A:T	70201559	NA,T	NA,A	NA,1	NA,inf	NA,inf	NA,0.288765	0.000175103	0.000350725
2	chr13:70728597:A:G	70728597	NA,G	NA,A	NA,1	NA,-inf	NA,inf	NA,0.278129	0.000175005	0.000350526
2	chr13:70220475:A:G	70220475	NA,G	NA,A	NA,1	NA,inf	NA,inf	NA,0.27393	0.000174846	0.000350266
2	chr13:70592024:C:T	70592024	NA,T	NA,C	NA,1	NA,inf	NA,inf	NA,0.258647	0.000174752	0.000350012
2	chr13:70422313:G:C	70422313	NA,C	NA,G	NA,1	NA,-inf	NA,inf	NA,0.335659	0.000174598	0.000349703
2	chr13:70847993:C:T	70847993	NA,T	NA,C	NA,1	NA,-inf	NA,inf	NA,0.304499	0.000174562	0.000349665
2	chr13:70244513:G:A	70244513	NA,A	NA,G	NA,1	NA,inf	NA,inf	NA,0.273781	0.000174561	0.000349633
2	chr13:71102005:A:G	71102005	G,G	A,A	1,1	-inf,-inf	inf,inf	0.256824,1.36262	0.00017446	0.000349516
2	chr13:70221524:AAT:A	70221524	NA,A	NA,AAT	NA,1	NA,inf	NA,inf	NA,0.286046	0.000174267	0.000349052
2	chr13:70747002:T:C	70747002	C,NA	T,NA	1,NA	inf,NA	inf,NA	0.769981,NA	0.000174007	0.000348693
2	chr13:70468480:G:A	70468480	A,A	G,G	1,1	inf,-inf	inf,inf	0.480872,0.394022	0.000173926	0.000347985
2	chr13:70371280:T:C	70371280	NA,C	NA,T	NA,1	NA,-inf	NA,inf	NA,0.313778	0.00017375	0.000347883
2	chr13:70208231:C:T	70208231	NA,T	NA,C	NA,1	NA,-inf	NA,inf	NA,0.288166	0.000173673	0.000347898
2	chr13:70889589:T:G	70889589	NA,G	NA,T	NA,1	NA,inf	NA,inf	NA,0.273411	0.000173636	0.0003478
2	chr13:70660975:A:G	70660975	NA,G	NA,A	NA,1	NA,-inf	NA,inf	NA,0.222774	0.000173548	0.000347598
2	chr13:70889031:T:A	70889031	NA,A	NA,T	NA,1	NA,inf	NA,inf	NA,0.27248	0.000173456	0.000347438
2	chr13:70742801:T:C	70742801	C,C	T,T	1,1	inf,-inf	inf,inf	1.08995,0.178844	0.000173395	0.000347117
2	chr13:70951988:T:G	70951988	NA,G	NA,T	NA,1	NA,inf	NA,inf	NA,0.284357	0.000173383	0.000347293
2	chr13:70927494:A:G	70927494	NA,G	NA,A	NA,1	NA,-inf	NA,inf	NA,0.303097	0.000173359	0.000347255
2	chr13:70352518:C:T	70352518	NA,T	NA,C	NA,1	NA,inf	NA,inf	NA,0.295262	0.000173304	0.000347162
2	chr13:71118472:C:T	71118472	T,T	C,C	1,1	inf,inf	inf,inf	1.44579,0.191755	0.000173218	0.000347187
2	chr13:70801713:A:G	70801713	NA,G	NA,A	NA,1	NA,-inf	NA,inf	NA,0.320003	0.000173082	0.000346712
2	chr13:70768224:C:T	70768224	NA,T	NA,C	NA,1	NA,-inf	NA,inf	NA,0.293139	0.000172961	0.000346456
2	chr13:70933996:T:C	70933996	C,NA	T,NA	1,NA	inf,NA	inf,NA	0.507416,NA	0.00017296	0.000346383
2	chr13:70714732:T:C	70714732	NA,C	NA,T	NA,1	NA,inf	NA,inf	NA,0.334719	0.000172883	0.000346335
2	chr13:70196069:T:C	70196069	NA,C	NA,T	NA,1	NA,inf	NA,inf	NA,0.276941	0.000172596	0.000345706
2	chr13:70760020:A:G	70760020	NA,G	NA,A	NA,1	NA,-inf	NA,inf	NA,0.307117	0.000172565	0.000345671
2	chr13:70819453:A:G	70819453	NA,G	NA,A	NA,1	NA,inf	NA,inf	NA,0.26707	0.000172551	0.000345623
2	chr13:70721969:G:A	70721969	NA,A	NA,G	NA,1	NA,inf	NA,inf	NA,0.269698	0.000172522	0.000345561
2	chr13:71145748:TTAATACA:T	71145748	NA,T	NA,TTAATACA	NA,1	NA,inf	NA,inf	NA,0.283656	0.000172456	0.00034545
2	chr13:70404508:A:G	70404508	NA,G	NA,A	NA,1	NA,-inf	NA,inf	NA,0.256451	0.000172372	0.000345233
2	chr13:70169263:A:G	70169263	G,NA	A,NA	1,NA	inf,NA	inf,NA	0.639467,NA	0.000172331	0.000345192
2	chr13:70967108:C:T	70967108	NA,T	NA,C	NA,1	NA,inf	NA,inf	NA,0.283262	0.000172221	0.000344969
2	chr13:70548466:C:T	70548466	NA,T	NA,C	NA,1	NA,-inf	NA,inf	NA,0.285193	0.000172216	0.000344966
2	chr13:71156000:G:T	71156000	NA,T	NA,G	NA,1	NA,-inf	NA,inf	NA,0.300181	0.00017221	0.000344963
2	chr13:70548363:T:C	70548363	NA,C	NA,T	NA,1	NA,-inf	NA,inf	NA,0.28334	0.000171875	0.000344281
2	chr13:70355342:C:T	70355342	T,T	C,C	1,1	-inf,inf	inf,inf	0.101582,1.35155	0.000171744	0.000343935
2	chr13:71080900:T:C	71080900	C,C	T,T	1,1	-inf,-inf	inf,inf	0.010709,1.44017	0.000171727	0.000343985
2	chr13:70728610:A:C	70728610	NA,C	NA,A	NA,1	NA,-inf	NA,inf	NA,0.261609	0.000171679	0.000343868
2	chr13:70804010:T:G	70804010	NA,G	NA,T	NA,1	NA,inf	NA,inf	NA,0.264489	0.000171678	0.000343874
2	chr13:70833057:T:G	70833057	G,NA	T,NA	1,NA	-inf,NA	inf,NA	0.618765,NA	0.000171634	0.000343813
2	chr13:70963774:T:C	70963774	NA,C	NA,T	NA,1	NA,-inf	NA,inf	NA,0.298086	0.000171559	0.000343658
2	chr13:70197420:C:T	70197420	T,T	C,C	1,1	inf,inf	inf,inf	1.17015,0.430281	0.000171556	0.000343631
2	chr13:70936330:T:C	70936330	C,C	T,T	1,1	-inf,-inf	inf,inf	1.01128,0.245685	0.000171548	0.000343409
2	chr13:70416513:G:A	70416513	NA,A	NA,G	NA,1	NA,inf	NA,inf	NA,0.264374	0.000171526	0.000343566
2	chr13:70267071:T:C	70267071	NA,C	NA,T	NA,1	NA,inf	NA,inf	NA,0.26487	0.000171481	0.000343469
2	chr13:70211341:C:T	70211341	NA,T	NA,C	NA,1	NA,inf	NA,inf	NA,0.249152	0.000171453	0.000343474
2	chr13:70614232:G:A	70614232	NA,A	NA,G	NA,1	NA,-inf	NA,inf	NA,0.227656	0.000171386	0.000343283
2	chr13:70324458:C:T	70324458	NA,T	NA,C	NA,1	NA,-inf	NA,inf	NA,0.272831	0.000171258	0.000343026
2	chr13:71095587:G:A	71095587	NA,A	NA,G	NA,1	NA,-inf	NA,inf	NA,0.282741	0.000171201	0.000342932
2	chr13:70901017:A:G	70901017	NA,G	NA,A	NA,1	NA,-inf	NA,inf	NA,0.292068	0.000171052	0.000342638
2	chr13:70211340:A:G	70211340	NA,G	NA,A	NA,1	NA,inf	NA,inf	NA,0.246821	0.000171022	0.000342609
2	chr13:70440524:G:T	70440524	NA,T	NA,G	NA,1	NA,-inf	NA,inf	NA,0.23992	0.000170881	0.000342281
2	chr13:70290197:A:G	70290197	NA,G	NA,A	NA,1	NA,-inf	NA,inf	NA,0.28073	0.000170687	0.000341873
2	chr13:70985396:C:T	70985396	NA,T	NA,C	NA,1	NA,-inf	NA,inf	NA,0.264114	0.000170677	0.000341871
2	chr13:70741103:AT:A	70741103	A,A	AT,AT	1,1	inf,-inf	inf,inf	1.06366,0.217916	0.000170643	0.000341609
2	chr13:70919017:T:C	70919017	C,C	T,T	1,1	inf,-inf	inf,inf	1.45712,0.00565213	0.000170525	0.000341759
2	chr13:70719131:G:A	70719131	NA,A	NA,G	NA,1	NA,inf	NA,inf	NA,0.287908	0.000170476	0.000341483
2	chr13:70913970:C:T	70913970	NA,T	NA,C	NA,1	NA,inf	NA,inf	NA,0.281628	0.000170465	0.000341462
2	chr13:71076788:C:T	71076788	T,T	C,C	1,1	-inf,inf	inf,inf	0.00147431,1.43245	0.000170396	0.000341316
2	chr13:70261395:C:T	70261395	NA,T	NA,C	NA,1	NA,inf	NA,inf	NA,0.257528	0.00017024	0.000340986
2	chr13:70828612:T:C	70828612	NA,C	NA,T	NA,1	NA,inf	NA,inf	NA,0.283273	0.000170062	0.000340661
2	chr13:70970269:G:A	70970269	NA,A	NA,G	NA,1	NA,-inf	NA,inf	NA,0.278092	0.000170053	0.000340624
2	chr13:70699475:C:T	70699475	NA,T	NA,C	NA,1	NA,-inf	NA,inf	NA,0.209292	0.000169993	0.000340488
2	chr13:71047584:C:T	71047584	T,T	C,C	1,1	inf,inf	inf,inf	0.15422,1.33542	0.000169945	0.00034039
2	chr13:70918616:G:T	70918616	NA,T	NA,G	NA,1	NA,-inf	NA,inf	NA,0.27985	0.000169941	0.000340396
2	chr13:70296891:T:C	70296891	C,C	T,T	1,1	-inf,inf	inf,inf	0.0246439,1.41286	0.000169931	0.000340307
2	chr13:70530304:G:C	70530304	NA,C	NA,G	NA,1	NA,-inf	NA,inf	NA,0.306831	0.000169728	0.000340006
2	chr13:70992133:C:G	70992133	NA,G	NA,C	NA,1	NA,inf	NA,inf	NA,0.26375	0.000169612	0.000339743
2	chr13:71039670:C:G	71039670	G,NA	C,NA	1,NA	inf,NA	inf,NA	0.612449,NA	0.000169587	0.000339712
2	chr13:70460539:A:C	70460539	C,C	A,A	1,1	inf,-inf	inf,inf	0.409369,0.510519	0.000169574	0.000339306
2	chr13:70882100:T:A	70882100	NA,A	NA,T	NA,1	NA,-inf	NA,inf	NA,0.284213	0.000169568	0.000339666
2	chr13:70815010:C:T	70815010	NA,T	NA,C	NA,1	NA,-inf	NA,inf	NA,0.259153	0.000169415	0.000339352
2	chr13:70599535:T:C	70599535	NA,C	NA,T	NA,1	NA,-inf	NA,inf	NA,0.400537	0.000169401	0.000339398
2	chr13:70724258:T:A	70724258	NA,A	NA,T	NA,1	NA,inf	NA,inf	NA,0.255315	0.000169386	0.000339288
2	chr13:70929501:T:C	70929501	NA,C	NA,T	NA,1	NA,-inf	NA,inf	NA,0.27749	0.00016936	0.000339233
2	chr13:70734786:G:A	70734786	NA,A	NA,G	NA,1	NA,inf	NA,inf	NA,0.258154	0.000169257	0.000339033
2	chr13:71072122:A:G	71072122	G,G	A,A	1,1	inf,inf	inf,inf	0.0808363,1.36413	0.000169216	0.000338927
2	chr13:70768865:A:AC	70768865	AC,AC	A,A	1,1	-inf,-inf	inf,inf	1.52184,0.213916	0.000169017	0.000338936
2	chr13:70936159:G:A	70936159	NA,A	NA,G	NA,1	NA,inf	NA,inf	NA,0.258937	0.00016898	0.000338477
2	chr13:70368355:T:C	70368355	C,C	T,T	1,1	-inf,inf	inf,inf	0.628091,0.919079	0.000168904	0.000338346
2	chr13:70576059:C:T	70576059	NA,T	NA,C	NA,1	NA,inf	NA,inf	NA,0.307008	0.000168883	0.000338307
2	chr13:70973113:G:A	70973113	NA,A	NA,G	NA,1	NA,-inf	NA,inf	NA,0.270903	0.000168773	0.000338068
2	chr13:70947369:C:T	70947369	T,T	C,C	1,1	inf,inf	inf,inf	0.547691,1.24011	0.00016877	0.000338244
2	chr13:71052631:C:G	71052631	NA,G	NA,C	NA,1	NA,inf	NA,inf	NA,0.249093	0.00016877	0.000338061
2	chr13:70181267:C:T	70181267	NA,T	NA,C	NA,1	NA,-inf	NA,inf	NA,0.261028	0.000168586	0.000337713
2	chr13:70976925:T:A	70976925	A,A	T,T	1,1	inf,-inf	inf,inf	0.143459,1.35688	0.00016856	0.00033765
2	chr13:70207898:T:C	70207898	C,C	T,T	1,1	inf,-inf	inf,inf	1.12635,0.295146	0.000168461	0.00033736
2	chr13:70593773:C:T	70593773	NA,T	NA,C	NA,1	NA,inf	NA,inf	NA,0.369292	0.00016831	0.000337196
2	chr13:70193659:A:C	70193659	NA,C	NA,A	NA,1	NA,inf	NA,inf	NA,0.247342	0.000168309	0.000337122
2	chr13:71057314:C:T	71057314	NA,T	NA,C	NA,1	NA,inf	NA,inf	NA,0.246199	0.000168276	0.000337071
2	chr13:70682033:T:C	70682033	NA,C	NA,T	NA,1	NA,inf	NA,inf	NA,0.218242	0.000168124	0.000336746
2	chr13:70640153:G:C	70640153	NA,C	NA,G	NA,1	NA,inf	NA,inf	NA,0.324236	0.000168119	0.000336797
2	chr13:70641154:A:C	70641154	NA,C	NA,A	NA,1	NA,inf	NA,inf	NA,0.324404	0.000168106	0.000336772
2	chr13:70758395:A:G	70758395	NA,G	NA,A	NA,1	NA,inf	NA,inf	NA,0.238251	0.000167997	0.000336509
2	chr13:70180900:TTAA:T	70180900	NA,T	NA,TTAA	NA,1	NA,inf	NA,inf	NA,0.22988	0.000167942	0.000336372
2	chr13:70395170:T:G	70395170	G,G	T,T	1,1	-inf,-inf	inf,inf	0.0803813,1.26992	0.000167938	0.000336299
2	chr13:70606951:G:A	70606951	NA,A	NA,G	NA,1	NA,-inf	NA,inf	NA,0.24026	0.000167861	0.000336235
2	chr13:70742622:A:G	70742622	NA,G	NA,A	NA,1	NA,-inf	NA,inf	NA,0.247617	0.000167787	0.000336089
2	chr13:70442142:A:G	70442142	NA,G	NA,A	NA,1	NA,-inf	NA,inf	NA,0.227889	0.000167657	0.00033582
2	chr13:70629437:C:T	70629437	NA,T	NA,C	NA,1	NA,inf	NA,inf	NA,0.325477	0.000167625	0.000335802
2	chr13:70503648:C:G	70503648	NA,G	NA,C	NA,1	NA,inf	NA,inf	NA,0.294158	0.000167623	0.000335777
2	chr13:70500915:T:C	70500915	NA,C	NA,T	NA,1	NA,-inf	NA,inf	NA,0.304192	0.000167525	0.000335573
2	chr13:70208951:ACTT:A	70208951	NA,A	NA,ACTT	NA,1	NA,-inf	NA,inf	NA,0.25441	0.000167506	0.000335544
2	chr13:70377359:G:T	70377359	NA,T	NA,G	NA,1	NA,-inf	NA,inf	NA,0.270646	0.000167408	0.000335341
2	chr13:70316615:A:G	70316615	NA,G	NA,A	NA,1	NA,-inf	NA,inf	NA,0.277238	0.000167259	0.000334918
2	chr13:70935447:G:A	70935447	NA,A	NA,G	NA,1	NA,-inf	NA,inf	NA,0.266138	0.00016715	0.000334809
2	chr13:70686888:G:T	70686888	NA,T	NA,G	NA,1	NA,-inf	NA,inf	NA,0.154049	0.000167062	0.00033458
2	chr13:70172156:ATTAGT:A	70172156	NA,A	NA,ATTAGT	NA,1	NA,inf	NA,inf	NA,0.256717	0.000166971	0.000334448
2	chr13:70184600:T:C	70184600	NA,C	NA,T	NA,1	NA,-inf	NA,inf	NA,0.251348	0.000166953	0.000334442
2	chr13:70952648:T:C	70952648	NA,C	NA,T	NA,1	NA,-inf	NA,inf	NA,0.248493	0.000166953	0.000334411
2	chr13:70622011:C:T	70622011	NA,T	NA,C	NA,1	NA,-inf	NA,inf	NA,0.315939	0.000166859	0.000334271
2	chr13:70895791:T:C	70895791	NA,C	NA,T	NA,1	NA,-inf	NA,inf	NA,0.255765	0.000166798	0.000334111
2	chr13:70717328:T:C	70717328	NA,C	NA,T	NA,1	NA,inf	NA,inf	NA,0.23836	0.000166798	0.000334105
2	chr13:70578912:A:C	70578912	NA,C	NA,A	NA,1	NA,-inf	NA,inf	NA,0.193226	0.000166791	0.000334061
2	chr13:70773049:A:G	70773049	NA,G	NA,A	NA,1	NA,inf	NA,inf	NA,0.267354	0.000166772	0.000334065
2	chr13:70761749:T:A	70761749	NA,A	NA,T	NA,1	NA,-inf	NA,inf	NA,0.282015	0.00016675	0.000334032
2	chr13:70316970:A:G	70316970	NA,G	NA,A	NA,1	NA,inf	NA,inf	NA,0.244594	0.000166735	0.000333967
2	chr13:70794740:G:A	70794740	NA,A	NA,G	NA,1	NA,inf	NA,inf	NA,0.26745	0.000166698	0.000333916
2	chr13:70396590:T:C	70396590	NA,C	NA,T	NA,1	NA,-inf	NA,inf	NA,0.290522	0.000166646	0.000333781
2	chr13:70214241:G:A	70214241	NA,A	NA,G	NA,1	NA,-inf	NA,inf	NA,0.250932	0.000166643	0.000333816
2	chr13:70381851:A:C	70381851	NA,C	NA,A	NA,1	NA,-inf	NA,inf	NA,0.276961	0.000166501	0.00033354
2	chr13:70622386:T:C	70622386	NA,C	NA,T	NA,1	NA,-inf	NA,inf	NA,0.324893	0.000166468	0.000333492
2	chr13:70579121:G:T	70579121	NA,T	NA,G	NA,1	NA,inf	NA,inf	NA,0.292251	0.000166444	0.00033342
2	chr13:70316550:T:C	70316550	NA,C	NA,T	NA,1	NA,-inf	NA,inf	NA,0.275842	0.000166436	0.00033328
2	chr13:70898549:T:C	70898549	NA,C	NA,T	NA,1	NA,-inf	NA,inf	NA,0.258445	0.000166387	0.00033328
2	chr13:70514568:AAAAC:A	70514568	NA,A	NA,AAAAC	NA,1	NA,-inf	NA,inf	NA,0.240604	0.000166331	0.00033313
2	chr13:70548458:A:G	70548458	NA,G	NA,A	NA,1	NA,-inf	NA,inf	NA,0.274176	0.000166314	0.000333138
2	chr13:70571923:A:G	70571923	NA,G	NA,A	NA,1	NA,inf	NA,inf	NA,0.291227	0.000166285	0.000333103
2	chr13:70583587:G:A	70583587	A,NA	G,NA	1,NA	-inf,NA	inf,NA	0.918794,NA	0.000166264	0.000333387
2	chr13:70804023:T:C	70804023	NA,C	NA,T	NA,1	NA,-inf	NA,inf	NA,0.274055	0.000166243	0.000333007
2	chr13:70562574:T:C	70562574	NA,C	NA,T	NA,1	NA,inf	NA,inf	NA,0.349954	0.00016623	0.000333022
2	chr13:70428560:C:T	70428560	T,NA	C,NA	1,NA	-inf,NA	inf,NA	0.504882,NA	0.000166154	0.000332775
2	chr13:70486779:G:A	70486779	NA,A	NA,G	NA,1	NA,-inf	NA,inf	NA,0.203026	0.000166085	0.000332645
2	chr13:70573363:T:C	70573363	NA,C	NA,T	NA,1	NA,inf	NA,inf	NA,0.289761	0.00016605	0.000332632
2	chr13:70920087:C:G	70920087	NA,G	NA,C	NA,1	NA,-inf	NA,inf	NA,0.256715	0.000165967	0.000332449
2	chr13:70928877:G:T	70928877	NA,T	NA,G	NA,1	NA,-inf	NA,inf	NA,0.257286	0.000165913	0.000332331
2	chr13:70985410:C:T	70985410	T,NA	C,NA	1,NA	inf,NA	inf,NA	0.5556,NA	0.000165892	0.00033228
2	chr13:70328851:T:C	70328851	NA,C	NA,T	NA,1	NA,inf	NA,inf	NA,0.237642	0.000165871	0.000332237
2	chr13:70451934:T:C	70451934	NA,C	NA,T	NA,1	NA,inf	NA,inf	NA,0.281384	0.00016566	0.000331843
2	chr13:70953274:A:G	70953274	NA,G	NA,A	NA,1	NA,-inf	NA,inf	NA,0.256729	0.00016548	0.000331467
2	chr13:70347045:C:G	70347045	G,G	C,C	1,1	-inf,inf	inf,inf	0.100916,1.34027	0.000165473	0.000331383
2	chr13:70929978:C:G	70929978	NA,G	NA,C	NA,1	NA,-inf	NA,inf	NA,0.25182	0.000165462	0.000331434
2	chr13:70632588:C:T	70632588	NA,T	NA,C	NA,1	NA,inf	NA,inf	NA,0.324126	0.000165442	0.000331482
2	chr13:70386356:G:A	70386356	NA,A	NA,G	NA,1	NA,inf	NA,inf	NA,0.22952	0.000165431	0.000331362
2	chr13:70753850:C:T	70753850	NA,T	NA,C	NA,1	NA,-inf	NA,inf	NA,0.258465	0.000165408	0.000331321
2	chr13:70379015:A:G	70379015	NA,G	NA,A	NA,1	NA,-inf	NA,inf	NA,0.270065	0.000165307	0.000331146
2	chr13:70360884:T:C	70360884	C,C	T,T	1,1	-inf,inf	inf,inf	0.112604,1.32509	0.000165293	0.00033102
2	chr13:70927872:T:C	70927872	NA,C	NA,T	NA,1	NA,inf	NA,inf	NA,0.230256	0.000165169	0.000330845
2	chr13:71093881:C:T	71093881	NA,T	NA,C	NA,1	NA,inf	NA,inf	NA,0.246087	0.000165067	0.000330648
2	chr13:70211965:T:C	70211965	NA,C	NA,T	NA,1	NA,inf	NA,inf	NA,0.23996	0.000164985	0.000330486
2	chr13:71160550:T:G	71160550	NA,G	NA,T	NA,1	NA,-inf	NA,inf	NA,0.248696	0.000164758	0.00033002
2	chr13:70169807:G:C	70169807	NA,C	NA,G	NA,1	NA,inf	NA,inf	NA,0.248733	0.000164699	0.000329908
2	chr13:70695149:G:T	70695149	NA,T	NA,G	NA,1	NA,-inf	NA,inf	NA,0.393993	0.000164631	0.000329866
2	chr13:71131914:G:A	71131914	A,NA	G,NA	1,NA	inf,NA	inf,NA	0.5056,NA	0.000164628	0.000329717
2	chr13:70788518:C:A	70788518	NA,A	NA,C	NA,1	NA,-inf	NA,inf	NA,0.241996	0.000164562	0.000329633
2	chr13:70296890:T:A	70296890	A,A	T,T	1,1	-inf,inf	inf,inf	0.0249812,1.39418	0.000164525	0.000329483
2	chr13:70777698:G:A	70777698	A,A	G,G	1,1	-inf,-inf	inf,inf	1.5744,0.0302896	0.000164498	0.000329885
2	chr13:70968687:T:A	70968687	NA,A	NA,T	NA,1	NA,inf	NA,inf	NA,0.239034	0.000164467	0.00032944
2	chr13:70209973:T:C	70209973	C,C	T,T	1,1	inf,-inf	inf,inf	1.15376,0.22157	0.000164435	0.00032929
2	chr13:70373770:T:C	70373770	NA,C	NA,T	NA,1	NA,-inf	NA,inf	NA,0.286634	0.000164413	0.000329373
2	chr13:70549512:G:A	70549512	A,A	G,G	1,1	inf,-inf	inf,inf	0.98466,0.732396	0.000164401	0.000329295
2	chr13:70301617:G:A	70301617	NA,A	NA,G	NA,1	NA,inf	NA,inf	NA,0.228707	0.000164316	0.000329123
2	chr13:70823293:G:C	70823293	C,NA	G,NA	1,NA	-inf,NA	inf,NA	0.52332,NA	0.000164157	0.000328803
2	chr13:70413726:G:A	70413726	NA,A	NA,G	NA,1	NA,inf	NA,inf	NA,0.238501	0.00016415	0.000328809
2	chr13:70403477:A:C	70403477	NA,C	NA,A	NA,1	NA,-inf	NA,inf	NA,0.250926	0.000164135	0.000328667
2	chr13:70883111:C:T	70883111	NA,T	NA,C	NA,1	NA,-inf	NA,inf	NA,0.242283	0.000164117	0.000328738
2	chr13:70316126:G:A	70316126	NA,A	NA,G	NA,1	NA,inf	NA,inf	NA,0.228572	0.000164078	0.000328648
2	chr13:70328160:A:C	70328160	NA,C	NA,A	NA,1	NA,inf	NA,inf	NA,0.262928	0.000163882	0.000328276
2	chr13:70430574:A:C	70430574	NA,C	NA,A	NA,1	NA,-inf	NA,inf	NA,0.26011	0.000163864	0.000328227
2	chr13:71142238:A:G	71142238	G,NA	A,NA	1,NA	-inf,NA	inf,NA	0.654735,NA	0.000163858	0.000328293
2	chr13:70519268:G:C	70519268	NA,C	NA,G	NA,1	NA,inf	NA,inf	NA,0.270854	0.000163846	0.00032821
2	chr13:70739961:T:C	70739961	NA,C	NA,T	NA,1	NA,inf	NA,inf	NA,0.218831	0.000163671	0.00032784
2	chr13:70602050:A:G	70602050	NA,G	NA,A	NA,1	NA,inf	NA,inf	NA,0.275374	0.000163526	0.000327572
2	chr13:70944172:G:A	70944172	A,NA	G,NA	1,NA	-inf,NA	inf,NA	0.644852,NA	0.000163522	0.000327604
2	chr13:70999553:G:A	70999553	NA,A	NA,G	NA,1	NA,inf	NA,inf	NA,0.22601	0.000163464	0.000327432
2	chr13:70983170:T:G	70983170	NA,G	NA,T	NA,1	NA,-inf	NA,inf	NA,0.230317	0.000163462	0.000327433
2	chr13:70723081:T:G	70723081	G,G	T,T	1,1	-inf,-inf	inf,inf	1.03148,0.113432	0.000163458	0.00032722
2	chr13:70230885:T:C	70230885	NA,C	NA,T	NA,1	NA,-inf	NA,inf	NA,0.244357	0.00016345	0.000327424
2	chr13:70812932:T:A	70812932	A,NA	T,NA	1,NA	inf,NA	inf,NA	0.759577,NA	0.000163444	0.000327593
2	chr13:70496688:C:A	70496688	NA,A	NA,C	NA,1	NA,-inf	NA,inf	NA,0.277624	0.00016339	0.000327291
2	chr13:70458669:A:G	70458669	NA,G	NA,A	NA,1	NA,inf	NA,inf	NA,0.234123	0.000163377	0.000327252
2	chr13:70213505:G:T	70213505	NA,T	NA,G	NA,1	NA,inf	NA,inf	NA,0.229788	0.000163369	0.000327249
2	chr13:70388911:T:C	70388911	C,C	T,T	1,1	-inf,-inf	inf,inf	0.0920465,1.24849	0.000163367	0.000327142
2	chr13:70217060:A:T	70217060	NA,T	NA,A	NA,1	NA,-inf	NA,inf	NA,0.256562	0.00016333	0.000327118
2	chr13:70977114:C:A	70977114	A,A	C,C	1,1	inf,inf	inf,inf	0.0344911,1.32318	0.000163222	0.00032691
2	chr13:70233237:C:A	70233237	NA,A	NA,C	NA,1	NA,-inf	NA,inf	NA,0.236377	0.000163129	0.000326713
2	chr13:70685086:A:C	70685086	NA,C	NA,A	NA,1	NA,-inf	NA,inf	NA,0.320799	0.000163107	0.000326755
2	chr13:70484228:C:T	70484228	NA,T	NA,C	NA,1	NA,-inf	NA,inf	NA,0.277097	0.000163064	0.000326638
2	chr13:70397315:T:G	70397315	NA,G	NA,T	NA,1	NA,-inf	NA,inf	NA,0.244196	0.000163023	0.000326443
2	chr13:70477031:G:A	70477031	NA,A	NA,G	NA,1	NA,inf	NA,inf	NA,0.224815	0.000162983	0.000326501
2	chr13:70705670:A:G	70705670	G,NA	A,NA	1,NA	inf,NA	inf,NA	0.267213,NA	0.00016298	0.000326316
2	chr13:70405302:T:C	70405302	NA,C	NA,T	NA,1	NA,inf	NA,inf	NA,0.250037	0.000162961	0.000326423
2	chr13:70504232:C:T	70504232	T,NA	C,NA	1,NA	-inf,NA	inf,NA	0.261896,NA	0.000162945	0.000326222
2	chr13:70757524:A:G	70757524	NA,G	NA,A	NA,1	NA,-inf	NA,inf	NA,0.251657	0.000162859	0.000326234
2	chr13:70363407:C:A	70363407	A,A	C,C	1,1	-inf,inf	inf,inf	0.127002,1.3093	0.000162819	0.000326066
2	chr13:70891225:C:T	70891225	NA,T	NA,C	NA,1	NA,-inf	NA,inf	NA,0.211983	0.000162809	0.000326117
2	chr13:70811251:A:T	70811251	NA,T	NA,A	NA,1	NA,inf	NA,inf	NA,0.226433	0.000162706	0.000325917
2	chr13:70813608:A:G	70813608	NA,G	NA,A	NA,1	NA,inf	NA,inf	NA,0.226381	0.000162679	0.000325864
2	chr13:70229320:T:G	70229320	NA,G	NA,T	NA,1	NA,-inf	NA,inf	NA,0.212831	0.000162664	0.000325814
2	chr13:70222502:TTGAA:T	70222502	NA,T	NA,TTGAA	NA,1	NA,inf	NA,inf	NA,0.207239	0.000162629	0.000325743
2	chr13:70388269:G:A	70388269	NA,A	NA,G	NA,1	NA,-inf	NA,inf	NA,0.252306	0.00016255	0.000325624
2	chr13:71064249:G:A	71064249	NA,A	NA,G	NA,1	NA,-inf	NA,inf	NA,0.231686	0.000162535	0.000325574
2	chr13:70802529:A:G	70802529	NA,G	NA,A	NA,1	NA,inf	NA,inf	NA,0.218337	0.000162468	0.000325433
2	chr13:70854180:A:G	70854180	NA,G	NA,A	NA,1	NA,inf	NA,inf	NA,0.216572	0.000162452	0.000325406
2	chr13:70936141:C:A	70936141	NA,A	NA,C	NA,1	NA,-inf	NA,inf	NA,0.236048	0.00016244	0.000325377
2	chr13:71052907:A:G	71052907	NA,G	NA,A	NA,1	NA,-inf	NA,inf	NA,0.230318	0.000162339	0.000325182
2	chr13:70379494:TATAA:T	70379494	NA,T	NA,TATAA	NA,1	NA,-inf	NA,inf	NA,0.24154	0.000162336	0.000325066
2	chr13:70912133:T:C	70912133	NA,C	NA,T	NA,1	NA,inf	NA,inf	NA,0.218379	0.000162201	0.0003249
2	chr13:70677714:C:A	70677714	NA,A	NA,C	NA,1	NA,-inf	NA,inf	NA,0.0969472	0.000162188	0.00032483
2	chr13:70555054:T:C	70555054	NA,C	NA,T	NA,1	NA,inf	NA,inf	NA,0.321352	0.000162175	0.000324894
2	chr13:70285064:T:C	70285064	NA,C	NA,T	NA,1	NA,-inf	NA,inf	NA,0.194982	0.000162123	0.000324692
2	chr13:70180300:T:G	70180300	NA,G	NA,T	NA,1	NA,inf	NA,inf	NA,0.216798	0.000162024	0.000324536
2	chr13:70601809:C:T	70601809	NA,T	NA,C	NA,1	NA,inf	NA,inf	NA,0.265246	0.000161956	0.000324428
2	chr13:70970134:T:A	70970134	A,NA	T,NA	1,NA	inf,NA	inf,NA	0.515867,NA	0.000161912	0.000324283
2	chr13:70431144:C:T	70431144	NA,T	NA,C	NA,1	NA,-inf	NA,inf	NA,0.243399	0.000161892	0.000324264
2	chr13:70421746:T:C	70421746	NA,C	NA,T	NA,1	NA,-inf	NA,inf	NA,0.259962	0.000161866	0.00032421
2	chr13:70232784:G:A	70232784	NA,A	NA,G	NA,1	NA,-inf	NA,inf	NA,0.204571	0.000161667	0.000323836
2	chr13:70180049:C:T	70180049	NA,T	NA,C	NA,1	NA,inf	NA,inf	NA,0.208888	0.000161589	0.000323657
2	chr13:70197654:C:T	70197654	NA,T	NA,C	NA,1	NA,inf	NA,inf	NA,0.207708	0.000161578	0.000323631
2	chr13:70952602:C:G	70952602	NA,G	NA,C	NA,1	NA,-inf	NA,inf	NA,0.225956	0.000161544	0.000323585
2	chr13:70308139:T:C	70308139	NA,C	NA,T	NA,1	NA,inf	NA,inf	NA,0.198565	0.000161541	0.00032356
2	chr13:70815808:C:T	70815808	NA,T	NA,C	NA,1	NA,inf	NA,inf	NA,0.193343	0.000161436	0.000323357
2	chr13:70442476:A:G	70442476	NA,G	NA,A	NA,1	NA,-inf	NA,inf	NA,0.170707	0.000161398	0.000323264
2	chr13:70275626:G:T	70275626	NA,T	NA,G	NA,1	NA,inf	NA,inf	NA,0.20861	0.000161299	0.000323082
2	chr13:70489288:A:C	70489288	NA,C	NA,A	NA,1	NA,-inf	NA,inf	NA,0.265692	0.00016129	0.000323083
2	chr13:70781771:T:A	70781771	NA,A	NA,T	NA,1	NA,inf	NA,inf	NA,0.232547	0.000161271	0.000323045
2	chr13:70954272:T:C	70954272	NA,C	NA,T	NA,1	NA,inf	NA,inf	NA,0.197759	0.000161245	0.000322983
2	chr13:70925087:G:T	70925087	NA,T	NA,G	NA,1	NA,-inf	NA,inf	NA,0.226782	0.000161163	0.000322819
2	chr13:70926843:G:A	70926843	A,A	G,G	1,1	-inf,inf	inf,inf	0.835432,0.683704	0.000161161	0.000322775
2	chr13:70450262:T:C	70450262	NA,C	NA,T	NA,1	NA,inf	NA,inf	NA,0.251823	0.000160993	0.000322494
2	chr13:70859367:A:G	70859367	G,G	A,A	1,1	inf,inf	inf,inf	1.66202,0.195957	0.000160934	0.00032306
2	chr13:70738103:C:T	70738103	NA,T	NA,C	NA,1	NA,-inf	NA,inf	NA,0.20787	0.000160835	0.000322165
2	chr13:70297828:G:A	70297828	NA,A	NA,G	NA,1	NA,-inf	NA,inf	NA,0.213501	0.000160825	0.000322141
2	chr13:70814749:G:A	70814749	NA,A	NA,G	NA,1	NA,inf	NA,inf	NA,0.188644	0.000160752	0.000321987
2	chr13:70575594:A:G	70575594	NA,G	NA,A	NA,1	NA,inf	NA,inf	NA,0.24653	0.000160742	0.000321987
2	chr13:70470734:T:C	70470734	NA,C	NA,T	NA,1	NA,-inf	NA,inf	NA,0.242246	0.000160713	0.00032192
2	chr13:70902355:G:A	70902355	NA,A	NA,G	NA,1	NA,inf	NA,inf	NA,0.207705	0.000160619	0.000321732
2	chr13:70432463:G:A	70432463	A,A	G,G	1,1	-inf,-inf	inf,inf	0.875659,0.819263	0.000160553	0.000321687
2	chr13:70479664:C:T	70479664	NA,T	NA,C	NA,1	NA,-inf	NA,inf	NA,0.223678	0.000160533	0.000321529
2	chr13:70717995:A:G	70717995	NA,G	NA,A	NA,1	NA,-inf	NA,inf	NA,0.235908	0.000160368	0.000321236
2	chr13:70941099:T:C	70941099	NA,C	NA,T	NA,1	NA,inf	NA,inf	NA,0.201534	0.000160363	0.000321224
2	chr13:71106937:A:G	71106937	NA,G	NA,A	NA,1	NA,inf	NA,inf	NA,0.217553	0.000160315	0.00032113
2	chr13:71121432:T:A	71121432	NA,A	NA,T	NA,1	NA,-inf	NA,inf	NA,0.201984	0.00016011	0.000320707
2	chr13:71062636:C:T	71062636	T,NA	C,NA	1,NA	inf,NA	inf,NA	0.573499,NA	0.000160053	0.000320614
2	chr13:70217654:C:T	70217654	T,T	C,C	1,1	inf,-inf	inf,inf	1.05415,0.355824	0.000160044	0.000320504
2	chr13:70283971:A:G	70283971	NA,G	NA,A	NA,1	NA,-inf	NA,inf	NA,0.19318	0.000160008	0.000320468
2	chr13:70181247:T:C	70181247	NA,C	NA,T	NA,1	NA,inf	NA,inf	NA,0.216561	0.000159939	0.000320376
2	chr13:70775950:A:C	70775950	NA,C	NA,A	NA,1	NA,inf	NA,inf	NA,0.223705	0.00015988	0.00032026
2	chr13:70649415:T:A	70649415	NA,A	NA,T	NA,1	NA,inf	NA,inf	NA,0.388724	0.000159841	0.000320271
2	chr13:70326309:C:T	70326309	T,T	C,C	1,1	inf,inf	inf,inf	0.918576,0.774888	0.000159824	0.00032029
2	chr13:70476972:C:T	70476972	T,T	C,C	1,1	-inf,inf	inf,inf	0.343613,0.783786	0.000159787	0.000319794
2	chr13:70932145:T:A	70932145	A,A	T,T	1,1	-inf,-inf	inf,inf	0.989325,0.217875	0.000159722	0.00031974
2	chr13:70635358:A:T	70635358	NA,T	NA,A	NA,1	NA,inf	NA,inf	NA,0.12159	0.000159714	0.000319892
2	chr13:70638332:G:A	70638332	NA,A	NA,G	NA,1	NA,inf	NA,inf	NA,0.265729	0.000159639	0.000319793
2	chr13:70813513:G:A	70813513	NA,A	NA,G	NA,1	NA,inf	NA,inf	NA,0.204281	0.000159554	0.000319612
2	chr13:70518001:G:A	70518001	NA,A	NA,G	NA,1	NA,inf	NA,inf	NA,0.241128	0.000159512	0.000319528
2	chr13:70442173:C:T	70442173	NA,T	NA,C	NA,1	NA,-inf	NA,inf	NA,0.17535	0.0001595	0.000319484
2	chr13:70377101:A:AAAC	70377101	NA,AAAC	NA,A	NA,1	NA,inf	NA,inf	NA,0.22821	0.000159421	0.000319341
2	chr13:70636989:C:T	70636989	NA,T	NA,C	NA,1	NA,-inf	NA,inf	NA,0.276965	0.000159397	0.000319322
2	chr13:70440926:T:C	70440926	NA,C	NA,T	NA,1	NA,inf	NA,inf	NA,0.239263	0.00015939	0.000319282
2	chr13:70568082:A:G	70568082	G,G	A,A	1,1	-inf,-inf	inf,inf	1.57154,0.993638	0.000159327	0.000321393
2	chr13:70643668:T:C	70643668	NA,C	NA,T	NA,1	NA,inf	NA,inf	NA,0.369371	0.000158955	0.000318477
2	chr13:70889416:G:A	70889416	NA,A	NA,G	NA,1	NA,-inf	NA,inf	NA,0.200204	0.000158893	0.000318275
2	chr13:70616328:C:T	70616328	T,NA	C,NA	1,NA	-inf,NA	inf,NA	0.968588,NA	0.000158879	0.000318716
2	chr13:70837215:T:G	70837215	NA,G	NA,T	NA,1	NA,inf	NA,inf	NA,0.196912	0.000158865	0.000318224
2	chr13:70652104:C:G	70652104	NA,G	NA,C	NA,1	NA,inf	NA,inf	NA,0.259673	0.000158804	0.000318121
2	chr13:70987657:A:G	70987657	NA,G	NA,A	NA,1	NA,-inf	NA,inf	NA,0.191453	0.000158798	0.000318081
2	chr13:71032547:G:A	71032547	NA,A	NA,G	NA,1	NA,-inf	NA,inf	NA,0.209318	0.000158775	0.000318044
2	chr13:70490880:C:T	70490880	NA,T	NA,C	NA,1	NA,-inf	NA,inf	NA,0.246822	0.00015869	0.000317876
2	chr13:70495950:A:T	70495950	T,NA	A,NA	1,NA	-inf,NA	inf,NA	0.867883,NA	0.000158587	0.000317989
2	chr13:70575927:T:G	70575927	NA,G	NA,T	NA,1	NA,inf	NA,inf	NA,0.248303	0.000158566	0.000317641
2	chr13:71028894:C:A	71028894	NA,A	NA,C	NA,1	NA,-inf	NA,inf	NA,0.213613	0.000158543	0.000317581
2	chr13:70377597:T:C	70377597	NA,C	NA,T	NA,1	NA,inf	NA,inf	NA,0.197417	0.000158542	0.000317565
2	chr13:70774508:C:T	70774508	NA,T	NA,C	NA,1	NA,inf	NA,inf	NA,0.178025	0.000158526	0.000317534
2	chr13:71030092:T:C	71030092	C,NA	T,NA	1,NA	-inf,NA	inf,NA	0.696484,NA	0.000158487	0.000317589
2	chr13:70292275:T:C	70292275	NA,C	NA,T	NA,1	NA,-inf	NA,inf	NA,0.163398	0.000158474	0.000317399
2	chr13:70401131:T:C	70401131	NA,C	NA,T	NA,1	NA,inf	NA,inf	NA,0.187969	0.00015847	0.000317421
2	chr13:70933226:T:C	70933226	NA,C	NA,T	NA,1	NA,-inf	NA,inf	NA,0.208804	0.000158417	0.000317319
2	chr13:70492921:C:T	70492921	NA,T	NA,C	NA,1	NA,-inf	NA,inf	NA,0.155708	0.000158408	0.000317277
2	chr13:70789324:C:T	70789324	NA,T	NA,C	NA,1	NA,inf	NA,inf	NA,0.177117	0.000158393	0.000317267
2	chr13:70981670:G:A	70981670	NA,A	NA,G	NA,1	NA,-inf	NA,inf	NA,0.194867	0.000158361	0.000317215
2	chr13:71078331:G:T	71078331	NA,T	NA,G	NA,1	NA,-inf	NA,inf	NA,0.213492	0.000158342	0.000317182
2	chr13:70209925:C:T	70209925	NA,T	NA,C	NA,1	NA,inf	NA,inf	NA,0.195508	0.000158292	0.00031708
2	chr13:70671080:C:T	70671080	T,T	C,C	1,1	inf,-inf	inf,inf	0.937173,0.549835	0.000158258	0.000316897
2	chr13:70627610:T:C	70627610	NA,C	NA,T	NA,1	NA,inf	NA,inf	NA,0.125743	0.000158195	0.000316864
2	chr13:70827135:A:G	70827135	NA,G	NA,A	NA,1	NA,inf	NA,inf	NA,0.184703	0.000158104	0.000316695
2	chr13:70928433:A:G	70928433	G,G	A,A	1,1	inf,inf	inf,inf	0.270892,1.35159	0.0001581	0.000316789
2	chr13:70817243:T:C	70817243	NA,C	NA,T	NA,1	NA,inf	NA,inf	NA,0.19547	0.000158073	0.000316637
2	chr13:70528201:T:C	70528201	NA,C	NA,T	NA,1	NA,inf	NA,inf	NA,0.270678	0.000158058	0.000316635
2	chr13:70489231:A:G	70489231	NA,G	NA,A	NA,1	NA,-inf	NA,inf	NA,0.153494	0.000158031	0.000316523
2	chr13:70678709:G:A	70678709	A,NA	G,NA	1,NA	inf,NA	inf,NA	1.21765,NA	0.000157976	0.000317311
2	chr13:70237672:A:G	70237672	NA,G	NA,A	NA,1	NA,inf	NA,inf	NA,0.18654	0.000157959	0.000316401
2	chr13:70221505:A:G	70221505	NA,G	NA,A	NA,1	NA,-inf	NA,inf	NA,0.181288	0.00015795	0.00031639
2	chr13:70784131:A:T	70784131	NA,T	NA,A	NA,1	NA,-inf	NA,inf	NA,0.194505	0.000157921	0.000316327
2	chr13:70568338:T:C	70568338	NA,C	NA,T	NA,1	NA,inf	NA,inf	NA,0.224054	0.000157918	0.000316339
2	chr13:70928107:A:G	70928107	NA,G	NA,A	NA,1	NA,-inf	NA,inf	NA,0.209326	0.000157902	0.000316295
2	chr13:70434942:G:A	70434942	A,NA	G,NA	1,NA	-inf,NA	inf,NA	0.356815,NA	0.000157899	0.000316202
2	chr13:70830301:A:G	70830301	NA,G	NA,A	NA,1	NA,inf	NA,inf	NA,0.178568	0.000157695	0.00031587
2	chr13:70213317:T:A	70213317	NA,A	NA,T	NA,1	NA,inf	NA,inf	NA,0.191523	0.000157664	0.00031582
2	chr13:70216981:G:T	70216981	NA,T	NA,G	NA,1	NA,inf	NA,inf	NA,0.191523	0.000157664	0.00031582
2	chr13:70543730:G:A	70543730	NA,A	NA,G	NA,1	NA,-inf	NA,inf	NA,0.229906	0.000157629	0.000315753
2	chr13:70564647:T:G	70564647	NA,G	NA,T	NA,1	NA,inf	NA,inf	NA,0.120593	0.000157569	0.000315599
2	chr13:70977253:G:A	70977253	NA,A	NA,G	NA,1	NA,-inf	NA,inf	NA,0.198738	0.000157534	0.000315556
2	chr13:71006550:T:C	71006550	NA,C	NA,T	NA,1	NA,inf	NA,inf	NA,0.173823	0.000157529	0.000315542
2	chr13:70831950:A:T	70831950	T,NA	A,NA	1,NA	-inf,NA	inf,NA	0.728282,NA	0.000157412	0.000315469
2	chr13:71102515:G:A	71102515	A,A	G,G	1,1	-inf,-inf	inf,inf	0.229735,1.31548	0.000157337	0.000315209
2	chr13:70832334:G:A	70832334	NA,A	NA,G	NA,1	NA,inf	NA,inf	NA,0.175926	0.000157324	0.000315128
2	chr13:70822585:G:A	70822585	NA,A	NA,G	NA,1	NA,-inf	NA,inf	NA,0.183224	0.000157306	0.000315098
2	chr13:70683996:T:A	70683996	NA,A	NA,T	NA,1	NA,inf	NA,inf	NA,0.241648	0.000157283	0.00031508
2	chr13:71010385:T:G	71010385	NA,G	NA,T	NA,1	NA,-inf	NA,inf	NA,0.179361	0.000157272	0.000315025
2	chr13:70162677:G:A	70162677	A,A	G,G	1,1	-inf,inf	inf,inf	0.477074,1.16569	0.00015726	0.000314763
2	chr13:70782572:C:T	70782572	NA,T	NA,C	NA,1	NA,inf	NA,inf	NA,0.205018	0.000157214	0.000314924
2	chr13:70941329:G:A	70941329	NA,A	NA,G	NA,1	NA,inf	NA,inf	NA,0.176726	0.000157204	0.000314893
2	chr13:71082131:GA:G	71082131	G,G	GA,GA	1,1	inf,inf	inf,inf	0.136561,1.31328	0.00015717	0.000314807
2	chr13:71033138:A:T	71033138	T,T	A,A	1,1	inf,inf	inf,inf	0.149649,1.30677	0.000157156	0.000314783
2	chr13:70301528:C:T	70301528	NA,T	NA,C	NA,1	NA,inf	NA,inf	NA,0.212509	0.000157125	0.000314741
2	chr13:70576238:A:T	70576238	NA,T	NA,A	NA,1	NA,inf	NA,inf	NA,0.132534	0.000157075	0.00031461
2	chr13:70826730:TTTATATA:T	70826730	NA,T	NA,TTTATATA	NA,1	NA,inf	NA,inf	NA,0.158768	0.000157073	0.000314621
2	chr13:70630755:C:T	70630755	NA,T	NA,C	NA,1	NA,inf	NA,inf	NA,0.245704	0.000157016	0.000314539
2	chr13:70655464:A:T	70655464	NA,T	NA,A	NA,1	NA,inf	NA,inf	NA,0.24578	0.000156998	0.000314504
2	chr13:70666529:G:A	70666529	NA,A	NA,G	NA,1	NA,inf	NA,inf	NA,0.244495	0.000156939	0.000314385
2	chr13:70859937:G:C	70859937	NA,C	NA,G	NA,1	NA,-inf	NA,inf	NA,0.201735	0.000156918	0.00031432
2	chr13:70464436:G:A	70464436	A,A	G,G	1,1	inf,-inf	inf,inf	0.481728,0.305235	0.000156889	0.000313893
2	chr13:70349611:A:C	70349611	NA,C	NA,A	NA,1	NA,inf	NA,inf	NA,0.173006	0.000156869	0.000314208
2	chr13:70407020:C:T	70407020	NA,T	NA,C	NA,1	NA,-inf	NA,inf	NA,0.200707	0.000156834	0.000314067
2	chr13:70826434:A:G	70826434	NA,G	NA,A	NA,1	NA,inf	NA,inf	NA,0.156772	0.00015679	0.000314056
2	chr13:70672000:AT:A	70672000	NA,A	NA,AT	NA,1	NA,inf	NA,inf	NA,0.0768765	0.000156784	0.00031402
2	chr13:71059228:G:A	71059228	NA,A	NA,G	NA,1	NA,inf	NA,inf	NA,0.184792	0.000156752	0.000313988
2	chr13:71091498:T:C	71091498	NA,C	NA,T	NA,1	NA,inf	NA,inf	NA,0.182397	0.000156736	0.000313962
2	chr13:70402106:A:C	70402106	NA,C	NA,A	NA,1	NA,-inf	NA,inf	NA,0.198413	0.000156728	0.000313855
2	chr13:70215039:C:G	70215039	NA,G	NA,C	NA,1	NA,inf	NA,inf	NA,0.184404	0.000156727	0.000313944
2	chr13:70214452:A:G	70214452	NA,G	NA,A	NA,1	NA,inf	NA,inf	NA,0.184404	0.000156727	0.000313944
2	chr13:70429645:G:T	70429645	NA,T	NA,G	NA,1	NA,inf	NA,inf	NA,0.161816	0.00015672	0.000313959
2	chr13:70214120:A:C	70214120	NA,C	NA,A	NA,1	NA,inf	NA,inf	NA,0.184215	0.000156701	0.000313891
2	chr13:70230029:G:A	70230029	NA,A	NA,G	NA,1	NA,-inf	NA,inf	NA,0.199498	0.0001567	0.000313888
2	chr13:70186442:G:A	70186442	NA,A	NA,G	NA,1	NA,-inf	NA,inf	NA,0.184597	0.000156672	0.000313845
2	chr13:70994587:C:T	70994587	T,T	C,C	1,1	-inf,inf	inf,inf	0.751585,0.72026	0.000156653	0.000313714
2	chr13:70246269:C:T	70246269	NA,T	NA,C	NA,1	NA,-inf	NA,inf	NA,0.199277	0.000156644	0.000313784
2	chr13:70511981:G:T	70511981	NA,T	NA,G	NA,1	NA,inf	NA,inf	NA,0.219673	0.000156619	0.000313733
2	chr13:71073760:G:A	71073760	NA,A	NA,G	NA,1	NA,-inf	NA,inf	NA,0.200081	0.000156557	0.000313608
2	chr13:71070027:T:A	71070027	NA,A	NA,T	NA,1	NA,-inf	NA,inf	NA,0.199914	0.000156538	0.000313569
2	chr13:70398181:T:A	70398181	NA,A	NA,T	NA,1	NA,-inf	NA,inf	NA,0.197916	0.000156423	0.000313245
2	chr13:70551968:A:G	70551968	NA,G	NA,A	NA,1	NA,-inf	NA,inf	NA,0.229289	0.000156268	0.000313018
2	chr13:70536216:T:A	70536216	NA,A	NA,T	NA,1	NA,inf	NA,inf	NA,0.253416	0.000156257	0.000313026
2	chr13:71019734:C:T	71019734	NA,T	NA,C	NA,1	NA,inf	NA,inf	NA,0.177032	0.000156211	0.000312907
2	chr13:70751781:G:A	70751781	NA,A	NA,G	NA,1	NA,-inf	NA,inf	NA,0.205066	0.00015619	0.000312868
2	chr13:71045150:C:T	71045150	NA,T	NA,C	NA,1	NA,inf	NA,inf	NA,0.183582	0.00015612	0.000312727
2	chr13:70751560:A:T	70751560	NA,T	NA,A	NA,1	NA,-inf	NA,inf	NA,0.174685	0.000156074	0.000312622
2	chr13:70668207:A:C	70668207	NA,C	NA,A	NA,1	NA,-inf	NA,inf	NA,0.135404	0.000156055	0.000312567
2	chr13:70985589:C:T	70985589	T,T	C,C	1,1	-inf,-inf	inf,inf	0.125728,1.23246	0.000156015	0.000312461
2	chr13:71078667:C:T	71078667	NA,T	NA,C	NA,1	NA,inf	NA,inf	NA,0.179697	0.000156011	0.000312504
2	chr13:70262047:C:A	70262047	NA,A	NA,C	NA,1	NA,inf	NA,inf	NA,0.168069	0.000155963	0.000312401
2	chr13:70471484:G:T	70471484	NA,T	NA,G	NA,1	NA,-inf	NA,inf	NA,0.194353	0.00015595	0.000312376
2	chr13:70223374:A:G	70223374	NA,G	NA,A	NA,1	NA,-inf	NA,inf	NA,0.157996	0.000155949	0.000312368
2	chr13:70216261:G:A	70216261	NA,A	NA,G	NA,1	NA,inf	NA,inf	NA,0.185134	0.000155946	0.000312374
2	chr13:70695738:G:C	70695738	NA,C	NA,G	NA,1	NA,-inf	NA,inf	NA,0.228326	0.000155939	0.000312379
2	chr13:70751737:T:C	70751737	NA,C	NA,T	NA,1	NA,-inf	NA,inf	NA,0.203041	0.000155933	0.000312353
2	chr13:70758002:A:G	70758002	NA,G	NA,A	NA,1	NA,inf	NA,inf	NA,0.161723	0.000155932	0.000312345
2	chr13:70530764:A:G	70530764	NA,G	NA,A	NA,1	NA,inf	NA,inf	NA,0.226153	0.000155875	0.000312256
2	chr13:70669150:G:A	70669150	A,A	G,G	1,1	inf,-inf	inf,inf	2.35286,0.316021	0.000155838	0.000315959
2	chr13:70585860:T:C	70585860	NA,C	NA,T	NA,1	NA,-inf	NA,inf	NA,0.114495	0.000155831	0.000312117
2	chr13:70480556:T:C	70480556	NA,C	NA,T	NA,1	NA,-inf	NA,inf	NA,0.185451	0.000155825	0.000312118
2	chr13:70713140:T:G	70713140	NA,G	NA,T	NA,1	NA,inf	NA,inf	NA,0.187082	0.000155761	0.000312001
2	chr13:70318431:C:T	70318431	NA,T	NA,C	NA,1	NA,inf	NA,inf	NA,0.201709	0.00015567	0.000311826
2	chr13:71072431:G:A	71072431	NA,A	NA,G	NA,1	NA,-inf	NA,inf	NA,0.192676	0.000155608	0.000311706
2	chr13:70834333:C:T	70834333	NA,T	NA,C	NA,1	NA,inf	NA,inf	NA,0.173322	0.000155594	0.00031167
2	chr13:70344865:C:G	70344865	NA,G	NA,C	NA,1	NA,inf	NA,inf	NA,0.16236	0.00015544	0.000311347
2	chr13:70824936:T:C	70824936	NA,C	NA,T	NA,1	NA,inf	NA,inf	NA,0.17239	0.000155386	0.00031126
2	chr13:70387617:A:G	70387617	NA,G	NA,A	NA,1	NA,-inf	NA,inf	NA,0.15785	0.000155344	0.000311165
2	chr13:70302813:T:G	70302813	NA,G	NA,T	NA,1	NA,inf	NA,inf	NA,0.154595	0.000155343	0.000311155
2	chr13:70395148:A:G	70395148	G,G	A,A	1,1	-inf,-inf	inf,inf	0.0732628,1.23048	0.000155338	0.000311073
2	chr13:70215982:G:A	70215982	NA,A	NA,G	NA,1	NA,inf	NA,inf	NA,0.15726	0.000155313	0.000311093
2	chr13:70821706:A:G	70821706	NA,G	NA,A	NA,1	NA,inf	NA,inf	NA,0.169198	0.000155281	0.000311039
2	chr13:70695598:C:T	70695598	NA,T	NA,C	NA,1	NA,inf	NA,inf	NA,0.233921	0.000155281	0.00031106
2	chr13:71094313:A:G	71094313	NA,G	NA,A	NA,1	NA,inf	NA,inf	NA,0.175693	0.000155162	0.000310806
2	chr13:71024029:T:G	71024029	NA,G	NA,T	NA,1	NA,-inf	NA,inf	NA,0.171948	0.000155159	0.000310795
2	chr13:70220916:A:G	70220916	NA,G	NA,A	NA,1	NA,-inf	NA,inf	NA,0.151777	0.000155092	0.000310652
2	chr13:70826064:A:G	70826064	NA,G	NA,A	NA,1	NA,inf	NA,inf	NA,0.142818	0.000154996	0.000310462
2	chr13:70208490:G:C	70208490	NA,C	NA,G	NA,1	NA,inf	NA,inf	NA,0.171048	0.000154976	0.000310435
2	chr13:70957627:C:T	70957627	T,T	C,C	1,1	-inf,-inf	inf,inf	0.155117,1.2809	0.000154934	0.000310341
2	chr13:70760901:T:C	70760901	NA,C	NA,T	NA,1	NA,inf	NA,inf	NA,0.153802	0.000154908	0.000310295
2	chr13:70390144:G:T	70390144	NA,T	NA,G	NA,1	NA,-inf	NA,inf	NA,0.187074	0.000154878	0.000310157
2	chr13:71126017:A:G	71126017	NA,G	NA,A	NA,1	NA,-inf	NA,inf	NA,0.188262	0.000154849	0.000310186
2	chr13:70524190:G:T	70524190	NA,T	NA,G	NA,1	NA,inf	NA,inf	NA,0.204865	0.000154834	0.000310156
2	chr13:70831401:T:C	70831401	NA,C	NA,T	NA,1	NA,inf	NA,inf	NA,0.142117	0.000154825	0.00031012
2	chr13:70424979:TGAAGTA:T	70424979	NA,T	NA,TGAAGTA	NA,1	NA,inf	NA,inf	NA,0.17591	0.000154768	0.00031002
2	chr13:70932229:A:G	70932229	NA,G	NA,A	NA,1	NA,-inf	NA,inf	NA,0.184449	0.000154715	0.000309911
2	chr13:70645981:G:A	70645981	NA,A	NA,G	NA,1	NA,inf	NA,inf	NA,0.334854	0.000154711	0.000309968
2	chr13:70662459:A:T	70662459	NA,T	NA,A	NA,1	NA,-inf	NA,inf	NA,0.367269	0.000154703	0.000309978
2	chr13:70819099:A:T	70819099	NA,T	NA,A	NA,1	NA,inf	NA,inf	NA,0.163998	0.000154674	0.000309824
2	chr13:71075631:C:T	71075631	NA,T	NA,C	NA,1	NA,inf	NA,inf	NA,0.161343	0.000154656	0.000309789
2	chr13:70466114:C:G	70466114	G,G	C,C	1,1	inf,-inf	inf,inf	0.436646,0.387248	0.000154646	0.000309421
2	chr13:70525741:T:G	70525741	NA,G	NA,T	NA,1	NA,inf	NA,inf	NA,0.198402	0.000154623	0.000309732
2	chr13:70232763:G:A	70232763	NA,A	NA,G	NA,1	NA,inf	NA,inf	NA,0.161247	0.0001546	0.000309669
2	chr13:70246450:T:C	70246450	NA,C	NA,T	NA,1	NA,-inf	NA,inf	NA,0.183416	0.000154595	0.000309679
2	chr13:70643629:A:G	70643629	NA,G	NA,A	NA,1	NA,inf	NA,inf	NA,0.230078	0.00015448	0.000309465
2	chr13:70571796:C:T	70571796	NA,T	NA,C	NA,1	NA,inf	NA,inf	NA,0.118214	0.000154454	0.00030937
2	chr13:70865096:A:G	70865096	NA,G	NA,A	NA,1	NA,-inf	NA,inf	NA,0.180651	0.000154234	0.000308945
2	chr13:71049246:C:G	71049246	NA,G	NA,C	NA,1	NA,-inf	NA,inf	NA,0.180728	0.000154168	0.000308821
2	chr13:70194657:A:G	70194657	NA,G	NA,A	NA,1	NA,inf	NA,inf	NA,0.148106	0.000154152	0.000308768
2	chr13:71121063:T:C	71121063	NA,C	NA,T	NA,1	NA,inf	NA,inf	NA,0.148026	0.000154141	0.000308761
2	chr13:70718929:C:T	70718929	NA,T	NA,C	NA,1	NA,-inf	NA,inf	NA,0.155495	0.000154114	0.000308696
2	chr13:70263361:C:T	70263361	NA,T	NA,C	NA,1	NA,inf	NA,inf	NA,0.153473	0.000154109	0.000308687
2	chr13:71111073:T:A	71111073	NA,A	NA,T	NA,1	NA,-inf	NA,inf	NA,0.179798	0.000154099	0.000308677
2	chr13:70693646:T:C	70693646	NA,C	NA,T	NA,1	NA,-inf	NA,inf	NA,0.23417	0.00015409	0.000308685
2	chr13:70846013:A:C	70846013	NA,C	NA,A	NA,1	NA,inf	NA,inf	NA,0.176363	0.000154074	0.000308635
2	chr13:70836973:C:G	70836973	G,NA	C,NA	1,NA	inf,NA	inf,NA	0.710766,NA	0.000154072	0.000308795
2	chr13:70725693:A:T	70725693	NA,T	NA,A	NA,1	NA,inf	NA,inf	NA,0.178437	0.000154058	0.000308599
2	chr13:70665848:A:C	70665848	NA,C	NA,A	NA,1	NA,inf	NA,inf	NA,0.253782	0.000154056	0.00030866
2	chr13:71048760:A:G	71048760	NA,G	NA,A	NA,1	NA,-inf	NA,inf	NA,0.151105	0.000154013	0.000308497
2	chr13:70322595:A:G	70322595	NA,G	NA,A	NA,1	NA,-inf	NA,inf	NA,0.184009	0.000154013	0.000308517
2	chr13:70532906:T:A	70532906	NA,A	NA,T	NA,1	NA,-inf	NA,inf	NA,0.250896	0.000153996	0.000308488
2	chr13:70880246:C:T	70880246	T,NA	C,NA	1,NA	-inf,NA	inf,NA	0.458801,NA	0.000153976	0.000308402
2	chr13:70643940:T:G	70643940	NA,G	NA,T	NA,1	NA,inf	NA,inf	NA,0.225435	0.000153955	0.000308414
2	chr13:70431210:CAT:C	70431210	NA,C	NA,CAT	NA,1	NA,-inf	NA,inf	NA,0.166143	0.000153945	0.000308334
2	chr13:70176844:G:A	70176844	NA,A	NA,G	NA,1	NA,inf	NA,inf	NA,0.159225	0.000153917	0.000308305
2	chr13:70543999:G:A	70543999	NA,A	NA,G	NA,1	NA,inf	NA,inf	NA,0.177627	0.000153756	0.000307988
2	chr13:70455784:G:A	70455784	A,A	G,G	1,1	inf,-inf	inf,inf	0.442996,0.371333	0.000153743	0.000307613
2	chr13:70388717:A:G	70388717	NA,G	NA,A	NA,1	NA,-inf	NA,inf	NA,0.177429	0.000153726	0.000307854
2	chr13:70956734:G:T	70956734	NA,T	NA,G	NA,1	NA,inf	NA,inf	NA,0.157616	0.000153709	0.000307895
2	chr13:70397680:T:C	70397680	NA,C	NA,T	NA,1	NA,inf	NA,inf	NA,0.152268	0.000153692	0.000307853
2	chr13:70805405:G:GA	70805405	NA,GA	NA,G	NA,1	NA,inf	NA,inf	NA,0.170165	0.000153672	0.000307823
2	chr13:70289427:G:A	70289427	NA,A	NA,G	NA,1	NA,-inf	NA,inf	NA,0.167801	0.000153651	0.000307764
2	chr13:70418775:G:A	70418775	NA,A	NA,G	NA,1	NA,-inf	NA,inf	NA,0.173924	0.000153576	0.000307554
2	chr13:70401686:G:A	70401686	NA,A	NA,G	NA,1	NA,inf	NA,inf	NA,0.1512	0.000153548	0.000307564
2	chr13:70747751:C:T	70747751	NA,T	NA,C	NA,1	NA,-inf	NA,inf	NA,0.188343	0.000153547	0.000307581
2	chr13:70987296:T:A	70987296	NA,A	NA,T	NA,1	NA,-inf	NA,inf	NA,0.177304	0.000153498	0.000307476
2	chr13:70872197:A:G	70872197	G,NA	A,NA	1,NA	inf,NA	inf,NA	0.431392,NA	0.000153469	0.000307357
2	chr13:71077097:C:A	71077097	NA,A	NA,C	NA,1	NA,inf	NA,inf	NA,0.158828	0.000153384	0.000307242
2	chr13:70501848:A:G	70501848	NA,G	NA,A	NA,1	NA,-inf	NA,inf	NA,0.213049	0.000153358	0.000307223
2	chr13:70933673:C:T	70933673	NA,T	NA,C	NA,1	NA,-inf	NA,inf	NA,0.178374	0.000153334	0.000307148
2	chr13:70406709:T:A	70406709	NA,A	NA,T	NA,1	NA,inf	NA,inf	NA,0.148956	0.000153289	0.000307045
2	chr13:70263158:C:T	70263158	NA,T	NA,C	NA,1	NA,inf	NA,inf	NA,0.146759	0.000153279	0.000307025
2	chr13:70313906:C:T	70313906	NA,T	NA,C	NA,1	NA,-inf	NA,inf	NA,0.183558	0.000153143	0.000306781
2	chr13:70582485:T:C	70582485	NA,C	NA,T	NA,1	NA,inf	NA,inf	NA,0.278549	0.000153143	0.000306805
2	chr13:70946921:A:C	70946921	C,C	A,A	1,1	-inf,-inf	inf,inf	1.02134,0.0417821	0.000153125	0.000306535
2	chr13:70809047:C:T	70809047	NA,T	NA,C	NA,1	NA,-inf	NA,inf	NA,0.151208	0.000152969	0.000306412
2	chr13:70209602:G:A	70209602	A,A	G,G	1,1	inf,-inf	inf,inf	1.09573,0.252195	0.000152928	0.000306252
2	chr13:70533477:A:G	70533477	NA,G	NA,A	NA,1	NA,inf	NA,inf	NA,0.168123	0.000152871	0.000306217
2	chr13:70576772:GA:G	70576772	NA,G	NA,GA	NA,1	NA,inf	NA,inf	NA,0.105966	0.000152858	0.000306175
2	chr13:70974962:T:C	70974962	NA,C	NA,T	NA,1	NA,-inf	NA,inf	NA,0.161553	0.000152856	0.000306186
2	chr13:70821223:A:G	70821223	NA,G	NA,A	NA,1	NA,inf	NA,inf	NA,0.151665	0.000152835	0.000306151
2	chr13:70194767:A:C	70194767	NA,C	NA,A	NA,1	NA,-inf	NA,inf	NA,0.159392	0.000152802	0.000306048
2	chr13:70931860:A:T	70931860	NA,T	NA,A	NA,1	NA,-inf	NA,inf	NA,0.168303	0.000152778	0.000306033
2	chr13:70257297:T:G	70257297	NA,G	NA,T	NA,1	NA,inf	NA,inf	NA,0.14249	0.000152769	0.000306004
2	chr13:70552352:A:T	70552352	NA,T	NA,A	NA,1	NA,-inf	NA,inf	NA,0.185274	0.00015271	0.000305895
2	chr13:70693647:A:T	70693647	NA,T	NA,A	NA,1	NA,-inf	NA,inf	NA,0.221311	0.000152676	0.000305851
2	chr13:70903793:A:T	70903793	T,T	A,A	1,1	inf,inf	inf,inf	1.40149,0.43338	0.000152664	0.000306235
2	chr13:70755223:G:A	70755223	A,A	G,G	1,1	inf,-inf	inf,inf	0.591473,0.640623	0.000152625	0.000305558
2	chr13:70506804:A:T	70506804	NA,T	NA,A	NA,1	NA,inf	NA,inf	NA,0.185224	0.000152586	0.000305653
2	chr13:70453193:C:T	70453193	NA,T	NA,C	NA,1	NA,-inf	NA,inf	NA,0.145481	0.000152584	0.000305641
2	chr13:71076544:T:C	71076544	NA,C	NA,T	NA,1	NA,-inf	NA,inf	NA,0.158697	0.000152563	0.000305601
2	chr13:70510813:G:A	70510813	NA,A	NA,G	NA,1	NA,inf	NA,inf	NA,0.184801	0.00015252	0.000305521
2	chr13:70500544:A:T	70500544	NA,T	NA,A	NA,1	NA,-inf	NA,inf	NA,0.204681	0.000152506	0.000305513
2	chr13:70602268:T:C	70602268	NA,C	NA,T	NA,1	NA,-inf	NA,inf	NA,0.270674	0.000152499	0.00030553
2	chr13:70268080:A:C	70268080	NA,C	NA,A	NA,1	NA,inf	NA,inf	NA,0.143022	0.000152485	0.000305438
2	chr13:70344030:T:C	70344030	NA,C	NA,T	NA,1	NA,-inf	NA,inf	NA,0.141419	0.000152468	0.000305403
2	chr13:70434492:G:A	70434492	NA,A	NA,G	NA,1	NA,inf	NA,inf	NA,0.13957	0.000152467	0.000305425
2	chr13:70268056:C:T	70268056	T,T	C,C	1,1	inf,inf	inf,inf	1.12768,0.020582	0.000152446	0.000304995
2	chr13:70419317:A:G	70419317	NA,G	NA,A	NA,1	NA,-inf	NA,inf	NA,0.164178	0.000152445	0.000305294
2	chr13:70209379:T:C	70209379	NA,C	NA,T	NA,1	NA,inf	NA,inf	NA,0.133475	0.00015244	0.000305341
2	chr13:70957445:A:G	70957445	G,G	A,A	1,1	-inf,-inf	inf,inf	0.192487,1.25686	0.000152421	0.000305311
2	chr13:70855799:G:A	70855799	NA,A	NA,G	NA,1	NA,-inf	NA,inf	NA,0.164905	0.000152408	0.000305288
2	chr13:70459116:A:G	70459116	G,G	A,A	1,1	inf,-inf	inf,inf	0.444408,0.36145	0.000152393	0.000304912
2	chr13:71006905:T:A	71006905	NA,A	NA,T	NA,1	NA,-inf	NA,inf	NA,0.162874	0.000152365	0.000305203
2	chr13:70749934:A:T	70749934	NA,T	NA,A	NA,1	NA,-inf	NA,inf	NA,0.157699	0.000152361	0.000305199
2	chr13:70674753:G:A	70674753	NA,A	NA,G	NA,1	NA,inf	NA,inf	NA,0.091465	0.000152337	0.000305127
2	chr13:70175096:G:A	70175096	NA,A	NA,G	NA,1	NA,inf	NA,inf	NA,0.14382	0.000152315	0.00030509
2	chr13:70450781:A:AT	70450781	NA,AT	NA,A	NA,1	NA,inf	NA,inf	NA,0.156449	0.000152314	0.000305098
2	chr13:70480976:A:G	70480976	NA,G	NA,A	NA,1	NA,inf	NA,inf	NA,0.166477	0.000152311	0.000305101
2	chr13:70323696:A:G	70323696	NA,G	NA,A	NA,1	NA,inf	NA,inf	NA,0.135542	0.0001523	0.000305064
2	chr13:71036521:A:G	71036521	NA,G	NA,A	NA,1	NA,-inf	NA,inf	NA,0.16487	0.000152299	0.000305077
2	chr13:70254192:T:C	70254192	NA,C	NA,T	NA,1	NA,-inf	NA,inf	NA,0.152869	0.000152292	0.000305066
2	chr13:70905989:C:T	70905989	NA,T	NA,C	NA,1	NA,inf	NA,inf	NA,0.137345	0.00015228	0.000305029
2	chr13:70995626:T:C	70995626	NA,C	NA,T	NA,1	NA,inf	NA,inf	NA,0.149384	0.000152259	0.00030499
2	chr13:70205700:A:T	70205700	NA,T	NA,A	NA,1	NA,-inf	NA,inf	NA,0.124621	0.000152234	0.000304926
2	chr13:70505111:A:T	70505111	T,NA	A,NA	1,NA	-inf,NA	inf,NA	0.834483,NA	0.000152221	0.000305214
2	chr13:70573795:A:G	70573795	NA,G	NA,A	NA,1	NA,inf	NA,inf	NA,0.0530493	0.000152218	0.000304888
2	chr13:71155784:A:C	71155784	NA,C	NA,A	NA,1	NA,-inf	NA,inf	NA,0.158148	0.000152208	0.000304892
2	chr13:71037367:A:G	71037367	NA,G	NA,A	NA,1	NA,-inf	NA,inf	NA,0.164058	0.000152188	0.000304853
2	chr13:70707950:T:C	70707950	C,C	T,T	1,1	-inf,-inf	inf,inf	4.69013,1.53874	0.000152186	0.00451915
2	chr13:70696630:AC:A	70696630	NA,A	NA,AC	NA,1	NA,-inf	NA,inf	NA,0.243743	0.000152135	0.000304773
2	chr13:70732580:G:A	70732580	NA,A	NA,G	NA,1	NA,-inf	NA,inf	NA,0.143509	0.000152122	0.000304713
2	chr13:71068393:A:C	71068393	NA,C	NA,A	NA,1	NA,-inf	NA,inf	NA,0.163088	0.000152078	0.000304635
2	chr13:71060316:C:T	71060316	NA,T	NA,C	NA,1	NA,-inf	NA,inf	NA,0.163088	0.000152078	0.000304635
2	chr13:70502391:C:T	70502391	NA,T	NA,C	NA,1	NA,inf	NA,inf	NA,0.167844	0.000152057	0.000304584
2	chr13:70981550:T:C	70981550	NA,C	NA,T	NA,1	NA,-inf	NA,inf	NA,0.140027	0.000152034	0.000304534
2	chr13:70991000:G:A	70991000	A,A	G,G	1,1	-inf,inf	inf,inf	0.786329,0.654389	0.000152007	0.000304406
2	chr13:70440977:A:G	70440977	G,G	A,A	1,1	-inf,inf	inf,inf	0.574276,0.272269	0.000151954	0.000304057
2	chr13:70872088:G:A	70872088	NA,A	NA,G	NA,1	NA,-inf	NA,inf	NA,0.160893	0.000151937	0.000304344
2	chr13:70337048:G:A	70337048	NA,A	NA,G	NA,1	NA,-inf	NA,inf	NA,0.136166	0.000151915	0.000304294
2	chr13:70722020:T:C	70722020	NA,C	NA,T	NA,1	NA,-inf	NA,inf	NA,0.15537	0.000151908	0.000304288
2	chr13:71049507:T:G	71049507	NA,G	NA,T	NA,1	NA,inf	NA,inf	NA,0.138313	0.0001519	0.000304268
2	chr13:71074926:A:T	71074926	NA,T	NA,A	NA,1	NA,-inf	NA,inf	NA,0.152785	0.000151887	0.000304246
2	chr13:70821038:T:C	70821038	NA,C	NA,T	NA,1	NA,-inf	NA,inf	NA,0.152208	0.000151847	0.000304167
2	chr13:70457269:C:T	70457269	T,T	C,C	1,1	inf,-inf	inf,inf	0.439647,0.368807	0.000151835	0.000303797
2	chr13:70802252:T:C	70802252	C,C	T,T	1,1	inf,inf	inf,inf	1.00857,0.0289028	0.000151815	0.000303936
2	chr13:70558870:C:T	70558870	T,T	C,C	1,1	-inf,-inf	inf,inf	3.0825,0.103515	0.000151754	0.000316929
2	chr13:70399155:G:A	70399155	NA,A	NA,G	NA,1	NA,-inf	NA,inf	NA,0.158094	0.000151753	0.00030391
2	chr13:70942295:G:C	70942295	C,NA	G,NA	1,NA	inf,NA	inf,NA	0.404317,NA	0.00015175	0.000303897
2	chr13:70215410:G:T	70215410	NA,T	NA,G	NA,1	NA,inf	NA,inf	NA,0.12739	0.000151717	0.000303905
2	chr13:70422215:A:G	70422215	NA,G	NA,A	NA,1	NA,-inf	NA,inf	NA,0.157135	0.00015171	0.000303824
2	chr13:70757354:A:T	70757354	NA,T	NA,A	NA,1	NA,inf	NA,inf	NA,0.127081	0.0001517	0.000303869
2	chr13:70459659:G:A	70459659	NA,A	NA,G	NA,1	NA,-inf	NA,inf	NA,0.188626	0.000151605	0.000303683
2	chr13:70422568:C:T	70422568	NA,T	NA,C	NA,1	NA,-inf	NA,inf	NA,0.155694	0.000151552	0.000303508
2	chr13:70755562:A:G	70755562	NA,G	NA,A	NA,1	NA,inf	NA,inf	NA,0.125272	0.000151491	0.00030345
2	chr13:70422582:C:T	70422582	NA,T	NA,C	NA,1	NA,-inf	NA,inf	NA,0.154572	0.000151433	0.00030327
2	chr13:70180432:G:T	70180432	NA,T	NA,G	NA,1	NA,inf	NA,inf	NA,0.1375	0.000151414	0.000303276
2	chr13:70467517:C:T	70467517	NA,T	NA,C	NA,1	NA,inf	NA,inf	NA,0.0927451	0.000151394	0.000303244
2	chr13:70208603:G:A	70208603	NA,A	NA,G	NA,1	NA,inf	NA,inf	NA,0.124683	0.000151376	0.000303222
2	chr13:70552721:C:T	70552721	NA,T	NA,C	NA,1	NA,-inf	NA,inf	NA,0.173367	0.000151371	0.000303215
2	chr13:70829725:G:T	70829725	NA,T	NA,G	NA,1	NA,inf	NA,inf	NA,0.113824	0.000151341	0.000303143
2	chr13:70749910:G:A	70749910	NA,A	NA,G	NA,1	NA,inf	NA,inf	NA,0.124579	0.000151331	0.000303129
2	chr13:70189465:G:A	70189465	A,A	G,G	1,1	inf,inf	inf,inf	0.128889,1.39709	0.00015133	0.000302862
2	chr13:70209653:C:T	70209653	NA,T	NA,C	NA,1	NA,-inf	NA,inf	NA,0.120968	0.000151306	0.000303071
2	chr13:71144518:A:G	71144518	NA,G	NA,A	NA,1	NA,-inf	NA,inf	NA,0.154428	0.00015122	0.00030291
2	chr13:70208314:T:C	70208314	NA,C	NA,T	NA,1	NA,inf	NA,inf	NA,0.122991	0.000151208	0.000302887
2	chr13:70455858:A:G	70455858	G,G	A,A	1,1	inf,-inf	inf,inf	0.423594,0.397906	0.000151195	0.000302523
2	chr13:70263332:C:T	70263332	T,NA	C,NA	1,NA	inf,NA	inf,NA	0.536953,NA	0.000151178	0.000302816
2	chr13:70674574:T:G	70674574	NA,G	NA,T	NA,1	NA,inf	NA,inf	NA,0.192035	0.000151174	0.000302836
2	chr13:70611055:A:G	70611055	NA,G	NA,A	NA,1	NA,inf	NA,inf	NA,0.194217	0.00015117	0.000302824
2	chr13:70226882:A:G	70226882	NA,G	NA,A	NA,1	NA,-inf	NA,inf	NA,0.125051	0.000151152	0.000302768
2	chr13:70386719:C:T	70386719	T,NA	C,NA	1,NA	inf,NA	inf,NA	0.43061,NA	0.000151097	0.000302603
2	chr13:70756680:G:T	70756680	NA,T	NA,G	NA,1	NA,inf	NA,inf	NA,0.121623	0.000151076	0.000302619
2	chr13:70749369:C:G	70749369	NA,G	NA,C	NA,1	NA,inf	NA,inf	NA,0.121971	0.000151051	0.000302568
2	chr13:70415343:T:TTC	70415343	NA,TTC	NA,T	NA,1	NA,inf	NA,inf	NA,0.120987	0.000151035	0.000302578
2	chr13:70554629:G:C	70554629	NA,C	NA,G	NA,1	NA,-inf	NA,inf	NA,0.211334	0.000151031	0.000302549
2	chr13:70387954:C:T	70387954	NA,T	NA,C	NA,1	NA,inf	NA,inf	NA,0.123243	0.000151027	0.000302515
2	chr13:70583319:A:G	70583319	NA,G	NA,A	NA,1	NA,inf	NA,inf	NA,0.0906615	0.000150981	0.000302417
2	chr13:70525850:T:C	70525850	NA,C	NA,T	NA,1	NA,-inf	NA,inf	NA,0.137162	0.000150965	0.000302407
2	chr13:70690865:T:A	70690865	NA,A	NA,T	NA,1	NA,inf	NA,inf	NA,0.270995	0.000150902	0.000302321
2	chr13:70219566:G:A	70219566	NA,A	NA,G	NA,1	NA,inf	NA,inf	NA,0.13699	0.000150899	0.00030227
2	chr13:70980589:ATGAG:A	70980589	NA,A	NA,ATGAG	NA,1	NA,-inf	NA,inf	NA,0.148747	0.000150824	0.000302119
2	chr13:70685969:T:A	70685969	NA,A	NA,T	NA,1	NA,-inf	NA,inf	NA,0.204129	0.000150769	0.000302031
2	chr13:70457092:T:C	70457092	C,C	T,T	1,1	inf,-inf	inf,inf	0.442214,0.358433	0.000150696	0.000301517
2	chr13:71047857:C:T	71047857	T,T	C,C	1,1	inf,inf	inf,inf	0.319734,1.12922	0.000150695	0.000301816
2	chr13:70458912:G:A	70458912	A,A	G,G	1,1	inf,-inf	inf,inf	0.431771,0.389734	0.000150613	0.000301359
2	chr13:70646713:T:G	70646713	NA,G	NA,T	NA,1	NA,inf	NA,inf	NA,0.193353	0.000150526	0.000301542
2	chr13:71124965:G:C	71124965	NA,C	NA,G	NA,1	NA,-inf	NA,inf	NA,0.150014	0.000150526	0.000301525
2	chr13:71122512:C:T	71122512	NA,T	NA,C	NA,1	NA,-inf	NA,inf	NA,0.149903	0.000150514	0.000301501
2	chr13:70626306:A:G	70626306	NA,G	NA,A	NA,1	NA,-inf	NA,inf	NA,0.0703535	0.000150471	0.00030137
2	chr13:70203283:T:C	70203283	C,NA	T,NA	1,NA	-inf,NA	inf,NA	0.588881,NA	0.00015046	0.000301439
2	chr13:71054361:T:C	71054361	NA,C	NA,T	NA,1	NA,inf	NA,inf	NA,0.141155	0.000150457	0.000301383
2	chr13:70868654:T:C	70868654	C,NA	T,NA	1,NA	inf,NA	inf,NA	0.719384,NA	0.000150452	0.000301505
2	chr13:70684471:C:T	70684471	NA,T	NA,C	NA,1	NA,-inf	NA,inf	NA,0.0942943	0.00015044	0.000301331
2	chr13:70848858:T:A	70848858	NA,A	NA,T	NA,1	NA,inf	NA,inf	NA,0.12969	0.000150411	0.00030129
2	chr13:70759913:CT:C	70759913	NA,C	NA,CT	NA,1	NA,-inf	NA,inf	NA,0.1395	0.00015035	0.000301171
2	chr13:70323676:G:A	70323676	NA,A	NA,G	NA,1	NA,inf	NA,inf	NA,0.117767	0.000150323	0.000301105
2	chr13:70866974:A:T	70866974	NA,T	NA,A	NA,1	NA,-inf	NA,inf	NA,0.145828	0.000150305	0.000301076
2	chr13:70557507:C:T	70557507	NA,T	NA,C	NA,1	NA,-inf	NA,inf	NA,0.118979	0.00015029	0.000301041
2	chr13:70216381:C:G	70216381	NA,G	NA,C	NA,1	NA,-inf	NA,inf	NA,0.111747	0.000150279	0.000301015
2	chr13:70559345:C:T	70559345	NA,T	NA,C	NA,1	NA,-inf	NA,inf	NA,0.118478	0.000150252	0.000300966
2	chr13:71084254:T:C	71084254	NA,C	NA,T	NA,1	NA,inf	NA,inf	NA,0.131117	0.000150229	0.000300926
2	chr13:70414230:A:G	70414230	NA,G	NA,A	NA,1	NA,-inf	NA,inf	NA,0.143774	0.000150214	0.000300833
2	chr13:70614826:T:G	70614826	NA,G	NA,T	NA,1	NA,inf	NA,inf	NA,0.251197	0.000150208	0.000300932
2	chr13:71049958:T:C	71049958	NA,C	NA,T	NA,1	NA,inf	NA,inf	NA,0.138634	0.0001502	0.00030087
2	chr13:70551280:G:A	70551280	NA,A	NA,G	NA,1	NA,-inf	NA,inf	NA,0.138181	0.000150193	0.000300857
2	chr13:70481062:G:C	70481062	NA,C	NA,G	NA,1	NA,inf	NA,inf	NA,0.146071	0.000150149	0.000300769
2	chr13:71036330:C:T	71036330	NA,T	NA,C	NA,1	NA,inf	NA,inf	NA,0.130176	0.000150131	0.000300729
2	chr13:70427162:A:C	70427162	NA,C	NA,A	NA,1	NA,-inf	NA,inf	NA,0.102037	0.000150106	0.000300671
2	chr13:70410532:T:C	70410532	NA,C	NA,T	NA,1	NA,-inf	NA,inf	NA,0.142026	0.000150095	0.000300596
2	chr13:70940268:C:T	70940268	NA,T	NA,C	NA,1	NA,inf	NA,inf	NA,0.11867	0.000150074	0.000300612
2	chr13:70491000:G:C	70491000	NA,C	NA,G	NA,1	NA,inf	NA,inf	NA,0.0746739	0.000150065	0.000300583
2	chr13:70372333:CAA:C	70372333	NA,C	NA,CAA	NA,1	NA,inf	NA,inf	NA,0.120892	0.000150063	0.000300581
2	chr13:70837425:T:A	70837425	NA,A	NA,T	NA,1	NA,inf	NA,inf	NA,0.102173	0.000150056	0.00030057
2	chr13:70891560:G:A	70891560	NA,A	NA,G	NA,1	NA,-inf	NA,inf	NA,0.14059	0.000150049	0.000300564
2	chr13:70556227:G:A	70556227	NA,A	NA,G	NA,1	NA,-inf	NA,inf	NA,0.116941	0.000150042	0.000300545
2	chr13:70520283:G:A	70520283	NA,A	NA,G	NA,1	NA,-inf	NA,inf	NA,0.0898642	0.000150024	0.000300495
2	chr13:70994053:C:T	70994053	NA,T	NA,C	NA,1	NA,-inf	NA,inf	NA,0.142151	0.000150003	0.000300474
2	chr13:70541123:G:T	70541123	NA,T	NA,G	NA,1	NA,inf	NA,inf	NA,0.0511771	0.000149983	0.00030041
2	chr13:70828098:G:A	70828098	NA,A	NA,G	NA,1	NA,inf	NA,inf	NA,0.101363	0.000149967	0.000300393
2	chr13:70333946:T:C	70333946	NA,C	NA,T	NA,1	NA,inf	NA,inf	NA,0.0901811	0.000149859	0.000300179
2	chr13:70664530:C:T	70664530	NA,T	NA,C	NA,1	NA,-inf	NA,inf	NA,0.0846976	0.000149828	0.000300104
2	chr13:70912941:C:T	70912941	T,T	C,C	1,1	inf,-inf	inf,inf	0.0234702,1.22853	0.000149789	0.000300026
2	chr13:70914907:G:A	70914907	NA,A	NA,G	NA,1	NA,-inf	NA,inf	NA,0.133692	0.000149788	0.00030004
2	chr13:70406632:T:C	70406632	NA,C	NA,T	NA,1	NA,-inf	NA,inf	NA,0.137912	0.000149746	0.000299899
2	chr13:70464433:A:C	70464433	C,C	A,A	1,1	inf,-inf	inf,inf	0.426089,0.385835	0.000149706	0.000299541
2	chr13:71023670:T:C	71023670	NA,C	NA,T	NA,1	NA,inf	NA,inf	NA,0.110779	0.000149705	0.000299873
2	chr13:70452278:T:C	70452278	NA,C	NA,T	NA,1	NA,inf	NA,inf	NA,0.131767	0.000149666	0.000299798
2	chr13:70413098:A:T	70413098	NA,T	NA,A	NA,1	NA,inf	NA,inf	NA,0.108246	0.000149632	0.000299763
2	chr13:70615896:C:T	70615896	NA,T	NA,C	NA,1	NA,inf	NA,inf	NA,0.177394	0.000149631	0.00029974
2	chr13:70412246:A:T	70412246	NA,T	NA,A	NA,1	NA,inf	NA,inf	NA,0.108072	0.000149598	0.000299696
2	chr13:70379884:C:T	70379884	NA,T	NA,C	NA,1	NA,inf	NA,inf	NA,0.105745	0.000149557	0.000299619
2	chr13:70180431:A:C	70180431	NA,C	NA,A	NA,1	NA,inf	NA,inf	NA,0.119685	0.000149547	0.00029954
2	chr13:70412153:T:TCA	70412153	NA,TCA	NA,T	NA,1	NA,inf	NA,inf	NA,0.107115	0.000149526	0.000299552
2	chr13:70289895:G:A	70289895	NA,A	NA,G	NA,1	NA,inf	NA,inf	NA,0.112252	0.000149524	0.000299506
2	chr13:70400426:C:T	70400426	NA,T	NA,C	NA,1	NA,-inf	NA,inf	NA,0.13568	0.000149506	0.000299418
2	chr13:70529301:A:G	70529301	NA,G	NA,A	NA,1	NA,-inf	NA,inf	NA,0.171105	0.000149482	0.000299437
2	chr13:71104990:C:T	71104990	NA,T	NA,C	NA,1	NA,-inf	NA,inf	NA,0.13613	0.000149458	0.000299379
2	chr13:70688665:C:A	70688665	NA,A	NA,C	NA,1	NA,-inf	NA,inf	NA,0.214017	0.000149452	0.000299393
2	chr13:70555664:A:G	70555664	NA,G	NA,A	NA,1	NA,-inf	NA,inf	NA,0.157845	0.000149451	0.000299379
2	chr13:70885159:AAAAAAAAAAAGAAAAGAAAAG:A	70885159	NA,A	NA,AAAAAAAAAAAGAAAAGAAAAG	NA,1	NA,inf	NA,inf	NA,0.106356	0.000149376	0.000299215
2	chr13:70924643:G:A	70924643	NA,A	NA,G	NA,1	NA,-inf	NA,inf	NA,0.132855	0.000149361	0.000299187
2	chr13:70957487:A:G	70957487	G,G	A,A	1,1	-inf,-inf	inf,inf	0.198892,1.24188	0.000149347	0.000299154
2	chr13:71049425:A:T	71049425	NA,T	NA,A	NA,1	NA,inf	NA,inf	NA,0.122375	0.000149332	0.000299128
2	chr13:70650137:G:A	70650137	NA,A	NA,G	NA,1	NA,inf	NA,inf	NA,0.12784	0.000149316	0.000299097
2	chr13:70544239:G:A	70544239	A,A	G,G	1,1	inf,-inf	inf,inf	1.22785,0.431299	0.000149297	0.00029905
2	chr13:70792105:A:T	70792105	NA,T	NA,A	NA,1	NA,inf	NA,inf	NA,0.120238	0.000149285	0.000299032
2	chr13:71096949:G:C	71096949	C,NA	G,NA	1,NA	-inf,NA	inf,NA	0.588382,NA	0.00014927	0.000299063
2	chr13:70403568:C:T	70403568	NA,T	NA,C	NA,1	NA,inf	NA,inf	NA,0.0858557	0.000149224	0.000298909
2	chr13:70904844:A:G	70904844	NA,G	NA,A	NA,1	NA,-inf	NA,inf	NA,0.136984	0.000149216	0.000298894
2	chr13:70989741:G:A	70989741	NA,A	NA,G	NA,1	NA,-inf	NA,inf	NA,0.126303	0.000149199	0.00029886
2	chr13:70524657:T:C	70524657	NA,C	NA,T	NA,1	NA,-inf	NA,inf	NA,0.0816405	0.000149144	0.000298733
2	chr13:70710273:CTAAG:C	70710273	NA,C	NA,CTAAG	NA,1	NA,-inf	NA,inf	NA,0.105654	0.000149141	0.000298747
2	chr13:70817690:A:T	70817690	NA,T	NA,A	NA,1	NA,-inf	NA,inf	NA,0.121244	0.000149141	0.000298742
2	chr13:70479002:T:C	70479002	NA,C	NA,T	NA,1	NA,-inf	NA,inf	NA,0.114779	0.000149135	0.000298728
2	chr13:70399342:A:C	70399342	C,NA	A,NA	1,NA	-inf,NA	inf,NA	0.720555,NA	0.000149134	0.000298909
2	chr13:70796507:A:G	70796507	NA,G	NA,A	NA,1	NA,inf	NA,inf	NA,0.119546	0.000149131	0.000298726
2	chr13:70198207:A:G	70198207	NA,G	NA,A	NA,1	NA,-inf	NA,inf	NA,0.0981719	0.00014912	0.000298693
2	chr13:70993865:T:C	70993865	NA,C	NA,T	NA,1	NA,-inf	NA,inf	NA,0.123499	0.000149111	0.000298687
2	chr13:70342980:A:G	70342980	NA,G	NA,A	NA,1	NA,-inf	NA,inf	NA,0.123933	0.000149105	0.000298667
2	chr13:70543272:T:C	70543272	NA,C	NA,T	NA,1	NA,inf	NA,inf	NA,0.186891	0.000149055	0.000298591
2	chr13:70837013:G:T	70837013	NA,T	NA,G	NA,1	NA,inf	NA,inf	NA,0.0919482	0.000149004	0.000298463
2	chr13:70624646:G:A	70624646	NA,A	NA,G	NA,1	NA,inf	NA,inf	NA,0.0331403	0.000148983	0.000298408
2	chr13:71049272:G:A	71049272	NA,A	NA,G	NA,1	NA,-inf	NA,inf	NA,0.125315	0.000148968	0.000298399
2	chr13:70691871:T:C	70691871	NA,C	NA,T	NA,1	NA,-inf	NA,inf	NA,0.181547	0.00014894	0.000298362
2	chr13:70983042:G:T	70983042	NA,T	NA,G	NA,1	NA,-inf	NA,inf	NA,0.110563	0.000148929	0.000298316
2	chr13:70416637:A:G	70416637	NA,G	NA,A	NA,1	NA,inf	NA,inf	NA,0.100579	0.000148877	0.000298249
2	chr13:71090357:C:T	71090357	T,T	C,C	1,1	inf,inf	inf,inf	1.41362,0.0577478	0.000148875	0.000298402
2	chr13:70457154:G:A	70457154	A,A	G,G	1,1	inf,-inf	inf,inf	0.428152,0.376488	0.000148866	0.000297861
2	chr13:70487144:A:C	70487144	NA,C	NA,A	NA,1	NA,-inf	NA,inf	NA,0.168621	0.000148862	0.000298203
2	chr13:70836479:T:C	70836479	NA,C	NA,T	NA,1	NA,-inf	NA,inf	NA,0.137487	0.000148852	0.00029817
2	chr13:70882338:G:A	70882338	NA,A	NA,G	NA,1	NA,-inf	NA,inf	NA,0.103852	0.000148752	0.000297961
2	chr13:70592366:A:C	70592366	NA,C	NA,A	NA,1	NA,-inf	NA,inf	NA,0.226862	0.000148709	0.000297927
2	chr13:70332463:G:A	70332463	NA,A	NA,G	NA,1	NA,-inf	NA,inf	NA,0.137643	0.000148703	0.000297877
2	chr13:70408390:C:T	70408390	NA,T	NA,C	NA,1	NA,-inf	NA,inf	NA,0.127415	0.000148691	0.000297791
2	chr13:70351470:T:G	70351470	NA,G	NA,T	NA,1	NA,inf	NA,inf	NA,0.0991152	0.000148668	0.000297807
2	chr13:70933382:T:C	70933382	NA,C	NA,T	NA,1	NA,-inf	NA,inf	NA,0.108355	0.000148625	0.000297707
2	chr13:70494375:G:A	70494375	NA,A	NA,G	NA,1	NA,-inf	NA,inf	NA,0.10942	0.000148622	0.000297701
2	chr13:70560991:T:G	70560991	NA,G	NA,T	NA,1	NA,-inf	NA,inf	NA,0.10207	0.000148616	0.00029769
2	chr13:70444373:G:T	70444373	NA,T	NA,G	NA,1	NA,-inf	NA,inf	NA,0.156715	0.000148603	0.00029767
2	chr13:70370967:C:T	70370967	NA,T	NA,C	NA,1	NA,inf	NA,inf	NA,0.102593	0.000148601	0.000297654
2	chr13:70323414:C:T	70323414	NA,T	NA,C	NA,1	NA,inf	NA,inf	NA,0.101281	0.000148599	0.000297652
2	chr13:70172059:C:G	70172059	NA,G	NA,C	NA,1	NA,inf	NA,inf	NA,0.114014	0.00014859	0.000297649
2	chr13:70411859:T:G	70411859	NA,G	NA,T	NA,1	NA,inf	NA,inf	NA,0.0975745	0.000148578	0.000297649
2	chr13:70655787:C:T	70655787	NA,T	NA,C	NA,1	NA,inf	NA,inf	NA,0.0661525	0.000148577	0.0002976
2	chr13:70657331:T:C	70657331	NA,C	NA,T	NA,1	NA,inf	NA,inf	NA,0.0661525	0.000148577	0.0002976
2	chr13:70659011:A:G	70659011	NA,G	NA,A	NA,1	NA,inf	NA,inf	NA,0.0661525	0.000148577	0.0002976
2	chr13:70658810:A:G	70658810	NA,G	NA,A	NA,1	NA,inf	NA,inf	NA,0.0661525	0.000148577	0.0002976
2	chr13:70657610:A:G	70657610	NA,G	NA,A	NA,1	NA,inf	NA,inf	NA,0.0661525	0.000148577	0.0002976
2	chr13:70201623:A:T	70201623	NA,T	NA,A	NA,1	NA,-inf	NA,inf	NA,0.118622	0.000148564	0.000297567
2	chr13:70515526:T:A	70515526	NA,A	NA,T	NA,1	NA,-inf	NA,inf	NA,0.124727	0.000148527	0.000297517
2	chr13:70411952:T:TA	70411952	NA,TA	NA,T	NA,1	NA,inf	NA,inf	NA,0.0969756	0.000148514	0.000297522
2	chr13:70601990:A:G	70601990	NA,G	NA,A	NA,1	NA,-inf	NA,inf	NA,0.22266	0.000148469	0.000297446
2	chr13:70463802:G:A	70463802	NA,A	NA,G	NA,1	NA,inf	NA,inf	NA,0.125611	0.000148437	0.000297334
2	chr13:70413205:C:T	70413205	NA,T	NA,C	NA,1	NA,inf	NA,inf	NA,0.0953668	0.000148377	0.000297247
2	chr13:70413211:T:C	70413211	NA,C	NA,T	NA,1	NA,inf	NA,inf	NA,0.0953325	0.000148374	0.00029724
2	chr13:70941077:C:T	70941077	NA,T	NA,C	NA,1	NA,inf	NA,inf	NA,0.117514	0.000148354	0.000297173
2	chr13:70445424:T:C	70445424	NA,C	NA,T	NA,1	NA,-inf	NA,inf	NA,0.105176	0.000148353	0.000297165
2	chr13:70480255:C:A	70480255	NA,A	NA,C	NA,1	NA,inf	NA,inf	NA,0.132977	0.000148352	0.000297165
2	chr13:70411390:A:T	70411390	NA,T	NA,A	NA,1	NA,inf	NA,inf	NA,0.0764343	0.000148299	0.000297056
2	chr13:70990659:T:A	70990659	A,NA	T,NA	1,NA	-inf,NA	inf,NA	0.567587,NA	0.000148274	0.00029706
2	chr13:70686368:G:A	70686368	NA,A	NA,G	NA,1	NA,-inf	NA,inf	NA,0.00898015	0.000148273	0.000296989
2	chr13:70216308:C:T	70216308	NA,T	NA,C	NA,1	NA,-inf	NA,inf	NA,0.109222	0.000148256	0.000296968
2	chr13:71044880:T:C	71044880	C,C	T,T	1,1	inf,inf	inf,inf	1.30858,0.303673	0.000148244	0.000297149
2	chr13:70721964:A:G	70721964	NA,G	NA,A	NA,1	NA,inf	NA,inf	NA,0.116676	0.00014822	0.000296902
2	chr13:70383809:C:T	70383809	T,T	C,C	1,1	-inf,-inf	inf,inf	0.0419368,1.21925	0.000148208	0.000296809
2	chr13:70373647:G:A	70373647	NA,A	NA,G	NA,1	NA,inf	NA,inf	NA,0.132447	0.000148169	0.000296802
2	chr13:70580724:G:A	70580724	NA,A	NA,G	NA,1	NA,-inf	NA,inf	NA,0.148279	0.000148143	0.000296757
2	chr13:70204852:C:T	70204852	NA,T	NA,C	NA,1	NA,-inf	NA,inf	NA,0.0902086	0.000148128	0.000296707
2	chr13:70208563:C:T	70208563	NA,T	NA,C	NA,1	NA,-inf	NA,inf	NA,0.0902086	0.000148128	0.000296707
2	chr13:70251152:C:T	70251152	NA,T	NA,C	NA,1	NA,inf	NA,inf	NA,0.127365	0.000148079	0.000296618
2	chr13:70391860:A:G	70391860	NA,G	NA,A	NA,1	NA,-inf	NA,inf	NA,0.134513	0.000148076	0.000296623
2	chr13:70856489:A:G	70856489	NA,G	NA,A	NA,1	NA,-inf	NA,inf	NA,0.116624	0.000148076	0.000296612
2	chr13:70688605:C:T	70688605	NA,T	NA,C	NA,1	NA,inf	NA,inf	NA,0.237295	0.00014804	0.000296581
2	chr13:70436540:A:G	70436540	NA,G	NA,A	NA,1	NA,inf	NA,inf	NA,0.106992	0.000148023	0.000296528
2	chr13:71034474:G:A	71034474	NA,A	NA,G	NA,1	NA,-inf	NA,inf	NA,0.11993	0.000148017	0.000296496
2	chr13:70857962:T:C	70857962	NA,C	NA,T	NA,1	NA,inf	NA,inf	NA,0.0958032	0.000147972	0.000296399
2	chr13:71065853:A:T	71065853	NA,T	NA,A	NA,1	NA,inf	NA,inf	NA,0.100406	0.000147967	0.000296394
2	chr13:70392565:T:G	70392565	NA,G	NA,T	NA,1	NA,-inf	NA,inf	NA,0.132628	0.000147955	0.00029638
2	chr13:70294703:T:C	70294703	NA,C	NA,T	NA,1	NA,-inf	NA,inf	NA,0.105433	0.000147946	0.000296348
2	chr13:70367411:C:G	70367411	G,G	C,C	1,1	-inf,inf	inf,inf	1.09402,0.549513	0.000147943	0.000296492
2	chr13:70439517:T:G	70439517	G,NA	T,NA	1,NA	-inf,NA	inf,NA	0.168678,NA	0.000147931	0.000296171
2	chr13:70662027:C:T	70662027	NA,T	NA,C	NA,1	NA,inf	NA,inf	NA,0.0596925	0.000147927	0.000296299
2	chr13:70411750:T:C	70411750	NA,C	NA,T	NA,1	NA,inf	NA,inf	NA,0.0902507	0.000147902	0.000296293
2	chr13:70926578:T:C	70926578	NA,C	NA,T	NA,1	NA,-inf	NA,inf	NA,0.114265	0.000147896	0.000296252
2	chr13:70650272:C:T	70650272	NA,T	NA,C	NA,1	NA,inf	NA,inf	NA,0.0382988	0.000147882	0.000296207
2	chr13:70508553:A:G	70508553	NA,G	NA,A	NA,1	NA,-inf	NA,inf	NA,0.0698469	0.000147881	0.000296207
2	chr13:70365545:A:AC	70365545	AC,AC	A,A	1,1	-inf,inf	inf,inf	1.05787,0.593147	0.000147842	0.000296281
2	chr13:70251191:A:G	70251191	NA,G	NA,A	NA,1	NA,inf	NA,inf	NA,0.0916624	0.000147838	0.000296124
2	chr13:70411119:C:T	70411119	NA,T	NA,C	NA,1	NA,inf	NA,inf	NA,0.0893693	0.000147821	0.000296131
2	chr13:70654166:A:G	70654166	NA,G	NA,A	NA,1	NA,inf	NA,inf	NA,0.0582958	0.000147788	0.000296021
2	chr13:70804800:G:A	70804800	NA,A	NA,G	NA,1	NA,-inf	NA,inf	NA,0.111316	0.000147751	0.000295961
2	chr13:71083453:G:A	71083453	NA,A	NA,G	NA,1	NA,-inf	NA,inf	NA,0.119109	0.000147738	0.000295939
2	chr13:71039897:C:T	71039897	NA,T	NA,C	NA,1	NA,inf	NA,inf	NA,0.0936168	0.000147737	0.000295931
2	chr13:70906839:A:T	70906839	NA,T	NA,A	NA,1	NA,inf	NA,inf	NA,0.092993	0.000147709	0.000295873
2	chr13:70931929:T:C	70931929	NA,C	NA,T	NA,1	NA,-inf	NA,inf	NA,0.107317	0.000147683	0.000295826
2	chr13:71148466:A:G	71148466	NA,G	NA,A	NA,1	NA,-inf	NA,inf	NA,0.106758	0.000147654	0.000295765
2	chr13:70993050:G:T	70993050	T,T	G,G	1,1	-inf,-inf	inf,inf	0.280956,1.06339	0.00014762	0.00029561
2	chr13:71065597:A:G	71065597	NA,G	NA,A	NA,1	NA,-inf	NA,inf	NA,0.117667	0.00014762	0.000295703
2	chr13:71135910:C:A	71135910	NA,A	NA,C	NA,1	NA,-inf	NA,inf	NA,0.118824	0.000147608	0.000295679
2	chr13:70600252:C:A	70600252	NA,A	NA,C	NA,1	NA,-inf	NA,inf	NA,0.140149	0.000147607	0.000295685
2	chr13:70456321:A:G	70456321	NA,G	NA,A	NA,1	NA,-inf	NA,inf	NA,0.144713	0.000147591	0.000295642
2	chr13:71133294:G:A	71133294	NA,A	NA,G	NA,1	NA,-inf	NA,inf	NA,0.118438	0.000147576	0.000295615
2	chr13:70313728:T:C	70313728	NA,C	NA,T	NA,1	NA,-inf	NA,inf	NA,0.10662	0.000147572	0.000295596
2	chr13:70415030:T:G	70415030	NA,G	NA,T	NA,1	NA,inf	NA,inf	NA,0.0860438	0.000147557	0.000295601
2	chr13:71080864:G:T	71080864	NA,T	NA,G	NA,1	NA,-inf	NA,inf	NA,0.116395	0.00014755	0.000295562
2	chr13:70665005:A:G	70665005	NA,G	NA,A	NA,1	NA,inf	NA,inf	NA,0.0554942	0.000147523	0.00029549
2	chr13:71052961:T:C	71052961	C,NA	T,NA	1,NA	inf,NA	inf,NA	0.502124,NA	0.000147494	0.000295444
2	chr13:70694375:G:A	70694375	NA,A	NA,G	NA,1	NA,-inf	NA,inf	NA,0.0759871	0.000147448	0.000295347
2	chr13:70449391:G:C	70449391	NA,C	NA,G	NA,1	NA,-inf	NA,inf	NA,0.142795	0.000147441	0.000295342
2	chr13:70413951:C:CTTTA	70413951	NA,CTTTA	NA,C	NA,1	NA,inf	NA,inf	NA,0.0846182	0.000147414	0.000295315
2	chr13:70665948:T:C	70665948	NA,C	NA,T	NA,1	NA,-inf	NA,inf	NA,0.0600363	0.000147414	0.000295271
2	chr13:70487214:T:C	70487214	NA,C	NA,T	NA,1	NA,inf	NA,inf	NA,0.130557	0.000147367	0.000295196
2	chr13:70903001:C:T	70903001	NA,T	NA,C	NA,1	NA,-inf	NA,inf	NA,0.117524	0.00014734	0.000295137
2	chr13:70588573:G:A	70588573	NA,A	NA,G	NA,1	NA,inf	NA,inf	NA,0.0555698	0.000147312	0.000295073
2	chr13:70422496:G:T	70422496	NA,T	NA,G	NA,1	NA,-inf	NA,inf	NA,0.111258	0.000147312	0.000295036
2	chr13:70910083:T:C	70910083	NA,C	NA,T	NA,1	NA,-inf	NA,inf	NA,0.114878	0.000147303	0.000295063
2	chr13:70958463:G:A	70958463	A,A	G,G	1,1	-inf,-inf	inf,inf	0.168697,1.24971	0.00014729	0.000295035
2	chr13:70292379:A:T	70292379	NA,T	NA,A	NA,1	NA,inf	NA,inf	NA,0.11551	0.000147286	0.000295028
2	chr13:70498608:A:G	70498608	NA,G	NA,A	NA,1	NA,inf	NA,inf	NA,0.0466995	0.000147201	0.00029485
2	chr13:70862270:T:C	70862270	NA,C	NA,T	NA,1	NA,-inf	NA,inf	NA,0.101569	0.000147171	0.000294795
2	chr13:70715705:T:C	70715705	NA,C	NA,T	NA,1	NA,-inf	NA,inf	NA,0.0831191	0.000147146	0.000294745
2	chr13:70644679:G:A	70644679	NA,A	NA,G	NA,1	NA,-inf	NA,inf	NA,0.0552356	0.000147133	0.000294696
2	chr13:71072896:C:T	71072896	NA,T	NA,C	NA,1	NA,inf	NA,inf	NA,0.0906696	0.00014713	0.000294718
2	chr13:70516581:TATATATAAAGATAC:T	70516581	NA,T	NA,TATATATAAAGATAC	NA,1	NA,-inf	NA,inf	NA,0.0861283	0.000147094	0.000294644
2	chr13:70531129:G:T	70531129	NA,T	NA,G	NA,1	NA,inf	NA,inf	NA,0.109142	0.000147085	0.000294627
2	chr13:70657849:C:T	70657849	NA,T	NA,C	NA,1	NA,inf	NA,inf	NA,0.0500259	0.000147073	0.00029459
2	chr13:70662325:G:A	70662325	NA,A	NA,G	NA,1	NA,inf	NA,inf	NA,0.0284986	0.000147055	0.000294556
2	chr13:70414032:G:A	70414032	NA,A	NA,G	NA,1	NA,inf	NA,inf	NA,0.0802811	0.000147046	0.000294577
2	chr13:70695420:A:C	70695420	NA,C	NA,A	NA,1	NA,-inf	NA,inf	NA,0.0711662	0.000147032	0.000294514
2	chr13:70517284:T:A	70517284	NA,A	NA,T	NA,1	NA,-inf	NA,inf	NA,0.0853549	0.00014703	0.000294517
2	chr13:70496158:A:C	70496158	NA,C	NA,A	NA,1	NA,-inf	NA,inf	NA,0.0916118	0.000147005	0.000294464
2	chr13:70689171:G:A	70689171	NA,A	NA,G	NA,1	NA,-inf	NA,inf	NA,0.0710978	0.000147005	0.000294459
2	chr13:70685814:G:A	70685814	NA,A	NA,G	NA,1	NA,-inf	NA,inf	NA,0.0707322	0.000146996	0.000294442
2	chr13:70478071:G:A	70478071	NA,A	NA,G	NA,1	NA,-inf	NA,inf	NA,0.0910673	0.000146995	0.000294443
2	chr13:70197309:T:G	70197309	NA,G	NA,T	NA,1	NA,-inf	NA,inf	NA,0.0768534	0.000146989	0.000294428
2	chr13:70694242:C:G	70694242	NA,G	NA,C	NA,1	NA,-inf	NA,inf	NA,0.182905	0.000146976	0.00029443
2	chr13:70630509:A:G	70630509	NA,G	NA,A	NA,1	NA,-inf	NA,inf	NA,0.197634	0.000146972	0.000294437
2	chr13:70211904:C:T	70211904	NA,T	NA,C	NA,1	NA,-inf	NA,inf	NA,0.0932121	0.000146968	0.0002944
2	chr13:70878241:TTTG:T	70878241	NA,T	NA,TTTG	NA,1	NA,-inf	NA,inf	NA,0.11207	0.000146965	0.000294387
2	chr13:70693984:ATGT:A	70693984	NA,A	NA,ATGT	NA,1	NA,-inf	NA,inf	NA,0.182614	0.000146957	0.000294393
2	chr13:70909736:C:G	70909736	NA,G	NA,C	NA,1	NA,-inf	NA,inf	NA,0.110314	0.000146927	0.000294311
2	chr13:70440196:A:G	70440196	G,NA	A,NA	1,NA	-inf,NA	inf,NA	0.165339,NA	0.000146874	0.000294057
2	chr13:70539768:A:C	70539768	NA,C	NA,A	NA,1	NA,inf	NA,inf	NA,0.15897	0.000146844	0.000294159
2	chr13:70502328:T:G	70502328	NA,G	NA,T	NA,1	NA,-inf	NA,inf	NA,0.104486	0.000146841	0.00029414
2	chr13:70688734:A:T	70688734	NA,T	NA,A	NA,1	NA,-inf	NA,inf	NA,0.0688103	0.00014684	0.00029413
2	chr13:70515186:T:G	70515186	NA,G	NA,T	NA,1	NA,-inf	NA,inf	NA,0.082726	0.000146816	0.000294087
2	chr13:70539425:T:C	70539425	NA,C	NA,T	NA,1	NA,inf	NA,inf	NA,0.157997	0.000146799	0.000294069
2	chr13:70667463:G:A	70667463	NA,A	NA,G	NA,1	NA,inf	NA,inf	NA,0.139782	0.000146794	0.000294058
2	chr13:70413907:G:A	70413907	NA,A	NA,G	NA,1	NA,inf	NA,inf	NA,0.0771143	0.000146786	0.000294055
2	chr13:70998516:A:G	70998516	NA,G	NA,A	NA,1	NA,-inf	NA,inf	NA,0.0840147	0.00014678	0.000294013
2	chr13:70294515:G:A	70294515	NA,A	NA,G	NA,1	NA,inf	NA,inf	NA,0.0771511	0.000146766	0.000293995
2	chr13:70670167:C:A	70670167	NA,A	NA,C	NA,1	NA,inf	NA,inf	NA,0.12972	0.00014674	0.000293943
2	chr13:70835161:T:C	70835161	NA,C	NA,T	NA,1	NA,-inf	NA,inf	NA,0.103585	0.000146738	0.000293934
2	chr13:70917938:G:T	70917938	NA,T	NA,G	NA,1	NA,-inf	NA,inf	NA,0.0994113	0.000146726	0.000293907
2	chr13:70582323:G:A	70582323	NA,A	NA,G	NA,1	NA,inf	NA,inf	NA,0.0751573	0.000146712	0.000293875
2	chr13:70629694:G:A	70629694	NA,A	NA,G	NA,1	NA,-inf	NA,inf	NA,0.199236	0.000146702	0.000293898
2	chr13:70956839:T:C	70956839	C,C	T,T	1,1	-inf,-inf	inf,inf	0.20055,1.23072	0.000146698	0.000293847
2	chr13:70233072:G:A	70233072	NA,A	NA,G	NA,1	NA,-inf	NA,inf	NA,0.104074	0.000146667	0.000293791
2	chr13:70989067:A:G	70989067	G,G	A,A	1,1	-inf,-inf	inf,inf	0.0522777,1.24599	0.000146642	0.000293709
2	chr13:70257070:C:A	70257070	NA,A	NA,C	NA,1	NA,inf	NA,inf	NA,0.0734922	0.000146638	0.000293722
2	chr13:70517327:GTTA:G	70517327	NA,G	NA,GTTA	NA,1	NA,-inf	NA,inf	NA,0.0849131	0.000146637	0.000293725
2	chr13:70663792:C:T	70663792	NA,T	NA,C	NA,1	NA,inf	NA,inf	NA,0.0452147	0.000146626	0.000293695
2	chr13:70666674:A:G	70666674	NA,G	NA,A	NA,1	NA,inf	NA,inf	NA,0.0451985	0.000146615	0.000293673
2	chr13:70536169:AG:A	70536169	NA,A	NA,AG	NA,1	NA,inf	NA,inf	NA,0.157123	0.000146608	0.000293688
2	chr13:70840961:C:T	70840961	NA,T	NA,C	NA,1	NA,inf	NA,inf	NA,0.0655064	0.000146606	0.000293663
2	chr13:70464953:C:T	70464953	T,T	C,C	1,1	inf,-inf	inf,inf	0.423245,0.374043	0.000146602	0.000293332
3	chr13:70288327:C:A	70288327	A,A	C,C	1,1	-inf,-inf	inf,inf	2.32443,1.92261	0.0194971	0.0388531
3	chr13:70436019:C:T	70436019	NA,T	NA,C	NA,1	NA,inf	NA,inf	NA,3.03762	0.0177146	0.0351397
3	chr13:70746256:T:C	70746256	NA,C	NA,T	NA,1	NA,inf	NA,inf	NA,2.7025	0.0111708	0.0222272
3	chr13:70708679:A:G	70708679	NA,G	NA,A	NA,1	NA,inf	NA,inf	NA,2.70587	0.00887362	0.0176868
3	chr13:70234858:A:G	70234858	G,G	A,A	1,1	inf,-inf	inf,inf	2.74801,1.11992	0.00774228	0.015464
3	chr13:70236328:C:T	70236328	NA,T	NA,C	NA,1	NA,-inf	NA,inf	NA,2.41756	0.00515933	0.0103272
3	chr13:70784486:C:T	70784486	NA,T	NA,C	NA,1	NA,-inf	NA,inf	NA,2.32261	0.00504422	0.0100718
3	chr13:70278410:G:C	70278410	NA,C	NA,G	NA,1	NA,-inf	NA,inf	NA,2.36658	0.00496742	0.00994217
3	chr13:70526440:G:A	70526440	A,A	G,G	1,1	-inf,-inf	inf,inf	1.91656,0.170532	0.00478767	0.0095581
3	chr13:70332122:A:G	70332122	NA,G	NA,A	NA,1	NA,-inf	NA,inf	NA,2.28486	0.0046231	0.00923602
3	chr13:70595796:G:T	70595796	NA,T	NA,G	NA,1	NA,inf	NA,inf	NA,2.32283	0.00456006	0.00910981
3	chr13:70920334:G:C	70920334	NA,C	NA,G	NA,1	NA,-inf	NA,inf	NA,2.25796	0.00452714	0.00904135
3	chr13:70919396:T:C	70919396	NA,C	NA,T	NA,1	NA,-inf	NA,inf	NA,2.25663	0.00451546	0.00901809
3	chr13:70282229:T:C	70282229	C,C	T,T	1,1	-inf,-inf	inf,inf	2.24997,1.10455	0.00431877	0.00866471
3	chr13:70927664:A:G	70927664	NA,G	NA,A	NA,1	NA,-inf	NA,inf	NA,2.21379	0.00381654	0.00762482
3	chr13:70928295:T:C	70928295	NA,C	NA,T	NA,1	NA,-inf	NA,inf	NA,2.18481	0.0036248	0.00724245
3	chr13:70929216:G:T	70929216	NA,T	NA,G	NA,1	NA,-inf	NA,inf	NA,2.18246	0.00360906	0.00721106
3	chr13:70927448:T:A	70927448	NA,A	NA,T	NA,1	NA,-inf	NA,inf	NA,2.11506	0.00318618	0.0063675
3	chr13:70973517:T:C	70973517	C,NA	T,NA	1,NA	inf,NA	inf,NA	1.897,NA	0.0031817	0.00635574
3	chr13:70220217:T:G	70220217	NA,G	NA,T	NA,1	NA,-inf	NA,inf	NA,2.11012	0.00296353	0.00593629
3	chr13:70977975:A:G	70977975	G,NA	A,NA	1,NA	inf,NA	inf,NA	1.85732,NA	0.00292637	0.00584648
3	chr13:70818863:T:C	70818863	NA,C	NA,T	NA,1	NA,inf	NA,inf	NA,2.03449	0.0029009	0.0057995
3	chr13:70299380:C:G	70299380	NA,G	NA,C	NA,1	NA,inf	NA,inf	NA,1.94956	0.00286391	0.00572483
3	chr13:70705288:G:A	70705288	NA,A	NA,G	NA,1	NA,-inf	NA,inf	NA,2.129	0.00284105	0.00568134
3	chr13:70191450:T:TA	70191450	NA,TA	NA,T	NA,1	NA,-inf	NA,inf	NA,2.05289	0.00277635	0.0055612
3	chr13:70212020:C:T	70212020	NA,T	NA,C	NA,1	NA,-inf	NA,inf	NA,2.05314	0.00276381	0.00553616
3	chr13:70354431:A:G	70354431	NA,G	NA,A	NA,1	NA,-inf	NA,inf	NA,2.00016	0.00274432	0.00548753
3	chr13:70371244:C:T	70371244	T,T	C,C	1,1	-inf,inf	inf,inf	0.834259,2.33047	0.00264927	0.00529807
3	chr13:70301929:T:G	70301929	NA,G	NA,T	NA,1	NA,inf	NA,inf	NA,1.93027	0.00263659	0.00527069
3	chr13:70312862:T:A	70312862	NA,A	NA,T	NA,1	NA,inf	NA,inf	NA,1.92622	0.00262986	0.00525761
3	chr13:70818301:T:C	70818301	NA,C	NA,T	NA,1	NA,inf	NA,inf	NA,1.97793	0.00261245	0.00522359
3	chr13:70351617:T:C	70351617	NA,C	NA,T	NA,1	NA,-inf	NA,inf	NA,1.97269	0.00260824	0.00521578
3	chr13:70286083:A:G	70286083	NA,G	NA,A	NA,1	NA,-inf	NA,inf	NA,2.04373	0.00259028	0.00519092
3	chr13:70339309:T:C	70339309	NA,C	NA,T	NA,1	NA,-inf	NA,inf	NA,1.96979	0.00258519	0.00516977
3	chr13:70346614:A:C	70346614	NA,C	NA,A	NA,1	NA,-inf	NA,inf	NA,1.96016	0.00253962	0.00507875
3	chr13:70829475:A:G	70829475	NA,G	NA,A	NA,1	NA,inf	NA,inf	NA,1.89519	0.00245592	0.00490879
3	chr13:71058240:T:C	71058240	NA,C	NA,T	NA,1	NA,inf	NA,inf	NA,1.89929	0.0024447	0.0048881
3	chr13:70250240:TCA:T	70250240	NA,T	NA,TCA	NA,1	NA,-inf	NA,inf	NA,2.00854	0.00244285	0.00489549
3	chr13:70721603:G:A	70721603	A,A	G,G	1,1	inf,inf	inf,inf	2.15376,0.326955	0.0023763	0.00474792
3	chr13:70718138:T:C	70718138	C,C	T,T	1,1	inf,inf	inf,inf	2.06687,1.00234	0.00237142	0.00474142
3	chr13:70813457:G:A	70813457	NA,A	NA,G	NA,1	NA,inf	NA,inf	NA,1.87197	0.00235312	0.00470358
3	chr13:71030952:T:TA	71030952	NA,TA	NA,T	NA,1	NA,-inf	NA,inf	NA,1.87038	0.00224296	0.00448553
3	chr13:70726927:A:G	70726927	NA,G	NA,A	NA,1	NA,-inf	NA,inf	NA,2.03692	0.00222433	0.00444928
3	chr13:70308976:C:CAT	70308976	NA,CAT	NA,C	NA,1	NA,inf	NA,inf	NA,1.76033	0.00204663	0.00409281
3	chr13:71005228:C:G	71005228	G,NA	C,NA	1,NA	inf,NA	inf,NA	1.69051,NA	0.00196165	0.00392123
3	chr13:70737334:T:C	70737334	C,C	T,T	1,1	inf,inf	inf,inf	1.78208,0.334884	0.00192686	0.00385045
3	chr13:70736875:C:T	70736875	T,T	C,C	1,1	inf,inf	inf,inf	1.74652,0.278269	0.00192046	0.00383758
3	chr13:70848521:T:G	70848521	NA,G	NA,T	NA,1	NA,-inf	NA,inf	NA,1.80312	0.00191787	0.00383575
3	chr13:70726136:T:C	70726136	C,C	T,T	1,1	inf,inf	inf,inf	1.68583,0.612749	0.00185203	0.00370174
3	chr13:71027740:C:T	71027740	T,T	C,C	1,1	inf,-inf	inf,inf	0.699206,2.18098	0.00183861	0.00367683
3	chr13:70721907:C:T	70721907	T,T	C,C	1,1	inf,inf	inf,inf	1.96956,0.772847	0.00182775	0.00365491
3	chr13:70532397:C:T	70532397	T,T	C,C	1,1	-inf,-inf	inf,inf	1.40002,0.241216	0.0018058	0.00361044
3	chr13:70741197:TAATAA:T	70741197	T,T	TAATAA,TAATAA	1,1	inf,inf	inf,inf	1.72103,0.286613	0.00179656	0.00359023
3	chr13:70206148:A:G	70206148	G,G	A,A	1,1	inf,-inf	inf,inf	2.53341,0.895793	0.00178541	0.00358028
3	chr13:70531471:T:G	70531471	G,G	T,T	1,1	-inf,-inf	inf,inf	1.42574,0.173713	0.00176899	0.00353695
3	chr13:70723416:A:G	70723416	NA,G	NA,A	NA,1	NA,-inf	NA,inf	NA,1.88768	0.00171222	0.00342576
3	chr13:70272333:G:A	70272333	NA,A	NA,G	NA,1	NA,-inf	NA,inf	NA,1.79047	0.00163656	0.00328073
3	chr13:70723022:C:T	70723022	T,NA	C,NA	1,NA	inf,NA	inf,NA	2.06355,NA	0.00160473	0.00321237
3	chr13:70917365:C:G	70917365	NA,G	NA,C	NA,1	NA,-inf	NA,inf	NA,1.73121	0.00159565	0.00319161
3	chr13:70627287:C:T	70627287	T,NA	C,NA	1,NA	inf,NA	inf,NA	1.29669,NA	0.00156711	0.00313271
3	chr13:70984707:A:G	70984707	G,G	A,A	1,1	-inf,-inf	inf,inf	0.262807,2.38124	0.00155951	0.00311883
3	chr13:70961531:T:G	70961531	G,G	T,T	1,1	inf,-inf	inf,inf	0.0784305,2.56001	0.00155671	0.00311337
3	chr13:70195907:C:T	70195907	NA,T	NA,C	NA,1	NA,-inf	NA,inf	NA,1.75071	0.00155268	0.00311166
3	chr13:70756709:G:A	70756709	NA,A	NA,G	NA,1	NA,inf	NA,inf	NA,1.65878	0.00154815	0.00309599
3	chr13:70564602:C:T	70564602	T,NA	C,NA	1,NA	-inf,NA	inf,NA	2.62066,NA	0.00148825	0.00299428
3	chr13:70278747:T:C	70278747	C,NA	T,NA	1,NA	inf,NA	inf,NA	1.79219,NA	0.00148721	0.00297555
3	chr13:70183386:A:G	70183386	G,NA	A,NA	1,NA	-inf,NA	inf,NA	2.03652,NA	0.00147932	0.00296448
3	chr13:70986763:G:A	70986763	A,A	G,G	1,1	-inf,-inf	inf,inf	0.309531,2.30324	0.00143408	0.00286815
3	chr13:70344724:T:C	70344724	NA,C	NA,T	NA,1	NA,inf	NA,inf	NA,1.62047	0.00143166	0.00286402
3	chr13:70438496:A:G	70438496	G,G	A,A	1,1	inf,inf	inf,inf	2.63378,0.422575	0.00140501	0.00281545
3	chr13:70528360:G:A	70528360	A,A	G,G	1,1	-inf,-inf	inf,inf	1.30926,0.231872	0.00140425	0.00280815
3	chr13:70354173:G:A	70354173	NA,A	NA,G	NA,1	NA,-inf	NA,inf	NA,1.64017	0.0013717	0.00274453
3	chr13:70374063:T:C	70374063	NA,C	NA,T	NA,1	NA,-inf	NA,inf	NA,1.64277	0.00136824	0.00273762
3	chr13:70802451:C:T	70802451	T,T	C,C	1,1	-inf,-inf	inf,inf	0.90404,1.68518	0.00136722	0.00273395
3	chr13:70335074:G:A	70335074	NA,A	NA,G	NA,1	NA,-inf	NA,inf	NA,1.61487	0.00135865	0.00271861
3	chr13:70724118:A:AT	70724118	NA,AT	NA,A	NA,1	NA,-inf	NA,inf	NA,1.70956	0.00135295	0.00270709
3	chr13:70480949:T:C	70480949	NA,C	NA,T	NA,1	NA,inf	NA,inf	NA,1.64531	0.00132236	0.00264619
3	chr13:70475831:A:G	70475831	G,G	A,A	1,1	inf,inf	inf,inf	2.71668,0.204152	0.0013027	0.00261059
3	chr13:70869276:C:T	70869276	T,T	C,C	1,1	inf,inf	inf,inf	2.30494,0.056231	0.0012974	0.00259545
3	chr13:70937096:T:G	70937096	G,NA	T,NA	1,NA	-inf,NA	inf,NA	1.54342,NA	0.00129466	0.00258929
3	chr13:70293958:C:T	70293958	NA,T	NA,C	NA,1	NA,inf	NA,inf	NA,1.51901	0.00123674	0.00247428
3	chr13:70741115:A:G	70741115	G,G	A,A	1,1	inf,inf	inf,inf	1.58442,0.211269	0.00120941	0.0024176
3	chr13:70809920:C:T	70809920	NA,T	NA,C	NA,1	NA,inf	NA,inf	NA,1.506	0.00120055	0.00240128
3	chr13:70874406:CT:C	70874406	C,C	CT,CT	1,1	inf,inf	inf,inf	2.25499,0.0375419	0.00116898	0.00233868
3	chr13:71139444:G:T	71139444	NA,T	NA,G	NA,1	NA,inf	NA,inf	NA,1.48327	0.001166	0.00233316
3	chr13:70703708:A:T	70703708	NA,T	NA,A	NA,1	NA,-inf	NA,inf	NA,1.65442	0.00115534	0.00231246
3	chr13:70432522:T:A	70432522	NA,A	NA,T	NA,1	NA,-inf	NA,inf	NA,1.50241	0.00115464	0.00231033
3	chr13:70262972:G:A	70262972	NA,A	NA,G	NA,1	NA,-inf	NA,inf	NA,1.59293	0.00114899	0.00230363
3	chr13:70368391:C:T	70368391	T,NA	C,NA	1,NA	inf,NA	inf,NA	1.85955,NA	0.0011225	0.00224788
3	chr13:70177461:A:C	70177461	C,C	A,A	1,1	-inf,inf	inf,inf	0.910469,1.76832	0.00111333	0.00222924
3	chr13:70913594:G:T	70913594	T,T	G,G	1,1	inf,inf	inf,inf	1.66821,1.49268	0.00111166	0.00222873
3	chr13:70220580:C:T	70220580	T,T	C,C	1,1	-inf,inf	inf,inf	2.30928,0.687801	0.00110676	0.00221862
3	chr13:70937183:A:G	70937183	NA,G	NA,A	NA,1	NA,-inf	NA,inf	NA,1.53261	0.00110351	0.00220783
3	chr13:70738156:A:T	70738156	NA,T	NA,A	NA,1	NA,inf	NA,inf	NA,1.39995	0.00110289	0.00220623
3	chr13:70868856:A:G	70868856	G,NA	A,NA	1,NA	inf,NA	inf,NA	1.59811,NA	0.00109637	0.0021936
3	chr13:70738234:T:C	70738234	C,C	T,T	1,1	-inf,inf	inf,inf	1.80379,0.113424	0.00108652	0.00217249
3	chr13:70737147:C:T	70737147	T,T	C,C	1,1	-inf,-inf	inf,inf	1.78615,0.0813209	0.00107486	0.00214913
3	chr13:70316218:T:C	70316218	NA,C	NA,T	NA,1	NA,-inf	NA,inf	NA,1.508	0.00106249	0.00212609
3	chr13:70549267:T:C	70549267	NA,C	NA,T	NA,1	NA,inf	NA,inf	NA,1.53158	0.00106181	0.00212513
3	chr13:70427811:C:CT	70427811	NA,CT	NA,C	NA,1	NA,inf	NA,inf	NA,1.4414	0.00105826	0.00211746
3	chr13:71119635:A:G	71119635	NA,G	NA,A	NA,1	NA,inf	NA,inf	NA,1.42507	0.00104292	0.00208704
3	chr13:70261568:A:G	70261568	NA,G	NA,A	NA,1	NA,-inf	NA,inf	NA,1.52963	0.00102799	0.00206105
3	chr13:70300018:A:G	70300018	NA,G	NA,A	NA,1	NA,-inf	NA,inf	NA,1.41108	0.0010277	0.0020561
3	chr13:71088361:T:C	71088361	NA,C	NA,T	NA,1	NA,inf	NA,inf	NA,1.39318	0.00102615	0.0020532
3	chr13:70731071:C:T	70731071	T,T	C,C	1,1	inf,-inf	inf,inf	1.45039,0.727926	0.00102161	0.00204244
3	chr13:70308474:T:C	70308474	C,NA	T,NA	1,NA	inf,NA	inf,NA	1.48571,NA	0.00101935	0.00203952
3	chr13:70377978:G:A	70377978	NA,A	NA,G	NA,1	NA,inf	NA,inf	NA,1.38537	0.00100809	0.00201696
3	chr13:70731106:G:T	70731106	T,T	G,G	1,1	inf,-inf	inf,inf	1.43933,0.737995	0.0010077	0.00201465
3	chr13:70737589:T:C	70737589	C,C	T,T	1,1	-inf,inf	inf,inf	1.77715,0.0797737	0.00100363	0.00200683
3	chr13:70702134:G:A	70702134	NA,A	NA,G	NA,1	NA,inf	NA,inf	NA,1.48942	0.00100153	0.00200428
3	chr13:70766000:C:T	70766000	NA,T	NA,C	NA,1	NA,-inf	NA,inf	NA,1.47535	0.000999778	0.0020006
3	chr13:70709163:G:A	70709163	NA,A	NA,G	NA,1	NA,inf	NA,inf	NA,1.4816	0.00099559	0.00199271
3	chr13:70873092:G:A	70873092	A,NA	G,NA	1,NA	inf,NA	inf,NA	1.49526,NA	0.000993425	0.00198764
3	chr13:70247722:G:A	70247722	A,A	G,G	1,1	inf,inf	inf,inf	2.00055,0.571201	0.000983788	0.00196912
3	chr13:70270148:T:C	70270148	NA,C	NA,T	NA,1	NA,-inf	NA,inf	NA,1.50051	0.00098029	0.0019654
3	chr13:70745832:G:C	70745832	NA,C	NA,G	NA,1	NA,inf	NA,inf	NA,1.39685	0.000970695	0.00194245
3	chr13:70315118:A:C	70315118	NA,C	NA,A	NA,1	NA,inf	NA,inf	NA,1.37611	0.00097016	0.00194124
3	chr13:70793246:T:C	70793246	C,C	T,T	1,1	inf,inf	inf,inf	1.60134,0.739575	0.000964062	0.00192821
3	chr13:70718928:T:C	70718928	C,C	T,T	1,1	inf,inf	inf,inf	2.02652,0.0301948	0.000944875	0.00189008
3	chr13:70737473:G:A	70737473	A,A	G,G	1,1	-inf,inf	inf,inf	1.74245,0.0992993	0.00093414	0.00186797
3	chr13:70967360:T:C	70967360	NA,C	NA,T	NA,1	NA,inf	NA,inf	NA,1.3349	0.00093338	0.00186762
3	chr13:70166072:C:T	70166072	NA,T	NA,C	NA,1	NA,-inf	NA,inf	NA,1.35504	0.000925744	0.0018526
3	chr13:70582880:T:C	70582880	C,NA	T,NA	1,NA	inf,NA	inf,NA	0.822938,NA	0.000923485	0.00184657
3	chr13:70967951:C:T	70967951	NA,T	NA,C	NA,1	NA,inf	NA,inf	NA,1.32927	0.000919761	0.00184039
3	chr13:70714040:A:G	70714040	NA,G	NA,A	NA,1	NA,inf	NA,inf	NA,1.42506	0.00090325	0.00180796
3	chr13:70568931:G:A	70568931	A,A	G,G	1,1	inf,inf	inf,inf	4.56066,0.108629	0.000902429	0.0020783
3	chr13:70314767:A:G	70314767	NA,G	NA,A	NA,1	NA,-inf	NA,inf	NA,1.43132	0.000899715	0.00180282
3	chr13:70722831:T:C	70722831	NA,C	NA,T	NA,1	NA,-inf	NA,inf	NA,1.5052	0.000894947	0.00179126
3	chr13:70951682:C:G	70951682	NA,G	NA,C	NA,1	NA,inf	NA,inf	NA,1.34328	0.000885314	0.00177169
3	chr13:70726788:A:G	70726788	G,G	A,A	1,1	inf,-inf	inf,inf	1.92866,0.0791131	0.000856869	0.00171394
3	chr13:70251234:A:T	70251234	T,T	A,A	1,1	inf,-inf	inf,inf	2.29894,0.284879	0.000854491	0.00171236
3	chr13:70870863:G:A	70870863	A,A	G,G	1,1	inf,-inf	inf,inf	2.0655,0.0822271	0.000847676	0.00169605
3	chr13:70257240:T:C	70257240	NA,C	NA,T	NA,1	NA,-inf	NA,inf	NA,1.41358	0.000843945	0.00169203
3	chr13:70604691:T:C	70604691	C,NA	T,NA	1,NA	inf,NA	inf,NA	0.784658,NA	0.000841917	0.00168355
3	chr13:70706225:C:T	70706225	NA,T	NA,C	NA,1	NA,-inf	NA,inf	NA,1.46636	0.000839619	0.00168077
3	chr13:70814619:G:A	70814619	NA,A	NA,G	NA,1	NA,inf	NA,inf	NA,1.32927	0.000834438	0.00166995
3	chr13:71065485:A:T	71065485	NA,T	NA,A	NA,1	NA,inf	NA,inf	NA,1.3441	0.000830021	0.00166104
3	chr13:70958831:G:T	70958831	NA,T	NA,G	NA,1	NA,-inf	NA,inf	NA,1.34408	0.00082814	0.00165736
3	chr13:70740504:G:T	70740504	T,T	G,G	1,1	-inf,inf	inf,inf	1.68589,0.111809	0.000821057	0.00164196
3	chr13:70877705:C:A	70877705	A,NA	C,NA	1,NA	inf,NA	inf,NA	1.36321,NA	0.000818701	0.00163809
3	chr13:70794379:A:G	70794379	NA,G	NA,A	NA,1	NA,-inf	NA,inf	NA,1.3241	0.000806911	0.00161477
3	chr13:70268806:C:G	70268806	NA,G	NA,C	NA,1	NA,-inf	NA,inf	NA,1.36931	0.000802685	0.00160902
3	chr13:70310805:T:C	70310805	NA,C	NA,T	NA,1	NA,inf	NA,inf	NA,1.26474	0.000795457	0.00159183
3	chr13:70912874:C:T	70912874	T,NA	C,NA	1,NA	-inf,NA	inf,NA	1.26593,NA	0.000793465	0.00158729
3	chr13:70206701:CATT:C	70206701	C,C	CATT,CATT	1,1	-inf,inf	inf,inf	2.14459,0.661958	0.000780688	0.00156514
3	chr13:70950090:T:C	70950090	NA,C	NA,T	NA,1	NA,inf	NA,inf	NA,1.26034	0.000777656	0.00155632
3	chr13:70702128:T:C	70702128	NA,C	NA,T	NA,1	NA,-inf	NA,inf	NA,1.4194	0.000776007	0.00155346
3	chr13:70302594:A:G	70302594	NA,G	NA,A	NA,1	NA,-inf	NA,inf	NA,1.27241	0.000773773	0.00154837
3	chr13:70589596:C:T	70589596	NA,T	NA,C	NA,1	NA,-inf	NA,inf	NA,1.18265	0.000771716	0.00154415
3	chr13:71158609:C:T	71158609	T,NA	C,NA	1,NA	-inf,NA	inf,NA	1.66601,NA	0.000771044	0.0015442
3	chr13:70721821:A:C	70721821	NA,C	NA,A	NA,1	NA,-inf	NA,inf	NA,1.42402	0.000769817	0.00154092
3	chr13:70322228:C:T	70322228	NA,T	NA,C	NA,1	NA,inf	NA,inf	NA,1.26205	0.000765469	0.0015319
3	chr13:70986206:A:G	70986206	G,NA	A,NA	1,NA	inf,NA	inf,NA	1.55409,NA	0.000757738	0.00151697
3	chr13:70929906:G:A	70929906	A,NA	G,NA	1,NA	inf,NA	inf,NA	1.57856,NA	0.00075579	0.00151305
3	chr13:70929507:C:G	70929507	G,NA	C,NA	1,NA	inf,NA	inf,NA	1.57469,NA	0.000750867	0.00150319
3	chr13:70911182:A:G	70911182	G,NA	A,NA	1,NA	-inf,NA	inf,NA	1.49975,NA	0.000750807	0.00150294
3	chr13:70710961:ACTT:A	70710961	NA,A	NA,ACTT	NA,1	NA,-inf	NA,inf	NA,1.28289	0.000749121	0.00149936
3	chr13:70229655:A:C	70229655	C,C	A,A	1,1	-inf,inf	inf,inf	2.08906,0.57414	0.000747347	0.00149792
3	chr13:70709240:A:G	70709240	NA,G	NA,A	NA,1	NA,inf	NA,inf	NA,1.31576	0.000746402	0.00149413
3	chr13:70666334:C:G	70666334	G,NA	C,NA	1,NA	inf,NA	inf,NA	0.720164,NA	0.00074347	0.00148677
3	chr13:70796788:G:T	70796788	NA,T	NA,G	NA,1	NA,-inf	NA,inf	NA,1.27624	0.000742874	0.00148668
3	chr13:70281644:T:G	70281644	G,G	T,T	1,1	-inf,-inf	inf,inf	2.00404,0.0689336	0.000739306	0.0014832
3	chr13:70959849:A:T	70959849	T,T	A,A	1,1	inf,-inf	inf,inf	0.0607526,2.18567	0.000738467	0.00147763
3	chr13:70253891:G:A	70253891	A,A	G,G	1,1	inf,-inf	inf,inf	2.23453,0.28218	0.000736641	0.0014763
3	chr13:70207627:GC:G	70207627	G,G	GC,GC	1,1	inf,-inf	inf,inf	2.18478,0.686273	0.00073652	0.00147713
3	chr13:70237155:A:G	70237155	NA,G	NA,A	NA,1	NA,inf	NA,inf	NA,1.22632	0.00073486	0.00147093
3	chr13:70795634:T:C	70795634	NA,C	NA,T	NA,1	NA,-inf	NA,inf	NA,1.26936	0.000734028	0.00146898
3	chr13:70939360:C:T	70939360	NA,T	NA,C	NA,1	NA,inf	NA,inf	NA,1.19697	0.000732214	0.00146538
3	chr13:70710938:T:C	70710938	NA,C	NA,T	NA,1	NA,-inf	NA,inf	NA,1.26038	0.000719882	0.00144086
3	chr13:70171481:A:T	70171481	NA,T	NA,A	NA,1	NA,inf	NA,inf	NA,1.32093	0.000719406	0.00144133
3	chr13:70972123:T:G	70972123	G,NA	T,NA	1,NA	inf,NA	inf,NA	1.57335,NA	0.000715225	0.00143219
3	chr13:70292310:A:G	70292310	NA,G	NA,A	NA,1	NA,-inf	NA,inf	NA,1.20766	0.000704499	0.00140998
3	chr13:70924370:G:A	70924370	A,NA	G,NA	1,NA	inf,NA	inf,NA	1.52393,NA	0.00069545	0.00139226
3	chr13:70177334:G:A	70177334	A,A	G,G	1,1	-inf,inf	inf,inf	0.832373,1.58227	0.000693266	0.00138841
3	chr13:70282349:C:T	70282349	T,T	C,C	1,1	-inf,-inf	inf,inf	1.9708,0.0729673	0.000691906	0.00138811
3	chr13:70314461:G:A	70314461	NA,A	NA,G	NA,1	NA,inf	NA,inf	NA,1.18515	0.000691297	0.00138347
3	chr13:70309980:C:T	70309980	T,NA	C,NA	1,NA	inf,NA	inf,NA	1.40181,NA	0.000687853	0.0013768
3	chr13:70214402:T:A	70214402	A,A	T,T	1,1	-inf,inf	inf,inf	2.07837,0.65346	0.000685717	0.00137476
3	chr13:71161980:A:G	71161980	NA,G	NA,A	NA,1	NA,inf	NA,inf	NA,1.18838	0.000685676	0.00137237
3	chr13:70960568:T:C	70960568	C,C	T,T	1,1	inf,-inf	inf,inf	0.0677366,2.14185	0.000684044	0.00136877
3	chr13:70931699:C:T	70931699	T,NA	C,NA	1,NA	inf,NA	inf,NA	1.51791,NA	0.000678193	0.00135774
3	chr13:70791570:A:C	70791570	NA,C	NA,A	NA,1	NA,-inf	NA,inf	NA,1.22295	0.000676586	0.00135407
3	chr13:70932402:A:G	70932402	G,NA	A,NA	1,NA	inf,NA	inf,NA	1.51513,NA	0.000675045	0.00135144
3	chr13:70963197:A:G	70963197	NA,G	NA,A	NA,1	NA,inf	NA,inf	NA,1.16573	0.000670087	0.00134114
3	chr13:70968520:C:T	70968520	NA,T	NA,C	NA,1	NA,inf	NA,inf	NA,1.17839	0.000665754	0.00133219
3	chr13:70191980:G:A	70191980	NA,A	NA,G	NA,1	NA,inf	NA,inf	NA,1.27335	0.000660315	0.0013231
3	chr13:70169320:T:C	70169320	NA,C	NA,T	NA,1	NA,inf	NA,inf	NA,1.24831	0.000658964	0.00132008
3	chr13:70336113:C:A	70336113	A,NA	C,NA	1,NA	inf,NA	inf,NA	1.306,NA	0.000654842	0.00131058
3	chr13:70934895:C:T	70934895	T,NA	C,NA	1,NA	inf,NA	inf,NA	1.49923,NA	0.000654045	0.00130942
3	chr13:71111874:A:G	71111874	NA,G	NA,A	NA,1	NA,inf	NA,inf	NA,1.16036	0.000652929	0.00130687
3	chr13:70934728:T:C	70934728	C,NA	T,NA	1,NA	inf,NA	inf,NA	1.49809,NA	0.000652828	0.00130698
3	chr13:70301903:A:G	70301903	NA,G	NA,A	NA,1	NA,inf	NA,inf	NA,1.14494	0.000638347	0.0012775
3	chr13:70828342:A:G	70828342	NA,G	NA,A	NA,1	NA,-inf	NA,inf	NA,1.16986	0.000636942	0.00127492
3	chr13:70704918:T:A	70704918	NA,A	NA,T	NA,1	NA,-inf	NA,inf	NA,1.31015	0.000635728	0.00127276
3	chr13:70313749:G:A	70313749	NA,A	NA,G	NA,1	NA,inf	NA,inf	NA,1.13672	0.000635274	0.00127139
3	chr13:70219105:T:C	70219105	C,C	T,T	1,1	-inf,inf	inf,inf	1.99017,0.682468	0.000615254	0.00123348
3	chr13:70995368:A:G	70995368	G,NA	A,NA	1,NA	inf,NA	inf,NA	1.28051,NA	0.00061259	0.00122589
3	chr13:70717987:A:G	70717987	G,G	A,A	1,1	inf,inf	inf,inf	1.41775,0.511818	0.000611678	0.00122345
3	chr13:70341093:C:T	70341093	NA,T	NA,C	NA,1	NA,inf	NA,inf	NA,1.14167	0.000610017	0.00122095
3	chr13:71105823:G:A	71105823	A,NA	G,NA	1,NA	inf,NA	inf,NA	1.28325,NA	0.000609483	0.00121983
3	chr13:70205042:A:T	70205042	T,T	A,A	1,1	-inf,inf	inf,inf	2.02788,0.629981	0.000606938	0.00121683
3	chr13:70339357:C:A	70339357	NA,A	NA,C	NA,1	NA,inf	NA,inf	NA,1.13863	0.000606873	0.00121465
3	chr13:70390319:C:A	70390319	NA,A	NA,C	NA,1	NA,-inf	NA,inf	NA,1.098	0.000602582	0.00120599
3	chr13:70783545:T:C	70783545	NA,C	NA,T	NA,1	NA,-inf	NA,inf	NA,1.15395	0.000601892	0.00120463
3	chr13:70459083:C:T	70459083	T,NA	C,NA	1,NA	-inf,NA	inf,NA	1.65775,NA	0.000599747	0.00120179
3	chr13:70303865:T:C	70303865	NA,C	NA,T	NA,1	NA,inf	NA,inf	NA,1.11107	0.00059919	0.00119917
3	chr13:70786667:G:A	70786667	NA,A	NA,G	NA,1	NA,-inf	NA,inf	NA,1.1434	0.000596324	0.00119346
3	chr13:70869190:TG:T	70869190	T,T	TG,TG	1,1	-inf,inf	inf,inf	1.84151,0.438466	0.000595723	0.0011926
3	chr13:71128691:G:A	71128691	NA,A	NA,G	NA,1	NA,inf	NA,inf	NA,1.1029	0.00059154	0.00118403
3	chr13:70960403:A:G	70960403	G,G	A,A	1,1	inf,-inf	inf,inf	0.0774327,2.05575	0.000590468	0.00118157
3	chr13:70732021:G:A	70732021	A,A	G,G	1,1	inf,inf	inf,inf	1.45592,0.170697	0.000589553	0.00117894
3	chr13:70457465:C:T	70457465	T,NA	C,NA	1,NA	-inf,NA	inf,NA	1.64822,NA	0.00058852	0.0011793
3	chr13:70943291:C:T	70943291	NA,T	NA,C	NA,1	NA,inf	NA,inf	NA,1.07892	0.000587716	0.0011763
3	chr13:70174725:C:T	70174725	NA,T	NA,C	NA,1	NA,-inf	NA,inf	NA,1.16635	0.000583015	0.00116727
3	chr13:70343064:A:G	70343064	NA,G	NA,A	NA,1	NA,inf	NA,inf	NA,1.11568	0.000581919	0.00116473
3	chr13:71026102:G:A	71026102	NA,A	NA,G	NA,1	NA,inf	NA,inf	NA,1.10209	0.000580462	0.00116159
3	chr13:70972426:G:A	70972426	NA,A	NA,G	NA,1	NA,inf	NA,inf	NA,1.10415	0.000580381	0.0011616
3	chr13:70791975:C:T	70791975	T,T	C,C	1,1	inf,inf	inf,inf	1.37351,0.711162	0.000578258	0.00115688
3	chr13:70252056:T:C	70252056	NA,C	NA,T	NA,1	NA,-inf	NA,inf	NA,1.18576	0.000577645	0.00115762
3	chr13:70628036:A:T	70628036	T,NA	A,NA	1,NA	inf,NA	inf,NA	0.626417,NA	0.000575558	0.00115112
3	chr13:70268863:A:C	70268863	NA,C	NA,A	NA,1	NA,inf	NA,inf	NA,1.00846	0.000571228	0.00114331
3	chr13:70968071:A:G	70968071	G,G	A,A	1,1	inf,-inf	inf,inf	0.0455204,2.01067	0.000570581	0.00114183
3	chr13:70326167:C:T	70326167	NA,T	NA,C	NA,1	NA,inf	NA,inf	NA,1.0857	0.000569848	0.00114055
3	chr13:70332752:G:C	70332752	NA,C	NA,G	NA,1	NA,inf	NA,inf	NA,1.09736	0.000566113	0.0011331
3	chr13:70302394:T:C	70302394	NA,C	NA,T	NA,1	NA,inf	NA,inf	NA,1.07685	0.000565562	0.00113189
3	chr13:70600634:C:T	70600634	NA,T	NA,C	NA,1	NA,inf	NA,inf	NA,1.15184	0.00056163	0.00112444
3	chr13:70336749:C:T	70336749	NA,T	NA,C	NA,1	NA,inf	NA,inf	NA,1.08949	0.000561414	0.00112369
3	chr13:70332875:A:G	70332875	NA,G	NA,A	NA,1	NA,inf	NA,inf	NA,1.08992	0.000559015	0.0011189
3	chr13:70936833:C:A	70936833	NA,A	NA,C	NA,1	NA,inf	NA,inf	NA,1.05061	0.000558874	0.00111859
3	chr13:70303915:C:T	70303915	NA,T	NA,C	NA,1	NA,inf	NA,inf	NA,1.07	0.000558774	0.00111831
3	chr13:70300973:G:A	70300973	NA,A	NA,G	NA,1	NA,inf	NA,inf	NA,1.06958	0.000558499	0.00111775
3	chr13:70705123:T:C	70705123	C,C	T,T	1,1	-inf,inf	inf,inf	2.50782,1.2214	0.000557833	0.00113774
3	chr13:70726190:A:G	70726190	G,G	A,A	1,1	-inf,-inf	inf,inf	1.11038,0.980533	0.000556379	0.00111299
3	chr13:70844053:C:T	70844053	NA,T	NA,C	NA,1	NA,-inf	NA,inf	NA,1.08461	0.000556197	0.00111332
3	chr13:70717553:T:C	70717553	NA,C	NA,T	NA,1	NA,-inf	NA,inf	NA,1.09066	0.000554402	0.00110972
3	chr13:70968478:C:T	70968478	NA,T	NA,C	NA,1	NA,inf	NA,inf	NA,1.06967	0.00055106	0.00110292
3	chr13:70334900:C:T	70334900	NA,T	NA,C	NA,1	NA,inf	NA,inf	NA,1.07843	0.000548334	0.00109752
3	chr13:70299396:T:G	70299396	NA,G	NA,T	NA,1	NA,inf	NA,inf	NA,1.05902	0.00054832	0.00109739
3	chr13:70337657:G:A	70337657	NA,A	NA,G	NA,1	NA,inf	NA,inf	NA,1.07745	0.000547417	0.00109569
3	chr13:70304510:G:A	70304510	NA,A	NA,G	NA,1	NA,inf	NA,inf	NA,1.06782	0.000545557	0.00109193
3	chr13:70714228:GA:G	70714228	G,G	GA,GA	1,1	inf,inf	inf,inf	1.38157,1.27322	0.000544931	0.00109196
3	chr13:70204085:T:C	70204085	C,C	T,T	1,1	-inf,inf	inf,inf	1.94565,0.658209	0.000544176	0.00109102
3	chr13:70302110:GTA:G	70302110	NA,G	NA,GTA	NA,1	NA,inf	NA,inf	NA,1.05258	0.000542334	0.00108541
3	chr13:71065631:G:A	71065631	NA,A	NA,G	NA,1	NA,-inf	NA,inf	NA,1.09237	0.000542303	0.00108551
3	chr13:70773405:G:A	70773405	A,A	G,G	1,1	inf,inf	inf,inf	1.31077,0.751853	0.000541503	0.00108337
3	chr13:70715725:A:T	70715725	T,T	A,A	1,1	-inf,-inf	inf,inf	3.7321,1.57606	0.000537924	0.00166372
3	chr13:70358704:G:C	70358704	NA,C	NA,G	NA,1	NA,inf	NA,inf	NA,1.06659	0.000537069	0.00107498
3	chr13:70529234:G:A	70529234	NA,A	NA,G	NA,1	NA,-inf	NA,inf	NA,1.16486	0.000536383	0.0010739
3	chr13:70942721:C:T	70942721	NA,T	NA,C	NA,1	NA,inf	NA,inf	NA,1.02509	0.00053502	0.00107086
3	chr13:70556027:T:C	70556027	C,C	T,T	1,1	inf,inf	inf,inf	3.85854,0.463443	0.000533385	0.00116172
3	chr13:70361715:T:C	70361715	NA,C	NA,T	NA,1	NA,inf	NA,inf	NA,1.06366	0.000531536	0.00106392
3	chr13:70184426:T:A	70184426	NA,A	NA,T	NA,1	NA,inf	NA,inf	NA,1.14314	0.000529676	0.00106132
3	chr13:70564001:G:A	70564001	NA,A	NA,G	NA,1	NA,inf	NA,inf	NA,1.18614	0.00052734	0.00105592
3	chr13:71134057:G:A	71134057	NA,A	NA,G	NA,1	NA,-inf	NA,inf	NA,1.06447	0.000527295	0.00105548
3	chr13:70329873:T:G	70329873	NA,G	NA,T	NA,1	NA,inf	NA,inf	NA,1.03906	0.000526793	0.00105439
3	chr13:70729131:A:C	70729131	C,C	A,A	1,1	-inf,-inf	inf,inf	1.42352,0.402507	0.000524172	0.00104848
3	chr13:70167280:C:G	70167280	G,G	C,C	1,1	-inf,inf	inf,inf	0.781826,1.4302	0.000523376	0.00104816
3	chr13:70236091:G:A	70236091	A,A	G,G	1,1	inf,-inf	inf,inf	1.96222,0.526744	0.000522248	0.00104698
3	chr13:70366918:G:T	70366918	T,T	G,G	1,1	-inf,inf	inf,inf	1.74195,0.563472	0.000521278	0.00104365
3	chr13:70176374:A:G	70176374	NA,G	NA,A	NA,1	NA,inf	NA,inf	NA,1.12843	0.000520495	0.00104282
3	chr13:70342043:A:T	70342043	NA,T	NA,A	NA,1	NA,inf	NA,inf	NA,1.04564	0.000517502	0.00103583
3	chr13:71127201:G:T	71127201	NA,T	NA,G	NA,1	NA,inf	NA,inf	NA,1.03638	0.000514175	0.00102912
3	chr13:71010250:T:C	71010250	C,C	T,T	1,1	inf,-inf	inf,inf	0.0694327,2.01628	0.000513869	0.00102862
3	chr13:70469732:A:G	70469732	G,NA	A,NA	1,NA	-inf,NA	inf,NA	1.56337,NA	0.00051082	0.0010236
3	chr13:70867841:T:C	70867841	C,C	T,T	1,1	inf,-inf	inf,inf	1.82871,0.00676215	0.000506219	0.00101307
3	chr13:71138344:A:G	71138344	NA,G	NA,A	NA,1	NA,-inf	NA,inf	NA,1.03358	0.000500742	0.00100235
3	chr13:71128035:T:A	71128035	NA,A	NA,T	NA,1	NA,-inf	NA,inf	NA,1.03225	0.00049954	0.000999941
3	chr13:70565686:C:T	70565686	NA,T	NA,C	NA,1	NA,inf	NA,inf	NA,1.15222	0.000499324	0.000999833
3	chr13:70408276:A:G	70408276	NA,G	NA,A	NA,1	NA,inf	NA,inf	NA,0.93032	0.000498341	0.000997427
3	chr13:70188804:C:A	70188804	NA,A	NA,C	NA,1	NA,inf	NA,inf	NA,1.10305	0.000498096	0.000998031
3	chr13:70247706:T:C	70247706	C,C	T,T	1,1	inf,inf	inf,inf	1.63996,0.561828	0.000498088	0.000997134
3	chr13:71096945:A:G	71096945	NA,G	NA,A	NA,1	NA,-inf	NA,inf	NA,1.02219	0.000494593	0.000989972
3	chr13:71132637:C:T	71132637	NA,T	NA,C	NA,1	NA,-inf	NA,inf	NA,1.02412	0.00049324	0.000987333
3	chr13:70968533:G:T	70968533	NA,T	NA,G	NA,1	NA,inf	NA,inf	NA,0.997789	0.000488199	0.000977143
3	chr13:70298700:T:C	70298700	NA,C	NA,T	NA,1	NA,inf	NA,inf	NA,0.989014	0.000487064	0.000974829
3	chr13:70349437:G:A	70349437	NA,A	NA,G	NA,1	NA,inf	NA,inf	NA,1.00597	0.000485575	0.000971939
3	chr13:70362519:C:A	70362519	NA,A	NA,C	NA,1	NA,inf	NA,inf	NA,1.00522	0.00048499	0.00097077
3	chr13:70602511:A:T	70602511	T,NA	A,NA	1,NA	inf,NA	inf,NA	0.7523,NA	0.000484753	0.000969625
3	chr13:70349808:A:C	70349808	NA,C	NA,A	NA,1	NA,inf	NA,inf	NA,1.00432	0.000484274	0.000969336
3	chr13:70349282:A:T	70349282	NA,T	NA,A	NA,1	NA,inf	NA,inf	NA,1.00363	0.000483704	0.000968196
3	chr13:70949923:T:G	70949923	G,NA	T,NA	1,NA	inf,NA	inf,NA	1.3538,NA	0.000483568	0.000968263
3	chr13:70301142:A:G	70301142	NA,G	NA,A	NA,1	NA,inf	NA,inf	NA,0.988443	0.000483471	0.000967695
3	chr13:70188992:G:A	70188992	NA,A	NA,G	NA,1	NA,inf	NA,inf	NA,1.06783	0.000482066	0.000965799
3	chr13:71066022:A:G	71066022	NA,G	NA,A	NA,1	NA,inf	NA,inf	NA,0.982105	0.000479191	0.000959198
3	chr13:71139075:C:T	71139075	NA,T	NA,C	NA,1	NA,inf	NA,inf	NA,0.993926	0.000478851	0.000958435
3	chr13:70729414:CATGTTCCAAGAAGCTGAAAACATAAAGAGA:C	70729414	NA,C	NA,CATGTTCCAAGAAGCTGAAAACATAAAGAGA	NA,1	NA,-inf	NA,inf	NA,1.12367	0.000478795	0.000958513
3	chr13:71120514:T:C	71120514	NA,C	NA,T	NA,1	NA,-inf	NA,inf	NA,1.00382	0.00047621	0.000953253
3	chr13:71047861:A:G	71047861	G,NA	A,NA	1,NA	-inf,NA	inf,NA	1.20459,NA	0.000472875	0.000946589
3	chr13:70708129:G:A	70708129	A,A	G,G	1,1	inf,inf	inf,inf	5.51903,2.01296	0.000472702	0.0596906
3	chr13:71103410:A:G	71103410	NA,G	NA,A	NA,1	NA,inf	NA,inf	NA,0.963368	0.000471877	0.000944555
3	chr13:70287929:C:T	70287929	NA,T	NA,C	NA,1	NA,inf	NA,inf	NA,0.960602	0.000471855	0.000944454
3	chr13:70750100:T:C	70750100	NA,C	NA,T	NA,1	NA,-inf	NA,inf	NA,0.994155	0.000471013	0.000942901
3	chr13:70301793:G:A	70301793	NA,A	NA,G	NA,1	NA,inf	NA,inf	NA,0.968031	0.000467405	0.000935539
3	chr13:70364214:C:T	70364214	NA,T	NA,C	NA,1	NA,inf	NA,inf	NA,0.949173	0.00046716	0.000935079
3	chr13:70919349:G:A	70919349	A,NA	G,NA	1,NA	inf,NA	inf,NA	1.31252,NA	0.000465207	0.000931448
3	chr13:70711806:G:A	70711806	A,A	G,G	1,1	inf,inf	inf,inf	1.33108,1.26406	0.000464392	0.000930741
3	chr13:71040611:G:A	71040611	A,NA	G,NA	1,NA	inf,NA	inf,NA	1.14586,NA	0.000463416	0.000927603
3	chr13:71096323:T:A	71096323	NA,A	NA,T	NA,1	NA,-inf	NA,inf	NA,0.98526	0.000463164	0.000927085
3	chr13:70356275:A:G	70356275	NA,G	NA,A	NA,1	NA,inf	NA,inf	NA,0.942281	0.000463122	0.000926995
3	chr13:71024352:A:G	71024352	G,NA	A,NA	1,NA	-inf,NA	inf,NA	1.33385,NA	0.000459575	0.000920357
3	chr13:70392988:G:A	70392988	NA,A	NA,G	NA,1	NA,-inf	NA,inf	NA,0.984883	0.000458623	0.000918106
3	chr13:70704261:G:A	70704261	NA,A	NA,G	NA,1	NA,-inf	NA,inf	NA,0.986381	0.000457508	0.000915826
3	chr13:70774694:C:G	70774694	G,G	C,C	1,1	-inf,-inf	inf,inf	1.03569,1.23416	0.000457503	0.000915841
3	chr13:70531888:A:G	70531888	G,G	A,A	1,1	inf,-inf	inf,inf	1.32431,1.00522	0.000457345	0.000915905
3	chr13:70367540:C:T	70367540	NA,T	NA,C	NA,1	NA,-inf	NA,inf	NA,1.00342	0.000457214	0.000915802
3	chr13:70719429:G:A	70719429	NA,A	NA,G	NA,1	NA,inf	NA,inf	NA,0.956644	0.00045563	0.000912019
3	chr13:70759735:A:G	70759735	NA,G	NA,A	NA,1	NA,-inf	NA,inf	NA,1.00793	0.000455502	0.000911768
3	chr13:70348840:A:G	70348840	NA,G	NA,A	NA,1	NA,inf	NA,inf	NA,0.96658	0.000454863	0.00091048
3	chr13:70735046:A:G	70735046	G,G	A,A	1,1	-inf,-inf	inf,inf	1.52579,0.0619237	0.000454395	0.000908958
3	chr13:71046126:T:A	71046126	A,NA	T,NA	1,NA	inf,NA	inf,NA	1.13548,NA	0.000454301	0.000909364
3	chr13:70229347:C:T	70229347	T,NA	C,NA	1,NA	-inf,NA	inf,NA	1.22107,NA	0.000452415	0.000905747
3	chr13:70567610:T:C	70567610	NA,C	NA,T	NA,1	NA,inf	NA,inf	NA,0.945234	0.000452386	0.000905577
3	chr13:70254836:G:T	70254836	T,NA	G,NA	1,NA	-inf,NA	inf,NA	0.99993,NA	0.000450289	0.000900984
3	chr13:70569424:T:G	70569424	NA,G	NA,T	NA,1	NA,-inf	NA,inf	NA,1.02447	0.000450084	0.000901134
3	chr13:71101592:C:T	71101592	NA,T	NA,C	NA,1	NA,-inf	NA,inf	NA,0.966878	0.000449341	0.000899423
3	chr13:71143226:A:G	71143226	NA,G	NA,A	NA,1	NA,inf	NA,inf	NA,0.921084	0.000449321	0.000899331
3	chr13:71111382:A:C	71111382	NA,C	NA,A	NA,1	NA,inf	NA,inf	NA,0.933403	0.000448434	0.000897642
3	chr13:70733246:G:A	70733246	A,A	G,G	1,1	inf,inf	inf,inf	1.26482,0.297231	0.000444199	0.000888393
3	chr13:70181569:G:A	70181569	NA,A	NA,G	NA,1	NA,inf	NA,inf	NA,1.03249	0.000444193	0.00089001
3	chr13:70752230:A:G	70752230	NA,G	NA,A	NA,1	NA,inf	NA,inf	NA,0.965071	0.000443959	0.000888707
3	chr13:70718987:G:A	70718987	NA,A	NA,G	NA,1	NA,inf	NA,inf	NA,0.940701	0.000443634	0.000888014
3	chr13:70232343:C:T	70232343	T,T	C,C	1,1	inf,-inf	inf,inf	1.64223,0.38517	0.000442074	0.000884763
3	chr13:70438188:AAG:A	70438188	A,A	AAG,AAG	1,1	inf,-inf	inf,inf	1.80826,0.00958359	0.000442045	0.000884868
3	chr13:70318213:C:T	70318213	NA,T	NA,C	NA,1	NA,inf	NA,inf	NA,0.903679	0.000441142	0.000882986
3	chr13:71147847:C:A	71147847	NA,A	NA,C	NA,1	NA,inf	NA,inf	NA,0.931438	0.000441137	0.000882854
3	chr13:70726385:C:T	70726385	T,T	C,C	1,1	inf,inf	inf,inf	1.2325,0.352673	0.000441117	0.000882236
3	chr13:70793231:T:C	70793231	NA,C	NA,T	NA,1	NA,-inf	NA,inf	NA,0.931386	0.000438976	0.000878722
3	chr13:71125940:T:C	71125940	NA,C	NA,T	NA,1	NA,inf	NA,inf	NA,0.908376	0.000438947	0.000878571
3	chr13:70229038:A:G	70229038	G,G	A,A	1,1	inf,-inf	inf,inf	1.70269,0.276756	0.000437804	0.000876243
3	chr13:70388759:G:A	70388759	NA,A	NA,G	NA,1	NA,inf	NA,inf	NA,0.939833	0.000437368	0.000875555
3	chr13:70976004:A:G	70976004	NA,G	NA,A	NA,1	NA,-inf	NA,inf	NA,0.97071	0.00043674	0.000874292
3	chr13:70763474:T:A	70763474	NA,A	NA,T	NA,1	NA,-inf	NA,inf	NA,0.973865	0.000436493	0.000873716
3	chr13:71140409:A:G	71140409	NA,G	NA,A	NA,1	NA,inf	NA,inf	NA,0.937715	0.000436253	0.000873195
3	chr13:70730439:A:G	70730439	NA,G	NA,A	NA,1	NA,-inf	NA,inf	NA,1.06484	0.000436095	0.000873047
3	chr13:70256277:C:CT	70256277	NA,CT	NA,C	NA,1	NA,-inf	NA,inf	NA,0.896581	0.000434696	0.000870221
3	chr13:70716386:T:G	70716386	NA,G	NA,T	NA,1	NA,-inf	NA,inf	NA,0.88106	0.000432703	0.00086604
3	chr13:70637924:T:C	70637924	C,NA	T,NA	1,NA	inf,NA	inf,NA	1.45107,NA	0.000432517	0.000866606
3	chr13:70366193:C:G	70366193	G,G	C,C	1,1	-inf,inf	inf,inf	0.490864,1.59868	0.000432267	0.000865337
3	chr13:70291439:T:C	70291439	NA,C	NA,T	NA,1	NA,-inf	NA,inf	NA,0.978078	0.000431415	0.000864369
3	chr13:70226830:A:G	70226830	G,G	A,A	1,1	inf,-inf	inf,inf	1.72815,0.21855	0.000431019	0.000862684
3	chr13:71143062:A:G	71143062	NA,G	NA,A	NA,1	NA,inf	NA,inf	NA,0.89639	0.000430754	0.000862178
3	chr13:70360489:G:A	70360489	NA,A	NA,G	NA,1	NA,inf	NA,inf	NA,0.923982	0.000430009	0.000860702
3	chr13:70354158:A:G	70354158	NA,G	NA,A	NA,1	NA,inf	NA,inf	NA,0.895684	0.000428308	0.000857328
3	chr13:70277049:A:T	70277049	NA,T	NA,A	NA,1	NA,-inf	NA,inf	NA,0.874313	0.000428089	0.000856986
3	chr13:70871225:G:C	70871225	NA,C	NA,G	NA,1	NA,inf	NA,inf	NA,0.878845	0.000424126	0.000848945
3	chr13:70853432:C:A	70853432	NA,A	NA,C	NA,1	NA,-inf	NA,inf	NA,0.945129	0.000423409	0.000847565
3	chr13:70632468:T:C	70632468	NA,C	NA,T	NA,1	NA,inf	NA,inf	NA,0.985672	0.000422789	0.000846454
3	chr13:71018800:C:T	71018800	T,T	C,C	1,1	-inf,-inf	inf,inf	0.0919922,1.81808	0.000419668	0.000839899
3	chr13:71031442:G:A	71031442	A,A	G,G	1,1	-inf,inf	inf,inf	0.664978,1.47438	0.000419242	0.000839097
3	chr13:70340501:T:A	70340501	NA,A	NA,T	NA,1	NA,inf	NA,inf	NA,0.881687	0.00041882	0.000838341
3	chr13:70564346:G:A	70564346	A,A	G,G	1,1	inf,inf	inf,inf	3.82026,0.294088	0.000417572	0.000904882
3	chr13:70527847:T:C	70527847	NA,C	NA,T	NA,1	NA,-inf	NA,inf	NA,1.02092	0.000416922	0.000834799
3	chr13:70226672:T:C	70226672	C,C	T,T	1,1	inf,-inf	inf,inf	1.69259,0.249436	0.000416521	0.000833661
3	chr13:70778971:A:G	70778971	G,G	A,A	1,1	-inf,-inf	inf,inf	1.02878,1.1882	0.000416346	0.000833474
3	chr13:70702836:G:A	70702836	NA,A	NA,G	NA,1	NA,inf	NA,inf	NA,0.988013	0.000415661	0.000832257
3	chr13:70655193:T:C	70655193	NA,C	NA,T	NA,1	NA,inf	NA,inf	NA,1.22585	0.000415515	0.000832511
3	chr13:70199954:C:T	70199954	NA,T	NA,C	NA,1	NA,inf	NA,inf	NA,0.867604	0.000414322	0.000829434
3	chr13:71155726:A:G	71155726	NA,G	NA,A	NA,1	NA,inf	NA,inf	NA,0.878532	0.000414276	0.000829222
3	chr13:70733364:C:T	70733364	T,T	C,C	1,1	-inf,-inf	inf,inf	1.48463,0.0568008	0.000413777	0.000827733
3	chr13:70941243:C:A	70941243	A,NA	C,NA	1,NA	inf,NA	inf,NA	1.24755,NA	0.000412111	0.000825159
3	chr13:70379435:T:C	70379435	NA,C	NA,T	NA,1	NA,inf	NA,inf	NA,0.890263	0.000410543	0.000821775
3	chr13:70277227:G:A	70277227	NA,A	NA,G	NA,1	NA,-inf	NA,inf	NA,0.86126	0.000409139	0.000819069
3	chr13:70335841:G:A	70335841	NA,A	NA,G	NA,1	NA,-inf	NA,inf	NA,0.870597	0.000408881	0.000818417
3	chr13:70937873:G:A	70937873	A,NA	G,NA	1,NA	inf,NA	inf,NA	1.23887,NA	0.000408314	0.000817618
3	chr13:70713650:C:T	70713650	NA,T	NA,C	NA,1	NA,-inf	NA,inf	NA,1.01605	0.000408256	0.000817425
3	chr13:70560391:AG:A	70560391	A,A	AG,AG	1,1	inf,inf	inf,inf	3.85089,0.0744491	0.000408071	0.000877992
3	chr13:70360183:T:A	70360183	NA,A	NA,T	NA,1	NA,inf	NA,inf	NA,0.866169	0.000408004	0.000816695
3	chr13:70562489:A:G	70562489	G,G	A,A	1,1	inf,inf	inf,inf	3.80947,0.275782	0.000407103	0.000881079
3	chr13:70993948:A:G	70993948	G,NA	A,NA	1,NA	-inf,NA	inf,NA	0.670737,NA	0.000406004	0.000812271
3	chr13:70271247:A:T	70271247	NA,T	NA,A	NA,1	NA,-inf	NA,inf	NA,0.857916	0.000405931	0.000812648
3	chr13:71002310:A:G	71002310	G,G	A,A	1,1	inf,-inf	inf,inf	0.0406416,1.89503	0.00040524	0.000811218
3	chr13:70563610:T:C	70563610	C,C	T,T	1,1	inf,inf	inf,inf	3.80704,0.272149	0.000404825	0.000875927
3	chr13:70564415:C:A	70564415	A,A	C,C	1,1	inf,inf	inf,inf	3.78136,0.316252	0.000402977	0.000871963
3	chr13:71094336:G:A	71094336	NA,A	NA,G	NA,1	NA,inf	NA,inf	NA,0.854729	0.00040295	0.000806539
3	chr13:70227376:C:T	70227376	T,T	C,C	1,1	inf,-inf	inf,inf	1.66191,0.26371	0.000397625	0.000795848
3	chr13:70289607:C:T	70289607	T,T	C,C	1,1	-inf,-inf	inf,inf	1.05336,1.0035	0.00039695	0.000796838
3	chr13:70723802:ATTAG:A	70723802	A,A	ATTAG,ATTAG	1,1	inf,inf	inf,inf	1.17624,0.352886	0.000396894	0.000793812
3	chr13:70705740:A:T	70705740	NA,T	NA,A	NA,1	NA,-inf	NA,inf	NA,0.898461	0.000396139	0.000793006
3	chr13:70288446:A:G	70288446	G,G	A,A	1,1	inf,inf	inf,inf	1.31201,0.42477	0.00039588	0.00079339
3	chr13:70802547:C:A	70802547	A,A	C,C	1,1	-inf,-inf	inf,inf	0.692485,1.41447	0.00039551	0.000791657
3	chr13:70686517:A:T	70686517	T,NA	A,NA	1,NA	inf,NA	inf,NA	1.41712,NA	0.000395068	0.000791621
3	chr13:70663428:T:C	70663428	NA,C	NA,T	NA,1	NA,inf	NA,inf	NA,0.95409	0.000394297	0.000789407
3	chr13:70734554:T:A	70734554	NA,A	NA,T	NA,1	NA,-inf	NA,inf	NA,0.989393	0.000393872	0.000788515
3	chr13:70862190:A:T	70862190	T,T	A,A	1,1	inf,inf	inf,inf	1.69907,0.125032	0.00039116	0.000782888
3	chr13:70249208:G:A	70249208	NA,A	NA,G	NA,1	NA,inf	NA,inf	NA,0.842606	0.000389626	0.00077996
3	chr13:70339283:TTTAC:T	70339283	NA,T	NA,TTTAC	NA,1	NA,inf	NA,inf	NA,0.838587	0.000389374	0.000779413
3	chr13:71028290:T:C	71028290	NA,C	NA,T	NA,1	NA,inf	NA,inf	NA,0.863356	0.000388106	0.000776746
3	chr13:70246137:A:G	70246137	NA,G	NA,A	NA,1	NA,-inf	NA,inf	NA,0.940877	0.000387652	0.000776847
3	chr13:70662972:A:T	70662972	T,NA	A,NA	1,NA	-inf,NA	inf,NA	1.55269,NA	0.000387076	0.00077629
3	chr13:70707782:C:T	70707782	T,T	C,C	1,1	-inf,-inf	inf,inf	3.1834,1.58322	0.00038638	0.000962295
3	chr13:70163151:A:C	70163151	NA,C	NA,A	NA,1	NA,-inf	NA,inf	NA,0.913017	0.000386159	0.000773097
3	chr13:70373483:T:C	70373483	NA,C	NA,T	NA,1	NA,inf	NA,inf	NA,0.863015	0.000385719	0.000772176
3	chr13:71011200:A:G	71011200	G,NA	A,NA	1,NA	inf,NA	inf,NA	0.944779,NA	0.000384586	0.000769683
3	chr13:70390997:C:A	70390997	NA,A	NA,C	NA,1	NA,-inf	NA,inf	NA,0.854155	0.000384084	0.000768841
3	chr13:70692406:T:C	70692406	C,NA	T,NA	1,NA	inf,NA	inf,NA	1.39723,NA	0.000382771	0.000766976
3	chr13:70648589:C:G	70648589	NA,G	NA,C	NA,1	NA,inf	NA,inf	NA,1.13276	0.000379655	0.00076057
3	chr13:70692387:T:A	70692387	A,NA	T,NA	1,NA	inf,NA	inf,NA	1.39148,NA	0.000379312	0.000760045
3	chr13:70964933:A:T	70964933	T,T	A,A	1,1	-inf,-inf	inf,inf	0.0190952,1.79231	0.000378403	0.000757326
3	chr13:70265257:G:C	70265257	NA,C	NA,G	NA,1	NA,-inf	NA,inf	NA,0.814544	0.000378176	0.000757092
3	chr13:70267417:G:C	70267417	C,C	G,G	1,1	-inf,-inf	inf,inf	1.85809,0.262467	0.000377731	0.000756892
3	chr13:70691277:C:T	70691277	T,NA	C,NA	1,NA	inf,NA	inf,NA	1.39388,NA	0.000376804	0.00075504
3	chr13:70600688:A:C	70600688	NA,C	NA,A	NA,1	NA,inf	NA,inf	NA,0.842456	0.000376012	0.000752673
3	chr13:71048116:A:C	71048116	NA,C	NA,A	NA,1	NA,inf	NA,inf	NA,0.8172	0.000375283	0.000751194
3	chr13:70789422:A:G	70789422	G,G	A,A	1,1	-inf,-inf	inf,inf	0.979678,1.17851	0.000375242	0.0007512
3	chr13:70924211:G:T	70924211	T,T	G,G	1,1	inf,-inf	inf,inf	1.58033,0.0524779	0.000373899	0.000748235
3	chr13:70352136:CAT:C	70352136	NA,C	NA,CAT	NA,1	NA,inf	NA,inf	NA,0.83436	0.000372827	0.000746276
3	chr13:70259469:C:A	70259469	NA,A	NA,C	NA,1	NA,-inf	NA,inf	NA,0.787376	0.00037082	0.000742358
3	chr13:71108471:T:A	71108471	NA,A	NA,T	NA,1	NA,inf	NA,inf	NA,0.825804	0.000370794	0.00074226
3	chr13:70744095:T:C	70744095	NA,C	NA,T	NA,1	NA,-inf	NA,inf	NA,0.828295	0.000369977	0.00074063
3	chr13:70789299:G:T	70789299	T,T	G,G	1,1	-inf,-inf	inf,inf	0.976232,1.1732	0.000369886	0.000740479
3	chr13:70198591:G:A	70198591	A,NA	G,NA	1,NA	inf,NA	inf,NA	1.09901,NA	0.000369577	0.000739929
3	chr13:71067834:T:C	71067834	NA,C	NA,T	NA,1	NA,-inf	NA,inf	NA,0.844353	0.000369533	0.000739705
3	chr13:71027196:T:C	71027196	NA,C	NA,T	NA,1	NA,-inf	NA,inf	NA,0.841509	0.000369413	0.000739514
3	chr13:71113761:G:A	71113761	NA,A	NA,G	NA,1	NA,inf	NA,inf	NA,0.802461	0.000368943	0.000738488
3	chr13:71027868:A:C	71027868	NA,C	NA,A	NA,1	NA,-inf	NA,inf	NA,0.839855	0.000368455	0.000737595
3	chr13:70561730:A:G	70561730	G,NA	A,NA	1,NA	-inf,NA	inf,NA	0.759835,NA	0.000367892	0.000736044
3	chr13:70481790:C:T	70481790	T,T	C,C	1,1	inf,-inf	inf,inf	0.773029,0.475327	0.000367004	0.000734055
3	chr13:70737957:A:G	70737957	NA,G	NA,A	NA,1	NA,-inf	NA,inf	NA,0.79319	0.000366511	0.000733648
3	chr13:70223906:C:G	70223906	G,NA	C,NA	1,NA	inf,NA	inf,NA	1.09015,NA	0.000364715	0.000730195
3	chr13:70563121:T:C	70563121	C,C	T,T	1,1	inf,inf	inf,inf	0.915892,0.285726	0.000364691	0.000729346
3	chr13:70164584:G:C	70164584	NA,C	NA,G	NA,1	NA,inf	NA,inf	NA,0.809147	0.000364676	0.000730043
3	chr13:70384780:ATATAAT:A	70384780	NA,A	NA,ATATAAT	NA,1	NA,-inf	NA,inf	NA,0.821187	0.000364546	0.000729738
3	chr13:71067784:A:T	71067784	NA,T	NA,A	NA,1	NA,-inf	NA,inf	NA,0.8353	0.000364239	0.000729109
3	chr13:71096680:G:A	71096680	NA,A	NA,G	NA,1	NA,inf	NA,inf	NA,0.824533	0.000364203	0.000729034
3	chr13:71096872:C:G	71096872	NA,G	NA,C	NA,1	NA,-inf	NA,inf	NA,0.835346	0.000363277	0.000727204
3	chr13:71112653:T:C	71112653	NA,C	NA,T	NA,1	NA,-inf	NA,inf	NA,0.83662	0.000363129	0.000726948
3	chr13:71129659:C:T	71129659	NA,T	NA,C	NA,1	NA,inf	NA,inf	NA,0.820603	0.000362641	0.000725893
3	chr13:70369291:A:G	70369291	G,G	A,A	1,1	inf,inf	inf,inf	1.10001,1.27566	0.000361503	0.000724429
3	chr13:70799081:G:A	70799081	NA,A	NA,G	NA,1	NA,-inf	NA,inf	NA,0.827406	0.000360627	0.000721932
3	chr13:70217447:A:G	70217447	NA,G	NA,A	NA,1	NA,-inf	NA,inf	NA,0.800203	0.000360082	0.000720764
3	chr13:70717358:T:C	70717358	NA,C	NA,T	NA,1	NA,inf	NA,inf	NA,0.7564	0.000357816	0.000716267
3	chr13:70711400:G:T	70711400	NA,T	NA,G	NA,1	NA,-inf	NA,inf	NA,0.926811	0.000357299	0.000715404
3	chr13:70237117:C:G	70237117	G,G	C,C	1,1	inf,-inf	inf,inf	1.67556,0.127662	0.000356128	0.000712845
3	chr13:70652184:G:T	70652184	NA,T	NA,G	NA,1	NA,inf	NA,inf	NA,0.888337	0.000356123	0.00071299
3	chr13:70727503:T:A	70727503	NA,A	NA,T	NA,1	NA,inf	NA,inf	NA,0.775048	0.000355538	0.000711606
3	chr13:71097580:T:C	71097580	NA,C	NA,T	NA,1	NA,inf	NA,inf	NA,0.81573	0.000355235	0.000711138
3	chr13:70697074:G:A	70697074	A,NA	G,NA	1,NA	inf,NA	inf,NA	1.34685,NA	0.000353852	0.000709018
3	chr13:70292548:C:T	70292548	T,NA	C,NA	1,NA	inf,NA	inf,NA	1.03593,NA	0.00035382	0.000708314
3	chr13:70439073:A:T	70439073	NA,T	NA,A	NA,1	NA,-inf	NA,inf	NA,0.73894	0.000351484	0.000703545
3	chr13:70169735:A:C	70169735	NA,C	NA,A	NA,1	NA,-inf	NA,inf	NA,0.777158	0.000350328	0.000701255
3	chr13:71016057:A:T	71016057	NA,T	NA,A	NA,1	NA,-inf	NA,inf	NA,0.828433	0.000350323	0.000701325
3	chr13:70316322:G:T	70316322	NA,T	NA,G	NA,1	NA,inf	NA,inf	NA,0.762811	0.000349519	0.000699634
3	chr13:70722737:A:G	70722737	G,G	A,A	1,1	inf,-inf	inf,inf	1.52643,0.138535	0.000349456	0.000699261
3	chr13:70558526:T:TA	70558526	NA,TA	NA,T	NA,1	NA,-inf	NA,inf	NA,0.717348	0.00034867	0.000697896
3	chr13:70315935:A:T	70315935	NA,T	NA,A	NA,1	NA,inf	NA,inf	NA,0.760659	0.000348291	0.000697177
3	chr13:70850138:C:G	70850138	NA,G	NA,C	NA,1	NA,-inf	NA,inf	NA,0.808807	0.000347986	0.000696582
3	chr13:70441641:C:T	70441641	T,T	C,C	1,1	inf,-inf	inf,inf	0.96924,0.296556	0.000347725	0.000695526
3	chr13:70747443:C:T	70747443	NA,T	NA,C	NA,1	NA,-inf	NA,inf	NA,0.803138	0.000345636	0.000691956
3	chr13:70229265:T:G	70229265	G,G	T,T	1,1	inf,-inf	inf,inf	1.58873,0.265624	0.000342602	0.000685748
3	chr13:71146646:T:C	71146646	NA,C	NA,T	NA,1	NA,-inf	NA,inf	NA,0.797984	0.00034131	0.000683276
3	chr13:70588046:A:G	70588046	NA,G	NA,A	NA,1	NA,-inf	NA,inf	NA,0.899815	0.000340681	0.000682175
3	chr13:70954076:G:T	70954076	T,T	G,G	1,1	-inf,-inf	inf,inf	0.177142,1.70491	0.000339352	0.000679167
3	chr13:70740368:A:G	70740368	NA,G	NA,A	NA,1	NA,-inf	NA,inf	NA,0.887657	0.000337494	0.000675665
3	chr13:71020240:G:A	71020240	NA,A	NA,G	NA,1	NA,-inf	NA,inf	NA,0.803027	0.000336855	0.000674366
3	chr13:70212563:C:G	70212563	NA,G	NA,C	NA,1	NA,-inf	NA,inf	NA,0.814489	0.000335816	0.000672528
3	chr13:71152345:T:C	71152345	NA,C	NA,T	NA,1	NA,-inf	NA,inf	NA,0.799787	0.000335487	0.000671607
3	chr13:70261471:C:T	70261471	NA,T	NA,C	NA,1	NA,-inf	NA,inf	NA,0.725241	0.000334179	0.000669018
3	chr13:71153890:A:G	71153890	NA,G	NA,A	NA,1	NA,inf	NA,inf	NA,0.745585	0.000333736	0.000668042
3	chr13:70781834:T:C	70781834	NA,C	NA,T	NA,1	NA,-inf	NA,inf	NA,0.781505	0.000333579	0.000667797
3	chr13:71038092:G:A	71038092	NA,A	NA,G	NA,1	NA,inf	NA,inf	NA,0.762314	0.000333385	0.000667268
3	chr13:70898274:G:T	70898274	NA,T	NA,G	NA,1	NA,inf	NA,inf	NA,0.715375	0.00033253	0.000665588
3	chr13:70730330:C:T	70730330	NA,T	NA,C	NA,1	NA,-inf	NA,inf	NA,0.729327	0.000332358	0.00066526
3	chr13:70420849:GA:G	70420849	NA,G	NA,GA	NA,1	NA,-inf	NA,inf	NA,0.767624	0.000330212	0.00066101
3	chr13:71042323:T:C	71042323	C,C	T,T	1,1	inf,inf	inf,inf	0.176647,1.70528	0.000329976	0.000660475
3	chr13:70437825:G:A	70437825	NA,A	NA,G	NA,1	NA,-inf	NA,inf	NA,0.745348	0.000329505	0.00065964
3	chr13:71017227:C:A	71017227	NA,A	NA,C	NA,1	NA,-inf	NA,inf	NA,0.789018	0.000329201	0.000659048
3	chr13:71002711:A:G	71002711	G,G	A,A	1,1	inf,-inf	inf,inf	0.0415492,1.77888	0.000328725	0.000658068
3	chr13:70324270:A:C	70324270	NA,C	NA,A	NA,1	NA,inf	NA,inf	NA,0.736068	0.000327112	0.000654825
3	chr13:70176191:A:G	70176191	NA,G	NA,A	NA,1	NA,-inf	NA,inf	NA,0.734566	0.000326859	0.000654292
3	chr13:70298361:T:C	70298361	NA,C	NA,T	NA,1	NA,-inf	NA,inf	NA,0.772074	0.000326791	0.000654194
3	chr13:71012381:C:A	71012381	NA,A	NA,C	NA,1	NA,-inf	NA,inf	NA,0.781965	0.000326734	0.000654106
3	chr13:70734475:C:T	70734475	T,T	C,C	1,1	inf,inf	inf,inf	1.22142,0.0642815	0.0003263	0.000652636
3	chr13:70298360:G:T	70298360	NA,T	NA,G	NA,1	NA,-inf	NA,inf	NA,0.770578	0.000326036	0.000652682
3	chr13:70298362:TAAAC:T	70298362	NA,T	NA,TAAAC	NA,1	NA,-inf	NA,inf	NA,0.770501	0.000326006	0.000652621
3	chr13:71002712:G:T	71002712	NA,T	NA,G	NA,1	NA,-inf	NA,inf	NA,0.780802	0.000325874	0.000652385
3	chr13:70170834:A:G	70170834	NA,G	NA,A	NA,1	NA,-inf	NA,inf	NA,0.80093	0.000325488	0.000651591
3	chr13:70227723:G:A	70227723	A,NA	G,NA	1,NA	inf,NA	inf,NA	1.00429,NA	0.00032485	0.000650365
3	chr13:70634484:C:T	70634484	T,NA	C,NA	1,NA	inf,NA	inf,NA	1.26631,NA	0.000324732	0.000650599
3	chr13:70352005:C:G	70352005	NA,G	NA,C	NA,1	NA,-inf	NA,inf	NA,0.804604	0.000324609	0.000649865
3	chr13:70663140:CTT:C	70663140	NA,C	NA,CTT	NA,1	NA,inf	NA,inf	NA,0.825674	0.000324541	0.000649763
3	chr13:71081683:T:A	71081683	NA,A	NA,T	NA,1	NA,-inf	NA,inf	NA,0.765027	0.000324344	0.000649271
3	chr13:70653956:C:T	70653956	NA,T	NA,C	NA,1	NA,inf	NA,inf	NA,1.02056	0.00032427	0.000649596
3	chr13:70757310:A:G	70757310	NA,G	NA,A	NA,1	NA,-inf	NA,inf	NA,0.747899	0.000323968	0.000648552
3	chr13:70987988:C:T	70987988	T,T	C,C	1,1	-inf,-inf	inf,inf	0.00707518,1.70661	0.000323649	0.000647782
3	chr13:70955693:C:A	70955693	A,A	C,C	1,1	-inf,-inf	inf,inf	0.221432,1.65845	0.000323543	0.000647536
3	chr13:70434618:G:A	70434618	NA,A	NA,G	NA,1	NA,-inf	NA,inf	NA,0.725449	0.000323175	0.000647247
3	chr13:70954348:C:T	70954348	T,T	C,C	1,1	-inf,-inf	inf,inf	0.20539,1.66829	0.000323133	0.000646719
3	chr13:71041038:A:G	71041038	NA,G	NA,A	NA,1	NA,inf	NA,inf	NA,0.740705	0.000322636	0.000645759
3	chr13:70710672:G:T	70710672	T,T	G,G	1,1	-inf,inf	inf,inf	0.839426,0.8185	0.000322631	0.000645509
3	chr13:70654727:C:A	70654727	NA,A	NA,C	NA,1	NA,inf	NA,inf	NA,1.01671	0.00032258	0.00064621
3	chr13:71104291:T:G	71104291	NA,G	NA,T	NA,1	NA,inf	NA,inf	NA,0.747317	0.000322135	0.000644844
3	chr13:70202575:T:C	70202575	C,NA	T,NA	1,NA	inf,NA	inf,NA	1.01791,NA	0.000321783	0.000644249
3	chr13:70726305:A:T	70726305	T,T	A,A	1,1	-inf,-inf	inf,inf	1.31305,0.176277	0.000320747	0.000641675
3	chr13:70655942:C:T	70655942	NA,T	NA,C	NA,1	NA,inf	NA,inf	NA,1.01229	0.000320632	0.000642307
3	chr13:70954334:G:A	70954334	A,A	G,G	1,1	-inf,-inf	inf,inf	0.212237,1.6594	0.000320605	0.000641659
3	chr13:70224222:T:C	70224222	C,C	T,T	1,1	inf,-inf	inf,inf	1.524,0.234327	0.000320429	0.000641308
3	chr13:71100539:C:T	71100539	NA,T	NA,C	NA,1	NA,inf	NA,inf	NA,0.762818	0.000320314	0.000641242
3	chr13:70378389:C:A	70378389	NA,A	NA,C	NA,1	NA,inf	NA,inf	NA,0.747696	0.000320151	0.00064088
3	chr13:70921240:A:T	70921240	NA,T	NA,A	NA,1	NA,inf	NA,inf	NA,0.712831	0.000319781	0.000640129
3	chr13:70740006:T:A	70740006	NA,A	NA,T	NA,1	NA,-inf	NA,inf	NA,0.850031	0.000319496	0.000639636
3	chr13:70789787:G:C	70789787	NA,C	NA,G	NA,1	NA,-inf	NA,inf	NA,0.753598	0.00031948	0.000639577
3	chr13:70509522:G:A	70509522	NA,A	NA,G	NA,1	NA,inf	NA,inf	NA,0.6756	0.000319394	0.000639343
3	chr13:70955960:G:A	70955960	A,A	G,G	1,1	-inf,-inf	inf,inf	0.220939,1.65192	0.000319196	0.00063884
3	chr13:70737083:C:A	70737083	NA,A	NA,C	NA,1	NA,-inf	NA,inf	NA,0.849366	0.000319115	0.000638872
3	chr13:71026306:A:G	71026306	G,G	A,A	1,1	-inf,inf	inf,inf	0.995307,0.895062	0.000319083	0.000638563
3	chr13:70380932:G:A	70380932	NA,A	NA,G	NA,1	NA,inf	NA,inf	NA,0.701583	0.000318958	0.000638471
3	chr13:70955956:A:C	70955956	C,C	A,A	1,1	-inf,-inf	inf,inf	0.219277,1.65227	0.000318767	0.00063798
3	chr13:70954089:CAGCTACTT:C	70954089	C,C	CAGCTACTT,CAGCTACTT	1,1	-inf,-inf	inf,inf	0.188825,1.66347	0.000318606	0.000637653
3	chr13:70724411:A:G	70724411	G,NA	A,NA	1,NA	-inf,NA	inf,NA	0.777443,NA	0.00031812	0.000636575
3	chr13:70328271:A:G	70328271	NA,G	NA,A	NA,1	NA,-inf	NA,inf	NA,0.721143	0.000318013	0.000636608
3	chr13:70225649:T:C	70225649	C,C	T,T	1,1	inf,-inf	inf,inf	1.63193,0.0604291	0.000317825	0.000636196
3	chr13:70211361:C:G	70211361	NA,G	NA,C	NA,1	NA,-inf	NA,inf	NA,0.726121	0.000317786	0.0006361
3	chr13:70955050:A:T	70955050	T,T	A,A	1,1	-inf,-inf	inf,inf	0.21767,1.65038	0.00031734	0.000635125
3	chr13:70553190:G:C	70553190	C,C	G,G	1,1	inf,inf	inf,inf	0.881413,0.241634	0.000317049	0.00063409
3	chr13:70558170:T:C	70558170	NA,C	NA,T	NA,1	NA,-inf	NA,inf	NA,0.65791	0.000316241	0.000633003
3	chr13:71106530:G:A	71106530	NA,A	NA,G	NA,1	NA,inf	NA,inf	NA,0.740935	0.000316158	0.000632866
3	chr13:71080139:C:G	71080139	NA,G	NA,C	NA,1	NA,inf	NA,inf	NA,0.747467	0.000315832	0.000632275
3	chr13:70740898:T:C	70740898	NA,C	NA,T	NA,1	NA,-inf	NA,inf	NA,0.743411	0.000315823	0.000632259
3	chr13:70954961:C:T	70954961	T,T	C,C	1,1	-inf,-inf	inf,inf	0.211047,1.65172	0.000315526	0.000631496
3	chr13:70954811:A:G	70954811	NA,G	NA,A	NA,1	NA,-inf	NA,inf	NA,0.743332	0.000314933	0.000630466
3	chr13:70301494:C:G	70301494	NA,G	NA,C	NA,1	NA,-inf	NA,inf	NA,0.746693	0.000314451	0.000629494
3	chr13:70352448:A:G	70352448	NA,G	NA,A	NA,1	NA,-inf	NA,inf	NA,0.748686	0.000314273	0.000629181
3	chr13:70652111:C:T	70652111	NA,T	NA,C	NA,1	NA,inf	NA,inf	NA,0.995964	0.000313679	0.000628373
3	chr13:70653334:G:A	70653334	NA,A	NA,G	NA,1	NA,inf	NA,inf	NA,0.990965	0.000313159	0.000627321
3	chr13:70779683:A:G	70779683	NA,G	NA,A	NA,1	NA,-inf	NA,inf	NA,0.721945	0.000312847	0.00062628
3	chr13:70929051:C:T	70929051	NA,T	NA,C	NA,1	NA,-inf	NA,inf	NA,0.736569	0.000312114	0.000624762
3	chr13:70618230:C:T	70618230	T,NA	C,NA	1,NA	inf,NA	inf,NA	1.24374,NA	0.000311837	0.000624767
3	chr13:71001551:G:A	71001551	NA,A	NA,G	NA,1	NA,inf	NA,inf	NA,0.701162	0.000311711	0.000623974
3	chr13:70740268:A:G	70740268	NA,G	NA,A	NA,1	NA,-inf	NA,inf	NA,0.832964	0.000311563	0.000623756
3	chr13:71000360:C:T	71000360	T,T	C,C	1,1	inf,inf	inf,inf	0.162839,1.61552	0.000311491	0.000623403
3	chr13:70338553:C:G	70338553	NA,G	NA,C	NA,1	NA,inf	NA,inf	NA,0.729166	0.000311362	0.000623294
3	chr13:70956516:T:C	70956516	NA,C	NA,T	NA,1	NA,-inf	NA,inf	NA,0.74338	0.000310927	0.000622498
3	chr13:70955080:G:A	70955080	A,A	G,G	1,1	-inf,-inf	inf,inf	0.212725,1.64173	0.000310537	0.000621513
3	chr13:71089504:C:T	71089504	NA,T	NA,C	NA,1	NA,-inf	NA,inf	NA,0.73598	0.000310522	0.000621606
3	chr13:70651383:G:A	70651383	A,NA	G,NA	1,NA	inf,NA	inf,NA	1.25463,NA	0.000310301	0.000621722
3	chr13:70739587:GTTTCT:G	70739587	NA,G	NA,GTTTCT	NA,1	NA,-inf	NA,inf	NA,0.829972	0.000310258	0.000621142
3	chr13:70748193:G:A	70748193	NA,A	NA,G	NA,1	NA,-inf	NA,inf	NA,0.733668	0.000309893	0.000620411
3	chr13:70955762:C:A	70955762	A,A	C,C	1,1	-inf,-inf	inf,inf	0.233785,1.62693	0.00030978	0.000619997
3	chr13:71099587:A:AT	71099587	NA,AT	NA,A	NA,1	NA,inf	NA,inf	NA,0.714477	0.000309693	0.000619946
3	chr13:70323771:AATTG:A	70323771	NA,A	NA,AATTG	NA,1	NA,-inf	NA,inf	NA,0.697094	0.000308914	0.000618391
3	chr13:70342812:C:T	70342812	NA,T	NA,C	NA,1	NA,inf	NA,inf	NA,0.720887	0.000308194	0.000616953
3	chr13:70411954:T:C	70411954	C,NA	T,NA	1,NA	inf,NA	inf,NA	1.19569,NA	0.000307727	0.000616533
3	chr13:71012751:A:G	71012751	NA,G	NA,A	NA,1	NA,-inf	NA,inf	NA,0.734967	0.000307528	0.000615643
3	chr13:71104416:C:T	71104416	NA,T	NA,C	NA,1	NA,-inf	NA,inf	NA,0.727448	0.000307476	0.000615527
3	chr13:70587399:T:C	70587399	C,C	T,T	1,1	-inf,-inf	inf,inf	3.04045,0.533617	0.000307434	0.000638818
3	chr13:70208357:C:T	70208357	NA,T	NA,C	NA,1	NA,-inf	NA,inf	NA,0.705328	0.000307109	0.000614737
3	chr13:70700281:G:A	70700281	NA,A	NA,G	NA,1	NA,-inf	NA,inf	NA,0.618105	0.00030677	0.000614032
3	chr13:70344181:A:G	70344181	G,NA	A,NA	1,NA	inf,NA	inf,NA	1.24864,NA	0.000306767	0.00061473
3	chr13:70911585:A:G	70911585	NA,G	NA,A	NA,1	NA,-inf	NA,inf	NA,0.735608	0.000306671	0.000613889
3	chr13:70343790:T:C	70343790	C,NA	T,NA	1,NA	inf,NA	inf,NA	1.24771,NA	0.000306563	0.00061432
3	chr13:70705098:G:A	70705098	A,A	G,G	1,1	-inf,-inf	inf,inf	3.62127,1.30451	0.000306497	0.000904388
3	chr13:70967966:A:G	70967966	NA,G	NA,A	NA,1	NA,-inf	NA,inf	NA,0.707712	0.000305966	0.000612511
3	chr13:70389623:T:C	70389623	NA,C	NA,T	NA,1	NA,-inf	NA,inf	NA,0.710006	0.000305872	0.000612307
3	chr13:70652685:T:G	70652685	NA,G	NA,T	NA,1	NA,inf	NA,inf	NA,0.975342	0.000305071	0.000611124
3	chr13:71028675:G:T	71028675	NA,T	NA,G	NA,1	NA,-inf	NA,inf	NA,0.714938	0.000304783	0.000610115
3	chr13:70923293:T:C	70923293	NA,C	NA,T	NA,1	NA,inf	NA,inf	NA,0.682267	0.000304712	0.000609969
3	chr13:70687114:C:T	70687114	T,NA	C,NA	1,NA	inf,NA	inf,NA	1.26811,NA	0.000304108	0.000609371
3	chr13:70705902:G:A	70705902	A,A	G,G	1,1	-inf,inf	inf,inf	1.00329,0.618249	0.000304064	0.0006084
3	chr13:70544756:G:T	70544756	NA,T	NA,G	NA,1	NA,inf	NA,inf	NA,0.770033	0.000304012	0.000608697
3	chr13:71064285:G:A	71064285	NA,A	NA,G	NA,1	NA,-inf	NA,inf	NA,0.718887	0.000304009	0.000608569
3	chr13:71048159:T:C	71048159	C,NA	T,NA	1,NA	-inf,NA	inf,NA	1.01474,NA	0.000303808	0.000608299
3	chr13:71055470:A:T	71055470	NA,T	NA,A	NA,1	NA,inf	NA,inf	NA,0.725695	0.000303587	0.000607764
3	chr13:71148129:T:C	71148129	NA,C	NA,T	NA,1	NA,inf	NA,inf	NA,0.683085	0.000302947	0.000606421
3	chr13:71140638:T:C	71140638	NA,C	NA,T	NA,1	NA,inf	NA,inf	NA,0.706413	0.000302692	0.000605929
3	chr13:70791346:T:A	70791346	A,A	T,T	1,1	-inf,-inf	inf,inf	0.982833,1.0515	0.00030217	0.000604947
3	chr13:70324842:A:G	70324842	NA,G	NA,A	NA,1	NA,-inf	NA,inf	NA,0.682412	0.000302152	0.000604857
3	chr13:70957386:C:T	70957386	NA,T	NA,C	NA,1	NA,-inf	NA,inf	NA,0.714292	0.000301784	0.000604155
3	chr13:70471042:G:A	70471042	NA,A	NA,G	NA,1	NA,inf	NA,inf	NA,0.705614	0.000301645	0.000603847
3	chr13:70399557:A:G	70399557	G,G	A,A	1,1	inf,inf	inf,inf	0.937357,1.3213	0.000301002	0.000603175
3	chr13:70365946:C:T	70365946	NA,T	NA,C	NA,1	NA,inf	NA,inf	NA,0.703762	0.000300964	0.000602466
3	chr13:71007554:T:A	71007554	A,A	T,T	1,1	inf,-inf	inf,inf	0.891703,0.924481	0.000300691	0.000601742
3	chr13:70242907:A:T	70242907	T,NA	A,NA	1,NA	-inf,NA	inf,NA	1.21511,NA	0.000300531	0.000602309
3	chr13:71099631:C:T	71099631	NA,T	NA,C	NA,1	NA,-inf	NA,inf	NA,0.724505	0.00030052	0.000601643
3	chr13:70327713:T:C	70327713	NA,C	NA,T	NA,1	NA,-inf	NA,inf	NA,0.684102	0.000300495	0.000601545
3	chr13:70705055:A:G	70705055	G,NA	A,NA	1,NA	-inf,NA	inf,NA	0.887516,NA	0.00029988	0.000600265
3	chr13:70240615:T:C	70240615	C,NA	T,NA	1,NA	inf,NA	inf,NA	0.976604,NA	0.000299457	0.00059956
3	chr13:70700113:G:T	70700113	NA,T	NA,G	NA,1	NA,-inf	NA,inf	NA,0.603366	0.000299065	0.000598613
3	chr13:71141378:G:A	71141378	NA,A	NA,G	NA,1	NA,inf	NA,inf	NA,0.697133	0.000298408	0.000597354
3	chr13:71139832:A:G	71139832	NA,G	NA,A	NA,1	NA,inf	NA,inf	NA,0.696748	0.000297956	0.000596449
3	chr13:70788183:G:A	70788183	NA,A	NA,G	NA,1	NA,-inf	NA,inf	NA,0.704324	0.000297743	0.000596062
3	chr13:71020287:G:A	71020287	NA,A	NA,G	NA,1	NA,-inf	NA,inf	NA,0.721354	0.000297373	0.000595336
3	chr13:70698749:C:T	70698749	T,T	C,C	1,1	inf,-inf	inf,inf	0.0680422,1.43345	0.000297312	0.000594981
3	chr13:70324923:T:C	70324923	NA,C	NA,T	NA,1	NA,-inf	NA,inf	NA,0.67192	0.000297059	0.000594665
3	chr13:70454570:T:C	70454570	NA,C	NA,T	NA,1	NA,-inf	NA,inf	NA,0.645881	0.000296737	0.000594038
3	chr13:71026298:T:C	71026298	C,C	T,T	1,1	-inf,inf	inf,inf	1.00672,0.835655	0.000296389	0.000593154
3	chr13:70556788:A:G	70556788	G,G	A,A	1,1	inf,inf	inf,inf	0.847945,0.255873	0.000296258	0.000592521
3	chr13:71059548:A:G	71059548	NA,G	NA,A	NA,1	NA,-inf	NA,inf	NA,0.687356	0.00029615	0.000592853
3	chr13:71025418:G:A	71025418	NA,A	NA,G	NA,1	NA,-inf	NA,inf	NA,0.722213	0.00029557	0.000591741
3	chr13:70664180:G:A	70664180	A,A	G,G	1,1	inf,-inf	inf,inf	1.86708,0.207765	0.000295486	0.00059214
3	chr13:71011454:C:T	71011454	NA,T	NA,C	NA,1	NA,-inf	NA,inf	NA,0.716358	0.000295422	0.000591428
3	chr13:70354104:C:G	70354104	NA,G	NA,C	NA,1	NA,-inf	NA,inf	NA,0.734384	0.000295253	0.000591084
3	chr13:70286143:T:G	70286143	G,G	T,T	1,1	inf,inf	inf,inf	1.32242,0.228875	0.000295103	0.000591333
3	chr13:70998584:T:A	70998584	NA,A	NA,T	NA,1	NA,inf	NA,inf	NA,0.717571	0.000295031	0.000590646
3	chr13:70425121:TCTCA:T	70425121	NA,T	NA,TCTCA	NA,1	NA,-inf	NA,inf	NA,0.716543	0.000294394	0.000589367
3	chr13:70953571:T:C	70953571	NA,C	NA,T	NA,1	NA,-inf	NA,inf	NA,0.697499	0.000293883	0.000588341
3	chr13:71022370:T:A	71022370	A,NA	T,NA	1,NA	-inf,NA	inf,NA	1.04912,NA	0.000293695	0.000588138
3	chr13:71019592:A:G	71019592	G,G	A,A	1,1	inf,inf	inf,inf	0.0736892,1.63283	0.000293036	0.000586518
3	chr13:70880048:T:G	70880048	G,NA	T,NA	1,NA	inf,NA	inf,NA	0.853361,NA	0.00029296	0.000586397
3	chr13:71097461:A:T	71097461	NA,T	NA,A	NA,1	NA,inf	NA,inf	NA,0.667068	0.000292361	0.000585241
3	chr13:70956112:G:A	70956112	A,A	G,G	1,1	-inf,-inf	inf,inf	0.204405,1.61156	0.000291375	0.00058317
3	chr13:71016618:C:T	71016618	T,T	C,C	1,1	inf,-inf	inf,inf	0.40821,1.54855	0.000291337	0.000583286
3	chr13:70299264:A:C	70299264	NA,C	NA,A	NA,1	NA,-inf	NA,inf	NA,0.725517	0.000291304	0.000583175
3	chr13:70646495:G:A	70646495	NA,A	NA,G	NA,1	NA,inf	NA,inf	NA,0.881938	0.000291182	0.000583226
3	chr13:70660175:A:G	70660175	NA,G	NA,A	NA,1	NA,inf	NA,inf	NA,0.94028	0.000291148	0.000583226
3	chr13:70429198:C:T	70429198	NA,T	NA,C	NA,1	NA,inf	NA,inf	NA,0.693004	0.000291036	0.000582643
3	chr13:71015706:A:G	71015706	G,G	A,A	1,1	-inf,inf	inf,inf	0.0939495,1.69376	0.000290942	0.000582435
3	chr13:70913081:T:C	70913081	NA,C	NA,T	NA,1	NA,inf	NA,inf	NA,0.67436	0.000290765	0.000582102
3	chr13:70764250:A:C	70764250	NA,C	NA,A	NA,1	NA,-inf	NA,inf	NA,0.698596	0.000290597	0.00058178
3	chr13:71015824:C:T	71015824	T,T	C,C	1,1	inf,-inf	inf,inf	0.418139,1.54002	0.000290455	0.000581522
3	chr13:70781325:TA:T	70781325	NA,T	NA,TA	NA,1	NA,-inf	NA,inf	NA,0.710561	0.000290147	0.000580887
3	chr13:70410151:G:A	70410151	A,NA	G,NA	1,NA	inf,NA	inf,NA	1.15882,NA	0.00028992	0.000580851
3	chr13:70195135:G:A	70195135	A,NA	G,NA	1,NA	inf,NA	inf,NA	0.958534,NA	0.000289772	0.000580169
3	chr13:71016447:A:T	71016447	T,T	A,A	1,1	inf,-inf	inf,inf	0.424307,1.53357	0.000289345	0.000579299
3	chr13:70698616:T:C	70698616	C,C	T,T	1,1	-inf,inf	inf,inf	0.00940045,1.29969	0.000289245	0.000578781
3	chr13:70739856:A:T	70739856	NA,T	NA,A	NA,1	NA,inf	NA,inf	NA,0.596022	0.000288948	0.000578312
3	chr13:70954007:T:C	70954007	C,C	T,T	1,1	-inf,-inf	inf,inf	0.215035,1.60206	0.000288846	0.000578109
3	chr13:70993229:G:C	70993229	NA,C	NA,G	NA,1	NA,-inf	NA,inf	NA,0.694467	0.00028867	0.000577897
3	chr13:70732356:G:T	70732356	T,NA	G,NA	1,NA	-inf,NA	inf,NA	0.729696,NA	0.000288355	0.000577034
3	chr13:70333119:G:A	70333119	NA,A	NA,G	NA,1	NA,-inf	NA,inf	NA,0.716851	0.000288189	0.000576934
3	chr13:70667194:G:A	70667194	NA,A	NA,G	NA,1	NA,inf	NA,inf	NA,0.932468	0.000288178	0.000577273
3	chr13:71042970:G:A	71042970	NA,A	NA,G	NA,1	NA,-inf	NA,inf	NA,0.675418	0.000288044	0.000576625
3	chr13:70796040:A:C	70796040	NA,C	NA,A	NA,1	NA,-inf	NA,inf	NA,0.704728	0.000287785	0.00057616
3	chr13:70911346:T:C	70911346	NA,C	NA,T	NA,1	NA,inf	NA,inf	NA,0.622835	0.000287657	0.000575794
3	chr13:70193979:A:C	70193979	C,NA	A,NA	1,NA	inf,NA	inf,NA	0.953573,NA	0.000287597	0.000575813
3	chr13:71145032:A:G	71145032	NA,G	NA,A	NA,1	NA,inf	NA,inf	NA,0.672531	0.000287576	0.000575676
3	chr13:71085346:C:T	71085346	NA,T	NA,C	NA,1	NA,inf	NA,inf	NA,0.657116	0.000287513	0.000575555
3	chr13:70802488:G:A	70802488	NA,A	NA,G	NA,1	NA,-inf	NA,inf	NA,0.701398	0.000287161	0.000574907
3	chr13:71016138:G:A	71016138	A,A	G,G	1,1	inf,-inf	inf,inf	0.419742,1.53229	0.000287064	0.000574733
3	chr13:70700508:T:A	70700508	NA,A	NA,T	NA,1	NA,-inf	NA,inf	NA,0.577369	0.000286889	0.000574248
3	chr13:71143125:T:C	71143125	NA,C	NA,T	NA,1	NA,-inf	NA,inf	NA,0.682115	0.000286617	0.000573799
3	chr13:71053975:G:T	71053975	NA,T	NA,G	NA,1	NA,-inf	NA,inf	NA,0.679871	0.000286455	0.000573436
3	chr13:70214284:T:C	70214284	NA,C	NA,T	NA,1	NA,-inf	NA,inf	NA,0.694589	0.000285985	0.00057251
3	chr13:71100631:G:A	71100631	NA,A	NA,G	NA,1	NA,inf	NA,inf	NA,0.668474	0.000285489	0.000571487
3	chr13:70502984:A:T	70502984	NA,T	NA,A	NA,1	NA,-inf	NA,inf	NA,0.683379	0.000285271	0.000571231
3	chr13:71138976:C:T	71138976	NA,T	NA,C	NA,1	NA,inf	NA,inf	NA,0.665478	0.000284378	0.000569274
3	chr13:71123736:T:C	71123736	NA,C	NA,T	NA,1	NA,inf	NA,inf	NA,0.66577	0.000284233	0.000568986
3	chr13:71051737:C:A	71051737	NA,A	NA,C	NA,1	NA,-inf	NA,inf	NA,0.666657	0.000284133	0.000568799
3	chr13:70392678:C:T	70392678	NA,T	NA,C	NA,1	NA,inf	NA,inf	NA,0.663962	0.000283941	0.00056844
3	chr13:70801622:A:C	70801622	NA,C	NA,A	NA,1	NA,-inf	NA,inf	NA,0.660666	0.000283855	0.000568255
3	chr13:70790810:T:C	70790810	NA,C	NA,T	NA,1	NA,-inf	NA,inf	NA,0.695062	0.000283689	0.000567959
3	chr13:70434185:C:T	70434185	T,NA	C,NA	1,NA	-inf,NA	inf,NA	0.867056,NA	0.000283658	0.00056781
3	chr13:71027376:C:T	71027376	T,T	C,C	1,1	-inf,inf	inf,inf	0.881019,0.954866	0.000283375	0.00056713
3	chr13:71017332:G:A	71017332	NA,A	NA,G	NA,1	NA,-inf	NA,inf	NA,0.671969	0.00028318	0.000566902
3	chr13:70630691:T:C	70630691	NA,C	NA,T	NA,1	NA,inf	NA,inf	NA,0.908431	0.000282564	0.000566004
3	chr13:70788251:G:A	70788251	NA,A	NA,G	NA,1	NA,-inf	NA,inf	NA,0.69208	0.000282472	0.000565523
3	chr13:70794961:A:C	70794961	NA,C	NA,A	NA,1	NA,-inf	NA,inf	NA,0.656765	0.000282348	0.000565238
3	chr13:71119917:A:G	71119917	NA,G	NA,A	NA,1	NA,inf	NA,inf	NA,0.660326	0.000281967	0.000564449
3	chr13:71116114:A:G	71116114	G,NA	A,NA	1,NA	inf,NA	inf,NA	0.872345,NA	0.000281779	0.000564071
3	chr13:71161580:C:T	71161580	NA,T	NA,C	NA,1	NA,-inf	NA,inf	NA,0.651565	0.000281275	0.000563092
3	chr13:71114443:C:T	71114443	NA,T	NA,C	NA,1	NA,inf	NA,inf	NA,0.657448	0.00028085	0.000562214
3	chr13:71015991:A:G	71015991	G,G	A,A	1,1	inf,-inf	inf,inf	0.420692,1.51932	0.000280736	0.000562066
3	chr13:71040581:C:T	71040581	T,T	C,C	1,1	inf,inf	inf,inf	0.179299,1.61285	0.000280651	0.000561763
3	chr13:70955450:A:C	70955450	NA,C	NA,A	NA,1	NA,inf	NA,inf	NA,0.651067	0.00028007	0.000560657
3	chr13:70717177:T:C	70717177	C,C	T,T	1,1	inf,inf	inf,inf	1.63804,0.129708	0.000280001	0.000560662
3	chr13:70956278:G:A	70956278	NA,A	NA,G	NA,1	NA,-inf	NA,inf	NA,0.670349	0.000279551	0.000559686
3	chr13:70426036:C:T	70426036	NA,T	NA,C	NA,1	NA,-inf	NA,inf	NA,0.621657	0.000279485	0.000559472
3	chr13:71092066:T:G	71092066	NA,G	NA,T	NA,1	NA,-inf	NA,inf	NA,0.66271	0.000279417	0.000559348
3	chr13:71093283:T:C	71093283	NA,C	NA,T	NA,1	NA,-inf	NA,inf	NA,0.664022	0.000279094	0.000558705
3	chr13:71101954:C:A	71101954	NA,A	NA,C	NA,1	NA,inf	NA,inf	NA,0.633499	0.00027908	0.000558685
3	chr13:70340029:C:T	70340029	NA,T	NA,C	NA,1	NA,-inf	NA,inf	NA,0.696363	0.000278858	0.000558265
3	chr13:71010186:G:T	71010186	NA,T	NA,G	NA,1	NA,-inf	NA,inf	NA,0.635287	0.000278404	0.00055733
3	chr13:71143108:A:G	71143108	NA,G	NA,A	NA,1	NA,inf	NA,inf	NA,0.650138	0.000278082	0.000556672
3	chr13:71085076:A:G	71085076	NA,G	NA,A	NA,1	NA,-inf	NA,inf	NA,0.659355	0.000278065	0.000556643
3	chr13:70559916:C:T	70559916	NA,T	NA,C	NA,1	NA,inf	NA,inf	NA,0.557335	0.000277995	0.000556422
3	chr13:71035157:C:T	71035157	NA,T	NA,C	NA,1	NA,-inf	NA,inf	NA,0.666073	0.000277995	0.000556512
3	chr13:70558849:G:A	70558849	A,A	G,G	1,1	inf,inf	inf,inf	0.878918,0.0677124	0.000276737	0.000553481
3	chr13:70961373:G:T	70961373	NA,T	NA,G	NA,1	NA,-inf	NA,inf	NA,0.667594	0.000276434	0.000553441
3	chr13:71013614:C:T	71013614	NA,T	NA,C	NA,1	NA,inf	NA,inf	NA,0.647079	0.000276391	0.000553283
3	chr13:70490582:C:T	70490582	NA,T	NA,C	NA,1	NA,-inf	NA,inf	NA,0.661416	0.000276242	0.00055315
3	chr13:70872554:G:T	70872554	NA,T	NA,G	NA,1	NA,-inf	NA,inf	NA,0.652204	0.000276175	0.000552876
3	chr13:70567577:C:G	70567577	NA,G	NA,C	NA,1	NA,-inf	NA,inf	NA,0.550146	0.00027547	0.000551396
3	chr13:71123557:C:G	71123557	NA,G	NA,C	NA,1	NA,inf	NA,inf	NA,0.644201	0.000275251	0.000551007
3	chr13:70947976:A:G	70947976	NA,G	NA,A	NA,1	NA,inf	NA,inf	NA,0.633189	0.000275011	0.000550538
3	chr13:70728374:C:G	70728374	NA,G	NA,C	NA,1	NA,inf	NA,inf	NA,0.656779	0.000274885	0.000550306
3	chr13:70954543:A:G	70954543	NA,G	NA,A	NA,1	NA,-inf	NA,inf	NA,0.649125	0.000274585	0.000549708
3	chr13:71073551:A:T	71073551	NA,T	NA,A	NA,1	NA,-inf	NA,inf	NA,0.650993	0.00027423	0.000548968
3	chr13:70787048:T:G	70787048	NA,G	NA,T	NA,1	NA,-inf	NA,inf	NA,0.639473	0.000274166	0.000548867
3	chr13:70262963:T:C	70262963	NA,C	NA,T	NA,1	NA,-inf	NA,inf	NA,0.644992	0.000273617	0.000547751
3	chr13:70343134:T:C	70343134	NA,C	NA,T	NA,1	NA,-inf	NA,inf	NA,0.583759	0.000273156	0.000546779
3	chr13:70422467:T:C	70422467	NA,C	NA,T	NA,1	NA,inf	NA,inf	NA,0.634943	0.000272535	0.000545605
3	chr13:71144681:C:T	71144681	NA,T	NA,C	NA,1	NA,-inf	NA,inf	NA,0.637745	0.000272432	0.00054538
3	chr13:71077393:G:A	71077393	NA,A	NA,G	NA,1	NA,-inf	NA,inf	NA,0.645421	0.000271867	0.000544252
3	chr13:70352042:G:A	70352042	NA,A	NA,G	NA,1	NA,inf	NA,inf	NA,0.610456	0.000271514	0.000543531
3	chr13:71133724:T:A	71133724	NA,A	NA,T	NA,1	NA,inf	NA,inf	NA,0.634305	0.000271184	0.000542868
3	chr13:70340232:G:A	70340232	NA,A	NA,G	NA,1	NA,-inf	NA,inf	NA,0.677061	0.000271176	0.000542888
3	chr13:70534745:A:G	70534745	G,G	A,A	1,1	-inf,inf	inf,inf	0.584821,0.0964999	0.000271043	0.000542314
3	chr13:70350980:T:C	70350980	NA,C	NA,T	NA,1	NA,inf	NA,inf	NA,0.609145	0.000270974	0.00054245
3	chr13:70551989:T:C	70551989	C,C	T,T	1,1	inf,inf	inf,inf	0.837695,0.185987	0.000270563	0.000541139
3	chr13:70759984:G:A	70759984	NA,A	NA,G	NA,1	NA,-inf	NA,inf	NA,0.627303	0.000269841	0.000540207
3	chr13:71139492:C:T	71139492	NA,T	NA,C	NA,1	NA,-inf	NA,inf	NA,0.628495	0.00026893	0.000538372
3	chr13:70780077:G:A	70780077	NA,A	NA,G	NA,1	NA,-inf	NA,inf	NA,0.62259	0.000268467	0.000537452
3	chr13:71019206:C:A	71019206	NA,A	NA,C	NA,1	NA,-inf	NA,inf	NA,0.615435	0.00026843	0.000537378
3	chr13:71002788:C:T	71002788	NA,T	NA,C	NA,1	NA,-inf	NA,inf	NA,0.610947	0.000268308	0.000537122
3	chr13:70962324:A:G	70962324	NA,G	NA,A	NA,1	NA,-inf	NA,inf	NA,0.636877	0.000268087	0.000536683
3	chr13:70490283:A:T	70490283	NA,T	NA,A	NA,1	NA,-inf	NA,inf	NA,0.641969	0.000268082	0.00053681
3	chr13:70786026:T:G	70786026	G,G	T,T	1,1	-inf,-inf	inf,inf	1.00243,0.952137	0.00026801	0.000536558
3	chr13:70490494:C:T	70490494	NA,T	NA,C	NA,1	NA,-inf	NA,inf	NA,0.640678	0.000267948	0.000536541
3	chr13:70562406:A:G	70562406	NA,G	NA,A	NA,1	NA,inf	NA,inf	NA,0.534227	0.000267942	0.000536306
3	chr13:70696848:CCTAA:C	70696848	C,NA	CCTAA,NA	1,NA	inf,NA	inf,NA	1.16411,NA	0.000267844	0.000536641
3	chr13:70563952:A:T	70563952	NA,T	NA,A	NA,1	NA,inf	NA,inf	NA,0.533616	0.000267688	0.000535796
3	chr13:70540900:A:G	70540900	NA,G	NA,A	NA,1	NA,-inf	NA,inf	NA,0.576411	0.000267621	0.000535688
3	chr13:70626590:G:A	70626590	NA,A	NA,G	NA,1	NA,inf	NA,inf	NA,0.863769	0.000267364	0.000535546
3	chr13:71130658:G:A	71130658	NA,A	NA,G	NA,1	NA,-inf	NA,inf	NA,0.635292	0.000267298	0.000535126
3	chr13:70646545:A:T	70646545	T,NA	A,NA	1,NA	inf,NA	inf,NA	1.13878,NA	0.000267152	0.000535214
3	chr13:70800704:G:T	70800704	NA,T	NA,G	NA,1	NA,-inf	NA,inf	NA,0.616494	0.000266054	0.000532622
3	chr13:71044872:T:C	71044872	NA,C	NA,T	NA,1	NA,-inf	NA,inf	NA,0.630818	0.000265867	0.00053223
3	chr13:70262764:A:AT	70262764	AT,NA	A,NA	1,NA	inf,NA	inf,NA	0.837881,NA	0.000265455	0.000531429
3	chr13:71158062:C:T	71158062	NA,T	NA,C	NA,1	NA,inf	NA,inf	NA,0.6205	0.000264675	0.00052983
3	chr13:70735920:A:G	70735920	NA,G	NA,A	NA,1	NA,inf	NA,inf	NA,0.630321	0.000264566	0.000529652
3	chr13:70855651:C:A	70855651	NA,A	NA,C	NA,1	NA,-inf	NA,inf	NA,0.614658	0.000264404	0.000529327
3	chr13:71139485:G:A	71139485	NA,A	NA,G	NA,1	NA,inf	NA,inf	NA,0.616819	0.000264328	0.000529144
3	chr13:70565000:G:A	70565000	NA,A	NA,G	NA,1	NA,inf	NA,inf	NA,0.524873	0.000264029	0.000528476
3	chr13:70963550:C:T	70963550	NA,T	NA,C	NA,1	NA,-inf	NA,inf	NA,0.601301	0.000263588	0.000527685
3	chr13:70917669:T:C	70917669	NA,C	NA,T	NA,1	NA,inf	NA,inf	NA,0.603576	0.00026344	0.000527405
3	chr13:70835546:G:A	70835546	NA,A	NA,G	NA,1	NA,inf	NA,inf	NA,0.578392	0.000263273	0.000527
3	chr13:71158177:T:C	71158177	NA,C	NA,T	NA,1	NA,-inf	NA,inf	NA,0.607531	0.000262935	0.000526371
3	chr13:70563986:A:G	70563986	NA,G	NA,A	NA,1	NA,inf	NA,inf	NA,0.521952	0.00026292	0.000526255
3	chr13:71034543:A:G	71034543	G,G	A,A	1,1	inf,inf	inf,inf	1.71673,0.176178	0.000262548	0.000525947
3	chr13:71119849:C:T	71119849	NA,T	NA,C	NA,1	NA,inf	NA,inf	NA,0.608622	0.000262254	0.000524989
3	chr13:70701713:C:T	70701713	NA,T	NA,C	NA,1	NA,-inf	NA,inf	NA,0.594038	0.000261325	0.000523152
3	chr13:70776693:C:A	70776693	NA,A	NA,C	NA,1	NA,-inf	NA,inf	NA,0.604051	0.000261302	0.000523111
3	chr13:70367597:G:A	70367597	A,NA	G,NA	1,NA	inf,NA	inf,NA	0.975548,NA	0.000261099	0.000522873
3	chr13:71088950:T:C	71088950	NA,C	NA,T	NA,1	NA,-inf	NA,inf	NA,0.619872	0.000260942	0.000522405
3	chr13:70455412:G:A	70455412	NA,A	NA,G	NA,1	NA,inf	NA,inf	NA,0.622712	0.000260789	0.000522128
3	chr13:71090678:C:T	71090678	NA,T	NA,C	NA,1	NA,-inf	NA,inf	NA,0.615652	0.000260759	0.000522005
3	chr13:71031714:C:A	71031714	NA,A	NA,C	NA,1	NA,-inf	NA,inf	NA,0.613875	0.000260499	0.000521498
3	chr13:70987075:C:T	70987075	T,NA	C,NA	1,NA	inf,NA	inf,NA	0.862428,NA	0.000259711	0.000519929
3	chr13:70912185:A:C	70912185	NA,C	NA,A	NA,1	NA,inf	NA,inf	NA,0.574735	0.000259692	0.00051986
3	chr13:71088011:G:A	71088011	NA,A	NA,G	NA,1	NA,inf	NA,inf	NA,0.573485	0.000259461	0.000519381
3	chr13:71106036:A:C	71106036	NA,C	NA,A	NA,1	NA,inf	NA,inf	NA,0.603601	0.000258961	0.000518389
3	chr13:70412411:C:G	70412411	NA,G	NA,C	NA,1	NA,inf	NA,inf	NA,0.557692	0.000258871	0.00051822
3	chr13:71103513:G:A	71103513	NA,A	NA,G	NA,1	NA,inf	NA,inf	NA,0.602715	0.000258783	0.000518047
3	chr13:70521654:G:C	70521654	C,NA	G,NA	1,NA	inf,NA	inf,NA	0.779472,NA	0.000258029	0.000516494
3	chr13:70591958:A:C	70591958	NA,C	NA,A	NA,1	NA,-inf	NA,inf	NA,0.53124	0.000257824	0.000516071
3	chr13:70916265:A:G	70916265	NA,G	NA,A	NA,1	NA,inf	NA,inf	NA,0.56941	0.000257672	0.000515818
3	chr13:71130403:C:G	71130403	NA,G	NA,C	NA,1	NA,-inf	NA,inf	NA,0.59952	0.000257527	0.000515546
3	chr13:71135944:C:T	71135944	NA,T	NA,C	NA,1	NA,-inf	NA,inf	NA,0.583684	0.000257409	0.000515329
3	chr13:70540282:C:T	70540282	NA,T	NA,C	NA,1	NA,-inf	NA,inf	NA,0.660344	0.000257355	0.000515316
3	chr13:70726031:G:A	70726031	A,NA	G,NA	1,NA	inf,NA	inf,NA	0.691215,NA	0.000256545	0.000513461
3	chr13:70322865:C:T	70322865	NA,T	NA,C	NA,1	NA,-inf	NA,inf	NA,0.540191	0.000256194	0.000512895
3	chr13:70339975:A:G	70339975	G,NA	A,NA	1,NA	-inf,NA	inf,NA	0.921499,NA	0.000256133	0.000512864
3	chr13:70801486:C:T	70801486	T,T	C,C	1,1	-inf,-inf	inf,inf	1.42205,0.665794	0.000255809	0.00051249
3	chr13:70550864:T:A	70550864	A,NA	T,NA	1,NA	inf,NA	inf,NA	1.18582,NA	0.000255713	0.000512457
3	chr13:70827080:A:T	70827080	NA,T	NA,A	NA,1	NA,inf	NA,inf	NA,0.559209	0.000255205	0.000510883
3	chr13:70820265:A:G	70820265	NA,G	NA,A	NA,1	NA,inf	NA,inf	NA,0.546794	0.000254635	0.000509704
3	chr13:70999865:C:A	70999865	A,NA	C,NA	1,NA	-inf,NA	inf,NA	0.94043,NA	0.000254387	0.000509398
3	chr13:70494598:C:T	70494598	NA,T	NA,C	NA,1	NA,-inf	NA,inf	NA,0.605002	0.000254326	0.000509262
3	chr13:71138074:T:C	71138074	NA,C	NA,T	NA,1	NA,-inf	NA,inf	NA,0.590412	0.000254243	0.000508974
3	chr13:71030921:C:T	71030921	NA,T	NA,C	NA,1	NA,-inf	NA,inf	NA,0.604215	0.000254181	0.000508872
3	chr13:70212961:T:C	70212961	C,NA	T,NA	1,NA	inf,NA	inf,NA	0.738518,NA	0.000254171	0.000508726
3	chr13:70698149:G:A	70698149	NA,A	NA,G	NA,1	NA,inf	NA,inf	NA,0.433447	0.000253683	0.000507719
3	chr13:70914749:G:A	70914749	NA,A	NA,G	NA,1	NA,-inf	NA,inf	NA,0.563454	0.00025357	0.000507617
3	chr13:71103313:T:C	71103313	NA,C	NA,T	NA,1	NA,-inf	NA,inf	NA,0.589704	0.000253499	0.000507481
3	chr13:70354169:C:T	70354169	NA,T	NA,C	NA,1	NA,-inf	NA,inf	NA,0.563566	0.000253221	0.000506911
3	chr13:70702392:A:T	70702392	T,T	A,A	1,1	-inf,inf	inf,inf	2.47159,0.703206	0.000253077	0.000514927
3	chr13:70870599:A:G	70870599	G,NA	A,NA	1,NA	-inf,NA	inf,NA	0.879008,NA	0.000252814	0.00050616
3	chr13:71022017:A:G	71022017	NA,G	NA,A	NA,1	NA,-inf	NA,inf	NA,0.574548	0.000252735	0.000505962
3	chr13:70787768:C:T	70787768	NA,T	NA,C	NA,1	NA,inf	NA,inf	NA,0.578795	0.000252596	0.000505684
3	chr13:71072156:C:T	71072156	NA,T	NA,C	NA,1	NA,inf	NA,inf	NA,0.58502	0.000252473	0.000505417
3	chr13:70743479:A:G	70743479	NA,G	NA,A	NA,1	NA,-inf	NA,inf	NA,0.644038	0.000252399	0.000505304
3	chr13:70265908:T:G	70265908	NA,G	NA,T	NA,1	NA,inf	NA,inf	NA,0.566938	0.000252238	0.000504945
3	chr13:70804764:T:C	70804764	NA,C	NA,T	NA,1	NA,-inf	NA,inf	NA,0.598701	0.000252233	0.000504983
3	chr13:71099236:G:A	71099236	NA,A	NA,G	NA,1	NA,inf	NA,inf	NA,0.578624	0.000251037	0.000502481
3	chr13:70190607:T:C	70190607	C,C	T,T	1,1	inf,inf	inf,inf	1.0217,1.2261	0.000250895	0.000503068
3	chr13:71025903:C:T	71025903	T,T	C,C	1,1	-inf,inf	inf,inf	1.02962,0.693445	0.000250761	0.000501841
3	chr13:70318897:C:T	70318897	NA,T	NA,C	NA,1	NA,-inf	NA,inf	NA,0.58907	0.000250548	0.000501586
3	chr13:70241127:T:C	70241127	NA,C	NA,T	NA,1	NA,-inf	NA,inf	NA,0.636977	0.000250289	0.000501089
3	chr13:71009024:A:G	71009024	NA,G	NA,A	NA,1	NA,-inf	NA,inf	NA,0.562458	0.000250061	0.000500599
3	chr13:70429636:C:G	70429636	NA,G	NA,C	NA,1	NA,-inf	NA,inf	NA,0.551885	0.000249959	0.00050041
3	chr13:70739706:T:C	70739706	NA,C	NA,T	NA,1	NA,-inf	NA,inf	NA,0.557159	0.000249705	0.000499896
3	chr13:71110182:A:G	71110182	NA,G	NA,A	NA,1	NA,inf	NA,inf	NA,0.576304	0.000248983	0.000498419
3	chr13:70442334:G:A	70442334	NA,A	NA,G	NA,1	NA,-inf	NA,inf	NA,0.476727	0.000248973	0.000498355
3	chr13:70797236:G:A	70797236	NA,A	NA,G	NA,1	NA,inf	NA,inf	NA,0.57153	0.000248907	0.000498287
3	chr13:70525719:C:T	70525719	T,T	C,C	1,1	-inf,inf	inf,inf	1.00687,0.56735	0.000248777	0.000497855
3	chr13:70985472:C:G	70985472	NA,G	NA,C	NA,1	NA,inf	NA,inf	NA,0.575782	0.000248705	0.00049787
3	chr13:70641266:G:A	70641266	NA,A	NA,G	NA,1	NA,-inf	NA,inf	NA,0.502583	0.00024855	0.000497554
3	chr13:71005191:G:A	71005191	NA,A	NA,G	NA,1	NA,-inf	NA,inf	NA,0.559057	0.000248537	0.000497549
3	chr13:70573547:T:C	70573547	NA,C	NA,T	NA,1	NA,inf	NA,inf	NA,0.557364	0.000248364	0.000497194
3	chr13:70635975:A:T	70635975	NA,T	NA,A	NA,1	NA,inf	NA,inf	NA,0.807321	0.000248218	0.000497184
3	chr13:70291872:T:C	70291872	C,C	T,T	1,1	inf,-inf	inf,inf	0.0845924,1.56916	0.000248183	0.000496762
3	chr13:71052153:A:G	71052153	NA,G	NA,A	NA,1	NA,inf	NA,inf	NA,0.55588	0.000247667	0.000495801
3	chr13:70302266:C:T	70302266	NA,T	NA,C	NA,1	NA,-inf	NA,inf	NA,0.611365	0.000247643	0.000495781
3	chr13:70247006:C:T	70247006	NA,T	NA,C	NA,1	NA,inf	NA,inf	NA,0.558837	0.000247541	0.000495591
3	chr13:70227877:C:T	70227877	T,T	C,C	1,1	-inf,inf	inf,inf	0.946263,0.827775	0.000247464	0.000495401
3	chr13:70409973:G:C	70409973	NA,C	NA,G	NA,1	NA,inf	NA,inf	NA,0.569464	0.000247385	0.000495262
3	chr13:71081497:G:A	71081497	A,A	G,G	1,1	inf,inf	inf,inf	1.72498,0.020378	0.000247336	0.000495474
3	chr13:70757975:G:T	70757975	NA,T	NA,G	NA,1	NA,inf	NA,inf	NA,0.520878	0.000247237	0.000494881
3	chr13:70766754:G:A	70766754	A,NA	G,NA	1,NA	inf,NA	inf,NA	0.83431,NA	0.000247197	0.000494884
3	chr13:71059718:CTTGCAAAGTTAGTAAG:C	71059718	NA,C	NA,CTTGCAAAGTTAGTAAG	NA,1	NA,-inf	NA,inf	NA,0.581067	0.000246931	0.000494356
3	chr13:71053222:G:A	71053222	A,A	G,G	1,1	inf,inf	inf,inf	0.119998,1.5726	0.000246321	0.000493063
3	chr13:70186184:T:C	70186184	NA,C	NA,T	NA,1	NA,-inf	NA,inf	NA,0.554135	0.000246296	0.000493026
3	chr13:70661956:A:G	70661956	G,NA	A,NA	1,NA	inf,NA	inf,NA	1.09702,NA	0.000246083	0.000493016
3	chr13:70551980:A:G	70551980	NA,G	NA,A	NA,1	NA,-inf	NA,inf	NA,0.523097	0.000245904	0.000492226
3	chr13:70329557:G:A	70329557	NA,A	NA,G	NA,1	NA,-inf	NA,inf	NA,0.536832	0.000245868	0.000492197
3	chr13:71042131:G:A	71042131	NA,A	NA,G	NA,1	NA,-inf	NA,inf	NA,0.575889	0.000245135	0.000490761
3	chr13:71064307:A:G	71064307	NA,G	NA,A	NA,1	NA,-inf	NA,inf	NA,0.57537	0.000244955	0.000490402
3	chr13:71102049:T:G	71102049	NA,G	NA,T	NA,1	NA,-inf	NA,inf	NA,0.57537	0.000244955	0.000490402
3	chr13:71102887:C:T	71102887	NA,T	NA,C	NA,1	NA,-inf	NA,inf	NA,0.57537	0.000244955	0.000490402
3	chr13:70485379:C:A	70485379	NA,A	NA,C	NA,1	NA,inf	NA,inf	NA,0.592778	0.000244944	0.0004904
3	chr13:71094746:C:A	71094746	NA,A	NA,C	NA,1	NA,-inf	NA,inf	NA,0.57527	0.000244922	0.000490336
3	chr13:71101450:G:A	71101450	NA,A	NA,G	NA,1	NA,-inf	NA,inf	NA,0.575029	0.000244836	0.000490164
3	chr13:70176074:TTGAG:T	70176074	NA,T	NA,TTGAG	NA,1	NA,inf	NA,inf	NA,0.550477	0.000244616	0.000489705
3	chr13:70710390:TA:T	70710390	T,T	TA,TA	1,1	-inf,inf	inf,inf	0.833236,0.653308	0.000244327	0.000488869
3	chr13:70676600:A:G	70676600	G,NA	A,NA	1,NA	inf,NA	inf,NA	0.433281,NA	0.000244086	0.000488358
3	chr13:70391868:G:A	70391868	NA,A	NA,G	NA,1	NA,inf	NA,inf	NA,0.558831	0.000243763	0.000488011
3	chr13:70998191:G:A	70998191	NA,A	NA,G	NA,1	NA,-inf	NA,inf	NA,0.576389	0.000243174	0.000486834
3	chr13:70228097:T:A	70228097	A,A	T,T	1,1	-inf,inf	inf,inf	0.942347,0.819609	0.000242969	0.000486402
3	chr13:70801472:A:G	70801472	G,G	A,A	1,1	-inf,-inf	inf,inf	1.43368,0.61884	0.00024288	0.000486595
3	chr13:70983426:A:G	70983426	NA,G	NA,A	NA,1	NA,-inf	NA,inf	NA,0.577868	0.000242803	0.000486092
3	chr13:70771824:C:T	70771824	NA,T	NA,C	NA,1	NA,inf	NA,inf	NA,0.525498	0.00024232	0.000485082
3	chr13:71041100:C:A	71041100	A,NA	C,NA	1,NA	inf,NA	inf,NA	0.76165,NA	0.000242182	0.0004848
3	chr13:71052606:T:C	71052606	C,C	T,T	1,1	inf,inf	inf,inf	0.112428,1.56621	0.000241978	0.000484369
3	chr13:70717296:A:G	70717296	NA,G	NA,A	NA,1	NA,inf	NA,inf	NA,0.544195	0.0002419	0.000484271
3	chr13:70915311:T:C	70915311	NA,C	NA,T	NA,1	NA,-inf	NA,inf	NA,0.573559	0.000241852	0.000484158
3	chr13:70375902:T:C	70375902	NA,C	NA,T	NA,1	NA,inf	NA,inf	NA,0.537839	0.000241722	0.000483913
3	chr13:70343980:C:T	70343980	NA,T	NA,C	NA,1	NA,-inf	NA,inf	NA,0.519884	0.000241383	0.000483238
3	chr13:71049879:G:C	71049879	NA,C	NA,G	NA,1	NA,inf	NA,inf	NA,0.551992	0.000241252	0.000482956
3	chr13:70538822:C:T	70538822	T,T	C,C	1,1	-inf,-inf	inf,inf	0.759227,0.186553	0.000240216	0.000480682
3	chr13:71016921:A:C	71016921	NA,C	NA,A	NA,1	NA,-inf	NA,inf	NA,0.538857	0.000240133	0.000480736
3	chr13:70397802:C:A	70397802	NA,A	NA,C	NA,1	NA,inf	NA,inf	NA,0.556449	0.000240053	0.000480566
3	chr13:70956922:A:G	70956922	NA,G	NA,A	NA,1	NA,inf	NA,inf	NA,0.542823	0.000239733	0.00047992
3	chr13:70483909:C:T	70483909	NA,T	NA,C	NA,1	NA,inf	NA,inf	NA,0.576763	0.000239539	0.000479579
3	chr13:70917857:A:G	70917857	NA,G	NA,A	NA,1	NA,-inf	NA,inf	NA,0.566118	0.000239392	0.000479233
3	chr13:71030609:A:G	71030609	G,G	A,A	1,1	-inf,inf	inf,inf	0.925346,0.803724	0.000239133	0.000478599
3	chr13:70386206:C:T	70386206	NA,T	NA,C	NA,1	NA,inf	NA,inf	NA,0.544726	0.00023898	0.000478437
3	chr13:70806594:C:T	70806594	NA,T	NA,C	NA,1	NA,-inf	NA,inf	NA,0.560235	0.00023887	0.000478231
3	chr13:70725574:A:C	70725574	C,C	A,A	1,1	-inf,-inf	inf,inf	0.8112,0.397937	0.00023886	0.000477802
3	chr13:70759528:A:G	70759528	G,NA	A,NA	1,NA	inf,NA	inf,NA	0.620295,NA	0.000238695	0.00047772
3	chr13:70345394:A:G	70345394	G,NA	A,NA	1,NA	inf,NA	inf,NA	0.45823,NA	0.000238623	0.00047749
3	chr13:71019679:C:T	71019679	NA,T	NA,C	NA,1	NA,-inf	NA,inf	NA,0.533634	0.000238236	0.000476941
3	chr13:70922881:G:A	70922881	A,NA	G,NA	1,NA	inf,NA	inf,NA	0.667465,NA	0.000237065	0.000474494
3	chr13:71082118:C:T	71082118	NA,T	NA,C	NA,1	NA,inf	NA,inf	NA,0.526315	0.000236858	0.00047415
3	chr13:70656028:G:A	70656028	A,A	G,G	1,1	-inf,inf	inf,inf	1.66967,0.26779	0.000236269	0.000473388
3	chr13:70561245:A:G	70561245	NA,G	NA,A	NA,1	NA,-inf	NA,inf	NA,0.49486	0.000235905	0.000472214
3	chr13:70564856:A:T	70564856	NA,T	NA,A	NA,1	NA,-inf	NA,inf	NA,0.49433	0.000235721	0.000471846
3	chr13:70704637:T:C	70704637	C,C	T,T	1,1	-inf,-inf	inf,inf	1.21645,0.161104	0.000235697	0.000471575
3	chr13:70862833:T:C	70862833	NA,C	NA,T	NA,1	NA,inf	NA,inf	NA,0.52332	0.000235404	0.000471284
3	chr13:71037579:G:C	71037579	NA,C	NA,G	NA,1	NA,-inf	NA,inf	NA,0.548004	0.000235356	0.000471187
3	chr13:70557559:C:T	70557559	NA,T	NA,C	NA,1	NA,inf	NA,inf	NA,0.451338	0.000235329	0.000471048
3	chr13:70166359:C:T	70166359	NA,T	NA,C	NA,1	NA,-inf	NA,inf	NA,0.518451	0.000234924	0.000470284
3	chr13:71017160:C:G	71017160	NA,G	NA,C	NA,1	NA,inf	NA,inf	NA,0.52749	0.000234602	0.000469652
3	chr13:71143747:C:T	71143747	NA,T	NA,C	NA,1	NA,-inf	NA,inf	NA,0.543952	0.00023457	0.000469598
3	chr13:70228017:C:G	70228017	G,G	C,C	1,1	-inf,inf	inf,inf	0.973716,0.765631	0.000234532	0.000469522
3	chr13:70583859:A:T	70583859	NA,T	NA,A	NA,1	NA,-inf	NA,inf	NA,0.51434	0.000234529	0.000469504
3	chr13:70589620:AG:A	70589620	NA,A	NA,AG	NA,1	NA,-inf	NA,inf	NA,0.491528	0.000234141	0.000468691
3	chr13:71092876:C:A	71092876	NA,A	NA,C	NA,1	NA,-inf	NA,inf	NA,0.532046	0.000233294	0.000467039
3	chr13:70433048:C:T	70433048	NA,T	NA,C	NA,1	NA,inf	NA,inf	NA,0.504767	0.000233067	0.000466596
3	chr13:70224559:G:T	70224559	NA,T	NA,G	NA,1	NA,-inf	NA,inf	NA,0.513559	0.000233013	0.000466463
3	chr13:71081041:C:T	71081041	NA,T	NA,C	NA,1	NA,-inf	NA,inf	NA,0.530715	0.000232827	0.000466104
3	chr13:71029771:C:A	71029771	A,A	C,C	1,1	-inf,inf	inf,inf	0.909959,0.804331	0.000232702	0.000465731
3	chr13:71076672:C:T	71076672	T,T	C,C	1,1	inf,inf	inf,inf	0.174749,1.51255	0.000232636	0.000465668
3	chr13:70994312:G:T	70994312	NA,T	NA,G	NA,1	NA,inf	NA,inf	NA,0.538357	0.000232017	0.000464502
3	chr13:71085946:T:C	71085946	C,C	T,T	1,1	inf,inf	inf,inf	0.027404,1.5923	0.000231916	0.000464327
3	chr13:70848754:G:T	70848754	NA,T	NA,G	NA,1	NA,-inf	NA,inf	NA,0.53382	0.000231278	0.000463031
3	chr13:70228642:G:T	70228642	T,T	G,G	1,1	inf,-inf	inf,inf	1.75946,0.00126513	0.000230945	0.000462841
3	chr13:70742563:T:C	70742563	NA,C	NA,T	NA,1	NA,-inf	NA,inf	NA,0.503429	0.000230937	0.000462328
3	chr13:70464776:A:G	70464776	NA,G	NA,A	NA,1	NA,-inf	NA,inf	NA,0.577134	0.000230877	0.000462304
3	chr13:70306694:GAGTA:G	70306694	NA,G	NA,GAGTA	NA,1	NA,-inf	NA,inf	NA,0.530165	0.000230751	0.000461959
3	chr13:70414823:T:C	70414823	NA,C	NA,T	NA,1	NA,inf	NA,inf	NA,0.521341	0.000230592	0.000461623
3	chr13:70545433:C:T	70545433	T,T	C,C	1,1	-inf,-inf	inf,inf	0.740914,0.189715	0.000230458	0.000461157
3	chr13:71078299:T:G	71078299	NA,G	NA,T	NA,1	NA,inf	NA,inf	NA,0.513187	0.000230426	0.000461275
3	chr13:70576163:C:T	70576163	NA,T	NA,C	NA,1	NA,inf	NA,inf	NA,0.506027	0.000230251	0.00046094
3	chr13:71139423:C:T	71139423	NA,T	NA,C	NA,1	NA,inf	NA,inf	NA,0.52714	0.000230231	0.000460925
3	chr13:70357342:A:G	70357342	NA,G	NA,A	NA,1	NA,-inf	NA,inf	NA,0.486409	0.000230147	0.000460746
3	chr13:71086466:G:GT	71086466	GT,GT	G,G	1,1	inf,inf	inf,inf	0.0275828,1.58789	0.000230064	0.000460621
3	chr13:70842473:C:T	70842473	NA,T	NA,C	NA,1	NA,inf	NA,inf	NA,0.50781	0.000229787	0.00046002
3	chr13:71023775:T:C	71023775	NA,C	NA,T	NA,1	NA,-inf	NA,inf	NA,0.510298	0.000229643	0.000459742
3	chr13:70423952:TTTTATTTTACTTTGTTGA:T	70423952	NA,T	NA,TTTTATTTTACTTTGTTGA	NA,1	NA,inf	NA,inf	NA,0.512789	0.000229426	0.000459299
3	chr13:71120713:T:A	71120713	A,NA	T,NA	1,NA	-inf,NA	inf,NA	0.964167,NA	0.000229276	0.000459222
3	chr13:71082057:C:A	71082057	NA,A	NA,C	NA,1	NA,-inf	NA,inf	NA,0.527558	0.000229133	0.000458729
3	chr13:71053671:A:G	71053671	G,G	A,A	1,1	inf,inf	inf,inf	0.093527,1.54349	0.00022906	0.000458517
3	chr13:70469144:A:G	70469144	NA,G	NA,A	NA,1	NA,-inf	NA,inf	NA,0.5716	0.000228895	0.000458337
3	chr13:70955443:T:C	70955443	NA,C	NA,T	NA,1	NA,-inf	NA,inf	NA,0.534494	0.000228832	0.00045811
3	chr13:70789569:G:A	70789569	A,A	G,G	1,1	-inf,-inf	inf,inf	1.58689,0.38259	0.000228779	0.000458373
3	chr13:70342930:A:G	70342930	NA,G	NA,A	NA,1	NA,-inf	NA,inf	NA,0.532312	0.000228769	0.000458013
3	chr13:70381181:C:T	70381181	NA,T	NA,C	NA,1	NA,inf	NA,inf	NA,0.483863	0.00022864	0.000457723
3	chr13:70414786:C:T	70414786	NA,T	NA,C	NA,1	NA,inf	NA,inf	NA,0.513045	0.000228638	0.000457733
3	chr13:70967935:G:T	70967935	NA,T	NA,G	NA,1	NA,inf	NA,inf	NA,0.47837	0.000228455	0.000457339
3	chr13:70709919:CAG:C	70709919	C,C	CAG,CAG	1,1	-inf,inf	inf,inf	0.802624,0.649834	0.000228416	0.00045704
3	chr13:71062008:A:T	71062008	T,T	A,A	1,1	inf,inf	inf,inf	0.136575,1.52237	0.000228171	0.000456735
3	chr13:70412872:A:AT	70412872	NA,AT	NA,A	NA,1	NA,inf	NA,inf	NA,0.518949	0.000227763	0.000455967
3	chr13:71062859:T:C	71062859	C,C	T,T	1,1	inf,inf	inf,inf	0.108985,1.53377	0.000227521	0.000455437
3	chr13:71073902:A:C	71073902	NA,C	NA,A	NA,1	NA,-inf	NA,inf	NA,0.522241	0.000227447	0.000455342
3	chr13:70550730:T:C	70550730	NA,C	NA,T	NA,1	NA,inf	NA,inf	NA,0.396814	0.000226746	0.000453852
3	chr13:70940558:A:C	70940558	C,C	A,A	1,1	inf,inf	inf,inf	0.4753,1.4575	0.000226573	0.000453829
3	chr13:70408677:G:C	70408677	NA,C	NA,G	NA,1	NA,inf	NA,inf	NA,0.51454	0.000226451	0.00045334
3	chr13:70172117:T:A	70172117	NA,A	NA,T	NA,1	NA,inf	NA,inf	NA,0.468669	0.000226401	0.000453229
3	chr13:70988573:T:C	70988573	NA,C	NA,T	NA,1	NA,-inf	NA,inf	NA,0.497716	0.00022628	0.000453007
3	chr13:70885591:T:C	70885591	NA,C	NA,T	NA,1	NA,inf	NA,inf	NA,0.48331	0.000226264	0.000452949
3	chr13:71044888:C:T	71044888	T,T	C,C	1,1	-inf,inf	inf,inf	0.104844,1.54179	0.000226173	0.000452795
3	chr13:71063276:C:T	71063276	NA,T	NA,C	NA,1	NA,-inf	NA,inf	NA,0.516598	0.000225759	0.000451962
3	chr13:71072925:A:G	71072925	NA,G	NA,A	NA,1	NA,-inf	NA,inf	NA,0.515322	0.000225741	0.000451914
3	chr13:70990216:G:T	70990216	NA,T	NA,G	NA,1	NA,-inf	NA,inf	NA,0.495929	0.000225706	0.000451859
3	chr13:70563112:G:A	70563112	A,NA	G,NA	1,NA	-inf,NA	inf,NA	0.576169,NA	0.000225392	0.000451119
3	chr13:70942070:C:G	70942070	NA,G	NA,C	NA,1	NA,-inf	NA,inf	NA,0.509795	0.000225335	0.000451116
3	chr13:70996449:G:A	70996449	NA,A	NA,G	NA,1	NA,inf	NA,inf	NA,0.507183	0.00022532	0.000451071
3	chr13:71043768:T:G	71043768	NA,G	NA,T	NA,1	NA,-inf	NA,inf	NA,0.51465	0.000225147	0.000450737
3	chr13:71045019:C:T	71045019	NA,T	NA,C	NA,1	NA,-inf	NA,inf	NA,0.514285	0.00022504	0.000450523
3	chr13:70955231:A:G	70955231	NA,G	NA,A	NA,1	NA,-inf	NA,inf	NA,0.521342	0.000224746	0.000449931
3	chr13:71069544:T:C	71069544	NA,C	NA,T	NA,1	NA,-inf	NA,inf	NA,0.527852	0.00022458	0.000449625
3	chr13:70730171:A:G	70730171	G,G	A,A	1,1	inf,-inf	inf,inf	1.26585,0.114374	0.000224545	0.00044935
3	chr13:70736420:T:C	70736420	NA,C	NA,T	NA,1	NA,-inf	NA,inf	NA,0.483047	0.000224465	0.000449373
3	chr13:71106258:G:A	71106258	NA,A	NA,G	NA,1	NA,-inf	NA,inf	NA,0.507032	0.000224294	0.000449028
3	chr13:70989454:A:C	70989454	NA,C	NA,A	NA,1	NA,-inf	NA,inf	NA,0.491276	0.000224261	0.000448967
3	chr13:70337726:C:T	70337726	NA,T	NA,C	NA,1	NA,inf	NA,inf	NA,0.503208	0.000224145	0.000448747
3	chr13:71072622:T:G	71072622	NA,G	NA,T	NA,1	NA,-inf	NA,inf	NA,0.510032	0.000224071	0.000448572
3	chr13:71073617:C:T	71073617	NA,T	NA,C	NA,1	NA,-inf	NA,inf	NA,0.50999	0.000224066	0.00044856
3	chr13:70306186:T:C	70306186	NA,C	NA,T	NA,1	NA,inf	NA,inf	NA,0.484279	0.000223266	0.00044696
3	chr13:71070989:T:A	71070989	NA,A	NA,T	NA,1	NA,-inf	NA,inf	NA,0.505386	0.000222808	0.000446041
3	chr13:71065262:G:A	71065262	A,A	G,G	1,1	inf,inf	inf,inf	0.125484,1.51439	0.000222702	0.000445789
3	chr13:70444148:C:G	70444148	NA,G	NA,C	NA,1	NA,-inf	NA,inf	NA,0.462943	0.000222678	0.000445794
3	chr13:71068403:G:A	71068403	A,A	G,G	1,1	inf,inf	inf,inf	0.155022,1.49806	0.000222618	0.00044562
3	chr13:70242159:C:T	70242159	NA,T	NA,C	NA,1	NA,inf	NA,inf	NA,0.478125	0.000222291	0.000445037
3	chr13:70364838:T:C	70364838	NA,C	NA,T	NA,1	NA,-inf	NA,inf	NA,0.511288	0.000222078	0.000444621
3	chr13:70445184:T:A	70445184	NA,A	NA,T	NA,1	NA,-inf	NA,inf	NA,0.460647	0.000221965	0.000444367
3	chr13:70951157:G:A	70951157	A,A	G,G	1,1	inf,inf	inf,inf	0.511589,1.41532	0.000221768	0.000444206
3	chr13:70912058:A:C	70912058	NA,C	NA,A	NA,1	NA,-inf	NA,inf	NA,0.506237	0.000221715	0.000443872
3	chr13:71099454:G:A	71099454	NA,A	NA,G	NA,1	NA,-inf	NA,inf	NA,0.508582	0.000221556	0.000443556
3	chr13:70324061:A:G	70324061	NA,G	NA,A	NA,1	NA,inf	NA,inf	NA,0.555753	0.000221502	0.000443459
3	chr13:70530865:G:A	70530865	NA,A	NA,G	NA,1	NA,inf	NA,inf	NA,0.511873	0.000221408	0.000443287
3	chr13:70544794:A:C	70544794	C,NA	A,NA	1,NA	-inf,NA	inf,NA	0.705103,NA	0.000221281	0.000442978
3	chr13:70596894:A:G	70596894	NA,G	NA,A	NA,1	NA,inf	NA,inf	NA,0.549383	0.000221222	0.00044294
3	chr13:70226247:CTCTA:C	70226247	C,C	CTCTA,CTCTA	1,1	-inf,inf	inf,inf	0.950205,0.763045	0.000221221	0.000442873
3	chr13:70297364:G:C	70297364	C,C	G,G	1,1	inf,inf	inf,inf	0.156817,1.58094	0.000220922	0.000442407
3	chr13:70887221:A:C	70887221	NA,C	NA,A	NA,1	NA,inf	NA,inf	NA,0.465975	0.000220908	0.000442236
3	chr13:70597318:C:T	70597318	T,NA	C,NA	1,NA	inf,NA	inf,NA	0.400452,NA	0.000220877	0.000441889
3	chr13:70919642:A:G	70919642	G,G	A,A	1,1	inf,inf	inf,inf	0.915619,1.19504	0.000220774	0.000442466
3	chr13:70806320:A:T	70806320	NA,T	NA,A	NA,1	NA,inf	NA,inf	NA,0.493544	0.000220769	0.000441946
3	chr13:70830441:T:G	70830441	NA,G	NA,T	NA,1	NA,inf	NA,inf	NA,0.453363	0.00022035	0.000441097
3	chr13:70516731:T:C	70516731	NA,C	NA,T	NA,1	NA,-inf	NA,inf	NA,0.52173	0.00021987	0.00044022
3	chr13:70359630:C:T	70359630	NA,T	NA,C	NA,1	NA,-inf	NA,inf	NA,0.508527	0.00021987	0.000440378
3	chr13:70729472:C:T	70729472	T,T	C,C	1,1	inf,-inf	inf,inf	1.26821,0.078239	0.000219792	0.000439841
3	chr13:70640202:A:G	70640202	NA,G	NA,A	NA,1	NA,inf	NA,inf	NA,0.65443	0.000219599	0.000439802
3	chr13:70431298:C:T	70431298	NA,T	NA,C	NA,1	NA,inf	NA,inf	NA,0.449759	0.000219465	0.000439285
3	chr13:70368438:A:G	70368438	NA,G	NA,A	NA,1	NA,-inf	NA,inf	NA,0.487514	0.000219329	0.000439103
3	chr13:70609028:T:G	70609028	NA,G	NA,T	NA,1	NA,-inf	NA,inf	NA,0.53926	0.000219285	0.000439047
3	chr13:70488306:A:AT	70488306	NA,AT	NA,A	NA,1	NA,-inf	NA,inf	NA,0.492224	0.000219211	0.000438939
3	chr13:70796399:G:A	70796399	A,A	G,G	1,1	-inf,-inf	inf,inf	1.58409,0.348404	0.000219107	0.000438995
3	chr13:70183039:G:A	70183039	NA,A	NA,G	NA,1	NA,inf	NA,inf	NA,0.494928	0.000218949	0.000438362
3	chr13:70461946:A:G	70461946	NA,G	NA,A	NA,1	NA,-inf	NA,inf	NA,0.450068	0.000218639	0.00043771
3	chr13:71114333:A:G	71114333	NA,G	NA,A	NA,1	NA,inf	NA,inf	NA,0.455465	0.000218379	0.00043716
3	chr13:70982248:A:G	70982248	NA,G	NA,A	NA,1	NA,inf	NA,inf	NA,0.482026	0.00021821	0.000436833
3	chr13:71101235:A:C	71101235	NA,C	NA,A	NA,1	NA,-inf	NA,inf	NA,0.50341	0.000217768	0.000435986
3	chr13:70571861:A:G	70571861	NA,G	NA,A	NA,1	NA,inf	NA,inf	NA,0.465729	0.000217694	0.000435806
3	chr13:70810630:A:G	70810630	NA,G	NA,A	NA,1	NA,inf	NA,inf	NA,0.480668	0.000217003	0.00043441
3	chr13:70225297:T:C	70225297	C,C	T,T	1,1	inf,-inf	inf,inf	1.41121,0.121263	0.000216994	0.000434371
3	chr13:70992350:C:T	70992350	NA,T	NA,C	NA,1	NA,-inf	NA,inf	NA,0.466886	0.000216904	0.000434238
3	chr13:70692568:G:C	70692568	NA,C	NA,G	NA,1	NA,inf	NA,inf	NA,0.290861	0.000216874	0.000434068
3	chr13:70449379:C:T	70449379	T,T	C,C	1,1	inf,-inf	inf,inf	0.597387,0.305983	0.000216677	0.000433457
3	chr13:70997930:G:C	70997930	NA,C	NA,G	NA,1	NA,-inf	NA,inf	NA,0.464488	0.000216663	0.000433756
3	chr13:70931919:A:G	70931919	G,NA	A,NA	1,NA	-inf,NA	inf,NA	0.777109,NA	0.00021625	0.00043295
3	chr13:70857965:G:A	70857965	NA,A	NA,G	NA,1	NA,inf	NA,inf	NA,0.439597	0.000216248	0.000432889
3	chr13:70362912:C:T	70362912	NA,T	NA,C	NA,1	NA,-inf	NA,inf	NA,0.491463	0.000216234	0.000432921
3	chr13:71004876:A:T	71004876	NA,T	NA,A	NA,1	NA,-inf	NA,inf	NA,0.462847	0.000216119	0.000432668
3	chr13:70701508:C:G	70701508	NA,G	NA,C	NA,1	NA,-inf	NA,inf	NA,0.510514	0.000215764	0.000432006
3	chr13:71146945:A:G	71146945	NA,G	NA,A	NA,1	NA,inf	NA,inf	NA,0.473897	0.000215741	0.000431893
3	chr13:70987231:T:A	70987231	NA,A	NA,T	NA,1	NA,-inf	NA,inf	NA,0.475125	0.00021562	0.00043167
3	chr13:70999363:T:C	70999363	NA,C	NA,T	NA,1	NA,-inf	NA,inf	NA,0.461051	0.000215596	0.00043162
3	chr13:70642233:A:G	70642233	NA,G	NA,A	NA,1	NA,inf	NA,inf	NA,0.638448	0.000215377	0.000431343
3	chr13:70556445:T:A	70556445	A,NA	T,NA	1,NA	inf,NA	inf,NA	0.39823,NA	0.000215351	0.000430844
3	chr13:70377298:T:C	70377298	NA,C	NA,T	NA,1	NA,-inf	NA,inf	NA,0.442115	0.000215294	0.000430986
3	chr13:70377548:T:C	70377548	NA,C	NA,T	NA,1	NA,-inf	NA,inf	NA,0.490087	0.00021524	0.000431097
3	chr13:70996289:T:G	70996289	NA,G	NA,T	NA,1	NA,-inf	NA,inf	NA,0.459743	0.000215219	0.000430866
3	chr13:70256319:C:T	70256319	NA,T	NA,C	NA,1	NA,inf	NA,inf	NA,0.450774	0.000215196	0.00043081
3	chr13:71084422:T:C	71084422	NA,C	NA,T	NA,1	NA,inf	NA,inf	NA,0.466729	0.000215185	0.000430773
3	chr13:71002632:A:G	71002632	NA,G	NA,A	NA,1	NA,-inf	NA,inf	NA,0.459165	0.000215052	0.000430531
3	chr13:70539477:C:T	70539477	T,T	C,C	1,1	-inf,-inf	inf,inf	0.715645,0.185165	0.000215018	0.000430265
3	chr13:70774099:G:A	70774099	A,A	G,G	1,1	-inf,-inf	inf,inf	1.73983,0.0568619	0.000215001	0.000430855
3	chr13:70540268:C:T	70540268	T,NA	C,NA	1,NA	inf,NA	inf,NA	0.878855,NA	0.0002149	0.000430381
3	chr13:70863411:C:G	70863411	NA,G	NA,C	NA,1	NA,inf	NA,inf	NA,0.447135	0.000214728	0.000429884
3	chr13:71040339:A:G	71040339	NA,G	NA,A	NA,1	NA,inf	NA,inf	NA,0.44645	0.000214615	0.000429636
3	chr13:70207989:T:C	70207989	NA,C	NA,T	NA,1	NA,inf	NA,inf	NA,0.475001	0.000214407	0.000429265
3	chr13:71018811:C:G	71018811	G,G	C,C	1,1	inf,-inf	inf,inf	0.177469,1.49503	0.000214336	0.0004291
3	chr13:71076851:ATTAG:A	71076851	A,A	ATTAG,ATTAG	1,1	inf,inf	inf,inf	0.199134,1.45225	0.000214333	0.000429035
3	chr13:71091967:G:C	71091967	NA,C	NA,G	NA,1	NA,inf	NA,inf	NA,0.458944	0.000214066	0.000428531
3	chr13:70557273:C:T	70557273	NA,T	NA,C	NA,1	NA,-inf	NA,inf	NA,0.495798	0.000213911	0.000428292
3	chr13:70625861:T:A	70625861	NA,A	NA,T	NA,1	NA,-inf	NA,inf	NA,0.416782	0.000213653	0.000427685
3	chr13:70842649:G:A	70842649	NA,A	NA,G	NA,1	NA,-inf	NA,inf	NA,0.476729	0.000213591	0.000427623
3	chr13:70370347:C:T	70370347	NA,T	NA,C	NA,1	NA,-inf	NA,inf	NA,0.490532	0.000213574	0.00042774
3	chr13:71104122:A:T	71104122	NA,T	NA,A	NA,1	NA,inf	NA,inf	NA,0.481574	0.000213481	0.000427392
3	chr13:71075429:A:G	71075429	G,G	A,A	1,1	inf,inf	inf,inf	0.186192,1.45773	0.000213443	0.000427254
3	chr13:70570901:A:G	70570901	NA,G	NA,A	NA,1	NA,inf	NA,inf	NA,0.449909	0.000213089	0.000426588
3	chr13:70441846:T:C	70441846	C,C	T,T	1,1	-inf,inf	inf,inf	0.649393,0.500447	0.000212995	0.000426136
3	chr13:70923020:G:A	70923020	NA,A	NA,G	NA,1	NA,inf	NA,inf	NA,0.457393	0.000212764	0.00042594
3	chr13:70449250:T:C	70449250	NA,C	NA,T	NA,1	NA,-inf	NA,inf	NA,0.429348	0.000212503	0.000425428
3	chr13:70456973:C:T	70456973	NA,T	NA,C	NA,1	NA,-inf	NA,inf	NA,0.429348	0.000212503	0.000425428
3	chr13:70604481:A:G	70604481	NA,G	NA,A	NA,1	NA,inf	NA,inf	NA,0.656004	0.00021244	0.000425481
3	chr13:70861413:C:T	70861413	T,NA	C,NA	1,NA	-inf,NA	inf,NA	0.771914,NA	0.000212227	0.000424906
3	chr13:70950307:C:A	70950307	NA,A	NA,C	NA,1	NA,-inf	NA,inf	NA,0.465311	0.00021219	0.000424802
3	chr13:70201139:A:G	70201139	NA,G	NA,A	NA,1	NA,inf	NA,inf	NA,0.451509	0.000211853	0.000424142
3	chr13:70525639:C:T	70525639	T,T	C,C	1,1	inf,inf	inf,inf	0.949326,0.457065	0.000211765	0.000423806
3	chr13:70570980:A:G	70570980	NA,G	NA,A	NA,1	NA,inf	NA,inf	NA,0.444394	0.000211486	0.000423381
3	chr13:70995383:C:A	70995383	NA,A	NA,C	NA,1	NA,-inf	NA,inf	NA,0.445689	0.000211322	0.000423064
3	chr13:70541513:C:CA	70541513	NA,CA	NA,C	NA,1	NA,inf	NA,inf	NA,0.346277	0.000210976	0.000422298
3	chr13:70732947:A:G	70732947	G,G	A,A	1,1	inf,-inf	inf,inf	1.02487,0.0602599	0.000210854	0.000421772
3	chr13:70546849:G:A	70546849	NA,A	NA,G	NA,1	NA,inf	NA,inf	NA,0.345349	0.000210705	0.000421755
3	chr13:70435023:T:C	70435023	NA,C	NA,T	NA,1	NA,-inf	NA,inf	NA,0.496676	0.000210227	0.00042097
3	chr13:70412658:AT:A	70412658	NA,A	NA,AT	NA,1	NA,inf	NA,inf	NA,0.453509	0.000210201	0.000420808
3	chr13:70495079:A:C	70495079	NA,C	NA,A	NA,1	NA,-inf	NA,inf	NA,0.453814	0.000209998	0.000420422
3	chr13:70736490:T:C	70736490	NA,C	NA,T	NA,1	NA,inf	NA,inf	NA,0.456074	0.000209996	0.000420409
3	chr13:70792370:A:G	70792370	NA,G	NA,A	NA,1	NA,-inf	NA,inf	NA,0.453335	0.000209942	0.000420304
3	chr13:70719259:C:T	70719259	T,T	C,C	1,1	-inf,inf	inf,inf	1.19165,0.0392417	0.000209923	0.000420039
3	chr13:70786089:T:G	70786089	NA,G	NA,T	NA,1	NA,-inf	NA,inf	NA,0.453265	0.000209922	0.000420265
3	chr13:70779195:A:G	70779195	NA,G	NA,A	NA,1	NA,-inf	NA,inf	NA,0.453088	0.00020987	0.00042016
3	chr13:70542067:C:T	70542067	NA,T	NA,C	NA,1	NA,inf	NA,inf	NA,0.342427	0.0002098	0.000419945
3	chr13:70572756:T:C	70572756	NA,C	NA,T	NA,1	NA,-inf	NA,inf	NA,0.549117	0.000209647	0.000419788
3	chr13:70565774:T:A	70565774	NA,A	NA,T	NA,1	NA,inf	NA,inf	NA,0.370411	0.000209095	0.000418551
3	chr13:70451155:G:A	70451155	NA,A	NA,G	NA,1	NA,-inf	NA,inf	NA,0.488419	0.000208819	0.000418079
3	chr13:70814700:C:T	70814700	NA,T	NA,C	NA,1	NA,-inf	NA,inf	NA,0.475266	0.000208474	0.000417387
3	chr13:71012379:C:T	71012379	NA,T	NA,C	NA,1	NA,-inf	NA,inf	NA,0.434488	0.000208341	0.00041709
3	chr13:70842140:G:A	70842140	NA,A	NA,G	NA,1	NA,-inf	NA,inf	NA,0.457334	0.000208333	0.000417097
3	chr13:70882793:T:C	70882793	NA,C	NA,T	NA,1	NA,inf	NA,inf	NA,0.422626	0.000208288	0.00041697
3	chr13:71033987:C:G	71033987	NA,G	NA,C	NA,1	NA,-inf	NA,inf	NA,0.43625	0.000208224	0.000416858
3	chr13:70326523:T:C	70326523	NA,C	NA,T	NA,1	NA,-inf	NA,inf	NA,0.441615	0.00020821	0.000416837
3	chr13:70796791:T:C	70796791	NA,C	NA,T	NA,1	NA,inf	NA,inf	NA,0.417214	0.000208128	0.000416647
3	chr13:71018491:A:G	71018491	G,G	A,A	1,1	inf,-inf	inf,inf	0.174536,1.47813	0.000208011	0.000416439
3	chr13:70714416:T:C	70714416	C,NA	T,NA	1,NA	-inf,NA	inf,NA	1.12729,NA	0.000207977	0.000416934
3	chr13:70822413:C:G	70822413	NA,G	NA,C	NA,1	NA,-inf	NA,inf	NA,0.428685	0.000207933	0.000416272
3	chr13:71117454:A:G	71117454	NA,G	NA,A	NA,1	NA,-inf	NA,inf	NA,0.466555	0.000207897	0.000416225
3	chr13:70503466:G:A	70503466	NA,A	NA,G	NA,1	NA,inf	NA,inf	NA,0.468282	0.000207392	0.00041522
3	chr13:70928339:C:T	70928339	NA,T	NA,C	NA,1	NA,inf	NA,inf	NA,0.429501	0.000207204	0.000414827
3	chr13:70761992:A:G	70761992	NA,G	NA,A	NA,1	NA,inf	NA,inf	NA,0.44332	0.000206979	0.00041432
3	chr13:70538069:A:G	70538069	NA,G	NA,A	NA,1	NA,inf	NA,inf	NA,0.333008	0.000206951	0.000414243
3	chr13:70326697:C:T	70326697	NA,T	NA,C	NA,1	NA,-inf	NA,inf	NA,0.430523	0.000206871	0.000414153
3	chr13:70535117:G:A	70535117	NA,A	NA,G	NA,1	NA,inf	NA,inf	NA,0.332351	0.000206868	0.000414077
3	chr13:70601585:T:C	70601585	NA,C	NA,T	NA,1	NA,inf	NA,inf	NA,0.618445	0.000206713	0.000413998
3	chr13:71027393:T:C	71027393	NA,C	NA,T	NA,1	NA,-inf	NA,inf	NA,0.44919	0.000206643	0.000413699
3	chr13:70867113:A:C	70867113	NA,C	NA,A	NA,1	NA,inf	NA,inf	NA,0.406046	0.000206613	0.000413607
3	chr13:70556074:T:G	70556074	NA,G	NA,T	NA,1	NA,-inf	NA,inf	NA,0.493919	0.00020656	0.000413598
3	chr13:70376862:C:T	70376862	NA,T	NA,C	NA,1	NA,-inf	NA,inf	NA,0.444133	0.000206468	0.000413532
3	chr13:70788705:T:C	70788705	NA,C	NA,T	NA,1	NA,inf	NA,inf	NA,0.410745	0.000206396	0.000413182
3	chr13:70230762:C:T	70230762	NA,T	NA,C	NA,1	NA,inf	NA,inf	NA,0.434586	0.000206344	0.000413112
3	chr13:70375055:C:A	70375055	NA,A	NA,C	NA,1	NA,-inf	NA,inf	NA,0.408968	0.000206029	0.000412461
3	chr13:70450279:T:C	70450279	C,C	T,T	1,1	inf,-inf	inf,inf	0.575641,0.312603	0.000205951	0.000412003
3	chr13:70922321:A:T	70922321	T,T	A,A	1,1	inf,inf	inf,inf	0.827282,1.22412	0.00020576	0.00041235
3	chr13:70599782:T:C	70599782	NA,C	NA,T	NA,1	NA,-inf	NA,inf	NA,0.467844	0.000205628	0.000411689
3	chr13:71158824:T:C	71158824	NA,C	NA,T	NA,1	NA,-inf	NA,inf	NA,0.423639	0.000205605	0.000411616
3	chr13:70825861:T:C	70825861	NA,C	NA,T	NA,1	NA,-inf	NA,inf	NA,0.449064	0.000205507	0.000411441
3	chr13:70975009:A:G	70975009	NA,G	NA,A	NA,1	NA,inf	NA,inf	NA,0.418787	0.000205369	0.000411142
3	chr13:71034371:G:A	71034371	NA,A	NA,G	NA,1	NA,-inf	NA,inf	NA,0.423349	0.000204651	0.000409706
3	chr13:70245711:C:T	70245711	NA,T	NA,C	NA,1	NA,inf	NA,inf	NA,0.423102	0.000204604	0.000409627
3	chr13:70422627:G:C	70422627	NA,C	NA,G	NA,1	NA,inf	NA,inf	NA,0.433037	0.000204563	0.000409522
3	chr13:70436288:T:C	70436288	NA,C	NA,T	NA,1	NA,-inf	NA,inf	NA,0.456639	0.000204538	0.000409521
3	chr13:70541519:A:G	70541519	G,G	A,A	1,1	-inf,-inf	inf,inf	0.684833,0.208521	0.000204402	0.000409025
3	chr13:70854994:G:A	70854994	NA,A	NA,G	NA,1	NA,-inf	NA,inf	NA,0.442966	0.000204391	0.000409198
3	chr13:70930119:G:T	70930119	NA,T	NA,G	NA,1	NA,inf	NA,inf	NA,0.442558	0.000204117	0.00040863
3	chr13:70479693:T:C	70479693	NA,C	NA,T	NA,1	NA,-inf	NA,inf	NA,0.440682	0.000204024	0.000408528
3	chr13:71148032:T:C	71148032	NA,C	NA,T	NA,1	NA,-inf	NA,inf	NA,0.439297	0.000203874	0.000408154
3	chr13:70221858:G:C	70221858	NA,C	NA,G	NA,1	NA,inf	NA,inf	NA,0.421083	0.000203756	0.000407931
3	chr13:70794283:T:G	70794283	NA,G	NA,T	NA,1	NA,inf	NA,inf	NA,0.40113	0.00020373	0.000407845
3	chr13:71040821:G:A	71040821	NA,A	NA,G	NA,1	NA,inf	NA,inf	NA,0.407289	0.000203639	0.000407666
3	chr13:70804877:C:A	70804877	NA,A	NA,C	NA,1	NA,-inf	NA,inf	NA,0.439525	0.000203591	0.000407603
3	chr13:71077722:C:T	71077722	T,T	C,C	1,1	inf,inf	inf,inf	0.184458,1.43149	0.000203523	0.0004074
3	chr13:70728528:T:C	70728528	NA,C	NA,T	NA,1	NA,-inf	NA,inf	NA,0.388962	0.000203407	0.000407213
3	chr13:70412710:T:C	70412710	NA,C	NA,T	NA,1	NA,-inf	NA,inf	NA,0.420422	0.000203313	0.000407021
3	chr13:70444586:T:C	70444586	C,C	T,T	1,1	inf,-inf	inf,inf	0.564635,0.324866	0.000203107	0.000406314
3	chr13:71007949:T:G	71007949	NA,G	NA,T	NA,1	NA,-inf	NA,inf	NA,0.414439	0.00020277	0.000405946
3	chr13:70922582:AT:A	70922582	NA,A	NA,AT	NA,1	NA,-inf	NA,inf	NA,0.418107	0.000202713	0.000405828
3	chr13:70936326:A:T	70936326	NA,T	NA,A	NA,1	NA,-inf	NA,inf	NA,0.432696	0.000202679	0.000405767
3	chr13:70472731:C:T	70472731	NA,T	NA,C	NA,1	NA,-inf	NA,inf	NA,0.421873	0.000202652	0.000405717
3	chr13:70740941:T:C	70740941	C,C	T,T	1,1	inf,-inf	inf,inf	1.05136,0.385211	0.000202593	0.000405419
3	chr13:71134841:A:G	71134841	NA,G	NA,A	NA,1	NA,-inf	NA,inf	NA,0.43546	0.000202476	0.000405356
3	chr13:70709012:T:C	70709012	NA,C	NA,T	NA,1	NA,-inf	NA,inf	NA,0.466063	0.000202421	0.000405273
3	chr13:71075347:T:C	71075347	NA,C	NA,T	NA,1	NA,inf	NA,inf	NA,0.440799	0.000202259	0.000404929
3	chr13:71151493:T:C	71151493	NA,C	NA,T	NA,1	NA,inf	NA,inf	NA,0.410301	0.000202156	0.000404703
3	chr13:71033812:T:A	71033812	NA,A	NA,T	NA,1	NA,-inf	NA,inf	NA,0.421362	0.000201718	0.000403831
3	chr13:71019149:C:T	71019149	T,T	C,C	1,1	inf,-inf	inf,inf	0.167157,1.46273	0.000201638	0.00040368
3	chr13:70868922:T:C	70868922	NA,C	NA,T	NA,1	NA,inf	NA,inf	NA,0.407716	0.000201472	0.000403331
3	chr13:71149047:T:C	71149047	NA,C	NA,T	NA,1	NA,inf	NA,inf	NA,0.40815	0.00020143	0.000403252
3	chr13:71134061:A:G	71134061	NA,G	NA,A	NA,1	NA,inf	NA,inf	NA,0.43727	0.000201355	0.000403118
3	chr13:71009696:C:A	71009696	NA,A	NA,C	NA,1	NA,-inf	NA,inf	NA,0.434262	0.000201347	0.000403102
3	chr13:70188727:G:C	70188727	NA,C	NA,G	NA,1	NA,inf	NA,inf	NA,0.431831	0.000201243	0.000402927
3	chr13:70924713:G:A	70924713	A,NA	G,NA	1,NA	-inf,NA	inf,NA	0.85019,NA	0.000201162	0.000402864
3	chr13:70901696:A:G	70901696	NA,G	NA,A	NA,1	NA,inf	NA,inf	NA,0.395395	0.000200898	0.000402179
3	chr13:70779017:T:C	70779017	C,C	T,T	1,1	-inf,-inf	inf,inf	1.62569,0.206351	0.000200818	0.000402376
3	chr13:71018775:G:A	71018775	A,A	G,G	1,1	inf,-inf	inf,inf	0.182815,1.45676	0.000200403	0.000401212
3	chr13:70711534:G:C	70711534	C,C	G,G	1,1	-inf,inf	inf,inf	0.81281,0.544604	0.000200338	0.000400867
3	chr13:71112371:T:C	71112371	NA,C	NA,T	NA,1	NA,inf	NA,inf	NA,0.409283	0.000200214	0.000400838
3	chr13:70798455:A:C	70798455	NA,C	NA,A	NA,1	NA,-inf	NA,inf	NA,0.416169	0.000200088	0.000400577
3	chr13:70774950:A:G	70774950	NA,G	NA,A	NA,1	NA,inf	NA,inf	NA,0.388701	0.000200027	0.000400446
3	chr13:70495450:C:T	70495450	NA,T	NA,C	NA,1	NA,-inf	NA,inf	NA,0.424579	0.000200015	0.000400443
3	chr13:70961674:A:T	70961674	NA,T	NA,A	NA,1	NA,-inf	NA,inf	NA,0.423472	0.000199979	0.000400363
3	chr13:70573623:C:T	70573623	NA,T	NA,C	NA,1	NA,inf	NA,inf	NA,0.356455	0.00019994	0.000400247
3	chr13:71028666:A:C	71028666	NA,C	NA,A	NA,1	NA,inf	NA,inf	NA,0.395364	0.000199914	0.000400209
3	chr13:70407898:C:T	70407898	NA,T	NA,C	NA,1	NA,inf	NA,inf	NA,0.422823	0.000199879	0.000400169
3	chr13:70650041:C:A	70650041	NA,A	NA,C	NA,1	NA,inf	NA,inf	NA,0.612576	0.000199687	0.000399936
3	chr13:70741179:T:A	70741179	A,A	T,T	1,1	-inf,-inf	inf,inf	1.18165,0.0415848	0.000199658	0.000399498
3	chr13:70779465:C:T	70779465	T,T	C,C	1,1	-inf,-inf	inf,inf	1.62804,0.195475	0.000199593	0.000399924
3	chr13:70962782:A:G	70962782	G,NA	A,NA	1,NA	-inf,NA	inf,NA	0.665585,NA	0.00019955	0.000399471
3	chr13:70189827:C:T	70189827	NA,T	NA,C	NA,1	NA,inf	NA,inf	NA,0.422904	0.000199376	0.000399175
3	chr13:70642766:A:T	70642766	NA,T	NA,A	NA,1	NA,-inf	NA,inf	NA,0.248905	0.000199297	0.000398909
3	chr13:71030583:G:T	71030583	NA,T	NA,G	NA,1	NA,inf	NA,inf	NA,0.393843	0.000199181	0.000398743
3	chr13:70270529:C:A	70270529	A,NA	C,NA	1,NA	-inf,NA	inf,NA	0.877208,NA	0.000199167	0.000398926
3	chr13:70908981:C:G	70908981	NA,G	NA,C	NA,1	NA,inf	NA,inf	NA,0.393697	0.000199117	0.000398644
3	chr13:70974593:T:C	70974593	C,C	T,T	1,1	inf,-inf	inf,inf	0.0589007,1.43894	0.000199072	0.000398499
3	chr13:70822505:A:G	70822505	G,NA	A,NA	1,NA	-inf,NA	inf,NA	0.612821,NA	0.000198996	0.00039832
3	chr13:70362997:C:T	70362997	NA,T	NA,C	NA,1	NA,inf	NA,inf	NA,0.391359	0.000198949	0.000398286
3	chr13:71069136:A:G	71069136	G,NA	A,NA	1,NA	-inf,NA	inf,NA	0.869389,NA	0.000198946	0.000398464
3	chr13:71133607:G:A	71133607	A,NA	G,NA	1,NA	inf,NA	inf,NA	0.64357,NA	0.000198636	0.000397642
3	chr13:70390306:C:T	70390306	T,T	C,C	1,1	-inf,-inf	inf,inf	0.12591,1.33652	0.000198602	0.000397528
3	chr13:70959184:A:G	70959184	G,G	A,A	1,1	-inf,-inf	inf,inf	0.187611,1.41123	0.000198483	0.000397274
3	chr13:70993913:T:C	70993913	NA,C	NA,T	NA,1	NA,-inf	NA,inf	NA,0.396115	0.000198476	0.000397342
3	chr13:70523306:G:A	70523306	NA,A	NA,G	NA,1	NA,-inf	NA,inf	NA,0.480353	0.000198345	0.000397179
3	chr13:70322804:A:C	70322804	NA,C	NA,A	NA,1	NA,-inf	NA,inf	NA,0.382391	0.00019816	0.000396703
3	chr13:70419168:G:A	70419168	NA,A	NA,G	NA,1	NA,-inf	NA,inf	NA,0.424534	0.000198133	0.000396671
3	chr13:70324600:T:C	70324600	NA,C	NA,T	NA,1	NA,-inf	NA,inf	NA,0.381747	0.000198012	0.000396407
3	chr13:70679217:AAAC:A	70679217	NA,A	NA,AAAC	NA,1	NA,-inf	NA,inf	NA,0.489403	0.000198002	0.000396469
3	chr13:70692557:C:T	70692557	NA,T	NA,C	NA,1	NA,-inf	NA,inf	NA,0.24009	0.000197976	0.000396274
3	chr13:70875144:C:T	70875144	T,T	C,C	1,1	inf,-inf	inf,inf	1.38724,0.259555	0.000197959	0.000396346
3	chr13:70331091:C:A	70331091	NA,A	NA,C	NA,1	NA,-inf	NA,inf	NA,0.380874	0.000197769	0.000395921
3	chr13:70324921:G:A	70324921	NA,A	NA,G	NA,1	NA,-inf	NA,inf	NA,0.380756	0.000197741	0.000395865
3	chr13:70175834:G:A	70175834	A,NA	G,NA	1,NA	inf,NA	inf,NA	0.73508,NA	0.000197647	0.000395737
3	chr13:70370394:C:T	70370394	NA,T	NA,C	NA,1	NA,-inf	NA,inf	NA,0.423842	0.000197567	0.000395687
3	chr13:70206825:A:T	70206825	T,NA	A,NA	1,NA	-inf,NA	inf,NA	0.837366,NA	0.000197484	0.000395656
3	chr13:70845732:A:G	70845732	NA,G	NA,A	NA,1	NA,inf	NA,inf	NA,0.372977	0.000197211	0.000394787
3	chr13:71152867:G:A	71152867	NA,A	NA,G	NA,1	NA,inf	NA,inf	NA,0.393823	0.000197207	0.000394812
3	chr13:70183206:T:C	70183206	NA,C	NA,T	NA,1	NA,inf	NA,inf	NA,0.405564	0.000197141	0.000394695
3	chr13:70577034:A:G	70577034	NA,G	NA,A	NA,1	NA,inf	NA,inf	NA,0.344786	0.000196845	0.000394052
3	chr13:71043550:T:A	71043550	A,A	T,T	1,1	inf,inf	inf,inf	0.167022,1.41034	0.00019677	0.000393876
3	chr13:70948713:T:C	70948713	C,C	T,T	1,1	inf,inf	inf,inf	1.40944,0.472444	0.000196756	0.000394201
3	chr13:70870976:T:C	70870976	C,C	T,T	1,1	inf,inf	inf,inf	1.37052,0.104868	0.000196651	0.000393664
3	chr13:70315398:G:A	70315398	A,A	G,G	1,1	inf,inf	inf,inf	0.539439,1.27508	0.000196614	0.000393728
3	chr13:70323302:A:G	70323302	NA,G	NA,A	NA,1	NA,-inf	NA,inf	NA,0.375378	0.000196396	0.000393171
3	chr13:70370399:T:C	70370399	NA,C	NA,T	NA,1	NA,-inf	NA,inf	NA,0.418812	0.000196335	0.000393217
3	chr13:70305555:T:C	70305555	NA,C	NA,T	NA,1	NA,-inf	NA,inf	NA,0.431375	0.000196321	0.000393042
3	chr13:70692241:C:T	70692241	NA,T	NA,C	NA,1	NA,inf	NA,inf	NA,0.223541	0.000196256	0.000392819
3	chr13:70513835:A:G	70513835	NA,G	NA,A	NA,1	NA,-inf	NA,inf	NA,0.453583	0.000196219	0.000392879
3	chr13:70647625:A:G	70647625	NA,G	NA,A	NA,1	NA,inf	NA,inf	NA,0.442074	0.000196066	0.000392541
3	chr13:70997858:T:C	70997858	C,NA	T,NA	1,NA	inf,NA	inf,NA	0.691276,NA	0.000195587	0.000391567
3	chr13:70743519:G:A	70743519	NA,A	NA,G	NA,1	NA,-inf	NA,inf	NA,0.377003	0.000195535	0.000391458
3	chr13:70805851:G:A	70805851	NA,A	NA,G	NA,1	NA,inf	NA,inf	NA,0.359859	0.000195462	0.000391301
3	chr13:71032122:C:T	71032122	T,NA	C,NA	1,NA	inf,NA	inf,NA	0.708461,NA	0.000195457	0.000391319
3	chr13:70865342:A:G	70865342	G,G	A,A	1,1	inf,inf	inf,inf	1.7262,0.348672	0.000195389	0.000391948
3	chr13:70365934:G:A	70365934	A,A	G,G	1,1	-inf,inf	inf,inf	0.407363,1.22768	0.000195125	0.000390681
3	chr13:71076658:A:G	71076658	NA,G	NA,A	NA,1	NA,inf	NA,inf	NA,0.382785	0.000195045	0.000390464
3	chr13:70835214:A:G	70835214	NA,G	NA,A	NA,1	NA,inf	NA,inf	NA,0.37731	0.000194708	0.00038977
3	chr13:70312263:C:T	70312263	NA,T	NA,C	NA,1	NA,inf	NA,inf	NA,0.377338	0.000194671	0.000389722
3	chr13:70807767:A:C	70807767	NA,C	NA,A	NA,1	NA,inf	NA,inf	NA,0.356012	0.000194656	0.000389688
3	chr13:70312010:A:T	70312010	NA,T	NA,A	NA,1	NA,-inf	NA,inf	NA,0.404412	0.000194466	0.000389457
3	chr13:71104900:C:T	71104900	T,T	C,C	1,1	inf,-inf	inf,inf	0.0036221,1.49053	0.000194348	0.000389115
3	chr13:70306289:C:T	70306289	NA,T	NA,C	NA,1	NA,inf	NA,inf	NA,0.377742	0.000194243	0.000388869
3	chr13:70306291:G:T	70306291	NA,T	NA,G	NA,1	NA,inf	NA,inf	NA,0.377742	0.000194243	0.000388869
3	chr13:70785202:G:A	70785202	NA,A	NA,G	NA,1	NA,inf	NA,inf	NA,0.364846	0.000194209	0.000388789
3	chr13:70922335:C:T	70922335	NA,T	NA,C	NA,1	NA,-inf	NA,inf	NA,0.405422	0.000194183	0.000388745
3	chr13:70218510:T:C	70218510	C,NA	T,NA	1,NA	inf,NA	inf,NA	1.09327,NA	0.000194145	0.000389223
3	chr13:70917899:C:T	70917899	T,T	C,C	1,1	inf,inf	inf,inf	0.914649,1.12149	0.000194056	0.000388926
3	chr13:70357758:G:A	70357758	NA,A	NA,G	NA,1	NA,-inf	NA,inf	NA,0.408912	0.000193964	0.000388468
3	chr13:70870451:A:C	70870451	NA,C	NA,A	NA,1	NA,inf	NA,inf	NA,0.405323	0.000193916	0.000388225
3	chr13:70367346:T:C	70367346	NA,C	NA,T	NA,1	NA,inf	NA,inf	NA,0.379386	0.00019371	0.000387813
3	chr13:70711857:A:T	70711857	T,T	A,A	1,1	-inf,inf	inf,inf	0.838532,0.484669	0.000193628	0.000387443
3	chr13:70246381:G:A	70246381	NA,A	NA,G	NA,1	NA,-inf	NA,inf	NA,0.375136	0.000193543	0.00038745
3	chr13:70213589:T:A	70213589	NA,A	NA,T	NA,1	NA,inf	NA,inf	NA,0.382489	0.000193417	0.000387234
3	chr13:70915127:G:A	70915127	NA,A	NA,G	NA,1	NA,-inf	NA,inf	NA,0.401919	0.000193177	0.000386767
3	chr13:70654780:GAGACTT:G	70654780	NA,G	NA,GAGACTT	NA,1	NA,inf	NA,inf	NA,0.581788	0.000193163	0.000386865
3	chr13:70375729:T:G	70375729	NA,G	NA,T	NA,1	NA,-inf	NA,inf	NA,0.380317	0.000193124	0.000386618
3	chr13:70247092:A:G	70247092	G,G	A,A	1,1	inf,-inf	inf,inf	1.54155,0.312815	0.000193096	0.000387037
3	chr13:70860964:T:C	70860964	C,C	T,T	1,1	inf,inf	inf,inf	1.72749,0.340346	0.000193092	0.000387345
3	chr13:70641480:A:G	70641480	NA,G	NA,A	NA,1	NA,-inf	NA,inf	NA,0.312927	0.000193084	0.000386513
3	chr13:70902338:G:A	70902338	NA,A	NA,G	NA,1	NA,-inf	NA,inf	NA,0.388732	0.000192751	0.000385871
3	chr13:70383452:A:T	70383452	NA,T	NA,A	NA,1	NA,-inf	NA,inf	NA,0.361834	0.000192619	0.000385612
3	chr13:70612020:C:T	70612020	NA,T	NA,C	NA,1	NA,inf	NA,inf	NA,0.431693	0.000192407	0.000385228
3	chr13:71055002:C:G	71055002	NA,G	NA,C	NA,1	NA,inf	NA,inf	NA,0.368319	0.000192387	0.000385152
3	chr13:70468643:A:G	70468643	NA,G	NA,A	NA,1	NA,-inf	NA,inf	NA,0.399807	0.000192322	0.000385059
3	chr13:70869303:G:A	70869303	A,NA	G,NA	1,NA	-inf,NA	inf,NA	0.709308,NA	0.000192265	0.000384942
3	chr13:71010703:T:G	71010703	NA,G	NA,T	NA,1	NA,inf	NA,inf	NA,0.378888	0.000192169	0.000384717
3	chr13:71076609:T:C	71076609	NA,C	NA,T	NA,1	NA,inf	NA,inf	NA,0.370591	0.000192092	0.000384553
3	chr13:70304464:A:G	70304464	G,G	A,A	1,1	-inf,inf	inf,inf	0.0410011,1.39234	0.00019206	0.000384497
3	chr13:70408784:A:T	70408784	NA,T	NA,A	NA,1	NA,inf	NA,inf	NA,0.364213	0.00019204	0.000384474
3	chr13:70892216:T:G	70892216	NA,G	NA,T	NA,1	NA,-inf	NA,inf	NA,0.385589	0.000192037	0.000384462
3	chr13:70936292:T:C	70936292	NA,C	NA,T	NA,1	NA,-inf	NA,inf	NA,0.389142	0.000191991	0.000384369
3	chr13:70728804:T:G	70728804	NA,G	NA,T	NA,1	NA,inf	NA,inf	NA,0.364022	0.000191762	0.000383902
3	chr13:70193387:T:C	70193387	NA,C	NA,T	NA,1	NA,inf	NA,inf	NA,0.369832	0.000191647	0.00038369
3	chr13:70901254:A:T	70901254	NA,T	NA,A	NA,1	NA,-inf	NA,inf	NA,0.402065	0.000191638	0.000383682
3	chr13:70973380:T:C	70973380	C,C	T,T	1,1	-inf,-inf	inf,inf	0.121244,1.36931	0.000191598	0.000383516
3	chr13:71112346:A:G	71112346	G,NA	A,NA	1,NA	inf,NA	inf,NA	0.621264,NA	0.000191447	0.000383252
3	chr13:71107642:T:C	71107642	C,C	T,T	1,1	-inf,-inf	inf,inf	0.00534472,1.48211	0.000191393	0.000383198
3	chr13:70262240:G:A	70262240	NA,A	NA,G	NA,1	NA,inf	NA,inf	NA,0.396819	0.00019128	0.000382973
3	chr13:70923151:G:A	70923151	NA,A	NA,G	NA,1	NA,-inf	NA,inf	NA,0.392835	0.000191206	0.000382786
3	chr13:70918507:G:A	70918507	A,A	G,G	1,1	-inf,inf	inf,inf	1.31213,0.422896	0.000191154	0.00038277
3	chr13:70752262:G:A	70752262	NA,A	NA,G	NA,1	NA,-inf	NA,inf	NA,0.398058	0.00019107	0.000382548
3	chr13:70280738:C:T	70280738	NA,T	NA,C	NA,1	NA,-inf	NA,inf	NA,0.338986	0.000191069	0.000382528
3	chr13:70203438:G:A	70203438	NA,A	NA,G	NA,1	NA,-inf	NA,inf	NA,0.370476	0.000191003	0.000382382
3	chr13:70955766:A:G	70955766	NA,G	NA,A	NA,1	NA,-inf	NA,inf	NA,0.377767	0.000190946	0.000382281
3	chr13:70397412:G:A	70397412	NA,A	NA,G	NA,1	NA,inf	NA,inf	NA,0.359098	0.000190815	0.000381999
3	chr13:70921437:A:G	70921437	NA,G	NA,A	NA,1	NA,-inf	NA,inf	NA,0.37793	0.00019062	0.000381628
3	chr13:70458187:A:T	70458187	T,NA	A,NA	1,NA	-inf,NA	inf,NA	0.925579,NA	0.000190514	0.000381681
3	chr13:70859670:C:T	70859670	NA,T	NA,C	NA,1	NA,inf	NA,inf	NA,0.350449	0.000190472	0.000381315
3	chr13:70923402:T:A	70923402	NA,A	NA,T	NA,1	NA,-inf	NA,inf	NA,0.376359	0.000190302	0.000380992
3	chr13:70567400:C:A	70567400	NA,A	NA,C	NA,1	NA,-inf	NA,inf	NA,0.372386	0.000190135	0.000380668
3	chr13:70273189:T:C	70273189	NA,C	NA,T	NA,1	NA,inf	NA,inf	NA,0.372237	0.000190132	0.000380658
3	chr13:70447105:C:T	70447105	NA,T	NA,C	NA,1	NA,inf	NA,inf	NA,0.291621	0.000189935	0.000380217
3	chr13:70165656:G:C	70165656	NA,C	NA,G	NA,1	NA,inf	NA,inf	NA,0.360062	0.000189856	0.000380103
3	chr13:70208375:C:G	70208375	NA,G	NA,C	NA,1	NA,-inf	NA,inf	NA,0.36372	0.000189766	0.000379893
3	chr13:70501232:C:T	70501232	NA,T	NA,C	NA,1	NA,-inf	NA,inf	NA,0.398871	0.000189678	0.000379756
3	chr13:70601745:T:C	70601745	C,NA	T,NA	1,NA	inf,NA	inf,NA	0.898511,NA	0.000189484	0.000379571
3	chr13:70871103:T:G	70871103	NA,G	NA,T	NA,1	NA,inf	NA,inf	NA,0.34853	0.000189438	0.000379245
3	chr13:71070456:A:C	71070456	NA,C	NA,A	NA,1	NA,-inf	NA,inf	NA,0.370609	0.000189258	0.000378892
3	chr13:70658522:A:G	70658522	NA,G	NA,A	NA,1	NA,inf	NA,inf	NA,0.226941	0.000189243	0.0003788
3	chr13:70900470:G:A	70900470	NA,A	NA,G	NA,1	NA,-inf	NA,inf	NA,0.373119	0.000189134	0.000378632
3	chr13:70636640:G:A	70636640	NA,A	NA,G	NA,1	NA,inf	NA,inf	NA,0.436032	0.000189106	0.000378628
3	chr13:70502687:A:G	70502687	NA,G	NA,A	NA,1	NA,-inf	NA,inf	NA,0.420781	0.000189103	0.000378656
3	chr13:70219047:A:G	70219047	G,NA	A,NA	1,NA	-inf,NA	inf,NA	0.643763,NA	0.000189036	0.000378427
3	chr13:70730486:T:C	70730486	NA,C	NA,T	NA,1	NA,inf	NA,inf	NA,0.355105	0.000189023	0.000378413
3	chr13:70874005:A:G	70874005	NA,G	NA,A	NA,1	NA,inf	NA,inf	NA,0.348231	0.000189018	0.000378404
3	chr13:70967152:T:C	70967152	C,C	T,T	1,1	inf,-inf	inf,inf	0.0635739,1.42709	0.000188901	0.000378143
3	chr13:70622571:T:C	70622571	NA,C	NA,T	NA,1	NA,-inf	NA,inf	NA,0.505555	0.000188846	0.000378176
3	chr13:70992626:G:T	70992626	T,T	G,G	1,1	-inf,inf	inf,inf	0.774852,0.810768	0.000188654	0.000377618
3	chr13:70766186:G:A	70766186	NA,A	NA,G	NA,1	NA,inf	NA,inf	NA,0.331607	0.000188568	0.000377491
3	chr13:70457949:C:G	70457949	NA,G	NA,C	NA,1	NA,-inf	NA,inf	NA,0.300291	0.000188498	0.000377301
3	chr13:70442723:T:C	70442723	NA,C	NA,T	NA,1	NA,inf	NA,inf	NA,0.28501	0.000188393	0.00037713
3	chr13:70267424:A:G	70267424	G,NA	A,NA	1,NA	inf,NA	inf,NA	0.419261,NA	0.000188391	0.000377037
3	chr13:70898295:C:A	70898295	NA,A	NA,C	NA,1	NA,-inf	NA,inf	NA,0.387172	0.000188369	0.000377137
3	chr13:70870020:G:T	70870020	NA,T	NA,G	NA,1	NA,inf	NA,inf	NA,0.380929	0.000188295	0.000376973
3	chr13:70999997:G:A	70999997	NA,A	NA,G	NA,1	NA,inf	NA,inf	NA,0.352643	0.000188172	0.000376714
3	chr13:70845682:T:C	70845682	NA,C	NA,T	NA,1	NA,inf	NA,inf	NA,0.361969	0.000188063	0.000376507
3	chr13:70875773:A:G	70875773	G,G	A,A	1,1	inf,-inf	inf,inf	1.36023,0.260343	0.000187989	0.000376389
3	chr13:70694198:A:G	70694198	G,G	A,A	1,1	inf,inf	inf,inf	1.51479,0.300578	0.00018797	0.000376589
3	chr13:71043995:A:G	71043995	NA,G	NA,A	NA,1	NA,inf	NA,inf	NA,0.362981	0.000187925	0.000376221
3	chr13:70707481:T:G	70707481	NA,G	NA,T	NA,1	NA,inf	NA,inf	NA,0.273825	0.000187839	0.000376
3	chr13:70723714:G:A	70723714	NA,A	NA,G	NA,1	NA,inf	NA,inf	NA,0.349978	0.000187743	0.000375852
3	chr13:70878317:G:A	70878317	NA,A	NA,G	NA,1	NA,-inf	NA,inf	NA,0.378104	0.000187717	0.000375808
3	chr13:70938613:A:T	70938613	T,NA	A,NA	1,NA	inf,NA	inf,NA	0.782469,NA	0.0001877	0.000375882
3	chr13:71138784:T:A	71138784	NA,A	NA,T	NA,1	NA,inf	NA,inf	NA,0.353966	0.000187438	0.000375258
3	chr13:70851679:T:C	70851679	NA,C	NA,T	NA,1	NA,inf	NA,inf	NA,0.337116	0.000187397	0.000375159
3	chr13:70337520:A:G	70337520	G,NA	A,NA	1,NA	-inf,NA	inf,NA	0.930079,NA	0.000187242	0.000375171
3	chr13:71144603:T:A	71144603	NA,A	NA,T	NA,1	NA,inf	NA,inf	NA,0.352481	0.000187105	0.000374592
3	chr13:70878296:C:G	70878296	NA,G	NA,C	NA,1	NA,inf	NA,inf	NA,0.35823	0.000187081	0.000374539
3	chr13:70230879:A:G	70230879	NA,G	NA,A	NA,1	NA,-inf	NA,inf	NA,0.34744	0.000187035	0.00037444
3	chr13:70874012:A:G	70874012	G,G	A,A	1,1	inf,inf	inf,inf	1.34727,0.0975594	0.000186909	0.000374166
3	chr13:71038043:A:G	71038043	NA,G	NA,A	NA,1	NA,inf	NA,inf	NA,0.342244	0.000186869	0.000374099
3	chr13:70527862:C:G	70527862	NA,G	NA,C	NA,1	NA,-inf	NA,inf	NA,0.295997	0.000186847	0.000374099
3	chr13:71154650:A:G	71154650	NA,G	NA,A	NA,1	NA,-inf	NA,inf	NA,0.370443	0.000186839	0.00037405
3	chr13:70572872:C:T	70572872	NA,T	NA,C	NA,1	NA,inf	NA,inf	NA,0.305559	0.000186791	0.00037393
3	chr13:70572424:G:C	70572424	NA,C	NA,G	NA,1	NA,inf	NA,inf	NA,0.305123	0.000186685	0.00037372
3	chr13:71104674:C:T	71104674	NA,T	NA,C	NA,1	NA,-inf	NA,inf	NA,0.348037	0.000186641	0.000373654
3	chr13:70404717:T:A	70404717	NA,A	NA,T	NA,1	NA,inf	NA,inf	NA,0.345163	0.000186607	0.000373594
3	chr13:70862920:C:T	70862920	NA,T	NA,C	NA,1	NA,inf	NA,inf	NA,0.333591	0.000186551	0.000373466
3	chr13:70394814:T:A	70394814	NA,A	NA,T	NA,1	NA,-inf	NA,inf	NA,0.381264	0.000186479	0.000373343
3	chr13:70369442:G:A	70369442	A,A	G,G	1,1	-inf,-inf	inf,inf	0.688642,1.21928	0.000186384	0.000373452
3	chr13:70725219:T:C	70725219	NA,C	NA,T	NA,1	NA,-inf	NA,inf	NA,0.334455	0.000186298	0.000372967
3	chr13:70900644:TA:T	70900644	NA,T	NA,TA	NA,1	NA,inf	NA,inf	NA,0.332471	0.000186165	0.000372693
3	chr13:70893940:A:C	70893940	NA,C	NA,A	NA,1	NA,inf	NA,inf	NA,0.33205	0.000186071	0.000372504
3	chr13:70895857:G:A	70895857	NA,A	NA,G	NA,1	NA,-inf	NA,inf	NA,0.358982	0.000185961	0.000372281
3	chr13:70441251:A:C	70441251	C,C	A,A	1,1	-inf,inf	inf,inf	0.489679,0.564765	0.000185866	0.000371842
3	chr13:70474909:A:T	70474909	NA,T	NA,A	NA,1	NA,-inf	NA,inf	NA,0.369053	0.000185839	0.00037207
3	chr13:70209572:C:T	70209572	NA,T	NA,C	NA,1	NA,inf	NA,inf	NA,0.356907	0.000185828	0.000372036
3	chr13:70427533:C:G	70427533	NA,G	NA,C	NA,1	NA,-inf	NA,inf	NA,0.344376	0.000185828	0.000372018
3	chr13:70390410:C:G	70390410	NA,G	NA,C	NA,1	NA,-inf	NA,inf	NA,0.36675	0.000185784	0.000371955
3	chr13:70178718:G:A	70178718	NA,A	NA,G	NA,1	NA,-inf	NA,inf	NA,0.343691	0.000185442	0.000371243
3	chr13:70298688:T:C	70298688	NA,C	NA,T	NA,1	NA,-inf	NA,inf	NA,0.313836	0.000185362	0.000371108
3	chr13:70296759:A:G	70296759	NA,G	NA,A	NA,1	NA,-inf	NA,inf	NA,0.314266	0.000185353	0.000371089
3	chr13:71099150:G:A	71099150	A,A	G,G	1,1	-inf,-inf	inf,inf	0.00641205,1.46315	0.000185329	0.000371057
3	chr13:70962971:G:A	70962971	NA,A	NA,G	NA,1	NA,inf	NA,inf	NA,0.325831	0.000185303	0.000370971
3	chr13:70661819:G:A	70661819	NA,A	NA,G	NA,1	NA,-inf	NA,inf	NA,0.193766	0.000185262	0.000370827
3	chr13:70580836:C:T	70580836	NA,T	NA,C	NA,1	NA,inf	NA,inf	NA,0.310773	0.000184952	0.000370269
3	chr13:71116771:A:T	71116771	NA,T	NA,A	NA,1	NA,inf	NA,inf	NA,0.344956	0.000184856	0.000370074
3	chr13:70465893:AT:A	70465893	NA,A	NA,AT	NA,1	NA,-inf	NA,inf	NA,0.317084	0.000184824	0.000370019
3	chr13:70322623:A:G	70322623	NA,G	NA,A	NA,1	NA,-inf	NA,inf	NA,0.355231	0.000184789	0.000369955
3	chr13:70579259:A:G	70579259	NA,G	NA,A	NA,1	NA,-inf	NA,inf	NA,0.297294	0.000184688	0.000369799
3	chr13:71017716:T:C	71017716	C,NA	T,NA	1,NA	inf,NA	inf,NA	0.625975,NA	0.000184658	0.000369687
3	chr13:70729998:T:A	70729998	NA,A	NA,T	NA,1	NA,inf	NA,inf	NA,0.335604	0.00018461	0.00036958
3	chr13:70936945:T:C	70936945	C,C	T,T	1,1	inf,-inf	inf,inf	0.528086,0.941853	0.000184563	0.000369368
3	chr13:70719752:A:G	70719752	NA,G	NA,A	NA,1	NA,-inf	NA,inf	NA,0.328806	0.000184284	0.000368927
3	chr13:70215917:G:T	70215917	NA,T	NA,G	NA,1	NA,-inf	NA,inf	NA,0.355137	0.00018405	0.000368527
3	chr13:71007314:T:C	71007314	C,NA	T,NA	1,NA	-inf,NA	inf,NA	0.674488,NA	0.000184016	0.000368427
3	chr13:70973741:G:A	70973741	NA,A	NA,G	NA,1	NA,inf	NA,inf	NA,0.340357	0.000183999	0.000368371
3	chr13:70758515:C:T	70758515	NA,T	NA,C	NA,1	NA,inf	NA,inf	NA,0.332705	0.000183904	0.000368183
3	chr13:70730496:T:C	70730496	NA,C	NA,T	NA,1	NA,inf	NA,inf	NA,0.349086	0.00018386	0.000368088
3	chr13:70879301:G:A	70879301	NA,A	NA,G	NA,1	NA,inf	NA,inf	NA,0.322094	0.000183798	0.000367955
3	chr13:70346844:A:T	70346844	NA,T	NA,A	NA,1	NA,inf	NA,inf	NA,0.336102	0.000183681	0.000367737
3	chr13:70907458:C:T	70907458	NA,T	NA,C	NA,1	NA,-inf	NA,inf	NA,0.32822	0.000183405	0.000367176
3	chr13:70959176:G:A	70959176	NA,A	NA,G	NA,1	NA,-inf	NA,inf	NA,0.346525	0.000183114	0.000366604
3	chr13:70857581:A:G	70857581	NA,G	NA,A	NA,1	NA,inf	NA,inf	NA,0.317993	0.000183046	0.000366449
3	chr13:70535182:C:T	70535182	NA,T	NA,C	NA,1	NA,inf	NA,inf	NA,0.258427	0.000183027	0.000366378
3	chr13:70361439:G:A	70361439	NA,A	NA,G	NA,1	NA,-inf	NA,inf	NA,0.389118	0.000183017	0.000366426
3	chr13:70857399:C:T	70857399	NA,T	NA,C	NA,1	NA,inf	NA,inf	NA,0.317698	0.00018298	0.000366319
3	chr13:70179946:A:T	70179946	NA,T	NA,A	NA,1	NA,-inf	NA,inf	NA,0.331039	0.000182836	0.00036603
3	chr13:70841314:G:C	70841314	NA,C	NA,G	NA,1	NA,inf	NA,inf	NA,0.311031	0.00018273	0.000365803
3	chr13:70380597:C:T	70380597	NA,T	NA,C	NA,1	NA,-inf	NA,inf	NA,0.344009	0.000182635	0.000365773
3	chr13:70984892:C:T	70984892	NA,T	NA,C	NA,1	NA,-inf	NA,inf	NA,0.33125	0.000182625	0.000365613
3	chr13:70647478:T:A	70647478	A,NA	T,NA	1,NA	inf,NA	inf,NA	0.305426,NA	0.000182532	0.000365209
3	chr13:71086073:C:T	71086073	T,T	C,C	1,1	inf,inf	inf,inf	0.180889,1.37456	0.000182439	0.000365209
3	chr13:70163121:G:A	70163121	NA,A	NA,G	NA,1	NA,-inf	NA,inf	NA,0.329971	0.000182411	0.000365178
3	chr13:70665514:T:C	70665514	NA,C	NA,T	NA,1	NA,-inf	NA,inf	NA,0.18248	0.000182369	0.000365041
3	chr13:70572730:T:C	70572730	NA,C	NA,T	NA,1	NA,inf	NA,inf	NA,0.377151	0.000182284	0.000364957
3	chr13:70425819:A:C	70425819	NA,C	NA,A	NA,1	NA,inf	NA,inf	NA,0.331359	0.000182164	0.000364691
3	chr13:70904997:T:A	70904997	NA,A	NA,T	NA,1	NA,inf	NA,inf	NA,0.314065	0.000182131	0.000364617
3	chr13:70489047:T:G	70489047	NA,G	NA,T	NA,1	NA,inf	NA,inf	NA,0.338826	0.000182075	0.000364522
3	chr13:70736593:C:T	70736593	NA,T	NA,C	NA,1	NA,-inf	NA,inf	NA,0.317132	0.000182056	0.000364475
3	chr13:70165583:C:T	70165583	T,T	C,C	1,1	inf,-inf	inf,inf	1.62627,0.0339071	0.000182049	0.000364843
3	chr13:70651042:TC:T	70651042	NA,T	NA,TC	NA,1	NA,inf	NA,inf	NA,0.264533	0.000182027	0.000364399
3	chr13:70651154:G:A	70651154	NA,A	NA,G	NA,1	NA,inf	NA,inf	NA,0.264533	0.000182027	0.000364399
3	chr13:70519828:G:A	70519828	NA,A	NA,G	NA,1	NA,inf	NA,inf	NA,0.37149	0.000181817	0.000364033
3	chr13:70192366:TATTG:T	70192366	NA,T	NA,TATTG	NA,1	NA,inf	NA,inf	NA,0.310905	0.000181742	0.000363878
3	chr13:70452042:G:A	70452042	NA,A	NA,G	NA,1	NA,-inf	NA,inf	NA,0.27214	0.000181597	0.000363495
3	chr13:70308333:C:A	70308333	NA,A	NA,C	NA,1	NA,-inf	NA,inf	NA,0.296101	0.000181557	0.000363488
3	chr13:70662234:C:T	70662234	NA,T	NA,C	NA,1	NA,inf	NA,inf	NA,0.521734	0.000181527	0.000363548
3	chr13:70866260:G:A	70866260	NA,A	NA,G	NA,1	NA,inf	NA,inf	NA,0.310497	0.000181451	0.000363257
3	chr13:70985352:G:A	70985352	A,A	G,G	1,1	-inf,-inf	inf,inf	0.180942,1.27843	0.00018128	0.000362849
3	chr13:70232987:C:T	70232987	NA,T	NA,C	NA,1	NA,inf	NA,inf	NA,0.329311	0.000181236	0.000362848
3	chr13:70439184:C:A	70439184	NA,A	NA,C	NA,1	NA,inf	NA,inf	NA,0.282672	0.00018123	0.000362813
3	chr13:70162980:G:A	70162980	NA,A	NA,G	NA,1	NA,-inf	NA,inf	NA,0.323851	0.000181067	0.000362488
3	chr13:70632677:A:C	70632677	NA,C	NA,A	NA,1	NA,inf	NA,inf	NA,0.511615	0.000180792	0.000362069
3	chr13:70847023:C:G	70847023	NA,G	NA,C	NA,1	NA,inf	NA,inf	NA,0.302036	0.000180755	0.000361852
3	chr13:70952604:A:T	70952604	NA,T	NA,A	NA,1	NA,-inf	NA,inf	NA,0.330159	0.000180721	0.000361804
3	chr13:70451974:A:G	70451974	NA,G	NA,A	NA,1	NA,-inf	NA,inf	NA,0.298528	0.000180711	0.000361786
3	chr13:70467449:G:A	70467449	NA,A	NA,G	NA,1	NA,-inf	NA,inf	NA,0.351825	0.000180435	0.000361265
3	chr13:70611680:A:G	70611680	NA,G	NA,A	NA,1	NA,-inf	NA,inf	NA,0.287213	0.000180418	0.00036117
3	chr13:70467871:T:A	70467871	NA,A	NA,T	NA,1	NA,-inf	NA,inf	NA,0.345049	0.000180369	0.000361127
3	chr13:70357162:G:A	70357162	A,NA	G,NA	1,NA	inf,NA	inf,NA	0.740777,NA	0.000180361	0.000361184
3	chr13:70881149:A:C	70881149	NA,C	NA,A	NA,1	NA,-inf	NA,inf	NA,0.332122	0.000180284	0.000360918
3	chr13:70868161:G:A	70868161	A,NA	G,NA	1,NA	-inf,NA	inf,NA	0.780742,NA	0.000180176	0.000360845
3	chr13:70380873:T:G	70380873	NA,G	NA,T	NA,1	NA,inf	NA,inf	NA,0.306506	0.000180042	0.000360449
3	chr13:70874789:G:A	70874789	NA,A	NA,G	NA,1	NA,-inf	NA,inf	NA,0.346288	0.000180032	0.000360444
3	chr13:70859726:C:T	70859726	NA,T	NA,C	NA,1	NA,inf	NA,inf	NA,0.33962	0.000179915	0.000360187
3	chr13:70510157:T:A	70510157	A,NA	T,NA	1,NA	-inf,NA	inf,NA	0.880048,NA	0.000179911	0.000360418
3	chr13:70661067:C:G	70661067	NA,G	NA,C	NA,1	NA,inf	NA,inf	NA,0.511972	0.000179892	0.000360272
3	chr13:70259809:T:C	70259809	NA,C	NA,T	NA,1	NA,inf	NA,inf	NA,0.307086	0.000179773	0.000359902
3	chr13:70650511:A:C	70650511	NA,C	NA,A	NA,1	NA,inf	NA,inf	NA,0.509272	0.000179507	0.0003595
3	chr13:71128197:C:T	71128197	T,T	C,C	1,1	inf,inf	inf,inf	1.42708,0.259606	0.000179458	0.000359447
3	chr13:70408118:T:C	70408118	NA,C	NA,T	NA,1	NA,inf	NA,inf	NA,0.330123	0.000179438	0.00035925
3	chr13:70781466:G:A	70781466	A,NA	G,NA	1,NA	-inf,NA	inf,NA	0.819162,NA	0.000179362	0.000359265
3	chr13:70345267:G:A	70345267	A,A	G,G	1,1	-inf,inf	inf,inf	0.114879,1.37982	0.000179277	0.00035898
3	chr13:70485847:G:A	70485847	NA,A	NA,G	NA,1	NA,inf	NA,inf	NA,0.321347	0.000179036	0.000358437
3	chr13:71108133:A:G	71108133	NA,G	NA,A	NA,1	NA,inf	NA,inf	NA,0.308521	0.000179007	0.000358364
3	chr13:71040594:T:A	71040594	NA,A	NA,T	NA,1	NA,inf	NA,inf	NA,0.316002	0.000178834	0.000358037
3	chr13:70690312:A:C	70690312	NA,C	NA,A	NA,1	NA,inf	NA,inf	NA,0.157779	0.000178764	0.000357825
3	chr13:71046992:A:G	71046992	G,G	A,A	1,1	inf,inf	inf,inf	0.127125,1.35867	0.000178712	0.000357712
3	chr13:71002159:G:A	71002159	NA,A	NA,G	NA,1	NA,-inf	NA,inf	NA,0.319563	0.000178582	0.000357513
3	chr13:70652890:G:A	70652890	NA,A	NA,G	NA,1	NA,-inf	NA,inf	NA,0.389739	0.000178535	0.000357477
3	chr13:70924595:G:A	70924595	A,NA	G,NA	1,NA	-inf,NA	inf,NA	0.701863,NA	0.000178481	0.000357399
3	chr13:70259347:G:A	70259347	NA,A	NA,G	NA,1	NA,inf	NA,inf	NA,0.319844	0.000178268	0.000356909
3	chr13:70849814:C:G	70849814	NA,G	NA,C	NA,1	NA,inf	NA,inf	NA,0.306405	0.000178251	0.000356849
3	chr13:70934739:G:A	70934739	NA,A	NA,G	NA,1	NA,-inf	NA,inf	NA,0.324853	0.000178196	0.000356738
3	chr13:70796118:C:T	70796118	T,T	C,C	1,1	-inf,-inf	inf,inf	1.24393,0.638187	0.000178179	0.000356973
3	chr13:70583488:C:G	70583488	NA,G	NA,C	NA,1	NA,-inf	NA,inf	NA,0.267829	0.000178174	0.000356755
3	chr13:70567391:G:A	70567391	NA,A	NA,G	NA,1	NA,inf	NA,inf	NA,0.401589	0.000178149	0.000356717
3	chr13:70962682:G:A	70962682	NA,A	NA,G	NA,1	NA,-inf	NA,inf	NA,0.310513	0.000178124	0.000356609
3	chr13:70729909:C:T	70729909	NA,T	NA,C	NA,1	NA,inf	NA,inf	NA,0.298072	0.000177986	0.000356325
3	chr13:71068708:T:G	71068708	G,G	T,T	1,1	inf,inf	inf,inf	0.270283,1.27766	0.000177932	0.000356163
3	chr13:70927526:A:T	70927526	NA,T	NA,A	NA,1	NA,-inf	NA,inf	NA,0.325085	0.000177897	0.00035616
3	chr13:70314132:C:T	70314132	NA,T	NA,C	NA,1	NA,-inf	NA,inf	NA,0.290388	0.000177878	0.000356098
3	chr13:70551472:A:G	70551472	NA,G	NA,A	NA,1	NA,-inf	NA,inf	NA,0.266901	0.000177855	0.00035606
3	chr13:70883929:T:C	70883929	NA,C	NA,T	NA,1	NA,-inf	NA,inf	NA,0.319756	0.000177804	0.000355953
3	chr13:70697949:A:G	70697949	NA,G	NA,A	NA,1	NA,inf	NA,inf	NA,0.252735	0.000177629	0.000355592
3	chr13:70734843:A:G	70734843	NA,G	NA,A	NA,1	NA,inf	NA,inf	NA,0.325066	0.000177531	0.000355423
3	chr13:70215910:T:A	70215910	A,A	T,T	1,1	inf,-inf	inf,inf	1.11991,0.3453	0.000177439	0.000355134
3	chr13:70679036:G:A	70679036	NA,A	NA,G	NA,1	NA,-inf	NA,inf	NA,0.443111	0.000177317	0.00035508
3	chr13:70650657:A:G	70650657	NA,G	NA,A	NA,1	NA,inf	NA,inf	NA,0.378072	0.000177222	0.000354839
3	chr13:70379386:C:A	70379386	NA,A	NA,C	NA,1	NA,-inf	NA,inf	NA,0.3243	0.000177091	0.000354551
3	chr13:70933204:A:G	70933204	NA,G	NA,A	NA,1	NA,-inf	NA,inf	NA,0.31889	0.000177052	0.000354447
3	chr13:70871016:A:G	70871016	NA,G	NA,A	NA,1	NA,inf	NA,inf	NA,0.325423	0.000177021	0.000354394
3	chr13:70908315:G:A	70908315	NA,A	NA,G	NA,1	NA,-inf	NA,inf	NA,0.313347	0.000177019	0.000354401
3	chr13:70253528:C:T	70253528	T,NA	C,NA	1,NA	-inf,NA	inf,NA	0.781268,NA	0.000176826	0.000354129
3	chr13:70666702:G:A	70666702	A,NA	G,NA	1,NA	inf,NA	inf,NA	0.805072,NA	0.000176809	0.000354142
3	chr13:70661623:A:T	70661623	T,NA	A,NA	1,NA	inf,NA	inf,NA	0.286316,NA	0.000176808	0.000353761
3	chr13:70183757:T:C	70183757	NA,C	NA,T	NA,1	NA,inf	NA,inf	NA,0.312483	0.000176797	0.000353961
3	chr13:70408663:T:C	70408663	C,NA	T,NA	1,NA	inf,NA	inf,NA	0.309609,NA	0.000176743	0.000353702
3	chr13:70978662:C:A	70978662	NA,A	NA,C	NA,1	NA,inf	NA,inf	NA,0.305365	0.000176739	0.000353837
3	chr13:70917537:C:A	70917537	NA,A	NA,C	NA,1	NA,-inf	NA,inf	NA,0.313932	0.000176654	0.000353669
3	chr13:70215784:A:G	70215784	G,G	A,A	1,1	inf,-inf	inf,inf	1.12646,0.331156	0.00017647	0.000353196
3	chr13:70726985:C:T	70726985	T,NA	C,NA	1,NA	-inf,NA	inf,NA	0.541068,NA	0.000176384	0.000353084
3	chr13:70755476:C:T	70755476	NA,T	NA,C	NA,1	NA,-inf	NA,inf	NA,0.29584	0.000176374	0.0003531
3	chr13:70899466:T:C	70899466	NA,C	NA,T	NA,1	NA,inf	NA,inf	NA,0.286599	0.000176353	0.000353051
3	chr13:70716414:T:TACC	70716414	TACC,NA	T,NA	1,NA	inf,NA	inf,NA	0.326787,NA	0.000176226	0.000352651
3	chr13:70886145:GT:G	70886145	NA,G	NA,GT	NA,1	NA,-inf	NA,inf	NA,0.324781	0.000176194	0.000352741
3	chr13:70360498:G:A	70360498	NA,A	NA,G	NA,1	NA,inf	NA,inf	NA,0.30997	0.000176161	0.000352676
3	chr13:70676026:G:A	70676026	NA,A	NA,G	NA,1	NA,inf	NA,inf	NA,0.356005	0.000176071	0.000352524
3	chr13:71027557:C:T	71027557	NA,T	NA,C	NA,1	NA,inf	NA,inf	NA,0.299725	0.000176064	0.000352477
3	chr13:70409773:T:G	70409773	NA,G	NA,T	NA,1	NA,inf	NA,inf	NA,0.304928	0.000176045	0.000352446
3	chr13:70702408:T:C	70702408	NA,C	NA,T	NA,1	NA,-inf	NA,inf	NA,0.25088	0.000176037	0.000352417
3	chr13:70225197:T:C	70225197	NA,C	NA,T	NA,1	NA,inf	NA,inf	NA,0.264232	0.000176023	0.000352334
3	chr13:70200628:C:G	70200628	NA,G	NA,C	NA,1	NA,inf	NA,inf	NA,0.292359	0.000175761	0.000351873
3	chr13:70399441:T:C	70399441	NA,C	NA,T	NA,1	NA,-inf	NA,inf	NA,0.326072	0.000175682	0.000351726
3	chr13:70704144:A:G	70704144	NA,G	NA,A	NA,1	NA,-inf	NA,inf	NA,0.344768	0.000175671	0.000351708
3	chr13:71118976:G:A	71118976	NA,A	NA,G	NA,1	NA,inf	NA,inf	NA,0.304323	0.000175596	0.000351542
3	chr13:70415417:T:C	70415417	NA,C	NA,T	NA,1	NA,inf	NA,inf	NA,0.301794	0.000175573	0.0003515
3	chr13:70913605:C:G	70913605	NA,G	NA,C	NA,1	NA,-inf	NA,inf	NA,0.308512	0.00017556	0.000351461
3	chr13:70763611:T:C	70763611	NA,C	NA,T	NA,1	NA,-inf	NA,inf	NA,0.307696	0.000175541	0.00035144
3	chr13:70293694:C:T	70293694	NA,T	NA,C	NA,1	NA,inf	NA,inf	NA,0.288148	0.000175416	0.000351181
3	chr13:70720697:A:G	70720697	G,G	A,A	1,1	-inf,-inf	inf,inf	1.16952,0.503427	0.000175408	0.000351182
3	chr13:70167441:A:G	70167441	G,NA	A,NA	1,NA	inf,NA	inf,NA	0.649673,NA	0.000175389	0.000351166
3	chr13:71020302:T:G	71020302	NA,G	NA,T	NA,1	NA,inf	NA,inf	NA,0.297666	0.000175361	0.00035107
3	chr13:70725689:A:G	70725689	NA,G	NA,A	NA,1	NA,inf	NA,inf	NA,0.290952	0.000175274	0.000350893
3	chr13:71031304:C:A	71031304	NA,A	NA,C	NA,1	NA,inf	NA,inf	NA,0.291698	0.00017521	0.000350769
3	chr13:70201559:A:T	70201559	NA,T	NA,A	NA,1	NA,inf	NA,inf	NA,0.288765	0.000175187	0.000350725
3	chr13:70728597:A:G	70728597	NA,G	NA,A	NA,1	NA,-inf	NA,inf	NA,0.278129	0.000175088	0.000350526
3	chr13:70220475:A:G	70220475	NA,G	NA,A	NA,1	NA,inf	NA,inf	NA,0.27393	0.000174979	0.000350266
3	chr13:70592024:C:T	70592024	NA,T	NA,C	NA,1	NA,inf	NA,inf	NA,0.258647	0.000174832	0.000350012
3	chr13:70847993:C:T	70847993	NA,T	NA,C	NA,1	NA,-inf	NA,inf	NA,0.304499	0.00017466	0.000349665
3	chr13:70422313:G:C	70422313	NA,C	NA,G	NA,1	NA,-inf	NA,inf	NA,0.335659	0.000174644	0.000349703
3	chr13:70244513:G:A	70244513	NA,A	NA,G	NA,1	NA,inf	NA,inf	NA,0.273781	0.000174644	0.000349633
3	chr13:71102005:A:G	71102005	G,G	A,A	1,1	-inf,-inf	inf,inf	0.256824,1.36262	0.000174564	0.000349516
3	chr13:70221524:AAT:A	70221524	NA,A	NA,AAT	NA,1	NA,inf	NA,inf	NA,0.286046	0.000174351	0.000349052
3	chr13:70747002:T:C	70747002	C,NA	T,NA	1,NA	inf,NA	inf,NA	0.769981,NA	0.000174102	0.000348693
3	chr13:70468480:G:A	70468480	A,A	G,G	1,1	inf,-inf	inf,inf	0.480872,0.394022	0.000173946	0.000347985
3	chr13:70208231:C:T	70208231	NA,T	NA,C	NA,1	NA,-inf	NA,inf	NA,0.288166	0.00017378	0.000347898
3	chr13:70889589:T:G	70889589	NA,G	NA,T	NA,1	NA,inf	NA,inf	NA,0.273411	0.00017373	0.0003478
3	chr13:70371280:T:C	70371280	NA,C	NA,T	NA,1	NA,-inf	NA,inf	NA,0.313778	0.000173712	0.000347883
3	chr13:70660975:A:G	70660975	NA,G	NA,A	NA,1	NA,-inf	NA,inf	NA,0.222774	0.00017364	0.000347598
3	chr13:70889031:T:A	70889031	NA,A	NA,T	NA,1	NA,inf	NA,inf	NA,0.27248	0.000173549	0.000347438
3	chr13:70951988:T:G	70951988	NA,G	NA,T	NA,1	NA,inf	NA,inf	NA,0.284357	0.000173473	0.000347293
3	chr13:70742801:T:C	70742801	C,C	T,T	1,1	inf,-inf	inf,inf	1.08995,0.178844	0.000173454	0.000347117
3	chr13:70927494:A:G	70927494	NA,G	NA,A	NA,1	NA,-inf	NA,inf	NA,0.303097	0.00017345	0.000347255
3	chr13:70352518:C:T	70352518	NA,T	NA,C	NA,1	NA,inf	NA,inf	NA,0.295262	0.000173407	0.000347162
3	chr13:71118472:C:T	71118472	T,T	C,C	1,1	inf,inf	inf,inf	1.44579,0.191755	0.000173334	0.000347187
3	chr13:70801713:A:G	70801713	NA,G	NA,A	NA,1	NA,-inf	NA,inf	NA,0.320003	0.000173171	0.000346712
3	chr13:70768224:C:T	70768224	NA,T	NA,C	NA,1	NA,-inf	NA,inf	NA,0.293139	0.000173053	0.000346456
3	chr13:70933996:T:C	70933996	C,NA	T,NA	1,NA	inf,NA	inf,NA	0.507416,NA	0.000173048	0.000346383
3	chr13:70714732:T:C	70714732	NA,C	NA,T	NA,1	NA,inf	NA,inf	NA,0.334719	0.000172988	0.000346335
3	chr13:70196069:T:C	70196069	NA,C	NA,T	NA,1	NA,inf	NA,inf	NA,0.276941	0.000172679	0.000345706
3	chr13:70760020:A:G	70760020	NA,G	NA,A	NA,1	NA,-inf	NA,inf	NA,0.307117	0.000172653	0.000345671
3	chr13:70819453:A:G	70819453	NA,G	NA,A	NA,1	NA,inf	NA,inf	NA,0.26707	0.000172641	0.000345623
3	chr13:70721969:G:A	70721969	NA,A	NA,G	NA,1	NA,inf	NA,inf	NA,0.269698	0.000172607	0.000345561
3	chr13:71145748:TTAATACA:T	71145748	NA,T	NA,TTAATACA	NA,1	NA,inf	NA,inf	NA,0.283656	0.000172556	0.00034545
3	chr13:70404508:A:G	70404508	NA,G	NA,A	NA,1	NA,-inf	NA,inf	NA,0.256451	0.000172443	0.000345233
3	chr13:70169263:A:G	70169263	G,NA	A,NA	1,NA	inf,NA	inf,NA	0.639467,NA	0.000172405	0.000345192
3	chr13:70967108:C:T	70967108	NA,T	NA,C	NA,1	NA,inf	NA,inf	NA,0.283262	0.000172313	0.000344969
3	chr13:70548466:C:T	70548466	NA,T	NA,C	NA,1	NA,-inf	NA,inf	NA,0.285193	0.000172307	0.000344966
3	chr13:71156000:G:T	71156000	NA,T	NA,G	NA,1	NA,-inf	NA,inf	NA,0.300181	0.000172306	0.000344963
3	chr13:70548363:T:C	70548363	NA,C	NA,T	NA,1	NA,-inf	NA,inf	NA,0.28334	0.000171965	0.000344281
3	chr13:71080900:T:C	71080900	C,C	T,T	1,1	-inf,-inf	inf,inf	0.010709,1.44017	0.000171798	0.000343985
3	chr13:70355342:C:T	70355342	T,T	C,C	1,1	-inf,inf	inf,inf	0.101582,1.35155	0.000171768	0.000343935
3	chr13:70804010:T:G	70804010	NA,G	NA,T	NA,1	NA,inf	NA,inf	NA,0.264489	0.000171765	0.000343874
3	chr13:70728610:A:C	70728610	NA,C	NA,A	NA,1	NA,-inf	NA,inf	NA,0.261609	0.000171762	0.000343868
3	chr13:70833057:T:G	70833057	G,NA	T,NA	1,NA	-inf,NA	inf,NA	0.618765,NA	0.000171727	0.000343813
3	chr13:70963774:T:C	70963774	NA,C	NA,T	NA,1	NA,-inf	NA,inf	NA,0.298086	0.000171653	0.000343658
3	chr13:70197420:C:T	70197420	T,T	C,C	1,1	inf,inf	inf,inf	1.17015,0.430281	0.000171608	0.000343631
3	chr13:70416513:G:A	70416513	NA,A	NA,G	NA,1	NA,inf	NA,inf	NA,0.264374	0.000171607	0.000343566
3	chr13:70211341:C:T	70211341	NA,T	NA,C	NA,1	NA,inf	NA,inf	NA,0.249152	0.000171591	0.000343474
3	chr13:70936330:T:C	70936330	C,C	T,T	1,1	-inf,-inf	inf,inf	1.01128,0.245685	0.00017159	0.000343409
3	chr13:70267071:T:C	70267071	NA,C	NA,T	NA,1	NA,inf	NA,inf	NA,0.26487	0.000171564	0.000343469
3	chr13:70614232:G:A	70614232	NA,A	NA,G	NA,1	NA,-inf	NA,inf	NA,0.227656	0.000171481	0.000343283
3	chr13:70324458:C:T	70324458	NA,T	NA,C	NA,1	NA,-inf	NA,inf	NA,0.272831	0.00017134	0.000343026
3	chr13:71095587:G:A	71095587	NA,A	NA,G	NA,1	NA,-inf	NA,inf	NA,0.282741	0.000171294	0.000342932
3	chr13:70211340:A:G	70211340	NA,G	NA,A	NA,1	NA,inf	NA,inf	NA,0.246821	0.000171158	0.000342609
3	chr13:70901017:A:G	70901017	NA,G	NA,A	NA,1	NA,-inf	NA,inf	NA,0.292068	0.000171142	0.000342638
3	chr13:70440524:G:T	70440524	NA,T	NA,G	NA,1	NA,-inf	NA,inf	NA,0.23992	0.000170976	0.000342281
3	chr13:70985396:C:T	70985396	NA,T	NA,C	NA,1	NA,-inf	NA,inf	NA,0.264114	0.000170762	0.000341871
3	chr13:70290197:A:G	70290197	NA,G	NA,A	NA,1	NA,-inf	NA,inf	NA,0.28073	0.000170754	0.000341873
3	chr13:70741103:AT:A	70741103	A,A	AT,AT	1,1	inf,-inf	inf,inf	1.06366,0.217916	0.000170702	0.000341609
3	chr13:70919017:T:C	70919017	C,C	T,T	1,1	inf,-inf	inf,inf	1.45712,0.00565213	0.00017065	0.000341759
3	chr13:70719131:G:A	70719131	NA,A	NA,G	NA,1	NA,inf	NA,inf	NA,0.287908	0.000170563	0.000341483
3	chr13:70913970:C:T	70913970	NA,T	NA,C	NA,1	NA,inf	NA,inf	NA,0.281628	0.000170562	0.000341462
3	chr13:71076788:C:T	71076788	T,T	C,C	1,1	-inf,inf	inf,inf	0.00147431,1.43245	0.000170467	0.000341316
3	chr13:70261395:C:T	70261395	NA,T	NA,C	NA,1	NA,inf	NA,inf	NA,0.257528	0.000170316	0.000340986
3	chr13:70828612:T:C	70828612	NA,C	NA,T	NA,1	NA,inf	NA,inf	NA,0.283273	0.000170156	0.000340661
3	chr13:70970269:G:A	70970269	NA,A	NA,G	NA,1	NA,-inf	NA,inf	NA,0.278092	0.000170137	0.000340624
3	chr13:70699475:C:T	70699475	NA,T	NA,C	NA,1	NA,-inf	NA,inf	NA,0.209292	0.000170085	0.000340488
3	chr13:71047584:C:T	71047584	T,T	C,C	1,1	inf,inf	inf,inf	0.15422,1.33542	0.000170045	0.00034039
3	chr13:70918616:G:T	70918616	NA,T	NA,G	NA,1	NA,-inf	NA,inf	NA,0.27985	0.000170032	0.000340396
3	chr13:70296891:T:C	70296891	C,C	T,T	1,1	-inf,inf	inf,inf	0.0246439,1.41286	0.000169948	0.000340307
3	chr13:70530304:G:C	70530304	NA,C	NA,G	NA,1	NA,-inf	NA,inf	NA,0.306831	0.000169823	0.000340006
3	chr13:70992133:C:G	70992133	NA,G	NA,C	NA,1	NA,inf	NA,inf	NA,0.26375	0.0001697	0.000339743
3	chr13:71039670:C:G	71039670	G,NA	C,NA	1,NA	inf,NA	inf,NA	0.612449,NA	0.00016968	0.000339712
3	chr13:70882100:T:A	70882100	NA,A	NA,T	NA,1	NA,-inf	NA,inf	NA,0.284213	0.000169657	0.000339666
3	chr13:70460539:A:C	70460539	C,C	A,A	1,1	inf,-inf	inf,inf	0.409369,0.510519	0.000169608	0.000339306
3	chr13:70815010:C:T	70815010	NA,T	NA,C	NA,1	NA,-inf	NA,inf	NA,0.259153	0.000169505	0.000339352
3	chr13:70599535:T:C	70599535	NA,C	NA,T	NA,1	NA,-inf	NA,inf	NA,0.400537	0.000169495	0.000339398
3	chr13:70724258:T:A	70724258	NA,A	NA,T	NA,1	NA,inf	NA,inf	NA,0.255315	0.000169475	0.000339288
3	chr13:70929501:T:C	70929501	NA,C	NA,T	NA,1	NA,-inf	NA,inf	NA,0.27749	0.00016945	0.000339233
3	chr13:70734786:G:A	70734786	NA,A	NA,G	NA,1	NA,inf	NA,inf	NA,0.258154	0.000169348	0.000339033
3	chr13:71072122:A:G	71072122	G,G	A,A	1,1	inf,inf	inf,inf	0.0808363,1.36413	0.000169314	0.000338927
3	chr13:70768865:A:AC	70768865	AC,AC	A,A	1,1	-inf,-inf	inf,inf	1.52184,0.213916	0.000169161	0.000338936
3	chr13:70936159:G:A	70936159	NA,A	NA,G	NA,1	NA,inf	NA,inf	NA,0.258937	0.00016907	0.000338477
3	chr13:70368355:T:C	70368355	C,C	T,T	1,1	-inf,inf	inf,inf	0.628091,0.919079	0.000169049	0.000338346
3	chr13:70576059:C:T	70576059	NA,T	NA,C	NA,1	NA,inf	NA,inf	NA,0.307008	0.000168973	0.000338307
3	chr13:71052631:C:G	71052631	NA,G	NA,C	NA,1	NA,inf	NA,inf	NA,0.249093	0.000168865	0.000338061
3	chr13:70973113:G:A	70973113	NA,A	NA,G	NA,1	NA,-inf	NA,inf	NA,0.270903	0.000168858	0.000338068
3	chr13:70947369:C:T	70947369	T,T	C,C	1,1	inf,inf	inf,inf	0.547691,1.24011	0.000168858	0.000338244
3	chr13:70181267:C:T	70181267	NA,T	NA,C	NA,1	NA,-inf	NA,inf	NA,0.261028	0.000168687	0.000337713
3	chr13:70976925:T:A	70976925	A,A	T,T	1,1	inf,-inf	inf,inf	0.143459,1.35688	0.000168659	0.00033765
3	chr13:70207898:T:C	70207898	C,C	T,T	1,1	inf,-inf	inf,inf	1.12635,0.295146	0.000168555	0.00033736
3	chr13:70593773:C:T	70593773	NA,T	NA,C	NA,1	NA,inf	NA,inf	NA,0.369292	0.000168397	0.000337196
3	chr13:70193659:A:C	70193659	NA,C	NA,A	NA,1	NA,inf	NA,inf	NA,0.247342	0.000168397	0.000337122
3	chr13:71057314:C:T	71057314	NA,T	NA,C	NA,1	NA,inf	NA,inf	NA,0.246199	0.00016837	0.000337071
3	chr13:70640153:G:C	70640153	NA,C	NA,G	NA,1	NA,inf	NA,inf	NA,0.324236	0.000168216	0.000336797
3	chr13:70682033:T:C	70682033	NA,C	NA,T	NA,1	NA,inf	NA,inf	NA,0.218242	0.00016821	0.000336746
3	chr13:70641154:A:C	70641154	NA,C	NA,A	NA,1	NA,inf	NA,inf	NA,0.324404	0.000168204	0.000336772
3	chr13:70758395:A:G	70758395	NA,G	NA,A	NA,1	NA,inf	NA,inf	NA,0.238251	0.00016809	0.000336509
3	chr13:70180900:TTAA:T	70180900	NA,T	NA,TTAA	NA,1	NA,inf	NA,inf	NA,0.22988	0.000168016	0.000336372
3	chr13:70395170:T:G	70395170	G,G	T,T	1,1	-inf,-inf	inf,inf	0.0803813,1.26992	0.000168008	0.000336299
3	chr13:70606951:G:A	70606951	NA,A	NA,G	NA,1	NA,-inf	NA,inf	NA,0.24026	0.00016795	0.000336235
3	chr13:70742622:A:G	70742622	NA,G	NA,A	NA,1	NA,-inf	NA,inf	NA,0.247617	0.000167878	0.000336089
3	chr13:70442142:A:G	70442142	NA,G	NA,A	NA,1	NA,-inf	NA,inf	NA,0.227889	0.000167746	0.00033582
3	chr13:70629437:C:T	70629437	NA,T	NA,C	NA,1	NA,inf	NA,inf	NA,0.325477	0.000167717	0.000335802
3	chr13:70503648:C:G	70503648	NA,G	NA,C	NA,1	NA,inf	NA,inf	NA,0.294158	0.000167706	0.000335777
3	chr13:70208951:ACTT:A	70208951	NA,A	NA,ACTT	NA,1	NA,-inf	NA,inf	NA,0.25441	0.000167608	0.000335544
3	chr13:70500915:T:C	70500915	NA,C	NA,T	NA,1	NA,-inf	NA,inf	NA,0.304192	0.000167603	0.000335573
3	chr13:70377359:G:T	70377359	NA,T	NA,G	NA,1	NA,-inf	NA,inf	NA,0.270646	0.000167495	0.000335341
3	chr13:70316615:A:G	70316615	NA,G	NA,A	NA,1	NA,-inf	NA,inf	NA,0.277238	0.000167243	0.000334918
3	chr13:70935447:G:A	70935447	NA,A	NA,G	NA,1	NA,-inf	NA,inf	NA,0.266138	0.000167236	0.000334809
3	chr13:70686888:G:T	70686888	NA,T	NA,G	NA,1	NA,-inf	NA,inf	NA,0.154049	0.000167133	0.00033458
3	chr13:70184600:T:C	70184600	NA,C	NA,T	NA,1	NA,-inf	NA,inf	NA,0.251348	0.000167053	0.000334442
3	chr13:70172156:ATTAGT:A	70172156	NA,A	NA,ATTAGT	NA,1	NA,inf	NA,inf	NA,0.256717	0.00016705	0.000334448
3	chr13:70952648:T:C	70952648	NA,C	NA,T	NA,1	NA,-inf	NA,inf	NA,0.248493	0.000167036	0.000334411
3	chr13:70622011:C:T	70622011	NA,T	NA,C	NA,1	NA,-inf	NA,inf	NA,0.315939	0.000166951	0.000334271
3	chr13:70717328:T:C	70717328	NA,C	NA,T	NA,1	NA,inf	NA,inf	NA,0.23836	0.00016689	0.000334105
3	chr13:70895791:T:C	70895791	NA,C	NA,T	NA,1	NA,-inf	NA,inf	NA,0.255765	0.000166885	0.000334111
3	chr13:70578912:A:C	70578912	NA,C	NA,A	NA,1	NA,-inf	NA,inf	NA,0.193226	0.000166871	0.000334061
3	chr13:70773049:A:G	70773049	NA,G	NA,A	NA,1	NA,inf	NA,inf	NA,0.267354	0.000166858	0.000334065
3	chr13:70761749:T:A	70761749	NA,A	NA,T	NA,1	NA,-inf	NA,inf	NA,0.282015	0.000166839	0.000334032
3	chr13:70316970:A:G	70316970	NA,G	NA,A	NA,1	NA,inf	NA,inf	NA,0.244594	0.000166816	0.000333967
3	chr13:70794740:G:A	70794740	NA,A	NA,G	NA,1	NA,inf	NA,inf	NA,0.26745	0.000166784	0.000333916
3	chr13:70214241:G:A	70214241	NA,A	NA,G	NA,1	NA,-inf	NA,inf	NA,0.250932	0.000166744	0.000333816
3	chr13:70396590:T:C	70396590	NA,C	NA,T	NA,1	NA,-inf	NA,inf	NA,0.290522	0.000166695	0.000333781
3	chr13:70381851:A:C	70381851	NA,C	NA,A	NA,1	NA,-inf	NA,inf	NA,0.276961	0.000166597	0.00033354
3	chr13:70622386:T:C	70622386	NA,C	NA,T	NA,1	NA,-inf	NA,inf	NA,0.324893	0.000166559	0.000333492
3	chr13:70579121:G:T	70579121	NA,T	NA,G	NA,1	NA,inf	NA,inf	NA,0.292251	0.000166532	0.00033342
3	chr13:70898549:T:C	70898549	NA,C	NA,T	NA,1	NA,-inf	NA,inf	NA,0.258445	0.000166476	0.00033328
3	chr13:70316550:T:C	70316550	NA,C	NA,T	NA,1	NA,-inf	NA,inf	NA,0.275842	0.000166427	0.00033328
3	chr13:70548458:A:G	70548458	NA,G	NA,A	NA,1	NA,-inf	NA,inf	NA,0.274176	0.000166395	0.000333138
3	chr13:70514568:AAAAC:A	70514568	NA,A	NA,AAAAC	NA,1	NA,-inf	NA,inf	NA,0.240604	0.000166386	0.00033313
3	chr13:70571923:A:G	70571923	NA,G	NA,A	NA,1	NA,inf	NA,inf	NA,0.291227	0.000166374	0.000333103
3	chr13:70583587:G:A	70583587	A,NA	G,NA	1,NA	-inf,NA	inf,NA	0.918794,NA	0.000166352	0.000333387
3	chr13:70804023:T:C	70804023	NA,C	NA,T	NA,1	NA,-inf	NA,inf	NA,0.274055	0.000166327	0.000333007
3	chr13:70562574:T:C	70562574	NA,C	NA,T	NA,1	NA,inf	NA,inf	NA,0.349954	0.000166316	0.000333022
3	chr13:70428560:C:T	70428560	T,NA	C,NA	1,NA	-inf,NA	inf,NA	0.504882,NA	0.000166246	0.000332775
3	chr13:70486779:G:A	70486779	NA,A	NA,G	NA,1	NA,-inf	NA,inf	NA,0.203026	0.000166163	0.000332645
3	chr13:70573363:T:C	70573363	NA,C	NA,T	NA,1	NA,inf	NA,inf	NA,0.289761	0.000166139	0.000332632
3	chr13:70920087:C:G	70920087	NA,G	NA,C	NA,1	NA,-inf	NA,inf	NA,0.256715	0.000166051	0.000332449
3	chr13:70928877:G:T	70928877	NA,T	NA,G	NA,1	NA,-inf	NA,inf	NA,0.257286	0.000166002	0.000332331
3	chr13:70985410:C:T	70985410	T,NA	C,NA	1,NA	inf,NA	inf,NA	0.5556,NA	0.000165975	0.00033228
3	chr13:70328851:T:C	70328851	NA,C	NA,T	NA,1	NA,inf	NA,inf	NA,0.237642	0.000165951	0.000332237
3	chr13:70451934:T:C	70451934	NA,C	NA,T	NA,1	NA,inf	NA,inf	NA,0.281384	0.000165741	0.000331843
3	chr13:70632588:C:T	70632588	NA,T	NA,C	NA,1	NA,inf	NA,inf	NA,0.324126	0.00016556	0.000331482
3	chr13:70953274:A:G	70953274	NA,G	NA,A	NA,1	NA,-inf	NA,inf	NA,0.256729	0.000165559	0.000331467
3	chr13:70929978:C:G	70929978	NA,G	NA,C	NA,1	NA,-inf	NA,inf	NA,0.25182	0.000165548	0.000331434
3	chr13:70386356:G:A	70386356	NA,A	NA,G	NA,1	NA,inf	NA,inf	NA,0.22952	0.000165514	0.000331362
3	chr13:70753850:C:T	70753850	NA,T	NA,C	NA,1	NA,-inf	NA,inf	NA,0.258465	0.000165497	0.000331321
3	chr13:70347045:C:G	70347045	G,G	C,C	1,1	-inf,inf	inf,inf	0.100916,1.34027	0.000165493	0.000331383
3	chr13:70379015:A:G	70379015	NA,G	NA,A	NA,1	NA,-inf	NA,inf	NA,0.270065	0.000165402	0.000331146
3	chr13:70360884:T:C	70360884	C,C	T,T	1,1	-inf,inf	inf,inf	0.112604,1.32509	0.000165319	0.00033102
3	chr13:70927872:T:C	70927872	NA,C	NA,T	NA,1	NA,inf	NA,inf	NA,0.230256	0.000165258	0.000330845
3	chr13:71093881:C:T	71093881	NA,T	NA,C	NA,1	NA,inf	NA,inf	NA,0.246087	0.000165161	0.000330648
3	chr13:70211965:T:C	70211965	NA,C	NA,T	NA,1	NA,inf	NA,inf	NA,0.23996	0.000165074	0.000330486
3	chr13:71160550:T:G	71160550	NA,G	NA,T	NA,1	NA,-inf	NA,inf	NA,0.248696	0.000164844	0.00033002
3	chr13:70169807:G:C	70169807	NA,C	NA,G	NA,1	NA,inf	NA,inf	NA,0.248733	0.000164781	0.000329908
3	chr13:70695149:G:T	70695149	NA,T	NA,G	NA,1	NA,-inf	NA,inf	NA,0.393993	0.000164728	0.000329866
3	chr13:71131914:G:A	71131914	A,NA	G,NA	1,NA	inf,NA	inf,NA	0.5056,NA	0.000164712	0.000329717
3	chr13:70788518:C:A	70788518	NA,A	NA,C	NA,1	NA,-inf	NA,inf	NA,0.241996	0.00016465	0.000329633
3	chr13:70777698:G:A	70777698	A,A	G,G	1,1	-inf,-inf	inf,inf	1.5744,0.0302896	0.000164634	0.000329885
3	chr13:70968687:T:A	70968687	NA,A	NA,T	NA,1	NA,inf	NA,inf	NA,0.239034	0.000164555	0.00032944
3	chr13:70296890:T:A	70296890	A,A	T,T	1,1	-inf,inf	inf,inf	0.0249812,1.39418	0.000164542	0.000329483
3	chr13:70209973:T:C	70209973	C,C	T,T	1,1	inf,-inf	inf,inf	1.15376,0.22157	0.00016452	0.00032929
3	chr13:70373770:T:C	70373770	NA,C	NA,T	NA,1	NA,-inf	NA,inf	NA,0.286634	0.00016451	0.000329373
3	chr13:70549512:G:A	70549512	A,A	G,G	1,1	inf,-inf	inf,inf	0.98466,0.732396	0.000164413	0.000329295
3	chr13:70301617:G:A	70301617	NA,A	NA,G	NA,1	NA,inf	NA,inf	NA,0.228707	0.000164397	0.000329123
3	chr13:70823293:G:C	70823293	C,NA	G,NA	1,NA	-inf,NA	inf,NA	0.52332,NA	0.000164253	0.000328803
3	chr13:70413726:G:A	70413726	NA,A	NA,G	NA,1	NA,inf	NA,inf	NA,0.238501	0.000164237	0.000328809
3	chr13:70883111:C:T	70883111	NA,T	NA,C	NA,1	NA,-inf	NA,inf	NA,0.242283	0.0001642	0.000328738
3	chr13:70316126:G:A	70316126	NA,A	NA,G	NA,1	NA,inf	NA,inf	NA,0.228572	0.000164158	0.000328648
3	chr13:70403477:A:C	70403477	NA,C	NA,A	NA,1	NA,-inf	NA,inf	NA,0.250926	0.000164128	0.000328667
3	chr13:70328160:A:C	70328160	NA,C	NA,A	NA,1	NA,inf	NA,inf	NA,0.262928	0.00016396	0.000328276
3	chr13:71142238:A:G	71142238	G,NA	A,NA	1,NA	-inf,NA	inf,NA	0.654735,NA	0.000163947	0.000328293
3	chr13:70430574:A:C	70430574	NA,C	NA,A	NA,1	NA,-inf	NA,inf	NA,0.26011	0.000163936	0.000328227
3	chr13:70519268:G:C	70519268	NA,C	NA,G	NA,1	NA,inf	NA,inf	NA,0.270854	0.000163927	0.00032821
3	chr13:70739961:T:C	70739961	NA,C	NA,T	NA,1	NA,inf	NA,inf	NA,0.218831	0.000163758	0.00032784
3	chr13:70602050:A:G	70602050	NA,G	NA,A	NA,1	NA,inf	NA,inf	NA,0.275374	0.000163611	0.000327572
3	chr13:70944172:G:A	70944172	A,NA	G,NA	1,NA	-inf,NA	inf,NA	0.644852,NA	0.000163602	0.000327604
3	chr13:70999553:G:A	70999553	NA,A	NA,G	NA,1	NA,inf	NA,inf	NA,0.22601	0.000163554	0.000327432
3	chr13:70812932:T:A	70812932	A,NA	T,NA	1,NA	inf,NA	inf,NA	0.759577,NA	0.000163551	0.000327593
3	chr13:70983170:T:G	70983170	NA,G	NA,T	NA,1	NA,-inf	NA,inf	NA,0.230317	0.000163551	0.000327433
3	chr13:70230885:T:C	70230885	NA,C	NA,T	NA,1	NA,-inf	NA,inf	NA,0.244357	0.000163545	0.000327424
3	chr13:70723081:T:G	70723081	G,G	T,T	1,1	-inf,-inf	inf,inf	1.03148,0.113432	0.000163534	0.00032722
3	chr13:70496688:C:A	70496688	NA,A	NA,C	NA,1	NA,-inf	NA,inf	NA,0.277624	0.000163467	0.000327291
3	chr13:70458669:A:G	70458669	NA,G	NA,A	NA,1	NA,inf	NA,inf	NA,0.234123	0.000163458	0.000327252
3	chr13:70213505:G:T	70213505	NA,T	NA,G	NA,1	NA,inf	NA,inf	NA,0.229788	0.000163457	0.000327249
3	chr13:70388911:T:C	70388911	C,C	T,T	1,1	-inf,-inf	inf,inf	0.0920465,1.24849	0.000163433	0.000327142
3	chr13:70217060:A:T	70217060	NA,T	NA,A	NA,1	NA,-inf	NA,inf	NA,0.256562	0.000163371	0.000327118
3	chr13:70977114:C:A	70977114	A,A	C,C	1,1	inf,inf	inf,inf	0.0344911,1.32318	0.000163308	0.00032691
3	chr13:70685086:A:C	70685086	NA,C	NA,A	NA,1	NA,-inf	NA,inf	NA,0.320799	0.000163192	0.000326755
3	chr13:70233237:C:A	70233237	NA,A	NA,C	NA,1	NA,-inf	NA,inf	NA,0.236377	0.000163171	0.000326713
3	chr13:70484228:C:T	70484228	NA,T	NA,C	NA,1	NA,-inf	NA,inf	NA,0.277097	0.00016314	0.000326638
3	chr13:70477031:G:A	70477031	NA,A	NA,G	NA,1	NA,inf	NA,inf	NA,0.224815	0.000163089	0.000326501
3	chr13:70705670:A:G	70705670	G,NA	A,NA	1,NA	inf,NA	inf,NA	0.267213,NA	0.000163064	0.000326316
3	chr13:70405302:T:C	70405302	NA,C	NA,T	NA,1	NA,inf	NA,inf	NA,0.250037	0.000163037	0.000326423
3	chr13:70397315:T:G	70397315	NA,G	NA,T	NA,1	NA,-inf	NA,inf	NA,0.244196	0.000163018	0.000326443
3	chr13:70504232:C:T	70504232	T,NA	C,NA	1,NA	-inf,NA	inf,NA	0.261896,NA	0.000163012	0.000326222
3	chr13:70757524:A:G	70757524	NA,G	NA,A	NA,1	NA,-inf	NA,inf	NA,0.251657	0.000162945	0.000326234
3	chr13:70891225:C:T	70891225	NA,T	NA,C	NA,1	NA,-inf	NA,inf	NA,0.211983	0.000162894	0.000326117
3	chr13:70363407:C:A	70363407	A,A	C,C	1,1	-inf,inf	inf,inf	0.127002,1.3093	0.000162846	0.000326066
3	chr13:70811251:A:T	70811251	NA,T	NA,A	NA,1	NA,inf	NA,inf	NA,0.226433	0.000162795	0.000325917
3	chr13:70813608:A:G	70813608	NA,G	NA,A	NA,1	NA,inf	NA,inf	NA,0.226381	0.000162769	0.000325864
3	chr13:70229320:T:G	70229320	NA,G	NA,T	NA,1	NA,-inf	NA,inf	NA,0.212831	0.000162738	0.000325814
3	chr13:70222502:TTGAA:T	70222502	NA,T	NA,TTGAA	NA,1	NA,inf	NA,inf	NA,0.207239	0.000162709	0.000325743
3	chr13:70388269:G:A	70388269	NA,A	NA,G	NA,1	NA,-inf	NA,inf	NA,0.252306	0.000162643	0.000325624
3	chr13:71064249:G:A	71064249	NA,A	NA,G	NA,1	NA,-inf	NA,inf	NA,0.231686	0.000162622	0.000325574
3	chr13:70802529:A:G	70802529	NA,G	NA,A	NA,1	NA,inf	NA,inf	NA,0.218337	0.00016255	0.000325433
3	chr13:70854180:A:G	70854180	NA,G	NA,A	NA,1	NA,inf	NA,inf	NA,0.216572	0.000162538	0.000325406
3	chr13:70936141:C:A	70936141	NA,A	NA,C	NA,1	NA,-inf	NA,inf	NA,0.236048	0.000162524	0.000325377
3	chr13:71052907:A:G	71052907	NA,G	NA,A	NA,1	NA,-inf	NA,inf	NA,0.230318	0.000162427	0.000325182
3	chr13:70379494:TATAA:T	70379494	NA,T	NA,TATAA	NA,1	NA,-inf	NA,inf	NA,0.24154	0.00016233	0.000325066
3	chr13:70912133:T:C	70912133	NA,C	NA,T	NA,1	NA,inf	NA,inf	NA,0.218379	0.000162287	0.0003249
3	chr13:70677714:C:A	70677714	NA,A	NA,C	NA,1	NA,-inf	NA,inf	NA,0.0969472	0.000162267	0.00032483
3	chr13:70555054:T:C	70555054	NA,C	NA,T	NA,1	NA,inf	NA,inf	NA,0.321352	0.000162258	0.000324894
3	chr13:70285064:T:C	70285064	NA,C	NA,T	NA,1	NA,-inf	NA,inf	NA,0.194982	0.000162172	0.000324692
3	chr13:70180300:T:G	70180300	NA,G	NA,T	NA,1	NA,inf	NA,inf	NA,0.216798	0.000162104	0.000324536
3	chr13:70601809:C:T	70601809	NA,T	NA,C	NA,1	NA,inf	NA,inf	NA,0.265246	0.000162041	0.000324428
3	chr13:70970134:T:A	70970134	A,NA	T,NA	1,NA	inf,NA	inf,NA	0.515867,NA	0.000161985	0.000324283
3	chr13:70431144:C:T	70431144	NA,T	NA,C	NA,1	NA,-inf	NA,inf	NA,0.243399	0.000161955	0.000324264
3	chr13:70421746:T:C	70421746	NA,C	NA,T	NA,1	NA,-inf	NA,inf	NA,0.259962	0.000161917	0.00032421
3	chr13:70232784:G:A	70232784	NA,A	NA,G	NA,1	NA,-inf	NA,inf	NA,0.204571	0.000161759	0.000323836
3	chr13:70180049:C:T	70180049	NA,T	NA,C	NA,1	NA,inf	NA,inf	NA,0.208888	0.000161668	0.000323657
3	chr13:70197654:C:T	70197654	NA,T	NA,C	NA,1	NA,inf	NA,inf	NA,0.207708	0.00016165	0.000323631
3	chr13:70952602:C:G	70952602	NA,G	NA,C	NA,1	NA,-inf	NA,inf	NA,0.225956	0.000161621	0.000323585
3	chr13:70308139:T:C	70308139	NA,C	NA,T	NA,1	NA,inf	NA,inf	NA,0.198565	0.000161614	0.00032356
3	chr13:70815808:C:T	70815808	NA,T	NA,C	NA,1	NA,inf	NA,inf	NA,0.193343	0.000161517	0.000323357
3	chr13:70442476:A:G	70442476	NA,G	NA,A	NA,1	NA,-inf	NA,inf	NA,0.170707	0.000161477	0.000323264
3	chr13:70275626:G:T	70275626	NA,T	NA,G	NA,1	NA,inf	NA,inf	NA,0.20861	0.000161378	0.000323082
3	chr13:70489288:A:C	70489288	NA,C	NA,A	NA,1	NA,-inf	NA,inf	NA,0.265692	0.000161365	0.000323083
3	chr13:70781771:T:A	70781771	NA,A	NA,T	NA,1	NA,inf	NA,inf	NA,0.232547	0.000161354	0.000323045
3	chr13:70954272:T:C	70954272	NA,C	NA,T	NA,1	NA,inf	NA,inf	NA,0.197759	0.000161331	0.000322983
3	chr13:70926843:G:A	70926843	A,A	G,G	1,1	-inf,inf	inf,inf	0.835432,0.683704	0.000161248	0.000322775
3	chr13:70925087:G:T	70925087	NA,T	NA,G	NA,1	NA,-inf	NA,inf	NA,0.226782	0.000161246	0.000322819
3	chr13:70859367:A:G	70859367	G,G	A,A	1,1	inf,inf	inf,inf	1.66202,0.195957	0.000161089	0.00032306
3	chr13:70450262:T:C	70450262	NA,C	NA,T	NA,1	NA,inf	NA,inf	NA,0.251823	0.000161072	0.000322494
3	chr13:70738103:C:T	70738103	NA,T	NA,C	NA,1	NA,-inf	NA,inf	NA,0.20787	0.000160919	0.000322165
3	chr13:70297828:G:A	70297828	NA,A	NA,G	NA,1	NA,-inf	NA,inf	NA,0.213501	0.000160907	0.000322141
3	chr13:70814749:G:A	70814749	NA,A	NA,G	NA,1	NA,inf	NA,inf	NA,0.188644	0.000160833	0.000321987
3	chr13:70575594:A:G	70575594	NA,G	NA,A	NA,1	NA,inf	NA,inf	NA,0.24653	0.000160821	0.000321987
3	chr13:70470734:T:C	70470734	NA,C	NA,T	NA,1	NA,-inf	NA,inf	NA,0.242246	0.000160785	0.00032192
3	chr13:70902355:G:A	70902355	NA,A	NA,G	NA,1	NA,inf	NA,inf	NA,0.207705	0.000160704	0.000321732
3	chr13:70432463:G:A	70432463	A,A	G,G	1,1	-inf,-inf	inf,inf	0.875659,0.819263	0.000160618	0.000321687
3	chr13:70479664:C:T	70479664	NA,T	NA,C	NA,1	NA,-inf	NA,inf	NA,0.223678	0.000160585	0.000321529
3	chr13:70717995:A:G	70717995	NA,G	NA,A	NA,1	NA,-inf	NA,inf	NA,0.235908	0.000160452	0.000321236
3	chr13:70941099:T:C	70941099	NA,C	NA,T	NA,1	NA,inf	NA,inf	NA,0.201534	0.000160452	0.000321224
3	chr13:71106937:A:G	71106937	NA,G	NA,A	NA,1	NA,inf	NA,inf	NA,0.217553	0.000160405	0.00032113
3	chr13:71121432:T:A	71121432	NA,A	NA,T	NA,1	NA,-inf	NA,inf	NA,0.201984	0.000160189	0.000320707
3	chr13:71062636:C:T	71062636	T,NA	C,NA	1,NA	inf,NA	inf,NA	0.573499,NA	0.00016014	0.000320614
3	chr13:70217654:C:T	70217654	T,T	C,C	1,1	inf,-inf	inf,inf	1.05415,0.355824	0.000160136	0.000320504
3	chr13:70283971:A:G	70283971	NA,G	NA,A	NA,1	NA,-inf	NA,inf	NA,0.19318	0.000160064	0.000320468
3	chr13:70181247:T:C	70181247	NA,C	NA,T	NA,1	NA,inf	NA,inf	NA,0.216561	0.000160021	0.000320376
3	chr13:70775950:A:C	70775950	NA,C	NA,A	NA,1	NA,inf	NA,inf	NA,0.223705	0.000159963	0.00032026
3	chr13:70326309:C:T	70326309	T,T	C,C	1,1	inf,inf	inf,inf	0.918576,0.774888	0.000159956	0.00032029
3	chr13:70649415:T:A	70649415	NA,A	NA,T	NA,1	NA,inf	NA,inf	NA,0.388724	0.000159922	0.000320271
3	chr13:70476972:C:T	70476972	T,T	C,C	1,1	-inf,inf	inf,inf	0.343613,0.783786	0.000159819	0.000319794
3	chr13:70635358:A:T	70635358	NA,T	NA,A	NA,1	NA,inf	NA,inf	NA,0.12159	0.000159795	0.000319892
3	chr13:70932145:T:A	70932145	A,A	T,T	1,1	-inf,-inf	inf,inf	0.989325,0.217875	0.000159763	0.00031974
3	chr13:70638332:G:A	70638332	NA,A	NA,G	NA,1	NA,inf	NA,inf	NA,0.265729	0.000159721	0.000319793
3	chr13:70813513:G:A	70813513	NA,A	NA,G	NA,1	NA,inf	NA,inf	NA,0.204281	0.000159648	0.000319612
3	chr13:70518001:G:A	70518001	NA,A	NA,G	NA,1	NA,inf	NA,inf	NA,0.241128	0.000159591	0.000319528
3	chr13:70442173:C:T	70442173	NA,T	NA,C	NA,1	NA,-inf	NA,inf	NA,0.17535	0.000159585	0.000319484
3	chr13:70377101:A:AAAC	70377101	NA,AAAC	NA,A	NA,1	NA,inf	NA,inf	NA,0.22821	0.000159504	0.000319341
3	chr13:70636989:C:T	70636989	NA,T	NA,C	NA,1	NA,-inf	NA,inf	NA,0.276965	0.000159483	0.000319322
3	chr13:70440926:T:C	70440926	NA,C	NA,T	NA,1	NA,inf	NA,inf	NA,0.239263	0.000159471	0.000319282
3	chr13:70568082:A:G	70568082	G,G	A,A	1,1	-inf,-inf	inf,inf	1.57154,0.993638	0.000159464	0.000321393
3	chr13:70643668:T:C	70643668	NA,C	NA,T	NA,1	NA,inf	NA,inf	NA,0.369371	0.000159038	0.000318477
3	chr13:70616328:C:T	70616328	T,NA	C,NA	1,NA	-inf,NA	inf,NA	0.968588,NA	0.000158983	0.000318716
3	chr13:70889416:G:A	70889416	NA,A	NA,G	NA,1	NA,-inf	NA,inf	NA,0.200204	0.000158976	0.000318275
3	chr13:70837215:T:G	70837215	NA,G	NA,T	NA,1	NA,inf	NA,inf	NA,0.196912	0.000158953	0.000318224
3	chr13:70652104:C:G	70652104	NA,G	NA,C	NA,1	NA,inf	NA,inf	NA,0.259673	0.000158887	0.000318121
3	chr13:70987657:A:G	70987657	NA,G	NA,A	NA,1	NA,-inf	NA,inf	NA,0.191453	0.000158879	0.000318081
3	chr13:71032547:G:A	71032547	NA,A	NA,G	NA,1	NA,-inf	NA,inf	NA,0.209318	0.00015886	0.000318044
3	chr13:70490880:C:T	70490880	NA,T	NA,C	NA,1	NA,-inf	NA,inf	NA,0.246822	0.000158765	0.000317876
3	chr13:70495950:A:T	70495950	T,NA	A,NA	1,NA	-inf,NA	inf,NA	0.867883,NA	0.000158691	0.000317989
3	chr13:70575927:T:G	70575927	NA,G	NA,T	NA,1	NA,inf	NA,inf	NA,0.248303	0.00015865	0.000317641
3	chr13:71028894:C:A	71028894	NA,A	NA,C	NA,1	NA,-inf	NA,inf	NA,0.213613	0.000158626	0.000317581
3	chr13:70377597:T:C	70377597	NA,C	NA,T	NA,1	NA,inf	NA,inf	NA,0.197417	0.000158621	0.000317565
3	chr13:70774508:C:T	70774508	NA,T	NA,C	NA,1	NA,inf	NA,inf	NA,0.178025	0.000158608	0.000317534
3	chr13:71030092:T:C	71030092	C,NA	T,NA	1,NA	-inf,NA	inf,NA	0.696484,NA	0.000158579	0.000317589
3	chr13:70401131:T:C	70401131	NA,C	NA,T	NA,1	NA,inf	NA,inf	NA,0.187969	0.000158547	0.000317421
3	chr13:70292275:T:C	70292275	NA,C	NA,T	NA,1	NA,-inf	NA,inf	NA,0.163398	0.000158537	0.000317399
3	chr13:70933226:T:C	70933226	NA,C	NA,T	NA,1	NA,-inf	NA,inf	NA,0.208804	0.000158499	0.000317319
3	chr13:70492921:C:T	70492921	NA,T	NA,C	NA,1	NA,-inf	NA,inf	NA,0.155708	0.000158484	0.000317277
3	chr13:70789324:C:T	70789324	NA,T	NA,C	NA,1	NA,inf	NA,inf	NA,0.177117	0.000158475	0.000317267
3	chr13:70981670:G:A	70981670	NA,A	NA,G	NA,1	NA,-inf	NA,inf	NA,0.194867	0.000158447	0.000317215
3	chr13:71078331:G:T	71078331	NA,T	NA,G	NA,1	NA,-inf	NA,inf	NA,0.213492	0.000158428	0.000317182
3	chr13:70209925:C:T	70209925	NA,T	NA,C	NA,1	NA,inf	NA,inf	NA,0.195508	0.000158378	0.00031708
3	chr13:70627610:T:C	70627610	NA,C	NA,T	NA,1	NA,inf	NA,inf	NA,0.125743	0.000158285	0.000316864
3	chr13:70671080:C:T	70671080	T,T	C,C	1,1	inf,-inf	inf,inf	0.937173,0.549835	0.000158283	0.000316897
3	chr13:70827135:A:G	70827135	NA,G	NA,A	NA,1	NA,inf	NA,inf	NA,0.184703	0.000158187	0.000316695
3	chr13:70928433:A:G	70928433	G,G	A,A	1,1	inf,inf	inf,inf	0.270892,1.35159	0.000158175	0.000316789
3	chr13:70817243:T:C	70817243	NA,C	NA,T	NA,1	NA,inf	NA,inf	NA,0.19547	0.00015816	0.000316637
3	chr13:70528201:T:C	70528201	NA,C	NA,T	NA,1	NA,inf	NA,inf	NA,0.270678	0.00015814	0.000316635
3	chr13:70489231:A:G	70489231	NA,G	NA,A	NA,1	NA,-inf	NA,inf	NA,0.153494	0.000158107	0.000316523
3	chr13:70221505:A:G	70221505	NA,G	NA,A	NA,1	NA,-inf	NA,inf	NA,0.181288	0.000158038	0.00031639
3	chr13:70678709:G:A	70678709	A,NA	G,NA	1,NA	inf,NA	inf,NA	1.21765,NA	0.000158038	0.000317311
3	chr13:70237672:A:G	70237672	NA,G	NA,A	NA,1	NA,inf	NA,inf	NA,0.18654	0.000158036	0.000316401
3	chr13:70784131:A:T	70784131	NA,T	NA,A	NA,1	NA,-inf	NA,inf	NA,0.194505	0.000158003	0.000316327
3	chr13:70568338:T:C	70568338	NA,C	NA,T	NA,1	NA,inf	NA,inf	NA,0.224054	0.000158002	0.000316339
3	chr13:70434942:G:A	70434942	A,NA	G,NA	1,NA	-inf,NA	inf,NA	0.356815,NA	0.000157996	0.000316202
3	chr13:70928107:A:G	70928107	NA,G	NA,A	NA,1	NA,-inf	NA,inf	NA,0.209326	0.000157984	0.000316295
3	chr13:70830301:A:G	70830301	NA,G	NA,A	NA,1	NA,inf	NA,inf	NA,0.178568	0.000157776	0.00031587
3	chr13:70213317:T:A	70213317	NA,A	NA,T	NA,1	NA,inf	NA,inf	NA,0.191523	0.000157748	0.00031582
3	chr13:70216981:G:T	70216981	NA,T	NA,G	NA,1	NA,inf	NA,inf	NA,0.191523	0.000157748	0.00031582
3	chr13:70543730:G:A	70543730	NA,A	NA,G	NA,1	NA,-inf	NA,inf	NA,0.229906	0.000157706	0.000315753
3	chr13:70564647:T:G	70564647	NA,G	NA,T	NA,1	NA,inf	NA,inf	NA,0.120593	0.000157649	0.000315599
3	chr13:70977253:G:A	70977253	NA,A	NA,G	NA,1	NA,-inf	NA,inf	NA,0.198738	0.000157614	0.000315556
3	chr13:71006550:T:C	71006550	NA,C	NA,T	NA,1	NA,inf	NA,inf	NA,0.173823	0.000157612	0.000315542
3	chr13:70831950:A:T	70831950	T,NA	A,NA	1,NA	-inf,NA	inf,NA	0.728282,NA	0.000157506	0.000315469
3	chr13:71102515:G:A	71102515	A,A	G,G	1,1	-inf,-inf	inf,inf	0.229735,1.31548	0.00015743	0.000315209
3	chr13:70832334:G:A	70832334	NA,A	NA,G	NA,1	NA,inf	NA,inf	NA,0.175926	0.000157405	0.000315128
3	chr13:70822585:G:A	70822585	NA,A	NA,G	NA,1	NA,-inf	NA,inf	NA,0.183224	0.000157388	0.000315098
3	chr13:70683996:T:A	70683996	NA,A	NA,T	NA,1	NA,inf	NA,inf	NA,0.241648	0.00015737	0.00031508
3	chr13:71010385:T:G	71010385	NA,G	NA,T	NA,1	NA,-inf	NA,inf	NA,0.179361	0.000157352	0.000315025
3	chr13:70782572:C:T	70782572	NA,T	NA,C	NA,1	NA,inf	NA,inf	NA,0.205018	0.000157297	0.000314924
3	chr13:70941329:G:A	70941329	NA,A	NA,G	NA,1	NA,inf	NA,inf	NA,0.176726	0.000157286	0.000314893
3	chr13:71082131:GA:G	71082131	G,G	GA,GA	1,1	inf,inf	inf,inf	0.136561,1.31328	0.000157258	0.000314807
3	chr13:71033138:A:T	71033138	T,T	A,A	1,1	inf,inf	inf,inf	0.149649,1.30677	0.000157245	0.000314783
3	chr13:70301528:C:T	70301528	NA,T	NA,C	NA,1	NA,inf	NA,inf	NA,0.212509	0.000157202	0.000314741
3	chr13:70826730:TTTATATA:T	70826730	NA,T	NA,TTTATATA	NA,1	NA,inf	NA,inf	NA,0.158768	0.000157153	0.000314621
3	chr13:70576238:A:T	70576238	NA,T	NA,A	NA,1	NA,inf	NA,inf	NA,0.132534	0.000157151	0.00031461
3	chr13:70162677:G:A	70162677	A,A	G,G	1,1	-inf,inf	inf,inf	0.477074,1.16569	0.000157109	0.000314763
3	chr13:70630755:C:T	70630755	NA,T	NA,C	NA,1	NA,inf	NA,inf	NA,0.245704	0.000157097	0.000314539
3	chr13:70655464:A:T	70655464	NA,T	NA,A	NA,1	NA,inf	NA,inf	NA,0.24578	0.00015708	0.000314504
3	chr13:70666529:G:A	70666529	NA,A	NA,G	NA,1	NA,inf	NA,inf	NA,0.244495	0.000157021	0.000314385
3	chr13:70859937:G:C	70859937	NA,C	NA,G	NA,1	NA,-inf	NA,inf	NA,0.201735	0.000156998	0.00031432
3	chr13:70349611:A:C	70349611	NA,C	NA,A	NA,1	NA,inf	NA,inf	NA,0.173006	0.000156941	0.000314208
3	chr13:70464436:G:A	70464436	A,A	G,G	1,1	inf,-inf	inf,inf	0.481728,0.305235	0.0001569	0.000313893
3	chr13:70826434:A:G	70826434	NA,G	NA,A	NA,1	NA,inf	NA,inf	NA,0.156772	0.000156871	0.000314056
3	chr13:70672000:AT:A	70672000	NA,A	NA,AT	NA,1	NA,inf	NA,inf	NA,0.0768765	0.000156865	0.00031402
3	chr13:70407020:C:T	70407020	NA,T	NA,C	NA,1	NA,-inf	NA,inf	NA,0.200707	0.000156843	0.000314067
3	chr13:70429645:G:T	70429645	NA,T	NA,G	NA,1	NA,inf	NA,inf	NA,0.161816	0.000156835	0.000313959
3	chr13:71059228:G:A	71059228	NA,A	NA,G	NA,1	NA,inf	NA,inf	NA,0.184792	0.000156833	0.000313988
3	chr13:71091498:T:C	71091498	NA,C	NA,T	NA,1	NA,inf	NA,inf	NA,0.182397	0.000156824	0.000313962
3	chr13:70215039:C:G	70215039	NA,G	NA,C	NA,1	NA,inf	NA,inf	NA,0.184404	0.000156811	0.000313944
3	chr13:70214452:A:G	70214452	NA,G	NA,A	NA,1	NA,inf	NA,inf	NA,0.184404	0.000156811	0.000313944
3	chr13:70214120:A:C	70214120	NA,C	NA,A	NA,1	NA,inf	NA,inf	NA,0.184215	0.000156785	0.000313891
3	chr13:70230029:G:A	70230029	NA,A	NA,G	NA,1	NA,-inf	NA,inf	NA,0.199498	0.000156779	0.000313888
3	chr13:70186442:G:A	70186442	NA,A	NA,G	NA,1	NA,-inf	NA,inf	NA,0.184597	0.000156763	0.000313845
3	chr13:70402106:A:C	70402106	NA,C	NA,A	NA,1	NA,-inf	NA,inf	NA,0.198413	0.000156738	0.000313855
3	chr13:70246269:C:T	70246269	NA,T	NA,C	NA,1	NA,-inf	NA,inf	NA,0.199277	0.000156733	0.000313784
3	chr13:70994587:C:T	70994587	T,T	C,C	1,1	-inf,inf	inf,inf	0.751585,0.72026	0.000156725	0.000313714
3	chr13:70511981:G:T	70511981	NA,T	NA,G	NA,1	NA,inf	NA,inf	NA,0.219673	0.000156698	0.000313733
3	chr13:71073760:G:A	71073760	NA,A	NA,G	NA,1	NA,-inf	NA,inf	NA,0.200081	0.000156643	0.000313608
3	chr13:71070027:T:A	71070027	NA,A	NA,T	NA,1	NA,-inf	NA,inf	NA,0.199914	0.000156623	0.000313569
3	chr13:70398181:T:A	70398181	NA,A	NA,T	NA,1	NA,-inf	NA,inf	NA,0.197916	0.000156433	0.000313245
3	chr13:70536216:T:A	70536216	NA,A	NA,T	NA,1	NA,inf	NA,inf	NA,0.253416	0.000156339	0.000313026
3	chr13:70551968:A:G	70551968	NA,G	NA,A	NA,1	NA,-inf	NA,inf	NA,0.229289	0.000156335	0.000313018
3	chr13:71019734:C:T	71019734	NA,T	NA,C	NA,1	NA,inf	NA,inf	NA,0.177032	0.000156297	0.000312907
3	chr13:70751781:G:A	70751781	NA,A	NA,G	NA,1	NA,-inf	NA,inf	NA,0.205066	0.000156268	0.000312868
3	chr13:71045150:C:T	71045150	NA,T	NA,C	NA,1	NA,inf	NA,inf	NA,0.183582	0.000156205	0.000312727
3	chr13:70751560:A:T	70751560	NA,T	NA,A	NA,1	NA,-inf	NA,inf	NA,0.174685	0.000156149	0.000312622
3	chr13:70668207:A:C	70668207	NA,C	NA,A	NA,1	NA,-inf	NA,inf	NA,0.135404	0.000156126	0.000312567
3	chr13:70985589:C:T	70985589	T,T	C,C	1,1	-inf,-inf	inf,inf	0.125728,1.23246	0.000156101	0.000312461
3	chr13:71078667:C:T	71078667	NA,T	NA,C	NA,1	NA,inf	NA,inf	NA,0.179697	0.000156091	0.000312504
3	chr13:70262047:C:A	70262047	NA,A	NA,C	NA,1	NA,inf	NA,inf	NA,0.168069	0.000156039	0.000312401
3	chr13:70471484:G:T	70471484	NA,T	NA,G	NA,1	NA,-inf	NA,inf	NA,0.194353	0.000156024	0.000312376
3	chr13:70216261:G:A	70216261	NA,A	NA,G	NA,1	NA,inf	NA,inf	NA,0.185134	0.000156024	0.000312374
3	chr13:70695738:G:C	70695738	NA,C	NA,G	NA,1	NA,-inf	NA,inf	NA,0.228326	0.000156024	0.000312379
3	chr13:70223374:A:G	70223374	NA,G	NA,A	NA,1	NA,-inf	NA,inf	NA,0.157996	0.000156023	0.000312368
3	chr13:70758002:A:G	70758002	NA,G	NA,A	NA,1	NA,inf	NA,inf	NA,0.161723	0.000156017	0.000312345
3	chr13:70751737:T:C	70751737	NA,C	NA,T	NA,1	NA,-inf	NA,inf	NA,0.203041	0.000156011	0.000312353
3	chr13:70530764:A:G	70530764	NA,G	NA,A	NA,1	NA,inf	NA,inf	NA,0.226153	0.000155961	0.000312256
3	chr13:70585860:T:C	70585860	NA,C	NA,T	NA,1	NA,-inf	NA,inf	NA,0.114495	0.000155907	0.000312117
3	chr13:70669150:G:A	70669150	A,A	G,G	1,1	inf,-inf	inf,inf	2.35286,0.316021	0.000155902	0.000315959
3	chr13:70480556:T:C	70480556	NA,C	NA,T	NA,1	NA,-inf	NA,inf	NA,0.185451	0.000155896	0.000312118
3	chr13:70713140:T:G	70713140	NA,G	NA,T	NA,1	NA,inf	NA,inf	NA,0.187082	0.000155837	0.000312001
3	chr13:70318431:C:T	70318431	NA,T	NA,C	NA,1	NA,inf	NA,inf	NA,0.201709	0.000155746	0.000311826
3	chr13:71072431:G:A	71072431	NA,A	NA,G	NA,1	NA,-inf	NA,inf	NA,0.192676	0.000155693	0.000311706
3	chr13:70834333:C:T	70834333	NA,T	NA,C	NA,1	NA,inf	NA,inf	NA,0.173322	0.000155679	0.00031167
3	chr13:70344865:C:G	70344865	NA,G	NA,C	NA,1	NA,inf	NA,inf	NA,0.16236	0.000155512	0.000311347
3	chr13:70824936:T:C	70824936	NA,C	NA,T	NA,1	NA,inf	NA,inf	NA,0.17239	0.000155476	0.00031126
3	chr13:70387617:A:G	70387617	NA,G	NA,A	NA,1	NA,-inf	NA,inf	NA,0.15785	0.000155428	0.000311165
3	chr13:70302813:T:G	70302813	NA,G	NA,T	NA,1	NA,inf	NA,inf	NA,0.154595	0.000155418	0.000311155
3	chr13:70395148:A:G	70395148	G,G	A,A	1,1	-inf,-inf	inf,inf	0.0732628,1.23048	0.000155404	0.000311073
3	chr13:70215982:G:A	70215982	NA,A	NA,G	NA,1	NA,inf	NA,inf	NA,0.15726	0.00015539	0.000311093
3	chr13:70821706:A:G	70821706	NA,G	NA,A	NA,1	NA,inf	NA,inf	NA,0.169198	0.00015536	0.000311039
3	chr13:70695598:C:T	70695598	NA,T	NA,C	NA,1	NA,inf	NA,inf	NA,0.233921	0.000155359	0.00031106
3	chr13:71094313:A:G	71094313	NA,G	NA,A	NA,1	NA,inf	NA,inf	NA,0.175693	0.000155248	0.000310806
3	chr13:71024029:T:G	71024029	NA,G	NA,T	NA,1	NA,-inf	NA,inf	NA,0.171948	0.000155238	0.000310795
3	chr13:70220916:A:G	70220916	NA,G	NA,A	NA,1	NA,-inf	NA,inf	NA,0.151777	0.000155167	0.000310652
3	chr13:70826064:A:G	70826064	NA,G	NA,A	NA,1	NA,inf	NA,inf	NA,0.142818	0.000155075	0.000310462
3	chr13:70208490:G:C	70208490	NA,C	NA,G	NA,1	NA,inf	NA,inf	NA,0.171048	0.000155059	0.000310435
3	chr13:70957627:C:T	70957627	T,T	C,C	1,1	-inf,-inf	inf,inf	0.155117,1.2809	0.000155046	0.000310341
3	chr13:70760901:T:C	70760901	NA,C	NA,T	NA,1	NA,inf	NA,inf	NA,0.153802	0.000154993	0.000310295
3	chr13:71126017:A:G	71126017	NA,G	NA,A	NA,1	NA,-inf	NA,inf	NA,0.188262	0.000154933	0.000310186
3	chr13:70524190:G:T	70524190	NA,T	NA,G	NA,1	NA,inf	NA,inf	NA,0.204865	0.000154912	0.000310156
3	chr13:70831401:T:C	70831401	NA,C	NA,T	NA,1	NA,inf	NA,inf	NA,0.142117	0.000154905	0.00031012
3	chr13:70390144:G:T	70390144	NA,T	NA,G	NA,1	NA,-inf	NA,inf	NA,0.187074	0.000154892	0.000310157
3	chr13:70424979:TGAAGTA:T	70424979	NA,T	NA,TGAAGTA	NA,1	NA,inf	NA,inf	NA,0.17591	0.000154852	0.00031002
3	chr13:70932229:A:G	70932229	NA,G	NA,A	NA,1	NA,-inf	NA,inf	NA,0.184449	0.000154796	0.000309911
3	chr13:70645981:G:A	70645981	NA,A	NA,G	NA,1	NA,inf	NA,inf	NA,0.334854	0.000154791	0.000309968
3	chr13:70662459:A:T	70662459	NA,T	NA,A	NA,1	NA,-inf	NA,inf	NA,0.367269	0.000154785	0.000309978
3	chr13:70819099:A:T	70819099	NA,T	NA,A	NA,1	NA,inf	NA,inf	NA,0.163998	0.000154753	0.000309824
3	chr13:71075631:C:T	71075631	NA,T	NA,C	NA,1	NA,inf	NA,inf	NA,0.161343	0.000154738	0.000309789
3	chr13:70525741:T:G	70525741	NA,G	NA,T	NA,1	NA,inf	NA,inf	NA,0.198402	0.000154703	0.000309732
3	chr13:70246450:T:C	70246450	NA,C	NA,T	NA,1	NA,-inf	NA,inf	NA,0.183416	0.000154682	0.000309679
3	chr13:70232763:G:A	70232763	NA,A	NA,G	NA,1	NA,inf	NA,inf	NA,0.161247	0.000154677	0.000309669
3	chr13:70466114:C:G	70466114	G,G	C,C	1,1	inf,-inf	inf,inf	0.436646,0.387248	0.000154665	0.000309421
3	chr13:70643629:A:G	70643629	NA,G	NA,A	NA,1	NA,inf	NA,inf	NA,0.230078	0.000154566	0.000309465
3	chr13:70571796:C:T	70571796	NA,T	NA,C	NA,1	NA,inf	NA,inf	NA,0.118214	0.000154534	0.00030937
3	chr13:70865096:A:G	70865096	NA,G	NA,A	NA,1	NA,-inf	NA,inf	NA,0.180651	0.000154313	0.000308945
3	chr13:71049246:C:G	71049246	NA,G	NA,C	NA,1	NA,-inf	NA,inf	NA,0.180728	0.000154252	0.000308821
3	chr13:70194657:A:G	70194657	NA,G	NA,A	NA,1	NA,inf	NA,inf	NA,0.148106	0.000154229	0.000308768
3	chr13:71121063:T:C	71121063	NA,C	NA,T	NA,1	NA,inf	NA,inf	NA,0.148026	0.000154225	0.000308761
3	chr13:70718929:C:T	70718929	NA,T	NA,C	NA,1	NA,-inf	NA,inf	NA,0.155495	0.00015419	0.000308696
3	chr13:70263361:C:T	70263361	NA,T	NA,C	NA,1	NA,inf	NA,inf	NA,0.153473	0.000154184	0.000308687
3	chr13:71111073:T:A	71111073	NA,A	NA,T	NA,1	NA,-inf	NA,inf	NA,0.179798	0.00015418	0.000308677
3	chr13:70693646:T:C	70693646	NA,C	NA,T	NA,1	NA,-inf	NA,inf	NA,0.23417	0.000154174	0.000308685
3	chr13:70836973:C:G	70836973	G,NA	C,NA	1,NA	inf,NA	inf,NA	0.710766,NA	0.000154172	0.000308795
3	chr13:70846013:A:C	70846013	NA,C	NA,A	NA,1	NA,inf	NA,inf	NA,0.176363	0.00015416	0.000308635
3	chr13:70665848:A:C	70665848	NA,C	NA,A	NA,1	NA,inf	NA,inf	NA,0.253782	0.00015416	0.00030866
3	chr13:70725693:A:T	70725693	NA,T	NA,A	NA,1	NA,inf	NA,inf	NA,0.178437	0.000154141	0.000308599
3	chr13:70322595:A:G	70322595	NA,G	NA,A	NA,1	NA,-inf	NA,inf	NA,0.184009	0.000154097	0.000308517
3	chr13:71048760:A:G	71048760	NA,G	NA,A	NA,1	NA,-inf	NA,inf	NA,0.151105	0.000154092	0.000308497
3	chr13:70880246:C:T	70880246	T,NA	C,NA	1,NA	-inf,NA	inf,NA	0.458801,NA	0.000154066	0.000308402
3	chr13:70532906:T:A	70532906	NA,A	NA,T	NA,1	NA,-inf	NA,inf	NA,0.250896	0.000154065	0.000308488
3	chr13:70643940:T:G	70643940	NA,G	NA,T	NA,1	NA,inf	NA,inf	NA,0.225435	0.000154041	0.000308414
3	chr13:70431210:CAT:C	70431210	NA,C	NA,CAT	NA,1	NA,-inf	NA,inf	NA,0.166143	0.000153999	0.000308334
3	chr13:70176844:G:A	70176844	NA,A	NA,G	NA,1	NA,inf	NA,inf	NA,0.159225	0.000153994	0.000308305
3	chr13:70543999:G:A	70543999	NA,A	NA,G	NA,1	NA,inf	NA,inf	NA,0.177627	0.000153836	0.000307988
3	chr13:70956734:G:T	70956734	NA,T	NA,G	NA,1	NA,inf	NA,inf	NA,0.157616	0.000153792	0.000307895
3	chr13:70397680:T:C	70397680	NA,C	NA,T	NA,1	NA,inf	NA,inf	NA,0.152268	0.000153767	0.000307853
3	chr13:70455784:G:A	70455784	A,A	G,G	1,1	inf,-inf	inf,inf	0.442996,0.371333	0.000153762	0.000307613
3	chr13:70805405:G:GA	70805405	NA,GA	NA,G	NA,1	NA,inf	NA,inf	NA,0.170165	0.000153751	0.000307823
3	chr13:70388717:A:G	70388717	NA,G	NA,A	NA,1	NA,-inf	NA,inf	NA,0.177429	0.000153743	0.000307854
3	chr13:70289427:G:A	70289427	NA,A	NA,G	NA,1	NA,-inf	NA,inf	NA,0.167801	0.000153719	0.000307764
3	chr13:70747751:C:T	70747751	NA,T	NA,C	NA,1	NA,-inf	NA,inf	NA,0.188343	0.000153628	0.000307581
3	chr13:70401686:G:A	70401686	NA,A	NA,G	NA,1	NA,inf	NA,inf	NA,0.1512	0.000153623	0.000307564
3	chr13:70418775:G:A	70418775	NA,A	NA,G	NA,1	NA,-inf	NA,inf	NA,0.173924	0.000153594	0.000307554
3	chr13:70987296:T:A	70987296	NA,A	NA,T	NA,1	NA,-inf	NA,inf	NA,0.177304	0.000153579	0.000307476
3	chr13:70872197:A:G	70872197	G,NA	A,NA	1,NA	inf,NA	inf,NA	0.431392,NA	0.000153547	0.000307357
3	chr13:71077097:C:A	71077097	NA,A	NA,C	NA,1	NA,inf	NA,inf	NA,0.158828	0.000153463	0.000307242
3	chr13:70501848:A:G	70501848	NA,G	NA,A	NA,1	NA,-inf	NA,inf	NA,0.213049	0.000153446	0.000307223
3	chr13:70933673:C:T	70933673	NA,T	NA,C	NA,1	NA,-inf	NA,inf	NA,0.178374	0.000153413	0.000307148
3	chr13:70406709:T:A	70406709	NA,A	NA,T	NA,1	NA,inf	NA,inf	NA,0.148956	0.000153364	0.000307045
3	chr13:70263158:C:T	70263158	NA,T	NA,C	NA,1	NA,inf	NA,inf	NA,0.146759	0.000153354	0.000307025
3	chr13:70313906:C:T	70313906	NA,T	NA,C	NA,1	NA,-inf	NA,inf	NA,0.183558	0.000153232	0.000306781
3	chr13:70582485:T:C	70582485	NA,C	NA,T	NA,1	NA,inf	NA,inf	NA,0.278549	0.00015322	0.000306805
3	chr13:70946921:A:C	70946921	C,C	A,A	1,1	-inf,-inf	inf,inf	1.02134,0.0417821	0.00015317	0.000306535
3	chr13:70809047:C:T	70809047	NA,T	NA,C	NA,1	NA,-inf	NA,inf	NA,0.151208	0.000153049	0.000306412
3	chr13:70209602:G:A	70209602	A,A	G,G	1,1	inf,-inf	inf,inf	1.09573,0.252195	0.00015301	0.000306252
3	chr13:70533477:A:G	70533477	NA,G	NA,A	NA,1	NA,inf	NA,inf	NA,0.168123	0.000152951	0.000306217
3	chr13:70576772:GA:G	70576772	NA,G	NA,GA	NA,1	NA,inf	NA,inf	NA,0.105966	0.000152938	0.000306175
3	chr13:70974962:T:C	70974962	NA,C	NA,T	NA,1	NA,-inf	NA,inf	NA,0.161553	0.000152933	0.000306186
3	chr13:70821223:A:G	70821223	NA,G	NA,A	NA,1	NA,inf	NA,inf	NA,0.151665	0.000152923	0.000306151
3	chr13:70931860:A:T	70931860	NA,T	NA,A	NA,1	NA,-inf	NA,inf	NA,0.168303	0.000152858	0.000306033
3	chr13:70194767:A:C	70194767	NA,C	NA,A	NA,1	NA,-inf	NA,inf	NA,0.159392	0.000152855	0.000306048
3	chr13:70257297:T:G	70257297	NA,G	NA,T	NA,1	NA,inf	NA,inf	NA,0.14249	0.000152844	0.000306004
3	chr13:70552352:A:T	70552352	NA,T	NA,A	NA,1	NA,-inf	NA,inf	NA,0.185274	0.000152786	0.000305895
3	chr13:70903793:A:T	70903793	T,T	A,A	1,1	inf,inf	inf,inf	1.40149,0.43338	0.00015278	0.000306235
3	chr13:70693647:A:T	70693647	NA,T	NA,A	NA,1	NA,-inf	NA,inf	NA,0.221311	0.000152759	0.000305851
3	chr13:70755223:G:A	70755223	A,A	G,G	1,1	inf,-inf	inf,inf	0.591473,0.640623	0.000152703	0.000305558
3	chr13:70453193:C:T	70453193	NA,T	NA,C	NA,1	NA,-inf	NA,inf	NA,0.145481	0.000152664	0.000305641
3	chr13:70506804:A:T	70506804	NA,T	NA,A	NA,1	NA,inf	NA,inf	NA,0.185224	0.000152663	0.000305653
3	chr13:71076544:T:C	71076544	NA,C	NA,T	NA,1	NA,-inf	NA,inf	NA,0.158697	0.000152645	0.000305601
3	chr13:70510813:G:A	70510813	NA,A	NA,G	NA,1	NA,inf	NA,inf	NA,0.184801	0.000152597	0.000305521
3	chr13:70500544:A:T	70500544	NA,T	NA,A	NA,1	NA,-inf	NA,inf	NA,0.204681	0.000152592	0.000305513
3	chr13:70602268:T:C	70602268	NA,C	NA,T	NA,1	NA,-inf	NA,inf	NA,0.270674	0.000152581	0.00030553
3	chr13:70434492:G:A	70434492	NA,A	NA,G	NA,1	NA,inf	NA,inf	NA,0.13957	0.000152563	0.000305425
3	chr13:70268080:A:C	70268080	NA,C	NA,A	NA,1	NA,inf	NA,inf	NA,0.143022	0.00015256	0.000305438
3	chr13:70344030:T:C	70344030	NA,C	NA,T	NA,1	NA,-inf	NA,inf	NA,0.141419	0.000152546	0.000305403
3	chr13:70957445:A:G	70957445	G,G	A,A	1,1	-inf,-inf	inf,inf	0.192487,1.25686	0.000152531	0.000305311
3	chr13:70209379:T:C	70209379	NA,C	NA,T	NA,1	NA,inf	NA,inf	NA,0.133475	0.000152517	0.000305341
3	chr13:70855799:G:A	70855799	NA,A	NA,G	NA,1	NA,-inf	NA,inf	NA,0.164905	0.000152486	0.000305288
3	chr13:70419317:A:G	70419317	NA,G	NA,A	NA,1	NA,-inf	NA,inf	NA,0.164178	0.000152467	0.000305294
3	chr13:70749934:A:T	70749934	NA,T	NA,A	NA,1	NA,-inf	NA,inf	NA,0.157699	0.000152442	0.000305199
3	chr13:71006905:T:A	71006905	NA,A	NA,T	NA,1	NA,-inf	NA,inf	NA,0.162874	0.000152441	0.000305203
3	chr13:70674753:G:A	70674753	NA,A	NA,G	NA,1	NA,inf	NA,inf	NA,0.091465	0.000152413	0.000305127
3	chr13:70459116:A:G	70459116	G,G	A,A	1,1	inf,-inf	inf,inf	0.444408,0.36145	0.000152411	0.000304912
3	chr13:70175096:G:A	70175096	NA,A	NA,G	NA,1	NA,inf	NA,inf	NA,0.14382	0.000152391	0.00030509
3	chr13:70450781:A:AT	70450781	NA,AT	NA,A	NA,1	NA,inf	NA,inf	NA,0.156449	0.00015239	0.000305098
3	chr13:70480976:A:G	70480976	NA,G	NA,A	NA,1	NA,inf	NA,inf	NA,0.166477	0.00015239	0.000305101
3	chr13:71036521:A:G	71036521	NA,G	NA,A	NA,1	NA,-inf	NA,inf	NA,0.16487	0.000152381	0.000305077
3	chr13:70323696:A:G	70323696	NA,G	NA,A	NA,1	NA,inf	NA,inf	NA,0.135542	0.000152379	0.000305064
3	chr13:70254192:T:C	70254192	NA,C	NA,T	NA,1	NA,-inf	NA,inf	NA,0.152869	0.000152378	0.000305066
3	chr13:70905989:C:T	70905989	NA,T	NA,C	NA,1	NA,inf	NA,inf	NA,0.137345	0.00015236	0.000305029
3	chr13:70995626:T:C	70995626	NA,C	NA,T	NA,1	NA,inf	NA,inf	NA,0.149384	0.00015234	0.00030499
3	chr13:70505111:A:T	70505111	T,NA	A,NA	1,NA	-inf,NA	inf,NA	0.834483,NA	0.00015232	0.000305214
3	chr13:70205700:A:T	70205700	NA,T	NA,A	NA,1	NA,-inf	NA,inf	NA,0.124621	0.000152307	0.000304926
3	chr13:70573795:A:G	70573795	NA,G	NA,A	NA,1	NA,inf	NA,inf	NA,0.0530493	0.000152299	0.000304888
3	chr13:71155784:A:C	71155784	NA,C	NA,A	NA,1	NA,-inf	NA,inf	NA,0.158148	0.00015229	0.000304892
3	chr13:70268056:C:T	70268056	T,T	C,C	1,1	inf,inf	inf,inf	1.12768,0.020582	0.000152287	0.000304995
3	chr13:71037367:A:G	71037367	NA,G	NA,A	NA,1	NA,-inf	NA,inf	NA,0.164058	0.00015227	0.000304853
3	chr13:70707950:T:C	70707950	C,C	T,T	1,1	-inf,-inf	inf,inf	4.69013,1.53874	0.000152261	0.00451915
3	chr13:70696630:AC:A	70696630	NA,A	NA,AC	NA,1	NA,-inf	NA,inf	NA,0.243743	0.000152212	0.000304773
3	chr13:70732580:G:A	70732580	NA,A	NA,G	NA,1	NA,-inf	NA,inf	NA,0.143509	0.000152201	0.000304713
3	chr13:71060316:C:T	71060316	NA,T	NA,C	NA,1	NA,-inf	NA,inf	NA,0.163088	0.000152161	0.000304635
3	chr13:71068393:A:C	71068393	NA,C	NA,A	NA,1	NA,-inf	NA,inf	NA,0.163088	0.000152161	0.000304635
3	chr13:70502391:C:T	70502391	NA,T	NA,C	NA,1	NA,inf	NA,inf	NA,0.167844	0.000152131	0.000304584
3	chr13:70981550:T:C	70981550	NA,C	NA,T	NA,1	NA,-inf	NA,inf	NA,0.140027	0.000152111	0.000304534
3	chr13:70991000:G:A	70991000	A,A	G,G	1,1	-inf,inf	inf,inf	0.786329,0.654389	0.000152076	0.000304406
3	chr13:70872088:G:A	70872088	NA,A	NA,G	NA,1	NA,-inf	NA,inf	NA,0.160893	0.000152015	0.000304344
3	chr13:70337048:G:A	70337048	NA,A	NA,G	NA,1	NA,-inf	NA,inf	NA,0.136166	0.000151992	0.000304294
3	chr13:70722020:T:C	70722020	NA,C	NA,T	NA,1	NA,-inf	NA,inf	NA,0.15537	0.000151987	0.000304288
3	chr13:70440977:A:G	70440977	G,G	A,A	1,1	-inf,inf	inf,inf	0.574276,0.272269	0.000151981	0.000304057
3	chr13:71049507:T:G	71049507	NA,G	NA,T	NA,1	NA,inf	NA,inf	NA,0.138313	0.00015198	0.000304268
3	chr13:71074926:A:T	71074926	NA,T	NA,A	NA,1	NA,-inf	NA,inf	NA,0.152785	0.000151968	0.000304246
3	chr13:70821038:T:C	70821038	NA,C	NA,T	NA,1	NA,-inf	NA,inf	NA,0.152208	0.000151926	0.000304167
3	chr13:70802252:T:C	70802252	C,C	T,T	1,1	inf,inf	inf,inf	1.00857,0.0289028	0.000151883	0.000303936
3	chr13:70457269:C:T	70457269	T,T	C,C	1,1	inf,-inf	inf,inf	0.439647,0.368807	0.000151854	0.000303797
3	chr13:70942295:G:C	70942295	C,NA	G,NA	1,NA	inf,NA	inf,NA	0.404317,NA	0.000151819	0.000303897
3	chr13:70215410:G:T	70215410	NA,T	NA,G	NA,1	NA,inf	NA,inf	NA,0.12739	0.000151804	0.000303905
3	chr13:70757354:A:T	70757354	NA,T	NA,A	NA,1	NA,inf	NA,inf	NA,0.127081	0.000151783	0.000303869
3	chr13:70399155:G:A	70399155	NA,A	NA,G	NA,1	NA,-inf	NA,inf	NA,0.158094	0.000151776	0.00030391
3	chr13:70558870:C:T	70558870	T,T	C,C	1,1	-inf,-inf	inf,inf	3.0825,0.103515	0.000151737	0.000316929
3	chr13:70422215:A:G	70422215	NA,G	NA,A	NA,1	NA,-inf	NA,inf	NA,0.157135	0.000151734	0.000303824
3	chr13:70459659:G:A	70459659	NA,A	NA,G	NA,1	NA,-inf	NA,inf	NA,0.188626	0.000151678	0.000303683
3	chr13:70422568:C:T	70422568	NA,T	NA,C	NA,1	NA,-inf	NA,inf	NA,0.155694	0.000151576	0.000303508
3	chr13:70755562:A:G	70755562	NA,G	NA,A	NA,1	NA,inf	NA,inf	NA,0.125272	0.000151573	0.00030345
3	chr13:70180432:G:T	70180432	NA,T	NA,G	NA,1	NA,inf	NA,inf	NA,0.1375	0.000151478	0.000303276
3	chr13:70467517:C:T	70467517	NA,T	NA,C	NA,1	NA,inf	NA,inf	NA,0.0927451	0.000151471	0.000303244
3	chr13:70208603:G:A	70208603	NA,A	NA,G	NA,1	NA,inf	NA,inf	NA,0.124683	0.000151463	0.000303222
3	chr13:70422582:C:T	70422582	NA,T	NA,C	NA,1	NA,-inf	NA,inf	NA,0.154572	0.000151457	0.00030327
3	chr13:70552721:C:T	70552721	NA,T	NA,C	NA,1	NA,-inf	NA,inf	NA,0.173367	0.000151445	0.000303215
3	chr13:70829725:G:T	70829725	NA,T	NA,G	NA,1	NA,inf	NA,inf	NA,0.113824	0.000151419	0.000303143
3	chr13:70749910:G:A	70749910	NA,A	NA,G	NA,1	NA,inf	NA,inf	NA,0.124579	0.00015141	0.000303129
3	chr13:70209653:C:T	70209653	NA,T	NA,C	NA,1	NA,-inf	NA,inf	NA,0.120968	0.00015138	0.000303071
3	chr13:71144518:A:G	71144518	NA,G	NA,A	NA,1	NA,-inf	NA,inf	NA,0.154428	0.000151298	0.00030291
3	chr13:70208314:T:C	70208314	NA,C	NA,T	NA,1	NA,inf	NA,inf	NA,0.122991	0.000151295	0.000302887
3	chr13:70674574:T:G	70674574	NA,G	NA,T	NA,1	NA,inf	NA,inf	NA,0.192035	0.000151252	0.000302836
3	chr13:70611055:A:G	70611055	NA,G	NA,A	NA,1	NA,inf	NA,inf	NA,0.194217	0.000151246	0.000302824
3	chr13:70263332:C:T	70263332	T,NA	C,NA	1,NA	inf,NA	inf,NA	0.536953,NA	0.000151244	0.000302816
3	chr13:70226882:A:G	70226882	NA,G	NA,A	NA,1	NA,-inf	NA,inf	NA,0.125051	0.000151229	0.000302768
3	chr13:70455858:A:G	70455858	G,G	A,A	1,1	inf,-inf	inf,inf	0.423594,0.397906	0.000151217	0.000302523
3	chr13:70386719:C:T	70386719	T,NA	C,NA	1,NA	inf,NA	inf,NA	0.43061,NA	0.000151166	0.000302603
3	chr13:70756680:G:T	70756680	NA,T	NA,G	NA,1	NA,inf	NA,inf	NA,0.121623	0.000151158	0.000302619
3	chr13:70189465:G:A	70189465	A,A	G,G	1,1	inf,inf	inf,inf	0.128889,1.39709	0.00015115	0.000302862
3	chr13:70415343:T:TTC	70415343	NA,TTC	NA,T	NA,1	NA,inf	NA,inf	NA,0.120987	0.000151147	0.000302578
3	chr13:70749369:C:G	70749369	NA,G	NA,C	NA,1	NA,inf	NA,inf	NA,0.121971	0.00015113	0.000302568
3	chr13:70554629:G:C	70554629	NA,C	NA,G	NA,1	NA,-inf	NA,inf	NA,0.211334	0.000151106	0.000302549
3	chr13:70387954:C:T	70387954	NA,T	NA,C	NA,1	NA,inf	NA,inf	NA,0.123243	0.000151103	0.000302515
3	chr13:70583319:A:G	70583319	NA,G	NA,A	NA,1	NA,inf	NA,inf	NA,0.0906615	0.00015106	0.000302417
3	chr13:70525850:T:C	70525850	NA,C	NA,T	NA,1	NA,-inf	NA,inf	NA,0.137162	0.000151051	0.000302407
3	chr13:70690865:T:A	70690865	NA,A	NA,T	NA,1	NA,inf	NA,inf	NA,0.270995	0.000150982	0.000302321
3	chr13:70219566:G:A	70219566	NA,A	NA,G	NA,1	NA,inf	NA,inf	NA,0.13699	0.00015098	0.00030227
3	chr13:70980589:ATGAG:A	70980589	NA,A	NA,ATGAG	NA,1	NA,-inf	NA,inf	NA,0.148747	0.000150904	0.000302119
3	chr13:70685969:T:A	70685969	NA,A	NA,T	NA,1	NA,-inf	NA,inf	NA,0.204129	0.000150852	0.000302031
3	chr13:71047857:C:T	71047857	T,T	C,C	1,1	inf,inf	inf,inf	0.319734,1.12922	0.000150784	0.000301816
3	chr13:70457092:T:C	70457092	C,C	T,T	1,1	inf,-inf	inf,inf	0.442214,0.358433	0.000150713	0.000301517
3	chr13:70458912:G:A	70458912	A,A	G,G	1,1	inf,-inf	inf,inf	0.431771,0.389734	0.000150635	0.000301359
3	chr13:70646713:T:G	70646713	NA,G	NA,T	NA,1	NA,inf	NA,inf	NA,0.193353	0.000150609	0.000301542
3	chr13:71124965:G:C	71124965	NA,C	NA,G	NA,1	NA,-inf	NA,inf	NA,0.150014	0.000150607	0.000301525
3	chr13:71122512:C:T	71122512	NA,T	NA,C	NA,1	NA,-inf	NA,inf	NA,0.149903	0.000150595	0.000301501
3	chr13:70203283:T:C	70203283	C,NA	T,NA	1,NA	-inf,NA	inf,NA	0.588881,NA	0.000150544	0.000301439
3	chr13:71054361:T:C	71054361	NA,C	NA,T	NA,1	NA,inf	NA,inf	NA,0.141155	0.000150536	0.000301383
3	chr13:70626306:A:G	70626306	NA,G	NA,A	NA,1	NA,-inf	NA,inf	NA,0.0703535	0.000150528	0.00030137
3	chr13:70868654:T:C	70868654	C,NA	T,NA	1,NA	inf,NA	inf,NA	0.719384,NA	0.000150519	0.000301505
3	chr13:70684471:C:T	70684471	NA,T	NA,C	NA,1	NA,-inf	NA,inf	NA,0.0942943	0.000150513	0.000301331
3	chr13:70848858:T:A	70848858	NA,A	NA,T	NA,1	NA,inf	NA,inf	NA,0.12969	0.000150493	0.00030129
3	chr13:70759913:CT:C	70759913	NA,C	NA,CT	NA,1	NA,-inf	NA,inf	NA,0.1395	0.00015043	0.000301171
3	chr13:70323676:G:A	70323676	NA,A	NA,G	NA,1	NA,inf	NA,inf	NA,0.117767	0.000150401	0.000301105
3	chr13:70866974:A:T	70866974	NA,T	NA,A	NA,1	NA,-inf	NA,inf	NA,0.145828	0.000150383	0.000301076
3	chr13:70557507:C:T	70557507	NA,T	NA,C	NA,1	NA,-inf	NA,inf	NA,0.118979	0.000150367	0.000301041
3	chr13:70216381:C:G	70216381	NA,G	NA,C	NA,1	NA,-inf	NA,inf	NA,0.111747	0.000150353	0.000301015
3	chr13:70559345:C:T	70559345	NA,T	NA,C	NA,1	NA,-inf	NA,inf	NA,0.118478	0.00015033	0.000300966
3	chr13:71084254:T:C	71084254	NA,C	NA,T	NA,1	NA,inf	NA,inf	NA,0.131117	0.00015031	0.000300926
3	chr13:70614826:T:G	70614826	NA,G	NA,T	NA,1	NA,inf	NA,inf	NA,0.251197	0.00015029	0.000300932
3	chr13:71049958:T:C	71049958	NA,C	NA,T	NA,1	NA,inf	NA,inf	NA,0.138634	0.00015028	0.00030087
3	chr13:70551280:G:A	70551280	NA,A	NA,G	NA,1	NA,-inf	NA,inf	NA,0.138181	0.000150274	0.000300857
3	chr13:70414230:A:G	70414230	NA,G	NA,A	NA,1	NA,-inf	NA,inf	NA,0.143774	0.000150242	0.000300833
3	chr13:70481062:G:C	70481062	NA,C	NA,G	NA,1	NA,inf	NA,inf	NA,0.146071	0.000150227	0.000300769
3	chr13:71036330:C:T	71036330	NA,T	NA,C	NA,1	NA,inf	NA,inf	NA,0.130176	0.000150211	0.000300729
3	chr13:70427162:A:C	70427162	NA,C	NA,A	NA,1	NA,-inf	NA,inf	NA,0.102037	0.000150185	0.000300671
3	chr13:70940268:C:T	70940268	NA,T	NA,C	NA,1	NA,inf	NA,inf	NA,0.11867	0.000150152	0.000300612
3	chr13:70491000:G:C	70491000	NA,C	NA,G	NA,1	NA,inf	NA,inf	NA,0.0746739	0.000150143	0.000300583
3	chr13:70372333:CAA:C	70372333	NA,C	NA,CAA	NA,1	NA,inf	NA,inf	NA,0.120892	0.000150135	0.000300581
3	chr13:70837425:T:A	70837425	NA,A	NA,T	NA,1	NA,inf	NA,inf	NA,0.102173	0.000150133	0.00030057
3	chr13:70891560:G:A	70891560	NA,A	NA,G	NA,1	NA,-inf	NA,inf	NA,0.14059	0.000150127	0.000300564
3	chr13:70410532:T:C	70410532	NA,C	NA,T	NA,1	NA,-inf	NA,inf	NA,0.142026	0.000150123	0.000300596
3	chr13:70556227:G:A	70556227	NA,A	NA,G	NA,1	NA,-inf	NA,inf	NA,0.116941	0.00015012	0.000300545
3	chr13:70520283:G:A	70520283	NA,A	NA,G	NA,1	NA,-inf	NA,inf	NA,0.0898642	0.000150098	0.000300495
3	chr13:70994053:C:T	70994053	NA,T	NA,C	NA,1	NA,-inf	NA,inf	NA,0.142151	0.000150082	0.000300474
3	chr13:70541123:G:T	70541123	NA,T	NA,G	NA,1	NA,inf	NA,inf	NA,0.0511771	0.000150057	0.00030041
3	chr13:70828098:G:A	70828098	NA,A	NA,G	NA,1	NA,inf	NA,inf	NA,0.101363	0.000150045	0.000300393
3	chr13:70333946:T:C	70333946	NA,C	NA,T	NA,1	NA,inf	NA,inf	NA,0.0901811	0.000149941	0.000300179
3	chr13:70664530:C:T	70664530	NA,T	NA,C	NA,1	NA,-inf	NA,inf	NA,0.0846976	0.0001499	0.000300104
3	chr13:70912941:C:T	70912941	T,T	C,C	1,1	inf,-inf	inf,inf	0.0234702,1.22853	0.000149891	0.000300026
3	chr13:70914907:G:A	70914907	NA,A	NA,G	NA,1	NA,-inf	NA,inf	NA,0.133692	0.000149865	0.00030004
3	chr13:71023670:T:C	71023670	NA,C	NA,T	NA,1	NA,inf	NA,inf	NA,0.110779	0.000149784	0.000299873
3	chr13:70406632:T:C	70406632	NA,C	NA,T	NA,1	NA,-inf	NA,inf	NA,0.137912	0.000149775	0.000299899
3	chr13:70452278:T:C	70452278	NA,C	NA,T	NA,1	NA,inf	NA,inf	NA,0.131767	0.000149743	0.000299798
3	chr13:70413098:A:T	70413098	NA,T	NA,A	NA,1	NA,inf	NA,inf	NA,0.108246	0.00014974	0.000299763
3	chr13:70464433:A:C	70464433	C,C	A,A	1,1	inf,-inf	inf,inf	0.426089,0.385835	0.000149726	0.000299541
3	chr13:70615896:C:T	70615896	NA,T	NA,C	NA,1	NA,inf	NA,inf	NA,0.177394	0.000149709	0.00029974
3	chr13:70412246:A:T	70412246	NA,T	NA,A	NA,1	NA,inf	NA,inf	NA,0.108072	0.000149706	0.000299696
3	chr13:70379884:C:T	70379884	NA,T	NA,C	NA,1	NA,inf	NA,inf	NA,0.105745	0.000149671	0.000299619
3	chr13:70412153:T:TCA	70412153	NA,TCA	NA,T	NA,1	NA,inf	NA,inf	NA,0.107115	0.000149634	0.000299552
3	chr13:70180431:A:C	70180431	NA,C	NA,A	NA,1	NA,inf	NA,inf	NA,0.119685	0.000149612	0.00029954
3	chr13:70289895:G:A	70289895	NA,A	NA,G	NA,1	NA,inf	NA,inf	NA,0.112252	0.000149598	0.000299506
3	chr13:70529301:A:G	70529301	NA,G	NA,A	NA,1	NA,-inf	NA,inf	NA,0.171105	0.000149556	0.000299437
3	chr13:71104990:C:T	71104990	NA,T	NA,C	NA,1	NA,-inf	NA,inf	NA,0.13613	0.000149536	0.000299379
3	chr13:70400426:C:T	70400426	NA,T	NA,C	NA,1	NA,-inf	NA,inf	NA,0.13568	0.000149535	0.000299418
3	chr13:70555664:A:G	70555664	NA,G	NA,A	NA,1	NA,-inf	NA,inf	NA,0.157845	0.000149532	0.000299379
3	chr13:70688665:C:A	70688665	NA,A	NA,C	NA,1	NA,-inf	NA,inf	NA,0.214017	0.000149527	0.000299393
3	chr13:70885159:AAAAAAAAAAAGAAAAGAAAAG:A	70885159	NA,A	NA,AAAAAAAAAAAGAAAAGAAAAG	NA,1	NA,inf	NA,inf	NA,0.106356	0.000149455	0.000299215
3	chr13:70957487:A:G	70957487	G,G	A,A	1,1	-inf,-inf	inf,inf	0.198892,1.24188	0.000149454	0.000299154
3	chr13:70924643:G:A	70924643	NA,A	NA,G	NA,1	NA,-inf	NA,inf	NA,0.132855	0.000149439	0.000299187
3	chr13:71049425:A:T	71049425	NA,T	NA,A	NA,1	NA,inf	NA,inf	NA,0.122375	0.000149412	0.000299128
3	chr13:70650137:G:A	70650137	NA,A	NA,G	NA,1	NA,inf	NA,inf	NA,0.12784	0.000149394	0.000299097
3	chr13:70792105:A:T	70792105	NA,T	NA,A	NA,1	NA,inf	NA,inf	NA,0.120238	0.000149364	0.000299032
3	chr13:71096949:G:C	71096949	C,NA	G,NA	1,NA	-inf,NA	inf,NA	0.588382,NA	0.000149351	0.000299063
3	chr13:70403568:C:T	70403568	NA,T	NA,C	NA,1	NA,inf	NA,inf	NA,0.0858557	0.000149306	0.000298909
3	chr13:70904844:A:G	70904844	NA,G	NA,A	NA,1	NA,-inf	NA,inf	NA,0.136984	0.000149292	0.000298894
3	chr13:70989741:G:A	70989741	NA,A	NA,G	NA,1	NA,-inf	NA,inf	NA,0.126303	0.000149276	0.00029886
3	chr13:70544239:G:A	70544239	A,A	G,G	1,1	inf,-inf	inf,inf	1.22785,0.431299	0.000149276	0.00029905
3	chr13:70399342:A:C	70399342	C,NA	A,NA	1,NA	-inf,NA	inf,NA	0.720555,NA	0.000149224	0.000298909
3	chr13:70710273:CTAAG:C	70710273	NA,C	NA,CTAAG	NA,1	NA,-inf	NA,inf	NA,0.105654	0.000149221	0.000298747
3	chr13:70524657:T:C	70524657	NA,C	NA,T	NA,1	NA,-inf	NA,inf	NA,0.0816405	0.000149217	0.000298733
3	chr13:70817690:A:T	70817690	NA,T	NA,A	NA,1	NA,-inf	NA,inf	NA,0.121244	0.000149216	0.000298742
3	chr13:70479002:T:C	70479002	NA,C	NA,T	NA,1	NA,-inf	NA,inf	NA,0.114779	0.000149214	0.000298728
3	chr13:70796507:A:G	70796507	NA,G	NA,A	NA,1	NA,inf	NA,inf	NA,0.119546	0.000149211	0.000298726
3	chr13:70198207:A:G	70198207	NA,G	NA,A	NA,1	NA,-inf	NA,inf	NA,0.0981719	0.000149193	0.000298693
3	chr13:70993865:T:C	70993865	NA,C	NA,T	NA,1	NA,-inf	NA,inf	NA,0.123499	0.000149191	0.000298687
3	chr13:70342980:A:G	70342980	NA,G	NA,A	NA,1	NA,-inf	NA,inf	NA,0.123933	0.000149178	0.000298667
3	chr13:70543272:T:C	70543272	NA,C	NA,T	NA,1	NA,inf	NA,inf	NA,0.186891	0.000149132	0.000298591
3	chr13:70837013:G:T	70837013	NA,T	NA,G	NA,1	NA,inf	NA,inf	NA,0.0919482	0.000149081	0.000298463
3	chr13:70624646:G:A	70624646	NA,A	NA,G	NA,1	NA,inf	NA,inf	NA,0.0331403	0.000149056	0.000298408
3	chr13:71049272:G:A	71049272	NA,A	NA,G	NA,1	NA,-inf	NA,inf	NA,0.125315	0.000149046	0.000298399
3	chr13:70691871:T:C	70691871	NA,C	NA,T	NA,1	NA,-inf	NA,inf	NA,0.181547	0.00014902	0.000298362
3	chr13:70983042:G:T	70983042	NA,T	NA,G	NA,1	NA,-inf	NA,inf	NA,0.110563	0.000149005	0.000298316
3	chr13:70416637:A:G	70416637	NA,G	NA,A	NA,1	NA,inf	NA,inf	NA,0.100579	0.000148983	0.000298249
3	chr13:71090357:C:T	71090357	T,T	C,C	1,1	inf,inf	inf,inf	1.41362,0.0577478	0.000148975	0.000298402
3	chr13:70487144:A:C	70487144	NA,C	NA,A	NA,1	NA,-inf	NA,inf	NA,0.168621	0.000148941	0.000298203
3	chr13:70836479:T:C	70836479	NA,C	NA,T	NA,1	NA,-inf	NA,inf	NA,0.137487	0.000148931	0.00029817
3	chr13:70457154:G:A	70457154	A,A	G,G	1,1	inf,-inf	inf,inf	0.428152,0.376488	0.000148886	0.000297861
3	chr13:70882338:G:A	70882338	NA,A	NA,G	NA,1	NA,-inf	NA,inf	NA,0.103852	0.000148826	0.000297961
3	chr13:70592366:A:C	70592366	NA,C	NA,A	NA,1	NA,-inf	NA,inf	NA,0.226862	0.000148788	0.000297927
3	chr13:70332463:G:A	70332463	NA,A	NA,G	NA,1	NA,-inf	NA,inf	NA,0.137643	0.000148783	0.000297877
3	chr13:70351470:T:G	70351470	NA,G	NA,T	NA,1	NA,inf	NA,inf	NA,0.0991152	0.000148758	0.000297807
3	chr13:70408390:C:T	70408390	NA,T	NA,C	NA,1	NA,-inf	NA,inf	NA,0.127415	0.000148724	0.000297791
3	chr13:70494375:G:A	70494375	NA,A	NA,G	NA,1	NA,-inf	NA,inf	NA,0.10942	0.000148701	0.000297701
3	chr13:70933382:T:C	70933382	NA,C	NA,T	NA,1	NA,-inf	NA,inf	NA,0.108355	0.000148699	0.000297707
3	chr13:70560991:T:G	70560991	NA,G	NA,T	NA,1	NA,-inf	NA,inf	NA,0.10207	0.000148693	0.00029769
3	chr13:70411859:T:G	70411859	NA,G	NA,T	NA,1	NA,inf	NA,inf	NA,0.0975745	0.000148682	0.000297649
3	chr13:70444373:G:T	70444373	NA,T	NA,G	NA,1	NA,-inf	NA,inf	NA,0.156715	0.000148676	0.00029767
3	chr13:70323414:C:T	70323414	NA,T	NA,C	NA,1	NA,inf	NA,inf	NA,0.101281	0.000148675	0.000297652
3	chr13:70172059:C:G	70172059	NA,G	NA,C	NA,1	NA,inf	NA,inf	NA,0.114014	0.000148673	0.000297649
3	chr13:70370967:C:T	70370967	NA,T	NA,C	NA,1	NA,inf	NA,inf	NA,0.102593	0.000148673	0.000297654
3	chr13:70655787:C:T	70655787	NA,T	NA,C	NA,1	NA,inf	NA,inf	NA,0.0661525	0.00014865	0.0002976
3	chr13:70657331:T:C	70657331	NA,C	NA,T	NA,1	NA,inf	NA,inf	NA,0.0661525	0.00014865	0.0002976
3	chr13:70659011:A:G	70659011	NA,G	NA,A	NA,1	NA,inf	NA,inf	NA,0.0661525	0.00014865	0.0002976
3	chr13:70658810:A:G	70658810	NA,G	NA,A	NA,1	NA,inf	NA,inf	NA,0.0661525	0.00014865	0.0002976
3	chr13:70657610:A:G	70657610	NA,G	NA,A	NA,1	NA,inf	NA,inf	NA,0.0661525	0.00014865	0.0002976
3	chr13:70201623:A:T	70201623	NA,T	NA,A	NA,1	NA,-inf	NA,inf	NA,0.118622	0.000148622	0.000297567
3	chr13:70411952:T:TA	70411952	NA,TA	NA,T	NA,1	NA,inf	NA,inf	NA,0.0969756	0.000148619	0.000297522
3	chr13:70515526:T:A	70515526	NA,A	NA,T	NA,1	NA,-inf	NA,inf	NA,0.124727	0.000148602	0.000297517
3	chr13:70601990:A:G	70601990	NA,G	NA,A	NA,1	NA,-inf	NA,inf	NA,0.22266	0.000148549	0.000297446
3	chr13:70463802:G:A	70463802	NA,A	NA,G	NA,1	NA,inf	NA,inf	NA,0.125611	0.000148514	0.000297334
3	chr13:70413205:C:T	70413205	NA,T	NA,C	NA,1	NA,inf	NA,inf	NA,0.0953668	0.000148482	0.000297247
3	chr13:70413211:T:C	70413211	NA,C	NA,T	NA,1	NA,inf	NA,inf	NA,0.0953325	0.000148478	0.00029724
3	chr13:70941077:C:T	70941077	NA,T	NA,C	NA,1	NA,inf	NA,inf	NA,0.117514	0.000148435	0.000297173
3	chr13:70445424:T:C	70445424	NA,C	NA,T	NA,1	NA,-inf	NA,inf	NA,0.105176	0.00014843	0.000297165
3	chr13:70480255:C:A	70480255	NA,A	NA,C	NA,1	NA,inf	NA,inf	NA,0.132977	0.000148426	0.000297165
3	chr13:70411390:A:T	70411390	NA,T	NA,A	NA,1	NA,inf	NA,inf	NA,0.0764343	0.00014838	0.000297056
3	chr13:70990659:T:A	70990659	A,NA	T,NA	1,NA	-inf,NA	inf,NA	0.567587,NA	0.000148355	0.00029706
3	chr13:71044880:T:C	71044880	C,C	T,T	1,1	inf,inf	inf,inf	1.30858,0.303673	0.000148351	0.000297149
3	chr13:70686368:G:A	70686368	NA,A	NA,G	NA,1	NA,-inf	NA,inf	NA,0.00898015	0.000148348	0.000296989
3	chr13:70216308:C:T	70216308	NA,T	NA,C	NA,1	NA,-inf	NA,inf	NA,0.109222	0.00014833	0.000296968
3	chr13:70721964:A:G	70721964	NA,G	NA,A	NA,1	NA,inf	NA,inf	NA,0.116676	0.000148299	0.000296902
3	chr13:70383809:C:T	70383809	T,T	C,C	1,1	-inf,-inf	inf,inf	0.0419368,1.21925	0.000148278	0.000296809
3	chr13:70373647:G:A	70373647	NA,A	NA,G	NA,1	NA,inf	NA,inf	NA,0.132447	0.000148247	0.000296802
3	chr13:70580724:G:A	70580724	NA,A	NA,G	NA,1	NA,-inf	NA,inf	NA,0.148279	0.000148222	0.000296757
3	chr13:70204852:C:T	70204852	NA,T	NA,C	NA,1	NA,-inf	NA,inf	NA,0.0902086	0.000148201	0.000296707
3	chr13:70208563:C:T	70208563	NA,T	NA,C	NA,1	NA,-inf	NA,inf	NA,0.0902086	0.000148201	0.000296707
3	chr13:70391860:A:G	70391860	NA,G	NA,A	NA,1	NA,-inf	NA,inf	NA,0.134513	0.000148157	0.000296623
3	chr13:70856489:A:G	70856489	NA,G	NA,A	NA,1	NA,-inf	NA,inf	NA,0.116624	0.000148154	0.000296612
3	chr13:70251152:C:T	70251152	NA,T	NA,C	NA,1	NA,inf	NA,inf	NA,0.127365	0.000148152	0.000296618
3	chr13:70688605:C:T	70688605	NA,T	NA,C	NA,1	NA,inf	NA,inf	NA,0.237295	0.000148118	0.000296581
3	chr13:70436540:A:G	70436540	NA,G	NA,A	NA,1	NA,inf	NA,inf	NA,0.106992	0.000148117	0.000296528
3	chr13:71034474:G:A	71034474	NA,A	NA,G	NA,1	NA,-inf	NA,inf	NA,0.11993	0.000148094	0.000296496
3	chr13:70367411:C:G	70367411	G,G	C,C	1,1	-inf,inf	inf,inf	1.09402,0.549513	0.000148049	0.000296492
3	chr13:70857962:T:C	70857962	NA,C	NA,T	NA,1	NA,inf	NA,inf	NA,0.0958032	0.000148048	0.000296399
3	chr13:71065853:A:T	71065853	NA,T	NA,A	NA,1	NA,inf	NA,inf	NA,0.100406	0.000148047	0.000296394
3	chr13:70392565:T:G	70392565	NA,G	NA,T	NA,1	NA,-inf	NA,inf	NA,0.132628	0.000148036	0.00029638
3	chr13:70294703:T:C	70294703	NA,C	NA,T	NA,1	NA,-inf	NA,inf	NA,0.105433	0.000148021	0.000296348
3	chr13:70411750:T:C	70411750	NA,C	NA,T	NA,1	NA,inf	NA,inf	NA,0.0902507	0.000148004	0.000296293
3	chr13:70662027:C:T	70662027	NA,T	NA,C	NA,1	NA,inf	NA,inf	NA,0.0596925	0.000147999	0.000296299
3	chr13:70439517:T:G	70439517	G,NA	T,NA	1,NA	-inf,NA	inf,NA	0.168678,NA	0.000147994	0.000296171
3	chr13:70926578:T:C	70926578	NA,C	NA,T	NA,1	NA,-inf	NA,inf	NA,0.114265	0.000147973	0.000296252
3	chr13:70650272:C:T	70650272	NA,T	NA,C	NA,1	NA,inf	NA,inf	NA,0.0382988	0.000147955	0.000296207
3	chr13:70508553:A:G	70508553	NA,G	NA,A	NA,1	NA,-inf	NA,inf	NA,0.0698469	0.000147954	0.000296207
3	chr13:70365545:A:AC	70365545	AC,AC	A,A	1,1	-inf,inf	inf,inf	1.05787,0.593147	0.000147944	0.000296281
3	chr13:70411119:C:T	70411119	NA,T	NA,C	NA,1	NA,inf	NA,inf	NA,0.0893693	0.000147924	0.000296131
3	chr13:70251191:A:G	70251191	NA,G	NA,A	NA,1	NA,inf	NA,inf	NA,0.0916624	0.00014791	0.000296124
3	chr13:70654166:A:G	70654166	NA,G	NA,A	NA,1	NA,inf	NA,inf	NA,0.0582958	0.000147861	0.000296021
3	chr13:70804800:G:A	70804800	NA,A	NA,G	NA,1	NA,-inf	NA,inf	NA,0.111316	0.000147828	0.000295961
3	chr13:71083453:G:A	71083453	NA,A	NA,G	NA,1	NA,-inf	NA,inf	NA,0.119109	0.000147817	0.000295939
3	chr13:71039897:C:T	71039897	NA,T	NA,C	NA,1	NA,inf	NA,inf	NA,0.0936168	0.000147816	0.000295931
3	chr13:70906839:A:T	70906839	NA,T	NA,A	NA,1	NA,inf	NA,inf	NA,0.092993	0.000147786	0.000295873
3	chr13:70931929:T:C	70931929	NA,C	NA,T	NA,1	NA,-inf	NA,inf	NA,0.107317	0.000147761	0.000295826
3	chr13:71148466:A:G	71148466	NA,G	NA,A	NA,1	NA,-inf	NA,inf	NA,0.106758	0.00014773	0.000295765
3	chr13:71065597:A:G	71065597	NA,G	NA,A	NA,1	NA,-inf	NA,inf	NA,0.117667	0.000147699	0.000295703
3	chr13:70993050:G:T	70993050	T,T	G,G	1,1	-inf,-inf	inf,inf	0.280956,1.06339	0.000147695	0.00029561
3	chr13:70600252:C:A	70600252	NA,A	NA,C	NA,1	NA,-inf	NA,inf	NA,0.140149	0.000147687	0.000295685
3	chr13:71135910:C:A	71135910	NA,A	NA,C	NA,1	NA,-inf	NA,inf	NA,0.118824	0.000147687	0.000295679
3	chr13:70456321:A:G	70456321	NA,G	NA,A	NA,1	NA,-inf	NA,inf	NA,0.144713	0.000147663	0.000295642
3	chr13:70415030:T:G	70415030	NA,G	NA,T	NA,1	NA,inf	NA,inf	NA,0.0860438	0.000147659	0.000295601
3	chr13:71133294:G:A	71133294	NA,A	NA,G	NA,1	NA,-inf	NA,inf	NA,0.118438	0.000147655	0.000295615
3	chr13:70313728:T:C	70313728	NA,C	NA,T	NA,1	NA,-inf	NA,inf	NA,0.10662	0.000147645	0.000295596
3	chr13:71080864:G:T	71080864	NA,T	NA,G	NA,1	NA,-inf	NA,inf	NA,0.116395	0.000147629	0.000295562
3	chr13:70665005:A:G	70665005	NA,G	NA,A	NA,1	NA,inf	NA,inf	NA,0.0554942	0.000147595	0.00029549
3	chr13:71052961:T:C	71052961	C,NA	T,NA	1,NA	inf,NA	inf,NA	0.502124,NA	0.000147573	0.000295444
3	chr13:70694375:G:A	70694375	NA,A	NA,G	NA,1	NA,-inf	NA,inf	NA,0.0759871	0.000147526	0.000295347
3	chr13:70413951:C:CTTTA	70413951	NA,CTTTA	NA,C	NA,1	NA,inf	NA,inf	NA,0.0846182	0.000147515	0.000295315
3	chr13:70449391:G:C	70449391	NA,C	NA,G	NA,1	NA,-inf	NA,inf	NA,0.142795	0.000147513	0.000295342
3	chr13:70665948:T:C	70665948	NA,C	NA,T	NA,1	NA,-inf	NA,inf	NA,0.0600363	0.000147485	0.000295271
3	chr13:70487214:T:C	70487214	NA,C	NA,T	NA,1	NA,inf	NA,inf	NA,0.130557	0.000147442	0.000295196
3	chr13:70903001:C:T	70903001	NA,T	NA,C	NA,1	NA,-inf	NA,inf	NA,0.117524	0.000147416	0.000295137
3	chr13:70958463:G:A	70958463	A,A	G,G	1,1	-inf,-inf	inf,inf	0.168697,1.24971	0.000147397	0.000295035
3	chr13:70588573:G:A	70588573	NA,A	NA,G	NA,1	NA,inf	NA,inf	NA,0.0555698	0.000147389	0.000295073
3	chr13:70910083:T:C	70910083	NA,C	NA,T	NA,1	NA,-inf	NA,inf	NA,0.114878	0.000147379	0.000295063
3	chr13:70292379:A:T	70292379	NA,T	NA,A	NA,1	NA,inf	NA,inf	NA,0.11551	0.000147359	0.000295028
3	chr13:70422496:G:T	70422496	NA,T	NA,G	NA,1	NA,-inf	NA,inf	NA,0.111258	0.000147351	0.000295036
3	chr13:70498608:A:G	70498608	NA,G	NA,A	NA,1	NA,inf	NA,inf	NA,0.0466995	0.000147277	0.00029485
3	chr13:70862270:T:C	70862270	NA,C	NA,T	NA,1	NA,-inf	NA,inf	NA,0.101569	0.000147243	0.000294795
3	chr13:70715705:T:C	70715705	NA,C	NA,T	NA,1	NA,-inf	NA,inf	NA,0.0831191	0.000147223	0.000294745
3	chr13:71072896:C:T	71072896	NA,T	NA,C	NA,1	NA,inf	NA,inf	NA,0.0906696	0.00014721	0.000294718
3	chr13:70644679:G:A	70644679	NA,A	NA,G	NA,1	NA,-inf	NA,inf	NA,0.0552356	0.000147193	0.000294696
3	chr13:70516581:TATATATAAAGATAC:T	70516581	NA,T	NA,TATATATAAAGATAC	NA,1	NA,-inf	NA,inf	NA,0.0861283	0.000147171	0.000294644
3	chr13:70531129:G:T	70531129	NA,T	NA,G	NA,1	NA,inf	NA,inf	NA,0.109142	0.000147162	0.000294627
3	chr13:70414032:G:A	70414032	NA,A	NA,G	NA,1	NA,inf	NA,inf	NA,0.0802811	0.000147146	0.000294577
3	chr13:70657849:C:T	70657849	NA,T	NA,C	NA,1	NA,inf	NA,inf	NA,0.0500259	0.000147146	0.00029459
3	chr13:70662325:G:A	70662325	NA,A	NA,G	NA,1	NA,inf	NA,inf	NA,0.0284986	0.000147131	0.000294556
3	chr13:70695420:A:C	70695420	NA,C	NA,A	NA,1	NA,-inf	NA,inf	NA,0.0711662	0.00014711	0.000294514
3	chr13:70517284:T:A	70517284	NA,A	NA,T	NA,1	NA,-inf	NA,inf	NA,0.0853549	0.000147108	0.000294517
3	chr13:70496158:A:C	70496158	NA,C	NA,A	NA,1	NA,-inf	NA,inf	NA,0.0916118	0.000147083	0.000294464
3	chr13:70689171:G:A	70689171	NA,A	NA,G	NA,1	NA,-inf	NA,inf	NA,0.0710978	0.000147082	0.000294459
3	chr13:70685814:G:A	70685814	NA,A	NA,G	NA,1	NA,-inf	NA,inf	NA,0.0707322	0.000147073	0.000294442
3	chr13:70478071:G:A	70478071	NA,A	NA,G	NA,1	NA,-inf	NA,inf	NA,0.0910673	0.000147073	0.000294443
3	chr13:70197309:T:G	70197309	NA,G	NA,T	NA,1	NA,-inf	NA,inf	NA,0.0768534	0.000147062	0.000294428
3	chr13:70630509:A:G	70630509	NA,G	NA,A	NA,1	NA,-inf	NA,inf	NA,0.197634	0.000147051	0.000294437
3	chr13:70694242:C:G	70694242	NA,G	NA,C	NA,1	NA,-inf	NA,inf	NA,0.182905	0.000147051	0.00029443
3	chr13:70211904:C:T	70211904	NA,T	NA,C	NA,1	NA,-inf	NA,inf	NA,0.0932121	0.000147049	0.0002944
3	chr13:70878241:TTTG:T	70878241	NA,T	NA,TTTG	NA,1	NA,-inf	NA,inf	NA,0.11207	0.000147039	0.000294387
3	chr13:70693984:ATGT:A	70693984	NA,A	NA,ATGT	NA,1	NA,-inf	NA,inf	NA,0.182614	0.000147032	0.000294393
3	chr13:70909736:C:G	70909736	NA,G	NA,C	NA,1	NA,-inf	NA,inf	NA,0.110314	0.000147003	0.000294311
3	chr13:70440196:A:G	70440196	G,NA	A,NA	1,NA	-inf,NA	inf,NA	0.165339,NA	0.000146937	0.000294057
3	chr13:70539768:A:C	70539768	NA,C	NA,A	NA,1	NA,inf	NA,inf	NA,0.15897	0.00014692	0.000294159
3	chr13:70688734:A:T	70688734	NA,T	NA,A	NA,1	NA,-inf	NA,inf	NA,0.0688103	0.000146917	0.00029413
3	chr13:70502328:T:G	70502328	NA,G	NA,T	NA,1	NA,-inf	NA,inf	NA,0.104486	0.000146916	0.00029414
3	chr13:70515186:T:G	70515186	NA,G	NA,T	NA,1	NA,-inf	NA,inf	NA,0.082726	0.000146893	0.000294087
3	chr13:70413907:G:A	70413907	NA,A	NA,G	NA,1	NA,inf	NA,inf	NA,0.0771143	0.000146886	0.000294055
3	chr13:70539425:T:C	70539425	NA,C	NA,T	NA,1	NA,inf	NA,inf	NA,0.157997	0.000146875	0.000294069
3	chr13:70667463:G:A	70667463	NA,A	NA,G	NA,1	NA,inf	NA,inf	NA,0.139782	0.000146872	0.000294058
3	chr13:70998516:A:G	70998516	NA,G	NA,A	NA,1	NA,-inf	NA,inf	NA,0.0840147	0.000146856	0.000294013
3	chr13:70294515:G:A	70294515	NA,A	NA,G	NA,1	NA,inf	NA,inf	NA,0.0771511	0.000146853	0.000293995
3	chr13:70670167:C:A	70670167	NA,A	NA,C	NA,1	NA,inf	NA,inf	NA,0.12972	0.000146816	0.000293943
3	chr13:70835161:T:C	70835161	NA,C	NA,T	NA,1	NA,-inf	NA,inf	NA,0.103585	0.000146816	0.000293934
3	chr13:70956839:T:C	70956839	C,C	T,T	1,1	-inf,-inf	inf,inf	0.20055,1.23072	0.000146803	0.000293847
3	chr13:70917938:G:T	70917938	NA,T	NA,G	NA,1	NA,-inf	NA,inf	NA,0.0994113	0.000146802	0.000293907
3	chr13:70582323:G:A	70582323	NA,A	NA,G	NA,1	NA,inf	NA,inf	NA,0.0751573	0.000146788	0.000293875
3	chr13:70629694:G:A	70629694	NA,A	NA,G	NA,1	NA,-inf	NA,inf	NA,0.199236	0.000146781	0.000293898
3	chr13:70233072:G:A	70233072	NA,A	NA,G	NA,1	NA,-inf	NA,inf	NA,0.104074	0.000146742	0.000293791
3	chr13:70989067:A:G	70989067	G,G	A,A	1,1	-inf,-inf	inf,inf	0.0522777,1.24599	0.000146725	0.000293709
3	chr13:70517327:GTTA:G	70517327	NA,G	NA,GTTA	NA,1	NA,-inf	NA,inf	NA,0.0849131	0.000146714	0.000293725
3	chr13:70257070:C:A	70257070	NA,A	NA,C	NA,1	NA,inf	NA,inf	NA,0.0734922	0.00014671	0.000293722
3	chr13:70663792:C:T	70663792	NA,T	NA,C	NA,1	NA,inf	NA,inf	NA,0.0452147	0.000146698	0.000293695
3	chr13:70666674:A:G	70666674	NA,G	NA,A	NA,1	NA,inf	NA,inf	NA,0.0451985	0.000146687	0.000293673
3	chr13:70536169:AG:A	70536169	NA,A	NA,AG	NA,1	NA,inf	NA,inf	NA,0.157123	0.000146685	0.000293688
3	chr13:70840961:C:T	70840961	NA,T	NA,C	NA,1	NA,inf	NA,inf	NA,0.0655064	0.000146682	0.000293663
3	chr13:70509992:C:G	70509992	G,NA	C,NA	1,NA	-inf,NA	inf,NA	0.803572,NA	0.00014668	0.000293903
3	chr13:70843268:A:C	70843268	NA,C	NA,A	NA,1	NA,inf	NA,inf	NA,0.0652263	0.00014666	0.000293619
```
