## Supplementary material for "Characterization of shared and ancestry-specific signals driving complex traits using multi-ancestry fine-mapping": susiex_nc3.cs80.snp

```
BP	SNP	PIP(CS1)	LogBF(CS1,Pop1)	LogBF(CS1,Pop2)	PIP(CS2)	LogBF(CS2,Pop1)	LogBF(CS2,Pop2)	PIP(CS3)	LogBF(CS3,Pop1)	LogBF(CS3,Pop2)
70162677	chr13:70162677:G:A	4.1776e-07	-1.25025	0.0769467	0.00015726	-1.26919	0.123337	0.000157109	-1.26917	0.121836
70162891	chr13:70162891:T:C	9.79218e-08	-1.50439	-1.11965	4.54742e-05	-1.248	-1.13861	4.54889e-05	-1.24821	-1.13861
70162980	chr13:70162980:G:A	4.88398e-07	-1.44051e-10	-1.01708	0.000180965	-1.44051e-10	-1.00546	0.000181067	-1.44051e-10	-1.00541
70163121	chr13:70163121:G:A	4.9181e-07	-1.44051e-10	-1.01012	0.000182308	-1.44051e-10	-0.998062	0.000182411	-1.44051e-10	-0.998016
70163151	chr13:70163151:A:C	1.11292e-06	-1.44051e-10	-0.193468	0.000385974	-1.44051e-10	-0.247988	0.000386159	-1.44051e-10	-0.248031
70163153	chr13:70163153:T:C	2.28009e-07	-1.26533	-0.513494	0.000119847	-0.960278	-0.457269	0.000119755	-0.960501	-0.458333
70163395	chr13:70163395:AT:A	9.12354e-08	-1.58662	-1.10815	4.01266e-05	-1.38367	-1.12805	4.01409e-05	-1.38384	-1.12805
70163399	chr13:70163399:T:G	9.28101e-08	-1.57589	-1.10177	4.11091e-05	-1.3654	-1.12213	4.11236e-05	-1.36557	-1.12213
70163771	chr13:70163771:A:G	3.63359e-07	-0.73017	-0.582647	0.000132153	-0.737761	-0.582037	0.000132191	-0.737869	-0.582162
70163921	chr13:70163921:A:G	3.67044e-07	-0.719633	-0.583095	0.000133402	-0.727907	-0.582482	0.000133441	-0.728016	-0.582606
70163963	chr13:70163963:G:A	3.58269e-07	-0.916022	-0.410904	0.000141816	-0.932481	-0.316751	0.000141699	-0.933071	-0.317506
70164297	chr13:70164297:C:T	9.00627e-08	-1.56214	-1.14556	4.05547e-05	-1.33927	-1.16184	4.05684e-05	-1.33945	-1.16184
70164584	chr13:70164584:G:C	9.74726e-07	-1.44051e-10	-0.326054	0.000364527	-1.44051e-10	-0.305159	0.000364676	-1.44051e-10	-0.305272
70165014	chr13:70165014:G:A	3.51254e-07	-1.18201	-0.16469	0.000132518	-1.19736	-0.119682	0.000132415	-1.19734	-0.120993
70165583	chr13:70165583:C:T	7.83975e-07	0.693928	-1.23776	0.000182044	0.222783	-1.2223	0.000182049	0.222269	-1.22228
70165656	chr13:70165656:G:C	5.09534e-07	-1.44051e-10	-0.974714	0.000189774	-1.44051e-10	-0.957927	0.000189856	-1.44051e-10	-0.958015
70165781	chr13:70165781:G:A	3.90076e-07	-1.44051e-10	-1.24187	0.000143151	-1.44051e-10	-1.23986	0.000143224	-1.44051e-10	-1.23987
70166072	chr13:70166072:C:T	2.39843e-06	-1.44051e-10	0.574361	0.000925321	-1.44051e-10	0.626382	0.000925744	-1.44051e-10	0.626317
70166133	chr13:70166133:A:G	2.48966e-07	-1.69089	-2.75265e-10	9.11887e-05	-1.69083	-2.75265e-10	9.12362e-05	-1.69083	-2.75265e-10
70166336	chr13:70166336:G:A	9.28203e-08	-1.51759	-1.15996	4.29517e-05	-1.26867	-1.17501	4.29654e-05	-1.26887	-1.17502
70166359	chr13:70166359:C:T	6.37728e-07	-1.44051e-10	-0.750299	0.000234778	-1.44051e-10	-0.745118	0.000234924	-1.44051e-10	-0.74502
70166397	chr13:70166397:A:G	1.15475e-07	-1.63188	-0.82727	4.83845e-05	-1.57859	-0.745985	4.84013e-05	-1.57871	-0.746039
70166503	chr13:70166503:A:C	9.73624e-08	-1.5427	-1.08707	3.6853e-05	-1.57564	-1.02118	3.68704e-05	-1.57585	-1.02102
70166539	chr13:70166539:T:C	1.35424e-07	-1.65811	-0.641688	5.40984e-05	-1.63415	-0.578802	5.41249e-05	-1.63414	-0.578848
70166601	chr13:70166601:A:G	2.06258e-07	-1.36914	-0.509939	6.91925e-05	-1.52086	-0.446008	6.91699e-05	-1.52103	-0.446685
70166603	chr13:70166603:G:A	1.14705e-07	-1.67681	-0.78903	4.88029e-05	-1.60761	-0.708358	4.88203e-05	-1.60773	-0.708408
70166627	chr13:70166627:A:G	1.16164e-07	-1.67969	-0.773515	4.92821e-05	-1.6148	-0.691404	4.92998e-05	-1.61491	-0.691455
70166744	chr13:70166744:G:A	1.37607e-07	-1.4335	-0.850314	5.18134e-05	-1.51391	-0.742195	5.1837e-05	-1.51417	-0.742008
70166861	chr13:70166861:A:G	3.18302e-07	-1.26342	-0.181792	0.000119909	-1.27901	-0.138014	0.000119818	-1.279	-0.139314
70166877	chr13:70166877:A:G	1.35646e-07	-1.4944	-0.803759	5.32637e-05	-1.53474	-0.693766	5.32897e-05	-1.53498	-0.693557
70166878	chr13:70166878:A:G	1.28905e-07	-1.51436	-0.834778	5.05423e-05	-1.5524	-0.728548	5.05673e-05	-1.55263	-0.728346
70166886	chr13:70166886:A:T	1.1184e-07	-1.68322	-0.807924	4.69687e-05	-1.62402	-0.730256	4.69866e-05	-1.62412	-0.730294
70166960	chr13:70166960:A:T	3.23606e-07	-1.42868	-2.75265e-10	0.000119035	-1.42434	-2.75265e-10	0.000119097	-1.42434	-2.75265e-10
70167136	chr13:70167136:T:C	1.81946e-07	-1.55067	-0.453827	7.70107e-05	-1.58346	-0.276353	7.70611e-05	-1.58366	-0.276018
70167280	chr13:70167280:C:G	9.33941e-07	-0.881915	0.513119	0.00052413	-0.712737	0.770718	0.000523376	-0.713575	0.769594
70167411	chr13:70167411:A:C	1.05914e-07	-1.44455	-1.10103	4.02911e-05	-1.39387	-1.11376	4.02995e-05	-1.39383	-1.11411
70167441	chr13:70167441:A:G	4.94104e-07	-1.00546	-2.75265e-10	0.000175314	-1.03718	-2.75265e-10	0.000175389	-1.03728	-2.75265e-10
70167650	chr13:70167650:T:TA	1.60188e-07	-1.36812	-0.763737	6.20488e-05	-1.4281	-0.647737	6.20774e-05	-1.42841	-0.64749
70167888	chr13:70167888:G:A	2.9119e-07	-1.53423	-2.75265e-10	0.000102401	-1.57486	-2.75265e-10	0.00010246	-1.57481	-2.75265e-10
70168101	chr13:70168101:T:A	9.17379e-08	-1.60891	-1.08037	3.01287e-05	-1.67136	-1.12692	3.01442e-05	-1.67133	-1.12696
70168109	chr13:70168109:C:T	2.60842e-07	-1.2078	-0.436495	9.71389e-05	-1.22309	-0.404526	9.70819e-05	-1.22307	-0.405651
70169263	chr13:70169263:A:G	4.8657e-07	-1.02083	-2.75265e-10	0.000172331	-1.05434	-2.75265e-10	0.000172405	-1.05444	-2.75265e-10
70169305	chr13:70169305:T:C	8.81061e-08	-1.59614	-1.13353	3.90769e-05	-1.3962	-1.14203	3.9089e-05	-1.39636	-1.14208
70169320	chr13:70169320:T:C	1.60489e-06	-1.44051e-10	0.172604	0.000659949	-1.44051e-10	0.288403	0.000658964	-1.44051e-10	0.286389
70169425	chr13:70169425:T:C	2.85429e-07	-1.2454	-0.308814	0.000107034	-1.2621	-0.268512	0.000106964	-1.26208	-0.269704
70169666	chr13:70169666:C:A	4.84055e-07	-1.02601	-2.75265e-10	0.000143004	-1.24089	-2.75265e-10	0.000143096	-1.24077	-2.75265e-10
70169735	chr13:70169735:A:C	9.15155e-07	-1.44051e-10	-0.389116	0.000350135	-1.44051e-10	-0.345441	0.000350328	-1.44051e-10	-0.34541
70169807	chr13:70169807:G:C	4.54817e-07	-1.44051e-10	-1.08832	0.000164699	-1.44051e-10	-1.09964	0.000164781	-1.44051e-10	-1.09966
70169902	chr13:70169902:T:C	1.2112e-07	-1.17263	-1.2388	4.43239e-05	-1.17208	-1.24016	4.43446e-05	-1.17213	-1.24016
70170059	chr13:70170059:C:T	2.93527e-07	-0.917574	-0.608664	0.000114279	-0.938361	-0.52676	0.000114197	-0.938949	-0.527411
70170393	chr13:70170393:T:C	3.23014e-07	-1.24276	-0.187752	0.000121212	-1.2595	-0.146712	0.000121122	-1.25949	-0.147995
70170750	chr13:70170750:G:A	1.17185e-07	-1.64835	-0.796105	4.83555e-05	-1.59321	-0.73197	4.83796e-05	-1.5932	-0.732004
70170774	chr13:70170774:T:G	2.95864e-07	-0.826191	-0.692117	0.000113899	-0.852744	-0.615699	0.000113819	-0.853362	-0.616309
70170834	chr13:70170834:A:G	9.42397e-07	-1.44051e-10	-0.359784	0.000325267	-1.44051e-10	-0.419112	0.000325488	-1.44051e-10	-0.418955
70170840	chr13:70170840:A:G	3.16965e-07	-0.718215	-0.731205	0.000122337	-0.740189	-0.656793	0.000122248	-0.740849	-0.657382
70171481	chr13:70171481:A:T	1.76027e-06	-1.44051e-10	0.265012	0.000720685	-1.44051e-10	0.376443	0.000719406	-1.44051e-10	0.374146
70172012	chr13:70172012:G:A	3.19273e-07	-0.869895	-0.572268	0.000124845	-0.888619	-0.488064	0.000124751	-0.889226	-0.488733
70172059	chr13:70172059:C:G	4.08216e-07	-1.44051e-10	-1.19641	0.00014859	-1.44051e-10	-1.20257	0.000148673	-1.44051e-10	-1.20253
70172117	chr13:70172117:T:A	5.66732e-07	-1.44051e-10	-0.868324	0.000226313	-1.44051e-10	-0.781842	0.000226401	-1.44051e-10	-0.781972
70172156	chr13:70172156:ATTAGT:A	4.54915e-07	-1.44051e-10	-1.0881	0.000166971	-1.44051e-10	-1.08594	0.00016705	-1.44051e-10	-1.08599
70172338	chr13:70172338:G:C	1.44521e-07	-1.68693	-0.547855	5.7101e-05	-1.63245	-0.526493	5.71333e-05	-1.63249	-0.526401
70174669	chr13:70174669:C:T	1.97526e-07	-1.23421	-0.688129	0.000103977	-0.916074	-0.64352	0.000103909	-0.916305	-0.64446
70174725	chr13:70174725:C:T	1.66328e-06	-1.44051e-10	0.208338	0.000582929	-1.44051e-10	0.164306	0.000583015	-1.44051e-10	0.163932
70175096	chr13:70175096:G:A	4.07011e-07	-1.44051e-10	-1.19937	0.000152315	-1.44051e-10	-1.17781	0.000152391	-1.44051e-10	-1.17783
70175834	chr13:70175834:G:A	5.66141e-07	-0.869366	-2.75265e-10	0.000197564	-0.917697	-2.75265e-10	0.000197647	-0.9178	-2.75265e-10
70175852	chr13:70175852:G:T	1.42372e-07	-1.6245	-0.625269	6.10896e-05	-1.56753	-0.523888	6.11086e-05	-1.56765	-0.523974
70176074	chr13:70176074:TTGAG:T	6.46887e-07	-1.44051e-10	-0.736038	0.000244503	-1.44051e-10	-0.704533	0.000244616	-1.44051e-10	-0.704592
70176191	chr13:70176191:A:G	8.57827e-07	-1.44051e-10	-0.453807	0.000326682	-1.44051e-10	-0.414771	0.000326859	-1.44051e-10	-0.41475
70176257	chr13:70176257:C:T	9.91291e-08	-1.54705	-1.06474	4.42102e-05	-1.32849	-1.08631	4.4225e-05	-1.32868	-1.08631
70176374	chr13:70176374:A:G	1.2931e-06	-1.44051e-10	-0.0434122	0.000521301	-1.44051e-10	0.0525678	0.000520495	-1.44051e-10	0.0504992
70176444	chr13:70176444:A:G	1.46584e-07	-1.05735	-1.16326	4.79183e-05	-1.23179	-1.10247	4.79239e-05	-1.23231	-1.10235
70176541	chr13:70176541:A:C	3.34485e-07	-1.39562	-2.75265e-10	0.000115182	-1.45725	-2.75265e-10	0.000115244	-1.45723	-2.75265e-10
70176742	chr13:70176742:A:G	1.99959e-07	-1.50055	-0.409544	8.28677e-05	-1.56801	-0.218503	8.29225e-05	-1.56822	-0.218151
70176822	chr13:70176822:C:T	9.17261e-08	-1.54778	-1.14163	4.10851e-05	-1.32938	-1.15874	4.10989e-05	-1.32956	-1.15874
70176844	chr13:70176844:G:A	4.18195e-07	-1.44051e-10	-1.17226	0.000153917	-1.44051e-10	-1.16734	0.000153994	-1.44051e-10	-1.16737
70176864	chr13:70176864:A:T	1.13343e-07	-1.52412	-0.953669	5.08201e-05	-1.29237	-0.983093	5.08365e-05	-1.29257	-0.983095
70177334	chr13:70177334:G:A	1.28995e-06	-0.802727	0.756878	0.000694333	-0.71345	1.05264	0.000693266	-0.714277	1.05141
70177461	chr13:70177461:A:C	2.0292e-06	-0.676809	1.08399	0.00111512	-0.592106	1.40506	0.00111333	-0.592982	1.40381
70177895	chr13:70177895:C:A	3.91234e-07	-1.44051e-10	-1.2389	0.000143016	-1.44051e-10	-1.2408	0.000143093	-1.44051e-10	-1.24079
70178108	chr13:70178108:G:T	1.25297e-07	-1.63304	-0.744487	5.3197e-05	-1.58391	-0.645849	5.32164e-05	-1.58403	-0.645884
70178391	chr13:70178391:T:C	8.8332e-08	-1.56345	-1.16365	3.2819e-05	-1.59552	-1.11723	3.28338e-05	-1.59571	-1.11711
70178532	chr13:70178532:G:A	9.02323e-08	-1.49044	-1.21538	3.17343e-05	-1.56102	-1.18534	3.17466e-05	-1.56124	-1.18526
70178718	chr13:70178718:G:A	4.99652e-07	-1.44051e-10	-0.994299	0.000185336	-1.44051e-10	-0.981588	0.000185442	-1.44051e-10	-0.981539
70178745	chr13:70178745:TTTG:T	1.046e-07	-1.61871	-0.939355	4.40457e-05	-1.44798	-0.970548	4.40619e-05	-1.44814	-0.970547
70179111	chr13:70179111:A:G	2.55916e-07	-1.04526	-0.6181	9.94034e-05	-1.067	-0.537569	9.93372e-05	-1.06754	-0.538221
70179729	chr13:70179729:C:G	2.57072e-07	-1.65885	-2.75265e-10	9.41899e-05	-1.65845	-2.75265e-10	9.42396e-05	-1.65844	-2.75265e-10
70179946	chr13:70179946:A:T	4.9882e-07	-1.44051e-10	-0.995965	0.000182729	-1.44051e-10	-0.995757	0.000182836	-1.44051e-10	-0.995688
70180049	chr13:70180049:C:T	4.2684e-07	-1.44051e-10	-1.1518	0.000161589	-1.44051e-10	-1.1187	0.000161668	-1.44051e-10	-1.11874
70180084	chr13:70180084:T:G	1.39443e-07	-1.03149	-1.23907	5.00982e-05	-1.04875	-1.24103	5.0122e-05	-1.0488	-1.24102
70180300	chr13:70180300:T:G	4.34717e-07	-1.44051e-10	-1.13351	0.000162024	-1.44051e-10	-1.11601	0.000162104	-1.44051e-10	-1.11604
70180335	chr13:70180335:A:C	1.50714e-07	-1.57352	-0.619305	5.8576e-05	-1.58778	-0.545657	5.85133e-05	-1.58776	-0.547264
70180431	chr13:70180431:A:C	4.03173e-07	-1.44051e-10	-1.20884	0.000149547	-1.44051e-10	-1.19615	0.000149612	-1.44051e-10	-1.19624
70180432	chr13:70180432:G:T	4.07509e-07	-1.44051e-10	-1.19815	0.000151414	-1.44051e-10	-1.18374	0.000151478	-1.44051e-10	-1.18384
70180563	chr13:70180563:C:T	3.91737e-07	-1.44051e-10	-1.23762	0.000144078	-1.44051e-10	-1.2334	0.000144151	-1.44051e-10	-1.23342
70180687	chr13:70180687:C:A	2.49727e-07	-1.68784	-2.75265e-10	9.17758e-05	-1.68441	-2.75265e-10	9.18236e-05	-1.68441	-2.75265e-10
70180791	chr13:70180791:G:A	2.55444e-07	-1.66521	-2.75265e-10	9.24904e-05	-1.67665	-2.75265e-10	9.25368e-05	-1.67667	-2.75265e-10
70180900	chr13:70180900:TTAA:T	4.42115e-07	-1.44051e-10	-1.11664	0.000167942	-1.44051e-10	-1.08014	0.000168016	-1.44051e-10	-1.08022
70181200	chr13:70181200:G:T	4.36216e-07	-0.0543166	-1.07575	0.000116664	-0.374268	-1.07019	0.000116701	-0.374522	-1.07014
70181247	chr13:70181247:T:C	4.42463e-07	-1.44051e-10	-1.11585	0.000159939	-1.44051e-10	-1.12897	0.000160021	-1.44051e-10	-1.12898
70181267	chr13:70181267:C:T	4.68927e-07	-1.44051e-10	-1.05776	0.000168586	-1.44051e-10	-1.07631	0.000168687	-1.44051e-10	-1.07624
70181569	chr13:70181569:G:A	1.09189e-06	-1.44051e-10	-0.212543	0.000444924	-1.44051e-10	-0.105856	0.000444193	-1.44051e-10	-0.108021
70181721	chr13:70181721:C:T	3.19049e-07	-0.20302	-1.23985	8.65629e-05	-0.50159	-1.2413	8.6587e-05	-0.501831	-1.2413
70182066	chr13:70182066:A:G	7.83788e-08	-1.68473	-1.16193	2.95061e-05	-1.65181	-1.16735	2.95213e-05	-1.65188	-1.16728
70182181	chr13:70182181:T:G	1.66821e-07	-1.25377	-0.837522	5.11555e-05	-1.42224	-0.846654	5.11458e-05	-1.42235	-0.847252
70182597	chr13:70182597:G:A	4.22477e-07	-0.169292	-0.992782	0.000114587	-0.477189	-0.985236	0.000114626	-0.477433	-0.985177
70182931	chr13:70182931:C:T	3.0537e-07	-0.25408	-1.2326	8.31649e-05	-0.546901	-1.23603	8.31879e-05	-0.547138	-1.23604
70182976	chr13:70182976:A:G	4.3868e-07	-0.118058	-1.00638	0.000118376	-0.430961	-0.998934	0.000118415	-0.431209	-0.998877
70183039	chr13:70183039:G:A	6.11554e-07	-1.44051e-10	-0.792207	0.00021885	-1.44051e-10	-0.815374	0.000218949	-1.44051e-10	-0.815442
70183199	chr13:70183199:T:C	1.34782e-07	-1.59629	-0.708265	5.01504e-05	-1.55538	-0.733357	5.01425e-05	-1.55535	-0.734064
70183206	chr13:70183206:T:C	5.49421e-07	-1.44051e-10	-0.899345	0.000197043	-1.44051e-10	-0.920337	0.000197141	-1.44051e-10	-0.92036
70183386	chr13:70183386:A:G	5.18831e-06	1.34595	-2.75265e-10	0.00148219	1.09752	-2.75265e-10	0.00147932	1.09505	-2.75265e-10
70183404	chr13:70183404:T:C	1.31407e-07	-1.63251	-0.697397	4.84244e-05	-1.59993	-0.723825	4.84162e-05	-1.59991	-0.724538
70183510	chr13:70183510:CATT:C	8.66012e-08	-1.66924	-1.07765	3.14015e-05	-1.67523	-1.08167	3.14197e-05	-1.67527	-1.08157
70183757	chr13:70183757:T:C	4.90084e-07	-1.44051e-10	-1.01363	0.000176706	-1.44051e-10	-1.02927	0.000176797	-1.44051e-10	-1.02928
70183827	chr13:70183827:G:T	3.98898e-07	-1.44051e-10	-1.2195	0.000145952	-1.44051e-10	-1.22048	0.000146032	-1.44051e-10	-1.22046
70184426	chr13:70184426:T:A	1.29306e-06	-1.44051e-10	-0.0434465	0.000530632	-1.44051e-10	0.0703098	0.000529676	-1.44051e-10	0.0679858
70184600	chr13:70184600:T:C	4.64066e-07	-1.44051e-10	-1.06818	0.000166953	-1.44051e-10	-1.08605	0.000167053	-1.44051e-10	-1.08597
70184953	chr13:70184953:TCA:T	4.16532e-07	-0.0835637	-1.09268	0.000111649	-0.40136	-1.08704	0.000111684	-0.40161	-1.08699
70186133	chr13:70186133:A:G	3.85633e-07	-0.0845986	-1.16873	0.000103488	-0.399542	-1.16476	0.00010352	-0.399794	-1.16472
70186184	chr13:70186184:T:C	6.36239e-07	-1.44051e-10	-0.752635	0.000246155	-1.44051e-10	-0.697798	0.000246296	-1.44051e-10	-0.697748
70186233	chr13:70186233:A:G	4.19372e-07	0.00382952	-1.17328	0.000111504	-0.32024	-1.16946	0.000111537	-0.320499	-1.16942
70186442	chr13:70186442:G:A	4.34189e-07	-1.44051e-10	-1.13473	0.000156672	-1.44051e-10	-1.1496	0.000156763	-1.44051e-10	-1.14954
70186565	chr13:70186565:G:A	4.05576e-07	-0.0255935	-1.17731	0.00010816	-0.346549	-1.1736	0.000108192	-0.346806	-1.17356
70186685	chr13:70186685:C:T	3.98513e-07	-0.0424782	-1.17799	0.000106437	-0.361905	-1.1743	0.000106468	-0.36216	-1.17427
70187087	chr13:70187087:T:C	3.86801e-07	-0.0766501	-1.17365	0.000103666	-0.392743	-1.16984	0.000103698	-0.392995	-1.1698
70187106	chr13:70187106:C:G	3.79313e-07	-0.0848971	-1.18495	0.000101746	-0.399821	-1.18146	0.000101777	-0.400072	-1.18143
70187193	chr13:70187193:T:A	4.04085e-07	-0.0377469	-1.16884	0.000107929	-0.357394	-1.1649	0.000107961	-0.35765	-1.16486
70187200	chr13:70187200:C:T	3.92114e-07	-0.0670055	-1.16965	0.000105014	-0.383939	-1.16573	0.000105045	-0.384192	-1.1657
70187566	chr13:70187566:T:C	3.95159e-07	-1.44051e-10	-1.22892	0.000144772	-1.44051e-10	-1.2286	0.000144845	-1.44051e-10	-1.22862
70187597	chr13:70187597:TC:T	3.94523e-07	-1.44051e-10	-1.23053	0.000144543	-1.44051e-10	-1.23018	0.000144616	-1.44051e-10	-1.2302
70187862	chr13:70187862:C:T	2.94137e-07	-1.14982	-0.374345	0.000115414	-1.17526	-0.279974	0.000115263	-1.17522	-0.281839
70188035	chr13:70188035:T:G	3.88661e-07	-0.0656075	-1.1799	0.000104049	-0.382607	-1.17629	0.000104081	-0.38286	-1.17626
70188038	chr13:70188038:G:A	3.71374e-07	-0.126387	-1.16461	0.000100111	-0.436906	-1.16057	0.000100142	-0.437154	-1.16054
70188443	chr13:70188443:A:G	9.23069e-08	-1.67231	-1.01078	3.36652e-05	-1.67191	-1.01538	3.36853e-05	-1.67196	-1.01526
70188727	chr13:70188727:G:C	5.49797e-07	-1.44051e-10	-0.898662	0.000201175	-1.44051e-10	-0.899585	0.000201243	-1.44051e-10	-0.899766
70188773	chr13:70188773:A:T	3.55245e-07	-1.3354	-2.75265e-10	0.000131119	-1.32766	-2.75265e-10	0.00013117	-1.32779	-2.75265e-10
70188804	chr13:70188804:C:A	1.21557e-06	-1.44051e-10	-0.105239	0.000498969	-1.44051e-10	0.00878465	0.000498096	-1.44051e-10	0.00651216
70188992	chr13:70188992:G:A	1.17457e-06	-1.44051e-10	-0.13955	0.000482792	-1.44051e-10	-0.0241724	0.000482066	-1.44051e-10	-0.0262001
70189031	chr13:70189031:C:T	1.17286e-07	-1.68655	-0.75704	4.6109e-05	-1.68772	-0.685034	4.61066e-05	-1.68768	-0.685645
70189190	chr13:70189190:A:G	1.06686e-07	-1.31023	-1.22809	3.45248e-05	-1.43806	-1.22402	3.45392e-05	-1.43815	-1.22404
70189231	chr13:70189231:G:A	9.47531e-08	-1.66268	-0.994253	3.39547e-05	-1.67955	-0.999186	3.39756e-05	-1.67958	-0.999055
70189465	chr13:70189465:G:A	4.05259e-07	-1.62073	0.417041	0.00015133	-1.69088	0.506584	0.00015115	-1.69088	0.50487
70189626	chr13:70189626:TGA:T	1.38944e-07	-1.6889	-0.58524	5.55496e-05	-1.68959	-0.496896	5.55386e-05	-1.68961	-0.497591
70189827	chr13:70189827:C:T	5.55351e-07	-1.44051e-10	-0.88861	0.000199284	-1.44051e-10	-0.909028	0.000199376	-1.44051e-10	-0.90909
70190056	chr13:70190056:A:G	3.2634e-07	-0.227518	-1.19275	8.85092e-05	-0.530293	-1.19036	8.85369e-05	-0.530528	-1.19033
70190076	chr13:70190076:T:C	2.80102e-07	-1.57306	-2.75265e-10	9.89491e-05	-1.60915	-2.75265e-10	9.90025e-05	-1.60914	-2.75265e-10
70190607	chr13:70190607:T:C	1.13419e-06	-0.333623	0.159085	0.000251102	-0.931128	0.253228	0.000250895	-0.931095	0.251851
70190969	chr13:70190969:G:A	1.04814e-07	-1.32895	-1.22706	3.3146e-05	-1.50798	-1.19485	3.31551e-05	-1.50831	-1.19478
70191027	chr13:70191027:G:T	7.43936e-08	-1.66512	-1.23372	2.72757e-05	-1.68665	-1.21111	2.72891e-05	-1.68669	-1.2111
70191214	chr13:70191214:G:A	2.79643e-07	-0.380106	-1.19459	7.76575e-05	-0.662839	-1.18861	7.76818e-05	-0.663062	-1.1886
70191224	chr13:70191224:G:A	3.97799e-07	-1.44051e-10	-1.22226	0.000145756	-1.44051e-10	-1.22182	0.000145829	-1.44051e-10	-1.22184
70191313	chr13:70191313:CAA:C	2.20277e-07	-0.57307	-1.24025	7.81067e-05	-0.604813	-1.24087	7.8143e-05	-0.604883	-1.24086
70191450	chr13:70191450:T:TA	5.48662e-06	-1.44051e-10	1.40186	0.00278713	-1.44051e-10	1.72901	0.00277635	-1.44051e-10	1.72461
70191836	chr13:70191836:T:C	9.498e-08	-1.68485	-0.969695	3.8349e-05	-1.6705	-0.886527	3.83691e-05	-1.67063	-0.886397
70191896	chr13:70191896:C:T	7.78183e-08	-1.66692	-1.18691	3.10072e-05	-1.63036	-1.13918	3.10313e-05	-1.63021	-1.13908
70191980	chr13:70191980:G:A	1.58743e-06	-1.44051e-10	0.161664	0.000661638	-1.44051e-10	0.29096	0.000660315	-1.44051e-10	0.288437
70192244	chr13:70192244:A:C	2.706e-07	-0.389084	-1.21849	9.50799e-05	-0.429092	-1.21995	9.51248e-05	-0.42916	-1.21993
70192366	chr13:70192366:TATTG:T	4.6038e-07	-1.44051e-10	-1.07616	0.000181709	-1.44051e-10	-1.00135	0.000181742	-1.44051e-10	-1.00169
70192763	chr13:70192763:C:T	2.76576e-07	-1.58573	-2.75265e-10	9.40002e-05	-1.66046	-2.75265e-10	9.4047e-05	-1.66049	-2.75265e-10
70192961	chr13:70192961:C:T	8.42921e-08	-1.6899	-1.08402	3.32431e-05	-1.67236	-1.02756	3.32607e-05	-1.67248	-1.02742
70193043	chr13:70193043:G:T	8.34629e-08	-1.65049	-1.13332	3.03838e-05	-1.69081	-1.09904	3.03988e-05	-1.69081	-1.09907
70193201	chr13:70193201:A:T	8.2209e-08	-1.64536	-1.15359	3.26441e-05	-1.62058	-1.09752	3.26705e-05	-1.62041	-1.0974
70193312	chr13:70193312:T:G	3.69735e-07	-0.186145	-1.10928	0.000100725	-0.491754	-1.09961	0.000100754	-0.491997	-1.0996
70193387	chr13:70193387:T:C	5.21079e-07	-1.44051e-10	-0.952308	0.000191559	-1.44051e-10	-0.948566	0.000191647	-1.44051e-10	-0.948626
70193659	chr13:70193659:A:C	4.44365e-07	-1.44051e-10	-1.11156	0.000168309	-1.44051e-10	-1.07796	0.000168397	-1.44051e-10	-1.07796
70193707	chr13:70193707:C:T	1.29335e-07	-1.54018	-0.805628	5.3121e-05	-1.53343	-0.697757	5.31781e-05	-1.53316	-0.697477
70193832	chr13:70193832:T:C	1.86772e-07	-1.31824	-0.660079	6.45632e-05	-1.46136	-0.574752	6.45489e-05	-1.46164	-0.575222
70193979	chr13:70193979:A:C	8.16949e-07	-0.502633	-2.75265e-10	0.000287483	-0.542597	-2.75265e-10	0.000287597	-0.542721	-2.75265e-10
70194080	chr13:70194080:T:C	8.75e-08	-1.65306	-1.08351	3.52058e-05	-1.5619	-1.08065	3.52297e-05	-1.56187	-1.08052
70194290	chr13:70194290:G:C	8.57885e-08	-1.64403	-1.1123	3.48302e-05	-1.54474	-1.10854	3.48535e-05	-1.5447	-1.10843
70194386	chr13:70194386:C:T	8.29346e-08	-1.65813	-1.13203	3.30694e-05	-1.57416	-1.13099	3.30912e-05	-1.57413	-1.13088
70194550	chr13:70194550:A:G	7.86937e-08	-1.68127	-1.16138	3.04523e-05	-1.62188	-1.16571	3.04719e-05	-1.62186	-1.16562
70194552	chr13:70194552:A:G	2.59149e-07	-0.410663	-1.24014	7.14674e-05	-0.692863	-1.24165	7.14891e-05	-0.693085	-1.24165
70194657	chr13:70194657:A:G	4.11851e-07	-1.44051e-10	-1.18755	0.000154152	-1.44051e-10	-1.16582	0.000154229	-1.44051e-10	-1.16584
70194731	chr13:70194731:A:G	1.0345e-07	-1.36305	-1.20607	3.08681e-05	-1.58059	-1.19345	3.08801e-05	-1.58077	-1.1934
70194767	chr13:70194767:A:C	4.13654e-07	-1.44051e-10	-1.18318	0.000152802	-1.44051e-10	-1.17461	0.000152855	-1.44051e-10	-1.17479
70194940	chr13:70194940:G:A	7.27428e-08	-1.69089	-1.23039	2.74262e-05	-1.65988	-1.23238	2.7442e-05	-1.65986	-1.23235
70195085	chr13:70195085:G:A	1.76491e-07	-1.40854	-0.626397	6.8383e-05	-1.50686	-0.471777	6.84151e-05	-1.50721	-0.471476
70195087	chr13:70195087:T:A	8.37129e-08	-1.61677	-1.16405	3.46338e-05	-1.4946	-1.16433	3.46545e-05	-1.49456	-1.1643
70195135	chr13:70195135:G:A	8.2401e-07	-0.494028	-2.75265e-10	0.000289657	-0.535061	-2.75265e-10	0.000289772	-0.535184	-2.75265e-10
70195217	chr13:70195217:G:C	3.91112e-07	-1.44051e-10	-1.23922	0.000143709	-1.44051e-10	-1.23597	0.000143783	-1.44051e-10	-1.23598
70195375	chr13:70195375:G:A	1.57449e-07	-1.20883	-0.940282	4.68247e-05	-1.49538	-0.861974	4.68138e-05	-1.4956	-0.862505
70195907	chr13:70195907:C:T	3.26113e-06	-1.44051e-10	0.881619	0.00155814	-1.44051e-10	1.14749	0.00155268	-1.44051e-10	1.14346
70196069	chr13:70196069:T:C	4.60523e-07	-1.44051e-10	-1.07585	0.000172596	-1.44051e-10	-1.05281	0.000172679	-1.44051e-10	-1.05284
70196195	chr13:70196195:T:A	8.50711e-08	-1.56626	-1.19847	3.60892e-05	-1.41754	-1.20022	3.61108e-05	-1.4175	-1.20019
70196499	chr13:70196499:G:C	2.55453e-07	-1.66517	-2.75265e-10	9.98212e-05	-1.60038	-2.75265e-10	9.98729e-05	-1.60038	-2.75265e-10
70196636	chr13:70196636:G:A	7.34773e-08	-1.68778	-1.22345	2.83881e-05	-1.63474	-1.22305	2.84048e-05	-1.63471	-1.22301
70197309	chr13:70197309:T:G	3.98189e-07	-1.44051e-10	-1.22128	0.000146989	-1.44051e-10	-1.2134	0.000147062	-1.44051e-10	-1.21342
70197420	chr13:70197420:C:T	4.97032e-07	-0.11882	-0.880735	0.000171556	-0.170449	-0.888402	0.000171608	-0.17059	-0.888479
70197654	chr13:70197654:C:T	4.29401e-07	-1.44051e-10	-1.14582	0.000161578	-1.44051e-10	-1.11877	0.00016165	-1.44051e-10	-1.11885
70197889	chr13:70197889:G:A	8.9376e-08	-1.56341	-1.15194	3.81717e-05	-1.41369	-1.14797	3.81945e-05	-1.41365	-1.14794
70198207	chr13:70198207:A:G	4.02422e-07	-1.44051e-10	-1.21071	0.00014912	-1.44051e-10	-1.19901	0.000149193	-1.44051e-10	-1.19904
70198524	chr13:70198524:A:G	4.59826e-07	0.164668	-1.24203	0.000113871	-0.226685	-1.24201	0.000113897	-0.226979	-1.24201
70198583	chr13:70198583:G:A	2.22891e-07	-0.634062	-1.16746	9.98346e-05	-0.444934	-1.15531	9.98857e-05	-0.445019	-1.15523
70198591	chr13:70198591:G:A	1.05488e-06	-0.247028	-2.75265e-10	0.000369435	-0.291785	-2.75265e-10	0.000369577	-0.291921	-2.75265e-10
70198923	chr13:70198923:T:A	2.98576e-07	-0.275985	-1.2332	7.82198e-05	-0.616607	-1.22763	7.82395e-05	-0.61686	-1.22765
70198935	chr13:70198935:T:A	2.25574e-07	-0.614904	-1.17466	0.000101239	-0.423105	-1.16317	0.00010129	-0.423191	-1.1631
70199473	chr13:70199473:G:T	1.46778e-07	-1.34207	-0.877212	4.66199e-05	-1.57653	-0.785205	4.66057e-05	-1.5767	-0.785861
70199954	chr13:70199954:C:T	9.69617e-07	-1.44051e-10	-0.331309	0.000414314	-1.44051e-10	-0.177134	0.000414322	-1.44051e-10	-0.177637
70200165	chr13:70200165:A:G	1.03232e-07	-1.36416	-1.20707	3.306e-05	-1.49399	-1.21145	3.30744e-05	-1.49407	-1.21145
70200241	chr13:70200241:G:A	2.52282e-07	-1.67766	-2.75265e-10	9.1478e-05	-1.68766	-2.75265e-10	9.1525e-05	-1.68767	-2.75265e-10
70200244	chr13:70200244:G:T	4.00479e-07	-1.44051e-10	-1.21555	0.000145832	-1.44051e-10	-1.22131	0.000145912	-1.44051e-10	-1.22128
70200359	chr13:70200359:C:T	2.17497e-07	-0.704709	-1.12132	9.71456e-05	-0.519791	-1.10776	9.71983e-05	-0.519874	-1.10765
70200628	chr13:70200628:C:G	4.68019e-07	-1.44051e-10	-1.0597	0.000175675	-1.44051e-10	-1.03512	0.000175761	-1.44051e-10	-1.03516
70200674	chr13:70200674:G:A	1.11701e-07	-1.26099	-1.23139	3.49244e-05	-1.4164	-1.23418	3.49384e-05	-1.41651	-1.23419
70201139	chr13:70201139:A:G	5.71465e-07	-1.44051e-10	-0.860006	0.000211762	-1.44051e-10	-0.848295	0.000211853	-1.44051e-10	-0.848387
70201559	chr13:70201559:A:T	4.66108e-07	-1.44051e-10	-1.06379	0.000175103	-1.44051e-10	-1.03839	0.000175187	-1.44051e-10	-1.03842
70201623	chr13:70201623:A:T	4.03005e-07	-1.44051e-10	-1.20926	0.000148564	-1.44051e-10	-1.20274	0.000148622	-1.44051e-10	-1.20288
70202387	chr13:70202387:G:A	3.54278e-07	-0.103339	-1.23479	9.00513e-05	-0.473858	-1.22952	9.00722e-05	-0.474131	-1.22954
70202575	chr13:70202575:T:C	9.13713e-07	-0.390693	-2.75265e-10	0.000321657	-0.430274	-2.75265e-10	0.000321783	-0.430404	-2.75265e-10
70202811	chr13:70202811:A:G	1.20416e-07	-1.21113	-1.20613	3.39393e-05	-1.49981	-1.17937	3.39426e-05	-1.50003	-1.17958
70202912	chr13:70202912:A:G	3.66686e-07	-0.274738	-1.02897	0.000102756	-0.551058	-1.02034	0.000102788	-0.551319	-1.0203
70202952	chr13:70202952:T:C	2.30676e-07	-0.677243	-1.08995	0.000103997	-0.484592	-1.0748	0.000104056	-0.484673	-1.07468
70203283	chr13:70203283:T:C	4.57778e-07	-1.08183	-2.75265e-10	0.00015046	-1.19006	-2.75265e-10	0.000150544	-1.19003	-2.75265e-10
70203438	chr13:70203438:G:A	5.22319e-07	-1.44051e-10	-0.949932	0.000190893	-1.44051e-10	-0.952045	0.000191003	-1.44051e-10	-0.951991
70204085	chr13:70204085:T:C	2.32681e-06	1.20338	-0.659337	0.000544819	0.638115	-0.54142	0.000544176	0.637093	-0.542101
70204852	chr13:70204852:C:T	4.00913e-07	-1.44051e-10	-1.21446	0.000148128	-1.44051e-10	-1.20569	0.000148201	-1.44051e-10	-1.20571
70205042	chr13:70205042:A:T	2.62068e-06	1.3608	-0.697818	0.000607641	0.791043	-0.585218	0.000606938	0.790007	-0.585861
70205236	chr13:70205236:T:C	8.47896e-08	-1.53823	-1.22981	3.67682e-05	-1.36782	-1.23131	3.67898e-05	-1.36777	-1.23129
70205366	chr13:70205366:G:A	8.45758e-08	-1.54824	-1.22232	3.64883e-05	-1.3825	-1.22427	3.65099e-05	-1.38245	-1.22425
70205396	chr13:70205396:T:C	8.43678e-08	-1.5453	-1.22772	3.6468e-05	-1.37796	-1.22937	3.64894e-05	-1.37791	-1.22935
70205563	chr13:70205563:TA:T	1.52588e-07	-1.68735	-0.493116	5.62565e-05	-1.65128	-0.522555	5.62748e-05	-1.65136	-0.522677
70205700	chr13:70205700:A:T	4.0935e-07	-1.44051e-10	-1.19364	0.000152234	-1.44051e-10	-1.17834	0.000152307	-1.44051e-10	-1.17838
70205721	chr13:70205721:T:C	4.35084e-07	0.0153686	-1.14804	0.000108175	-0.400695	-1.11931	0.000108192	-0.40098	-1.11939
70206148	chr13:70206148:A:G	1.01957e-05	2.33123	-0.30972	0.0017879	1.39264	-0.107602	0.00178541	1.39149	-0.108368
70206701	chr13:70206701:CATT:C	3.43028e-06	1.58587	-0.653683	0.000781642	0.993803	-0.536165	0.000780688	0.992727	-0.536833
70206728	chr13:70206728:T:C	2.86571e-07	-1.55022	-2.75265e-10	9.58047e-05	-1.64145	-2.75265e-10	9.5858e-05	-1.64141	-2.75265e-10
70206825	chr13:70206825:A:T	6.38416e-07	-0.74922	-2.75265e-10	0.000197573	-0.917653	-2.75265e-10	0.000197484	-0.918622	-2.75265e-10
70207102	chr13:70207102:G:A	2.49089e-07	-1.6904	-2.75265e-10	9.12967e-05	-1.68964	-2.75265e-10	9.13447e-05	-1.68964	-2.75265e-10
70207351	chr13:70207351:C:A	3.86503e-07	-0.0389516	-1.21212	9.72623e-05	-0.414761	-1.21159	9.73183e-05	-0.414695	-1.2116
70207539	chr13:70207539:T:C	2.44121e-07	-0.501726	-1.20882	6.54459e-05	-0.803451	-1.21908	6.54679e-05	-0.803664	-1.21906
70207627	chr13:70207627:GC:G	3.8025e-06	1.65465	-0.619442	0.000737358	0.854643	-0.455329	0.00073652	0.853623	-0.455967
70207898	chr13:70207898:T:C	3.71906e-07	-0.238009	-1.05156	0.000168461	-0.0499375	-1.02712	0.000168555	-0.0500399	-1.02698
70207989	chr13:70207989:T:C	5.98059e-07	-1.44051e-10	-0.814521	0.000214307	-1.44051e-10	-0.836352	0.000214407	-1.44051e-10	-0.836406
70208231	chr13:70208231:C:T	4.74669e-07	-1.44051e-10	-1.04559	0.000173673	-1.44051e-10	-1.04659	0.00017378	-1.44051e-10	-1.04649
70208314	chr13:70208314:T:C	4.06313e-07	-1.44051e-10	-1.20109	0.000151208	-1.44051e-10	-1.1851	0.000151295	-1.44051e-10	-1.18505
70208357	chr13:70208357:C:T	7.90075e-07	-1.44051e-10	-0.536082	0.000306933	-1.44051e-10	-0.47713	0.000307109	-1.44051e-10	-0.477079
70208375	chr13:70208375:C:G	5.18498e-07	-1.44051e-10	-0.957274	0.000189645	-1.44051e-10	-0.958604	0.000189766	-1.44051e-10	-0.95849
70208490	chr13:70208490:G:C	4.25278e-07	-1.44051e-10	-1.15547	0.000154976	-1.44051e-10	-1.16049	0.000155059	-1.44051e-10	-1.16048
70208563	chr13:70208563:C:T	4.00913e-07	-1.44051e-10	-1.21446	0.000148128	-1.44051e-10	-1.20569	0.000148201	-1.44051e-10	-1.20571
70208603	chr13:70208603:G:A	4.06696e-07	-1.44051e-10	-1.20014	0.000151376	-1.44051e-10	-1.184	0.000151463	-1.44051e-10	-1.18394
70208951	chr13:70208951:ACTT:A	4.57888e-07	-1.44051e-10	-1.08159	0.000167506	-1.44051e-10	-1.08274	0.000167608	-1.44051e-10	-1.08265
70209358	chr13:70209358:G:A	2.3188e-07	-0.542293	-1.2197	6.26508e-05	-0.838277	-1.22791	6.26716e-05	-0.838486	-1.22789
70209379	chr13:70209379:T:C	4.07843e-07	-1.44051e-10	-1.19733	0.00015244	-1.44051e-10	-1.17699	0.000152517	-1.44051e-10	-1.17701
70209572	chr13:70209572:C:T	5.16036e-07	-1.44051e-10	-0.962034	0.000185727	-1.44051e-10	-0.979481	0.000185828	-1.44051e-10	-0.97946
70209602	chr13:70209602:G:A	3.36803e-07	-0.29276	-1.09595	0.000152928	-0.0957275	-1.07806	0.00015301	-0.0958312	-1.07795
70209653	chr13:70209653:C:T	4.08461e-07	-1.44051e-10	-1.19581	0.000151306	-1.44051e-10	-1.18445	0.00015138	-1.44051e-10	-1.18449
70209925	chr13:70209925:C:T	4.34679e-07	-1.44051e-10	-1.1336	0.000158292	-1.44051e-10	-1.13932	0.000158378	-1.44051e-10	-1.1393
70209973	chr13:70209973:T:C	3.61982e-07	-0.18937	-1.12724	0.000164435	0.00558986	-1.10683	0.00016452	0.00548664	-1.10674
70210222	chr13:70210222:T:C	1.69104e-07	-0.961105	-1.11659	6.20373e-05	-0.977949	-1.09807	6.20706e-05	-0.977994	-1.09801
70211036	chr13:70211036:A:C	2.32689e-07	-0.57173	-1.18678	8.37874e-05	-0.59497	-1.18051	8.38316e-05	-0.595034	-1.18044
70211340	chr13:70211340:A:G	4.58398e-07	-1.44051e-10	-1.08047	0.000171022	-1.44051e-10	-1.06197	0.000171158	-1.44051e-10	-1.06169
70211341	chr13:70211341:C:T	4.59522e-07	-1.44051e-10	-1.07802	0.000171453	-1.44051e-10	-1.05945	0.000171591	-1.44051e-10	-1.05917
70211361	chr13:70211361:C:G	8.12707e-07	-1.44051e-10	-0.507839	0.000317602	-1.44051e-10	-0.442959	0.000317786	-1.44051e-10	-0.442902
70211904	chr13:70211904:C:T	4.04372e-07	-1.44051e-10	-1.20588	0.000146968	-1.44051e-10	-1.21354	0.000147049	-1.44051e-10	-1.21351
70211965	chr13:70211965:T:C	4.53705e-07	-1.44051e-10	-1.09076	0.000164985	-1.44051e-10	-1.0979	0.000165074	-1.44051e-10	-1.09789
70212020	chr13:70212020:C:T	5.47693e-06	-1.44051e-10	1.40009	0.00277457	-1.44051e-10	1.72449	0.00276381	-1.44051e-10	1.72009
70212325	chr13:70212325:C:T	1.26865e-07	-1.22355	-1.14153	3.69434e-05	-1.51402	-1.08035	3.69387e-05	-1.51423	-1.08079
70212487	chr13:70212487:T:C	1.15267e-07	-1.23545	-1.22551	3.62342e-05	-1.40042	-1.21334	3.62494e-05	-1.40052	-1.21334
70212538	chr13:70212538:G:A	2.49315e-07	-1.68949	-2.75265e-10	9.14157e-05	-1.68834	-2.75265e-10	9.14639e-05	-1.68834	-2.75265e-10
70212563	chr13:70212563:C:G	9.11397e-07	-1.44051e-10	-0.393231	0.000335914	-1.44051e-10	-0.386905	0.000335816	-1.44051e-10	-0.387717
70212819	chr13:70212819:A:C	3.50787e-07	-1.34803	-2.75265e-10	0.000100193	-1.59666	-2.75265e-10	0.000100243	-1.59668	-2.75265e-10
70212855	chr13:70212855:A:G	2.4912e-07	-1.69028	-2.75265e-10	9.13083e-05	-1.68952	-2.75265e-10	9.13563e-05	-1.68951	-2.75265e-10
70212961	chr13:70212961:T:C	5.69079e-07	-0.864191	-2.75265e-10	0.000254052	-0.666222	-2.75265e-10	0.000254171	-0.666275	-2.75265e-10
70213317	chr13:70213317:T:A	4.33001e-07	-1.44051e-10	-1.13747	0.000157664	-1.44051e-10	-1.14329	0.000157748	-1.44051e-10	-1.14328
70213320	chr13:70213320:G:A	1.9058e-07	-0.798686	-1.15945	6.96499e-05	-0.815584	-1.14469	6.96862e-05	-0.815633	-1.14465
70213450	chr13:70213450:C:T	3.16387e-07	-1.45124	-2.75265e-10	0.0001105	-1.49875	-2.75265e-10	0.000110547	-1.49884	-2.75265e-10
70213505	chr13:70213505:G:T	4.49098e-07	-1.44051e-10	-1.10097	0.000163369	-1.44051e-10	-1.10775	0.000163457	-1.44051e-10	-1.10773
70213589	chr13:70213589:T:A	5.23355e-07	-1.44051e-10	-0.94795	0.000193331	-1.44051e-10	-0.939354	0.000193417	-1.44051e-10	-0.939431
70213745	chr13:70213745:C:A	3.65982e-07	-0.0956398	-1.20998	9.08148e-05	-0.498057	-1.19688	9.08341e-05	-0.498328	-1.19692
70214120	chr13:70214120:A:C	4.30154e-07	-1.44051e-10	-1.14407	0.000156701	-1.44051e-10	-1.14942	0.000156785	-1.44051e-10	-1.14941
70214241	chr13:70214241:G:A	4.56242e-07	-1.44051e-10	-1.08519	0.000166643	-1.44051e-10	-1.08791	0.000166744	-1.44051e-10	-1.08782
70214284	chr13:70214284:T:C	8.0131e-07	-1.44051e-10	-0.521962	0.000285806	-1.44051e-10	-0.548445	0.000285985	-1.44051e-10	-0.548341
70214402	chr13:70214402:T:A	2.98282e-06	1.458	-0.665585	0.000686534	0.877438	-0.549542	0.000685717	0.876386	-0.550202
70214452	chr13:70214452:A:G	4.30226e-07	-1.44051e-10	-1.1439	0.000156727	-1.44051e-10	-1.14925	0.000156811	-1.44051e-10	-1.14924
70214959	chr13:70214959:A:T	1.61096e-07	-1.08431	-1.04191	4.50179e-05	-1.43955	-0.957154	4.50038e-05	-1.4398	-0.957731
70215039	chr13:70215039:C:G	4.30226e-07	-1.44051e-10	-1.1439	0.000156727	-1.44051e-10	-1.14925	0.000156811	-1.44051e-10	-1.14924
70215410	chr13:70215410:G:T	4.07405e-07	-1.44051e-10	-1.1984	0.000151717	-1.44051e-10	-1.18175	0.000151804	-1.44051e-10	-1.18169
70215784	chr13:70215784:A:G	3.87083e-07	-0.237949	-1.01162	0.00017637	-0.0461756	-0.984999	0.00017647	-0.0462795	-0.984849
70215910	chr13:70215910:T:A	3.88928e-07	-0.249552	-0.995264	0.000177338	-0.0576384	-0.968065	0.000177439	-0.0577415	-0.96791
70215917	chr13:70215917:G:T	4.99469e-07	-1.44051e-10	-0.994664	0.000184011	-1.44051e-10	-0.988762	0.00018405	-1.44051e-10	-0.989073
70215982	chr13:70215982:G:A	4.14563e-07	-1.44051e-10	-1.18099	0.000155313	-1.44051e-10	-1.15832	0.00015539	-1.44051e-10	-1.15834
70216044	chr13:70216044:A:G	2.68992e-07	-1.61353	-2.75265e-10	9.56791e-05	-1.64276	-2.75265e-10	9.5732e-05	-1.64273	-2.75265e-10
70216261	chr13:70216261:G:A	4.27785e-07	-1.44051e-10	-1.14959	0.000155946	-1.44051e-10	-1.15425	0.000156024	-1.44051e-10	-1.15427
70216308	chr13:70216308:C:T	4.03499e-07	-1.44051e-10	-1.20804	0.000148256	-1.44051e-10	-1.20482	0.00014833	-1.44051e-10	-1.20484
70216381	chr13:70216381:C:G	4.0603e-07	-1.44051e-10	-1.20178	0.000150279	-1.44051e-10	-1.19126	0.000150353	-1.44051e-10	-1.1913
70216400	chr13:70216400:GTATA:G	3.92217e-07	-1.44051e-10	-1.23639	0.000144419	-1.44051e-10	-1.23104	0.000144491	-1.44051e-10	-1.23106
70216633	chr13:70216633:ACT:A	1.09896e-07	-1.52713	-0.981542	4.14018e-05	-1.60862	-0.871816	4.14223e-05	-1.60885	-0.871607
70216981	chr13:70216981:G:T	4.33001e-07	-1.44051e-10	-1.13747	0.000157664	-1.44051e-10	-1.14329	0.000157748	-1.44051e-10	-1.14328
70217060	chr13:70217060:A:T	4.44123e-07	-1.44051e-10	-1.11211	0.00016333	-1.44051e-10	-1.10799	0.000163371	-1.44051e-10	-1.10826
70217447	chr13:70217447:A:G	9.57967e-07	-1.44051e-10	-0.343396	0.000359855	-1.44051e-10	-0.318058	0.000360082	-1.44051e-10	-0.31795
70217654	chr13:70217654:C:T	3.49984e-07	-0.365067	-0.985256	0.000160044	-0.174508	-0.9538	0.000160136	-0.174605	-0.953654
70218020	chr13:70218020:C:A	3.07735e-07	-0.405334	-1.07364	0.00013843	-0.218951	-1.05444	0.000138506	-0.219049	-1.05432
70218260	chr13:70218260:G:T	3.92247e-07	-1.44051e-10	-1.23632	0.000143608	-1.44051e-10	-1.23667	0.000143681	-1.44051e-10	-1.23669
70218413	chr13:70218413:GCTTT:G	3.90948e-07	-1.44051e-10	-1.23963	0.000143006	-1.44051e-10	-1.24087	0.000143079	-1.44051e-10	-1.24089
70218510	chr13:70218510:T:C	1.03739e-06	-0.263749	-2.75265e-10	0.000194079	-0.935493	-2.75265e-10	0.000194145	-0.935676	-2.75265e-10
70218822	chr13:70218822:C:T	1.66743e-07	-1.28648	-0.805276	5.64582e-05	-1.37498	-0.795283	5.64814e-05	-1.37515	-0.795218
70219047	chr13:70219047:A:G	4.97324e-07	-0.998968	-2.75265e-10	0.00018893	-0.962385	-2.75265e-10	0.000189036	-0.962345	-2.75265e-10
70219105	chr13:70219105:T:C	2.62036e-06	1.28797	-0.625109	0.000615985	0.723655	-0.504191	0.000615254	0.722628	-0.504873
70219176	chr13:70219176:A:T	1.34295e-07	-1.24861	-1.05956	4.63674e-05	-1.39511	-0.972055	4.6348e-05	-1.39555	-0.972552
70219416	chr13:70219416:A:G	2.83088e-07	-0.372863	-1.18959	0.000102006	-0.395235	-1.1835	0.000102059	-0.395303	-1.18343
70219566	chr13:70219566:G:A	4.13907e-07	-1.44051e-10	-1.18257	0.000150899	-1.44051e-10	-1.18715	0.00015098	-1.44051e-10	-1.18713
70219913	chr13:70219913:C:T	8.64429e-08	-1.53958	-1.20915	3.16554e-05	-1.53202	-1.21683	3.16782e-05	-1.53186	-1.21679
70219999	chr13:70219999:AT:A	1.45514e-07	-1.15267	-1.07527	6.03695e-05	-1.06225	-1.04102	6.03776e-05	-1.06273	-1.04094
70220217	chr13:70220217:T:G	6.00896e-06	-1.44051e-10	1.4928	0.00297561	-1.44051e-10	1.79445	0.00296353	-1.44051e-10	1.78985
70220475	chr13:70220475:A:G	4.71819e-07	-1.44051e-10	-1.05161	0.000174846	-1.44051e-10	-1.03985	0.000174979	-1.44051e-10	-1.03961
70220580	chr13:70220580:C:T	4.90349e-06	1.90758	-0.618084	0.00110819	1.30359	-0.496863	0.00110676	1.30246	-0.497553
70220916	chr13:70220916:A:G	4.17676e-07	-1.44051e-10	-1.1735	0.000155092	-1.44051e-10	-1.15974	0.000155167	-1.44051e-10	-1.15978
70221210	chr13:70221210:C:T	8.05729e-08	-1.5986	-1.22045	2.94614e-05	-1.59309	-1.22759	2.94814e-05	-1.59296	-1.22756
70221505	chr13:70221505:A:G	4.27142e-07	-1.44051e-10	-1.15109	0.00015795	-1.44051e-10	-1.14148	0.000158038	-1.44051e-10	-1.14145
70221524	chr13:70221524:AAT:A	4.64707e-07	-1.44051e-10	-1.0668	0.000174267	-1.44051e-10	-1.04317	0.000174351	-1.44051e-10	-1.04321
70221544	chr13:70221544:G:A	2.47775e-07	-0.85624	-0.83945	0.00010376	-0.777929	-0.783747	0.000103768	-0.778524	-0.7836
70221718	chr13:70221718:A:G	2.12471e-07	-1.0681	-0.781304	9.15334e-05	-0.992641	-0.694414	9.15426e-05	-0.99316	-0.694316
70221858	chr13:70221858:G:C	5.49212e-07	-1.44051e-10	-0.899726	0.000203668	-1.44051e-10	-0.887267	0.000203756	-1.44051e-10	-0.88736
70222502	chr13:70222502:TTGAA:T	4.3142e-07	-1.44051e-10	-1.14113	0.000162629	-1.44051e-10	-1.11229	0.000162709	-1.44051e-10	-1.11232
70223374	chr13:70223374:A:G	4.19712e-07	-1.44051e-10	-1.16864	0.000155949	-1.44051e-10	-1.15423	0.000156023	-1.44051e-10	-1.15427
70223906	chr13:70223906:C:G	1.03752e-06	-0.26362	-2.75265e-10	0.000364576	-0.305025	-2.75265e-10	0.000364715	-0.305164	-2.75265e-10
70224222	chr13:70224222:T:C	7.25143e-07	0.490755	-1.1126	0.000320257	0.662434	-1.09707	0.000320429	0.662335	-1.09695
70224377	chr13:70224377:A:ATG	1.65965e-07	-1.11853	-0.9779	6.50393e-05	-1.09986	-0.92891	6.50862e-05	-1.09955	-0.929015
70224434	chr13:70224434:G:A	1.20235e-07	-1.2021	-1.21667	4.51111e-05	-1.19357	-1.20106	4.51448e-05	-1.19329	-1.20111
70224556	chr13:70224556:G:A	8.73277e-08	-1.53485	-1.2037	3.24983e-05	-1.52994	-1.19263	3.25191e-05	-1.52978	-1.19267
70224559	chr13:70224559:G:T	6.37513e-07	-1.44051e-10	-0.750635	0.000232867	-1.44051e-10	-0.753292	0.000233013	-1.44051e-10	-0.753184
70224996	chr13:70224996:A:G	1.41491e-07	-1.14067	-1.1153	5.19155e-05	-1.16139	-1.09275	5.19552e-05	-1.1611	-1.0928
70225197	chr13:70225197:T:C	4.69279e-07	-1.44051e-10	-1.05701	0.000175873	-1.44051e-10	-1.034	0.000176023	-1.44051e-10	-1.03367
70225297	chr13:70225297:T:C	5.33254e-07	0.273902	-1.20311	0.000216891	0.368603	-1.19297	0.000216994	0.368486	-1.1929
70225649	chr13:70225649:T:C	7.78174e-07	0.68112	-1.23238	0.000317695	0.783538	-1.22621	0.000317825	0.783385	-1.22617
70226242	chr13:70226242:A:C	9.33193e-08	-1.44272	-1.22947	3.41891e-05	-1.44465	-1.22721	3.42116e-05	-1.4445	-1.22722
70226247	chr13:70226247:CTCTA:C	4.92512e-07	-0.58635	-0.422341	0.000221209	-0.455246	-0.349406	0.000221221	-0.455905	-0.349215
70226507	chr13:70226507:T:A	1.11646e-07	-1.68443	-0.808442	4.19302e-05	-1.65377	-0.813984	4.19568e-05	-1.65384	-0.813795
70226672	chr13:70226672:T:C	9.98577e-07	0.795822	-1.0977	0.000416316	0.902766	-1.07508	0.000416521	0.90261	-1.07495
70226830	chr13:70226830:A:G	1.03763e-06	0.863209	-1.12673	0.000430814	0.971656	-1.10974	0.000431019	0.971495	-1.10963
70226882	chr13:70226882:A:G	4.09581e-07	-1.44051e-10	-1.19308	0.000151152	-1.44051e-10	-1.18548	0.000151229	-1.44051e-10	-1.18548
70227352	chr13:70227352:A:T	1.00186e-07	-1.5261	-1.07508	3.70832e-05	-1.54382	-1.04677	3.71053e-05	-1.54367	-1.04685
70227376	chr13:70227376:C:T	9.55697e-07	0.737616	-1.08339	0.000397426	0.840697	-1.05945	0.000397625	0.840542	-1.05931
70227723	chr13:70227723:G:A	8.923e-07	-0.414408	-2.75265e-10	0.000324728	-0.420771	-2.75265e-10	0.00032485	-0.420916	-2.75265e-10
70227877	chr13:70227877:C:T	5.34493e-07	-0.593244	-0.333646	0.000247464	-0.466738	-0.225756	0.000247464	-0.467408	-0.225608
70228017	chr13:70228017:C:G	5.07788e-07	-0.547647	-0.4305	0.000234538	-0.418135	-0.328007	0.000234532	-0.418821	-0.327869
70228097	chr13:70228097:T:A	5.24252e-07	-0.599802	-0.346436	0.000242969	-0.470905	-0.239921	0.000242969	-0.471574	-0.239775
70228588	chr13:70228588:A:C	9.14978e-08	-1.55567	-1.13623	3.36134e-05	-1.57104	-1.1178	3.36341e-05	-1.5709	-1.11784
70228642	chr13:70228642:G:T	9.96116e-07	0.93768	-1.24203	0.000230953	0.473755	-1.2353	0.000230945	0.473191	-1.23529
70229038	chr13:70229038:A:G	1.04709e-06	0.815001	-1.06944	0.000437584	0.922707	-1.0452	0.000437804	0.922549	-1.04506
70229265	chr13:70229265:T:G	8.34783e-07	0.599925	-1.08096	0.000342429	0.689665	-1.05736	0.000342602	0.689515	-1.05723
70229320	chr13:70229320:T:G	4.3855e-07	-1.44051e-10	-1.12474	0.000162664	-1.44051e-10	-1.11207	0.000162738	-1.44051e-10	-1.11214
70229347	chr13:70229347:C:T	1.30502e-06	-0.0342333	-2.75265e-10	0.000452232	-0.0895641	-2.75265e-10	0.000452415	-0.0896799	-2.75265e-10
70229438	chr13:70229438:C:A	3.9133e-07	-1.44051e-10	-1.23866	0.000143306	-1.44051e-10	-1.23878	0.000143379	-1.44051e-10	-1.23879
70229655	chr13:70229655:A:C	2.66005e-06	1.45104	-0.773152	0.000748473	1.08636	-0.672087	0.000747347	1.08494	-0.672688
70230017	chr13:70230017:A:T	3.93124e-07	-1.44051e-10	-1.23408	0.000144617	-1.44051e-10	-1.22967	0.00014469	-1.44051e-10	-1.22968
70230029	chr13:70230029:G:A	4.32716e-07	-1.44051e-10	-1.13813	0.0001567	-1.44051e-10	-1.14942	0.000156779	-1.44051e-10	-1.14944
70230264	chr13:70230264:G:C	1.79055e-07	-1.22924	-0.791281	7.14258e-05	-1.2609	-0.674203	7.14371e-05	-1.26152	-0.673939
70230762	chr13:70230762:C:T	5.5981e-07	-1.44051e-10	-0.880612	0.000206251	-1.44051e-10	-0.874667	0.000206344	-1.44051e-10	-0.874737
70230879	chr13:70230879:A:G	5.1955e-07	-1.44051e-10	-0.955246	0.00018692	-1.44051e-10	-0.973078	0.000187035	-1.44051e-10	-0.972983
70230885	chr13:70230885:T:C	4.54938e-07	-1.44051e-10	-1.08805	0.00016345	-1.44051e-10	-1.10725	0.000163545	-1.44051e-10	-1.10719
70231250	chr13:70231250:T:A	1.59048e-07	-1.47248	-0.666524	6.53304e-05	-1.51803	-0.506272	6.5288e-05	-1.51842	-0.507053
70231355	chr13:70231355:T:C	2.21426e-07	-1.07717	-0.730952	9.91564e-05	-0.954833	-0.652228	9.91698e-05	-0.955324	-0.652123
70232343	chr13:70232343:C:T	1.05641e-06	0.700198	-0.945777	0.00044183	0.802329	-0.915164	0.000442074	0.802177	-0.914982
70232418	chr13:70232418:G:A	8.3819e-08	-1.53993	-1.23962	2.96495e-05	-1.57282	-1.2415	2.96554e-05	-1.57315	-1.24149
70232763	chr13:70232763:G:A	4.15241e-07	-1.44051e-10	-1.17935	0.0001546	-1.44051e-10	-1.16292	0.000154677	-1.44051e-10	-1.16294
70232784	chr13:70232784:G:A	4.36346e-07	-1.44051e-10	-1.12977	0.000161667	-1.44051e-10	-1.11822	0.000161759	-1.44051e-10	-1.11817
70232987	chr13:70232987:C:T	4.93667e-07	-1.44051e-10	-1.00635	0.000181151	-1.44051e-10	-1.00443	0.000181236	-1.44051e-10	-1.00448
70233072	chr13:70233072:G:A	4.02974e-07	-1.44051e-10	-1.20934	0.000146667	-1.44051e-10	-1.21559	0.000146742	-1.44051e-10	-1.2156
70233237	chr13:70233237:C:A	4.40423e-07	-1.44051e-10	-1.12047	0.000163129	-1.44051e-10	-1.10922	0.000163171	-1.44051e-10	-1.10948
70233407	chr13:70233407:G:T	2.25519e-07	-1.50443	-0.285369	8.7307e-05	-1.52618	-0.208144	8.72446e-05	-1.52611	-0.209451
70233746	chr13:70233746:C:G	3.91511e-07	-1.44051e-10	-1.2382	0.000143759	-1.44051e-10	-1.23562	0.000143833	-1.44051e-10	-1.23563
70233817	chr13:70233817:A:G	1.95018e-07	-1.20062	-0.734497	7.49074e-05	-1.28261	-0.6049	7.48491e-05	-1.28321	-0.605592
70234858	chr13:70234858:A:G	1.95061e-05	2.63384	0.0364292	0.00776261	2.47396	0.279355	0.00774228	2.47163	0.278544
70235093	chr13:70235093:G:A	3.19598e-07	-0.936568	-0.504577	0.000124395	-1.03225	-0.348048	0.000124262	-1.03302	-0.34887
70236091	chr13:70236091:G:A	1.96525e-06	1.20677	-0.831604	0.000523046	0.782519	-0.726609	0.000522248	0.781069	-0.727207
70236328	chr13:70236328:C:T	1.02163e-05	-1.44051e-10	2.02353	0.00518449	-1.44051e-10	2.34967	0.00515933	-1.44051e-10	2.34428
70236330	chr13:70236330:A:G	2.18249e-07	-1.41021	-0.412362	6.81414e-05	-1.51969	-0.462484	6.81918e-05	-1.51957	-0.462382
70237117	chr13:70237117:C:G	8.76033e-07	0.76584	-1.19865	0.000355968	0.857157	-1.18607	0.000356128	0.857011	-1.186
70237155	chr13:70237155:A:G	1.94928e-06	-1.44051e-10	0.367007	0.000734668	-1.44051e-10	0.39566	0.00073486	-1.44051e-10	0.395399
70237495	chr13:70237495:A:G	2.27418e-07	-0.979458	-0.801963	9.99866e-05	-0.847133	-0.75159	9.99998e-05	-0.847659	-0.751453
70237672	chr13:70237672:A:G	4.30892e-07	-1.44051e-10	-1.14235	0.000157959	-1.44051e-10	-1.14143	0.000158036	-1.44051e-10	-1.14145
70237720	chr13:70237720:A:G	3.91503e-07	-1.44051e-10	-1.23822	0.000143814	-1.44051e-10	-1.23524	0.000143888	-1.44051e-10	-1.23525
70237756	chr13:70237756:G:A	1.24363e-07	-1.47113	-0.91387	4.81839e-05	-1.51805	-0.810681	4.81626e-05	-1.51844	-0.811253
70237865	chr13:70237865:T:C	3.90074e-07	-1.44051e-10	-1.24187	0.000142851	-1.44051e-10	-1.24196	0.000142925	-1.44051e-10	-1.24196
70238119	chr13:70238119:T:C	1.27844e-07	-1.39651	-0.960894	4.89088e-05	-1.44962	-0.864181	4.88856e-05	-1.45008	-0.864716
70238282	chr13:70238282:G:A	3.90165e-07	-1.44051e-10	-1.24164	0.000142841	-1.44051e-10	-1.24203	0.000142915	-1.44051e-10	-1.24203
70240188	chr13:70240188:C:T	1.7601e-07	-1.67077	-0.366893	7.45456e-05	-1.59379	-0.298558	7.45914e-05	-1.5939	-0.298357
70240615	chr13:70240615:T:C	8.57185e-07	-0.454556	-2.75265e-10	0.000299336	-0.502192	-2.75265e-10	0.000299457	-0.50231	-2.75265e-10
70240733	chr13:70240733:C:A	3.90151e-07	-1.44051e-10	-1.24168	0.000143049	-1.44051e-10	-1.24057	0.000143123	-1.44051e-10	-1.24058
70240742	chr13:70240742:T:C	1.8929e-07	-1.38538	-0.579548	7.56092e-05	-1.44384	-0.434336	7.55521e-05	-1.44433	-0.435126
70241127	chr13:70241127:T:C	7.34718e-07	-1.44051e-10	-0.608723	0.000250128	-1.44051e-10	-0.681788	0.000250289	-1.44051e-10	-0.681662
70241317	chr13:70241317:C:T	2.22126e-07	-1.50593	-0.299036	0.000102483	-1.34847	-0.225597	0.000102537	-1.34867	-0.225386
70241318	chr13:70241318:G:A	2.23763e-07	-1.49535	-0.302276	0.000103721	-1.33306	-0.228992	0.000103776	-1.33327	-0.228781
70241513	chr13:70241513:A:G	3.90013e-07	-1.44051e-10	-1.24203	0.000142899	-1.44051e-10	-1.24162	0.000142973	-1.44051e-10	-1.24162
70242006	chr13:70242006:G:T	2.72289e-07	-1.48382	-0.117531	0.000126559	-1.32172	-0.0413387	0.000126626	-1.32192	-0.0411212
70242159	chr13:70242159:C:T	5.9671e-07	-1.44051e-10	-0.816778	0.000222199	-1.44051e-10	-0.800184	0.000222291	-1.44051e-10	-0.800293
70242836	chr13:70242836:C:T	2.15612e-07	-1.6827	-0.152029	9.31022e-05	-1.63469	-0.0353761	9.31573e-05	-1.63476	-0.035227
70242907	chr13:70242907:A:T	1.2347e-06	-0.0896262	-2.75265e-10	0.000300634	-0.497864	-2.75265e-10	0.000300531	-0.498731	-2.75265e-10
70243223	chr13:70243223:A:G	3.06188e-07	-1.48401	-2.75265e-10	0.000119535	-1.42015	-2.75265e-10	0.0001196	-1.42013	-2.75265e-10
70243768	chr13:70243768:CA:C	3.90016e-07	-1.44051e-10	-1.24202	0.00014288	-1.44051e-10	-1.24175	0.000142954	-1.44051e-10	-1.24176
70243960	chr13:70243960:AAC:A	3.95583e-07	-1.44051e-10	-1.22785	0.000145634	-1.44051e-10	-1.22266	0.000145707	-1.44051e-10	-1.22268
70244299	chr13:70244299:A:T	2.87279e-07	-1.39113	-0.156621	0.000126993	-1.44434	0.0847095	0.000126814	-1.44482	0.0832561
70244513	chr13:70244513:G:A	4.5916e-07	-1.44051e-10	-1.07881	0.000174561	-1.44051e-10	-1.04149	0.000174644	-1.44051e-10	-1.04153
70245358	chr13:70245358:G:T	1.61923e-07	-1.68507	-0.436012	6.99488e-05	-1.68637	-0.269623	6.9924e-05	-1.68633	-0.270543
70245711	chr13:70245711:C:T	5.58945e-07	-1.44051e-10	-0.882159	0.000204506	-1.44051e-10	-0.88316	0.000204604	-1.44051e-10	-0.883205
70245860	chr13:70245860:T:G	3.93987e-07	-1.44051e-10	-1.23189	0.000144412	-1.44051e-10	-1.23109	0.000144489	-1.44051e-10	-1.23108
70246137	chr13:70246137:A:G	9.57261e-07	-1.44051e-10	-0.344134	0.000388388	-1.44051e-10	-0.241754	0.000387652	-1.44051e-10	-0.244171
70246269	chr13:70246269:C:T	4.32624e-07	-1.44051e-10	-1.13834	0.000156644	-1.44051e-10	-1.14979	0.000156733	-1.44051e-10	-1.14974
70246381	chr13:70246381:G:A	5.25625e-07	-1.44051e-10	-0.943622	0.000193419	-1.44051e-10	-0.9389	0.000193543	-1.44051e-10	-0.938779
70246450	chr13:70246450:T:C	4.2666e-07	-1.44051e-10	-1.15222	0.000154595	-1.44051e-10	-1.16295	0.000154682	-1.44051e-10	-1.16291
70246508	chr13:70246508:G:A	8.79774e-08	-1.4923	-1.23883	3.58698e-05	-1.39315	-1.23071	3.58934e-05	-1.39292	-1.23081
70247006	chr13:70247006:C:T	6.67891e-07	-1.44051e-10	-0.704085	0.000247444	-1.44051e-10	-0.692577	0.000247541	-1.44051e-10	-0.692706
70247092	chr13:70247092:A:G	7.10776e-07	0.437313	-1.07917	0.000193268	0.0742223	-1.0139	0.000193096	0.0731941	-1.01429
70247252	chr13:70247252:T:C	1.03474e-07	-1.68661	-0.882282	4.096e-05	-1.68805	-0.803118	4.09596e-05	-1.68801	-0.803683
70247706	chr13:70247706:T:C	1.35679e-06	0.700749	-0.696084	0.000497939	0.77552	-0.768801	0.000498088	0.775422	-0.768927
70247722	chr13:70247722:G:A	2.71371e-06	1.38046	-0.682595	0.000983588	1.44714	-0.759688	0.000983788	1.44695	-0.759819
70247936	chr13:70247936:G:A	9.82885e-08	-1.43568	-1.18463	3.54835e-05	-1.48848	-1.14622	3.54904e-05	-1.48893	-1.14609
70248010	chr13:70248010:C:G	8.42595e-08	-1.65159	-1.12272	3.22428e-05	-1.65099	-1.07947	3.22635e-05	-1.65094	-1.07941
70249208	chr13:70249208:G:A	9.89427e-07	-1.44051e-10	-0.311084	0.000389496	-1.44051e-10	-0.238905	0.000389626	-1.44051e-10	-0.239093
70249502	chr13:70249502:C:A	3.92853e-07	-1.44051e-10	-1.23477	0.000143451	-1.44051e-10	-1.23777	0.000143527	-1.44051e-10	-1.23776
70249888	chr13:70249888:G:A	2.51638e-07	-1.68022	-2.75265e-10	9.48725e-05	-1.65123	-2.75265e-10	9.49191e-05	-1.65126	-2.75265e-10
70249977	chr13:70249977:T:C	1.87137e-07	-1.10579	-0.870579	7.20669e-05	-1.13026	-0.795906	7.20723e-05	-1.13101	-0.795606
70250240	chr13:70250240:TCA:T	4.8958e-06	-1.44051e-10	1.28792	0.00245376	-1.44051e-10	1.60162	0.00244285	-1.44051e-10	1.59664
70250526	chr13:70250526:T:C	3.98131e-07	-1.44051e-10	-1.22143	0.000144713	-1.44051e-10	-1.22901	0.000144793	-1.44051e-10	-1.22897
70250760	chr13:70250760:C:G	9.58452e-08	-1.415	-1.23047	3.97474e-05	-1.28375	-1.23746	3.97603e-05	-1.28403	-1.23738
70251102	chr13:70251102:C:CA	1.44624e-07	-1.6602	-0.573875	5.32548e-05	-1.63348	-0.595192	5.32786e-05	-1.63347	-0.595277
70251152	chr13:70251152:C:T	4.08987e-07	-1.44051e-10	-1.19453	0.000148079	-1.44051e-10	-1.20602	0.000148152	-1.44051e-10	-1.20604
70251191	chr13:70251191:A:G	3.98222e-07	-1.44051e-10	-1.2212	0.000147838	-1.44051e-10	-1.20764	0.00014791	-1.44051e-10	-1.20767
70251234	chr13:70251234:A:T	2.93378e-06	1.87951	-1.10367	0.000855671	1.59142	-1.04329	0.000854491	1.58986	-1.04364
70251554	chr13:70251554:T:C	7.59413e-08	-1.6409	-1.23735	2.75577e-05	-1.6585	-1.22898	2.75704e-05	-1.6584	-1.22914
70252056	chr13:70252056:T:C	1.42682e-06	-1.44051e-10	0.0549928	0.00057888	-1.44051e-10	0.157337	0.000577645	-1.44051e-10	0.154679
70253528	chr13:70253528:C:T	6.09028e-07	-0.796346	-2.75265e-10	0.000176726	-1.02916	-2.75265e-10	0.000176826	-1.02912	-2.75265e-10
70253891	chr13:70253891:G:A	2.58366e-06	1.75475	-1.106	0.000737621	1.44632	-1.04665	0.000736641	1.44481	-1.04699
70254192	chr13:70254192:T:C	4.19561e-07	-1.44051e-10	-1.169	0.000152292	-1.44051e-10	-1.17796	0.000152378	-1.44051e-10	-1.17791
70254524	chr13:70254524:T:TG	1.05683e-07	-1.53211	-1.01566	5.25828e-05	-1.26764	-0.973728	5.25113e-05	-1.26849	-0.974763
70254836	chr13:70254836:G:T	9.39688e-07	-0.362662	-2.75265e-10	0.000449958	-0.0946045	-2.75265e-10	0.000450289	-0.0943904	-2.75265e-10
70255451	chr13:70255451:C:T	3.9564e-07	-1.44051e-10	-1.22771	0.000144459	-1.44051e-10	-1.23077	0.000144533	-1.44051e-10	-1.23077
70255530	chr13:70255530:C:A	3.91039e-07	-1.44051e-10	-1.2394	0.000142984	-1.44051e-10	-1.24103	0.000143059	-1.44051e-10	-1.24102
70256234	chr13:70256234:A:G	1.06636e-07	-1.66779	-0.871002	4.0359e-05	-1.60383	-0.90211	4.0378e-05	-1.60382	-0.902177
70256277	chr13:70256277:C:CT	1.01264e-06	-1.44051e-10	-0.287898	0.000434703	-1.44051e-10	-0.129097	0.000434696	-1.44051e-10	-0.129634
70256319	chr13:70256319:C:T	5.54848e-07	-1.44051e-10	-0.889516	0.000215106	-1.44051e-10	-0.832629	0.000215196	-1.44051e-10	-0.832733
70256574	chr13:70256574:C:T	1.18865e-07	-1.51083	-0.919396	6.07862e-05	-1.14559	-0.95081	6.07691e-05	-1.14657	-0.950632
70257070	chr13:70257070:C:A	3.95227e-07	-1.44051e-10	-1.22875	0.000146638	-1.44051e-10	-1.21579	0.00014671	-1.44051e-10	-1.21582
70257240	chr13:70257240:T:C	1.825e-06	-1.44051e-10	0.301126	0.000846977	-1.44051e-10	0.537914	0.000843945	-1.44051e-10	0.533807
70257297	chr13:70257297:T:G	4.14573e-07	-1.44051e-10	-1.18096	0.000152769	-1.44051e-10	-1.17483	0.000152844	-1.44051e-10	-1.17487
70258243	chr13:70258243:TAAGTG:T	9.47423e-08	-1.6794	-0.977646	3.79353e-05	-1.59087	-0.977007	3.79647e-05	-1.5911	-0.97652
70259021	chr13:70259021:C:T	8.81734e-08	-1.67151	-1.0574	3.56887e-05	-1.57149	-1.05743	3.57127e-05	-1.57174	-1.05703
70259347	chr13:70259347:G:A	4.87882e-07	-1.44051e-10	-1.01814	0.000178185	-1.44051e-10	-1.02094	0.000178268	-1.44051e-10	-1.02099
70259469	chr13:70259469:C:A	8.51681e-07	-1.44051e-10	-0.460998	0.000370824	-1.44051e-10	-0.288031	0.00037082	-1.44051e-10	-0.288563
70259475	chr13:70259475:T:A	3.90754e-07	-1.44051e-10	-1.24013	0.000143118	-1.44051e-10	-1.24009	0.000143194	-1.44051e-10	-1.24008
70259809	chr13:70259809:T:C	4.73268e-07	-1.44051e-10	-1.04855	0.000179688	-1.44051e-10	-1.01254	0.000179773	-1.44051e-10	-1.01258
70260355	chr13:70260355:G:A	3.93422e-07	-1.44051e-10	-1.23333	0.000144515	-1.44051e-10	-1.23038	0.000144592	-1.44051e-10	-1.23037
70260883	chr13:70260883:G:A	8.04148e-08	-1.57985	-1.24116	3.0506e-05	-1.54631	-1.23953	3.05175e-05	-1.54647	-1.23951
70260935	chr13:70260935:G:T	1.11044e-07	-1.51567	-0.982615	5.71144e-05	-1.16212	-0.99658	5.71012e-05	-1.16309	-0.996366
70261133	chr13:70261133:C:T	2.59574e-07	-1.64235	-0.00681474	8.90291e-05	-1.69029	-0.0245042	8.90895e-05	-1.6903	-0.0243428
70261395	chr13:70261395:C:T	4.59706e-07	-1.44051e-10	-1.07762	0.00017024	-1.44051e-10	-1.06655	0.000170316	-1.44051e-10	-1.06663
70261471	chr13:70261471:C:T	7.78805e-07	-1.44051e-10	-0.550449	0.000334172	-1.44051e-10	-0.392102	0.000334179	-1.44051e-10	-0.392603
70261568	chr13:70261568:A:G	2.19743e-06	-1.44051e-10	0.486833	0.00103192	-1.44051e-10	0.735421	0.00102799	-1.44051e-10	0.731085
70261637	chr13:70261637:C:A	9.80782e-08	-1.52887	-1.09357	5.0145e-05	-1.18513	-1.10371	5.01318e-05	-1.18608	-1.10355
70261972	chr13:70261972:T:C	1.13353e-07	-1.62628	-0.851417	4.41088e-05	-1.53433	-0.882766	4.41295e-05	-1.53431	-0.882841
70262047	chr13:70262047:C:A	4.22906e-07	-1.44051e-10	-1.16106	0.000155963	-1.44051e-10	-1.15414	0.000156039	-1.44051e-10	-1.15418
70262240	chr13:70262240:G:A	5.38314e-07	-1.44051e-10	-0.919767	0.000191192	-1.44051e-10	-0.950481	0.00019128	-1.44051e-10	-0.950544
70262764	chr13:70262764:A:AT	6.61754e-07	-0.713316	-2.75265e-10	0.000265383	-0.622586	-2.75265e-10	0.000265455	-0.622834	-2.75265e-10
70262963	chr13:70262963:T:C	7.78216e-07	-1.44051e-10	-0.551206	0.000273431	-1.44051e-10	-0.592709	0.000273617	-1.44051e-10	-0.592551
70262972	chr13:70262972:G:A	2.43309e-06	-1.44051e-10	0.588709	0.00115354	-1.44051e-10	0.846831	0.00114899	-1.44051e-10	0.842356
70263158	chr13:70263158:C:T	4.15864e-07	-1.44051e-10	-1.17785	0.000153279	-1.44051e-10	-1.1715	0.000153354	-1.44051e-10	-1.17153
70263332	chr13:70263332:C:T	4.1715e-07	-1.17476	-2.75265e-10	0.000151178	-1.1853	-2.75265e-10	0.000151244	-1.18539	-2.75265e-10
70263361	chr13:70263361:C:T	4.1801e-07	-1.44051e-10	-1.17271	0.000154109	-1.44051e-10	-1.1661	0.000154184	-1.44051e-10	-1.16614
70264006	chr13:70264006:C:T	3.91492e-07	-1.44051e-10	-1.23825	0.000144078	-1.44051e-10	-1.23341	0.000144169	-1.44051e-10	-1.23329
70264735	chr13:70264735:A:T	1.24355e-07	-1.42092	-0.964153	6.773e-05	-1.00953	-0.978697	6.77065e-05	-1.01062	-0.978475
70264785	chr13:70264785:A:G	3.95692e-07	-1.44051e-10	-1.22757	0.000144485	-1.44051e-10	-1.23058	0.000144559	-1.44051e-10	-1.23059
70264795	chr13:70264795:C:T	8.42406e-08	-1.5325	-1.24203	3.21946e-05	-1.49056	-1.2414	3.22054e-05	-1.49075	-1.24139
70264941	chr13:70264941:C:T	8.21013e-08	-1.64336	-1.1569	3.42087e-05	-1.51391	-1.15737	3.42262e-05	-1.51422	-1.15707
70265257	chr13:70265257:G:C	8.9316e-07	-1.44051e-10	-0.413444	0.000378167	-1.44051e-10	-0.268423	0.000378176	-1.44051e-10	-0.268922
70265908	chr13:70265908:T:G	6.43038e-07	-1.44051e-10	-0.742007	0.000252128	-1.44051e-10	-0.673824	0.000252238	-1.44051e-10	-0.673908
70266010	chr13:70266010:T:C	1.12232e-07	-1.45187	-1.03577	5.9908e-05	-1.06169	-1.04926	5.98882e-05	-1.06273	-1.04907
70266604	chr13:70266604:TA:T	1.15306e-07	-1.44516	-1.01546	6.18522e-05	-1.05002	-1.02899	6.18313e-05	-1.05108	-1.02879
70266610	chr13:70266610:A:T	1.17882e-07	-1.42607	-1.01246	6.39272e-05	-1.01989	-1.02612	6.39041e-05	-1.02098	-1.02592
70267071	chr13:70267071:T:C	4.532e-07	-1.44051e-10	-1.09188	0.000171481	-1.44051e-10	-1.05928	0.000171564	-1.44051e-10	-1.05933
70267417	chr13:70267417:G:C	1.32788e-06	1.03461	-1.05148	0.000377977	0.799385	-1.06831	0.000377731	0.798004	-1.0681
70267424	chr13:70267424:A:G	3.48304e-07	-1.35513	-2.75265e-10	0.000188333	-0.965547	-2.75265e-10	0.000188391	-0.965761	-2.75265e-10
70268056	chr13:70268056:C:T	2.85042e-07	-0.314608	-1.24096	0.000152446	0.0645782	-1.24152	0.000152287	0.0629987	-1.24151
70268080	chr13:70268080:A:C	4.16016e-07	-1.44051e-10	-1.17749	0.000152485	-1.44051e-10	-1.17669	0.00015256	-1.44051e-10	-1.17672
70268089	chr13:70268089:G:A	7.62989e-08	-1.64442	-1.22913	2.87969e-05	-1.61932	-1.22417	2.88101e-05	-1.61944	-1.22411
70268151	chr13:70268151:C:T	2.51856e-07	-1.67935	-2.75265e-10	9.15056e-05	-1.68736	-2.75265e-10	9.15525e-05	-1.68737	-2.75265e-10
70268738	chr13:70268738:T:C	2.95888e-07	-1.51823	-2.75265e-10	9.70951e-05	-1.62807	-2.75265e-10	9.71502e-05	-1.62802	-2.75265e-10
70268806	chr13:70268806:C:G	1.76278e-06	-1.44051e-10	0.266438	0.000805223	-1.44051e-10	0.48736	0.000802685	-1.44051e-10	0.483682
70268863	chr13:70268863:A:C	1.30215e-06	-1.44051e-10	-0.0364344	0.000571107	-1.44051e-10	0.143817	0.000571228	-1.44051e-10	0.143508
70269613	chr13:70269613:G:A	1.05324e-07	-1.42243	-1.12873	5.85005e-05	-0.999225	-1.1355	5.8442e-05	-1.00105	-1.13519
70270110	chr13:70270110:T:A	3.95827e-07	-1.44051e-10	-1.22723	0.00014497	-1.44051e-10	-1.22723	0.000145043	-1.44051e-10	-1.22725
70270116	chr13:70270116:C:T	3.09871e-07	-1.47205	-2.75265e-10	0.000125601	-1.37065	-2.75265e-10	0.000125667	-1.37064	-2.75265e-10
70270148	chr13:70270148:T:C	2.09783e-06	-1.44051e-10	0.44045	0.000983978	-1.44051e-10	0.687844	0.00098029	-1.44051e-10	0.683568
70270439	chr13:70270439:T:A	7.96252e-08	-1.59007	-1.24081	3.02041e-05	-1.55388	-1.2419	3.02148e-05	-1.55404	-1.24191
70270529	chr13:70270529:C:A	7.84197e-07	-0.543549	-2.75265e-10	0.000199015	-0.91038	-2.75265e-10	0.000199167	-0.910138	-2.75265e-10
70270819	chr13:70270819:T:C	3.92073e-07	-1.44051e-10	-1.23676	0.000143123	-1.44051e-10	-1.24006	0.000143197	-1.44051e-10	-1.24006
70270931	chr13:70270931:C:A	3.91728e-07	-1.44051e-10	-1.23764	0.000142938	-1.44051e-10	-1.24135	0.000143013	-1.44051e-10	-1.24134
70271153	chr13:70271153:G:A	1.03704e-07	-1.66214	-0.904525	3.94366e-05	-1.59566	-0.933407	3.94551e-05	-1.59564	-0.933477
70271247	chr13:70271247:A:T	9.54015e-07	-1.44051e-10	-0.347531	0.000405929	-1.44051e-10	-0.197582	0.000405931	-1.44051e-10	-0.198097
70271527	chr13:70271527:TAGTA:T	9.99473e-08	-1.66651	-0.937057	3.79089e-05	-1.60418	-0.96439	3.79268e-05	-1.60417	-0.964456
70271695	chr13:70271695:C:G	8.0082e-08	-1.58782	-1.23734	3.04261e-05	-1.55209	-1.23637	3.04381e-05	-1.55225	-1.23634
70272005	chr13:70272005:G:A	3.95933e-07	-1.44051e-10	-1.22696	0.000144568	-1.44051e-10	-1.23001	0.000144642	-1.44051e-10	-1.23002
70272054	chr13:70272054:C:T	9.19745e-08	-1.64522	-1.04147	3.56398e-05	-1.56593	-1.06436	3.56572e-05	-1.56592	-1.06441
70272232	chr13:70272232:T:C	9.28192e-08	-1.47721	-1.20035	5.01219e-05	-1.08398	-1.20532	5.00719e-05	-1.08569	-1.20513
70272333	chr13:70272333:G:A	3.40685e-06	-1.44051e-10	0.925332	0.00164347	-1.44051e-10	1.2008	0.00163656	-1.44051e-10	1.19607
70273100	chr13:70273100:CA:C	2.77664e-07	-1.5818	-2.75265e-10	9.54746e-05	-1.6449	-2.75265e-10	9.54946e-05	-1.64521	-2.75265e-10
70273189	chr13:70273189:T:C	5.19523e-07	-1.44051e-10	-0.955299	0.000190043	-1.44051e-10	-0.956507	0.000190132	-1.44051e-10	-0.956564
70273373	chr13:70273373:C:A	8.85182e-08	-1.66417	-1.06083	3.93964e-05	-1.46012	-1.06997	3.93985e-05	-1.46078	-1.06977
70273991	chr13:70273991:T:C	3.90031e-07	-1.44051e-10	-1.24198	0.000143049	-1.44051e-10	-1.24057	0.00014313	-1.44051e-10	-1.24052
70274210	chr13:70274210:A:C	2.98113e-07	-1.51074	-2.75265e-10	9.90632e-05	-1.608	-2.75265e-10	9.91156e-05	-1.60799	-2.75265e-10
70274354	chr13:70274354:AAAC:A	2.85646e-07	-1.55346	-2.75265e-10	9.14545e-05	-1.68792	-2.75265e-10	9.15021e-05	-1.68792	-2.75265e-10
70274539	chr13:70274539:T:G	3.99153e-07	-1.44051e-10	-1.21887	0.000145181	-1.44051e-10	-1.22578	0.000145263	-1.44051e-10	-1.22573
70275021	chr13:70275021:G:A	2.1826e-07	-0.630524	-1.192	0.000116095	-0.291944	-1.15741	0.000116008	-0.293351	-1.15727
70275626	chr13:70275626:G:T	4.31337e-07	-1.44051e-10	-1.14132	0.000161299	-1.44051e-10	-1.1205	0.000161378	-1.44051e-10	-1.12053
70276154	chr13:70276154:C:T	3.92846e-07	-1.44051e-10	-1.23479	0.000143884	-1.44051e-10	-1.23475	0.00014396	-1.44051e-10	-1.23474
70276874	chr13:70276874:G:GAA	9.67771e-08	-1.39834	-1.23746	3.70781e-05	-1.35709	-1.23365	3.70896e-05	-1.35734	-1.23361
70276910	chr13:70276910:G:A	2.52563e-07	-1.67655	-2.75265e-10	9.35045e-05	-1.66575	-2.75265e-10	9.35541e-05	-1.66574	-2.75265e-10
70277049	chr13:70277049:A:T	9.71744e-07	-1.44051e-10	-0.329117	0.00042811	-1.44051e-10	-0.144379	0.000428089	-1.44051e-10	-0.14495
70277227	chr13:70277227:G:A	9.59097e-07	-1.44051e-10	-0.342218	0.000409139	-1.44051e-10	-0.189705	0.000409139	-1.44051e-10	-0.190226
70277688	chr13:70277688:T:C	8.58567e-08	-1.54341	-1.21212	2.96546e-05	-1.58962	-1.22453	2.96728e-05	-1.58964	-1.22441
70278410	chr13:70278410:G:C	9.28639e-06	-1.44051e-10	1.9281	0.00499034	-1.44051e-10	2.3115	0.00496742	-1.44051e-10	2.30638
70278747	chr13:70278747:T:C	3.82104e-06	1.04007	-2.75265e-10	0.00148674	1.10058	-2.75265e-10	0.00148721	1.10038	-2.75265e-10
70279569	chr13:70279569:G:A	9.51578e-08	-1.55828	-1.09439	4.00193e-05	-1.4346	-1.0798	4.00573e-05	-1.43461	-1.07936
70279972	chr13:70279972:A:T	8.23578e-08	-1.58613	-1.211	3.11905e-05	-1.5503	-1.21335	3.11994e-05	-1.55046	-1.21342
70280017	chr13:70280017:T:A	1.2004e-07	-1.17876	-1.24162	4.4965e-05	-1.16349	-1.23439	4.49864e-05	-1.16354	-1.23438
70280040	chr13:70280040:A:G	3.9335e-07	-1.44051e-10	-1.23351	0.000143228	-1.44051e-10	-1.23932	0.000143305	-1.44051e-10	-1.23931
70280283	chr13:70280283:G:C	3.99061e-07	-1.44051e-10	-1.2191	0.000145595	-1.44051e-10	-1.22293	0.000145669	-1.44051e-10	-1.22294
70280738	chr13:70280738:C:T	4.76429e-07	-1.44051e-10	-1.04189	0.000191019	-1.44051e-10	-0.951387	0.000191069	-1.44051e-10	-0.951646
70281644	chr13:70281644:T:G	1.17997e-06	1.09768	-1.23265	0.000743267	1.63798	-1.23068	0.000739306	1.63223	-1.2308
70281722	chr13:70281722:ACT:A	2.7669e-07	-1.58531	-2.75265e-10	9.12072e-05	-1.69062	-2.75265e-10	9.12528e-05	-1.69065	-2.75265e-10
70282229	chr13:70282229:T:C	5.47885e-06	1.55243	-0.151994	0.00435934	2.14902	0.0272947	0.00431877	2.14277	0.0236709
70282349	chr13:70282349:C:T	1.11145e-06	1.03649	-1.23128	0.000695579	1.57021	-1.22922	0.000691906	1.56452	-1.22935
70282384	chr13:70282384:T:C	1.95036e-07	-0.840428	-1.0946	0.000101888	-0.504044	-1.07584	0.000101833	-0.505505	-1.07544
70283919	chr13:70283919:C:T	2.17986e-07	-0.613636	-1.21014	0.000117192	-0.232315	-1.20763	0.000117086	-0.233931	-1.20744
70283971	chr13:70283971:A:G	4.21266e-07	-1.44051e-10	-1.16494	0.000160008	-1.44051e-10	-1.12854	0.000160064	-1.44051e-10	-1.1287
70285064	chr13:70285064:T:C	4.23546e-07	-1.44051e-10	-1.15955	0.000162123	-1.44051e-10	-1.1154	0.000162172	-1.44051e-10	-1.11562
70286083	chr13:70286083:A:G	5.17211e-06	-1.44051e-10	1.34283	0.00260223	-1.44051e-10	1.66036	0.00259028	-1.44051e-10	1.65524
70286143	chr13:70286143:T:G	4.11966e-07	-0.0407825	-1.14649	0.000295906	0.627424	-1.14114	0.000295103	0.624618	-1.14157
70287929	chr13:70287929:C:T	1.13534e-06	-1.44051e-10	-0.173523	0.000471687	-1.44051e-10	-0.0474429	0.000471855	-1.44051e-10	-0.0476085
70288327	chr13:70288327:C:A	2.36088e-05	1.69127	1.1699	0.0197178	2.26173	1.42378	0.0194971	2.25535	1.41838
70288422	chr13:70288422:T:C	3.95809e-07	-1.44051e-10	-1.22728	0.000145616	-1.44051e-10	-1.22279	0.000145688	-1.44051e-10	-1.22281
70288446	chr13:70288446:A:G	4.89071e-07	-0.0644141	-0.951288	0.000397179	0.711808	-0.931181	0.00039588	0.708857	-0.932027
70288471	chr13:70288471:T:C	2.26923e-07	-0.65722	-1.12638	0.000129898	-0.225936	-1.11108	0.000129797	-0.227583	-1.11072
70289427	chr13:70289427:G:A	4.17415e-07	-1.44051e-10	-1.17413	0.000153651	-1.44051e-10	-1.16908	0.000153719	-1.44051e-10	-1.16915
70289607	chr13:70289607:C:T	5.92967e-07	-0.540072	-0.282998	0.000399454	-0.0820331	-0.131627	0.00039695	-0.085738	-0.134733
70289895	chr13:70289895:G:A	4.06777e-07	-1.44051e-10	-1.19994	0.000149524	-1.44051e-10	-1.1963	0.000149598	-1.44051e-10	-1.19633
70289902	chr13:70289902:A:C	9.07786e-08	-1.47073	-1.22906	3.95603e-05	-1.30756	-1.21837	3.95814e-05	-1.30746	-1.21846
70290197	chr13:70290197:A:G	4.62035e-07	-1.44051e-10	-1.07257	0.000170687	-1.44051e-10	-1.06393	0.000170754	-1.44051e-10	-1.06406
70290481	chr13:70290481:G:T	3.9723e-07	-1.44051e-10	-1.22369	0.000145837	-1.44051e-10	-1.22127	0.000145912	-1.44051e-10	-1.22128
70290627	chr13:70290627:T:A	1.0732e-07	-1.62736	-0.905034	4.27647e-05	-1.59751	-0.850535	4.27675e-05	-1.59762	-0.850886
70290847	chr13:70290847:G:C	9.43787e-08	-1.64762	-1.01328	3.2636e-05	-1.6825	-1.03585	3.2662e-05	-1.68248	-1.03559
70291108	chr13:70291108:G:A	1.12796e-07	-1.67621	-0.806421	4.36652e-05	-1.65245	-0.774756	4.36727e-05	-1.65252	-0.775034
70291439	chr13:70291439:T:C	1.05148e-06	-1.44051e-10	-0.250251	0.00043209	-1.44051e-10	-0.135125	0.000431415	-1.44051e-10	-0.137211
70291761	chr13:70291761:C:T	1.35592e-07	-1.32369	-0.974866	4.30976e-05	-1.44344	-0.996852	4.3084e-05	-1.44384	-0.997286
70291827	chr13:70291827:C:G	3.07361e-07	-1.48019	-2.75265e-10	0.000126003	-1.36746	-2.75265e-10	0.00012606	-1.36752	-2.75265e-10
70291872	chr13:70291872:T:C	6.30151e-07	-1.66607	0.903825	0.00024801	-1.67449	0.984201	0.000248183	-1.6745	0.984387
70292275	chr13:70292275:T:C	4.13151e-07	-1.44051e-10	-1.1844	0.000158474	-1.44051e-10	-1.13817	0.000158537	-1.44051e-10	-1.13829
70292310	chr13:70292310:A:G	1.88547e-06	-1.44051e-10	0.333721	0.000704091	-1.44051e-10	0.353148	0.000704499	-1.44051e-10	0.353206
70292379	chr13:70292379:A:T	4.04891e-07	-1.44051e-10	-1.20459	0.000147286	-1.44051e-10	-1.21139	0.000147359	-1.44051e-10	-1.21141
70292510	chr13:70292510:G:A	7.51132e-08	-1.65031	-1.23891	2.70444e-05	-1.69081	-1.21547	2.70552e-05	-1.69082	-1.21558
70292548	chr13:70292548:C:T	9.39426e-07	-0.362941	-2.75265e-10	0.00035368	-0.335367	-2.75265e-10	0.00035382	-0.335492	-2.75265e-10
70293548	chr13:70293548:C:T	8.03897e-08	-1.68772	-1.13361	3.20615e-05	-1.59146	-1.14465	3.20805e-05	-1.59151	-1.14453
70293629	chr13:70293629:C:T	8.54027e-08	-1.68999	-1.07084	3.30978e-05	-1.60715	-1.09714	3.31188e-05	-1.60719	-1.09699
70293694	chr13:70293694:C:T	4.64587e-07	-1.44051e-10	-1.06706	0.000175331	-1.44051e-10	-1.03708	0.000175416	-1.44051e-10	-1.03712
70293878	chr13:70293878:T:C	7.46007e-08	-1.66421	-1.23185	2.6603e-05	-1.68073	-1.24201	2.66164e-05	-1.68075	-1.242
70293958	chr13:70293958:C:T	2.80773e-06	-1.44051e-10	0.731921	0.00123627	-1.44051e-10	0.916094	0.00123674	-1.44051e-10	0.915951
70294515	chr13:70294515:G:A	3.98434e-07	-1.44051e-10	-1.22067	0.000146766	-1.44051e-10	-1.21492	0.000146853	-1.44051e-10	-1.21485
70294703	chr13:70294703:T:C	4.01803e-07	-1.44051e-10	-1.21225	0.000147946	-1.44051e-10	-1.20691	0.000148021	-1.44051e-10	-1.20692
70295205	chr13:70295205:A:G	7.64747e-08	-1.67718	-1.19407	2.68833e-05	-1.68644	-1.22581	2.68992e-05	-1.68646	-1.22572
70295607	chr13:70295607:C:T	7.87351e-08	-1.6903	-1.15182	2.92824e-05	-1.68921	-1.13756	2.92934e-05	-1.6892	-1.13772
70295670	chr13:70295670:A:C	1.05751e-07	-1.66213	-0.884994	3.94266e-05	-1.6882	-0.841115	3.94547e-05	-1.68818	-0.840946
70295940	chr13:70295940:T:C	8.09455e-08	-1.68624	-1.12819	3.0027e-05	-1.69088	-1.11078	3.00374e-05	-1.69088	-1.11095
70296759	chr13:70296759:A:G	4.7284e-07	-1.44051e-10	-1.04945	0.000185298	-1.44051e-10	-0.981794	0.000185353	-1.44051e-10	-0.98202
70296772	chr13:70296772:A:G	8.90187e-08	-1.5252	-1.19416	3.14867e-05	-1.56215	-1.19204	3.15061e-05	-1.56205	-1.19205
70296890	chr13:70296890:T:A	4.42393e-07	-1.68922	0.573206	0.000164525	-1.66203	0.56133	0.000164542	-1.66208	0.560964
70296891	chr13:70296891:T:C	4.56978e-07	-1.68927	0.605695	0.000169931	-1.66224	0.593874	0.000169948	-1.66229	0.593505
70296897	chr13:70296897:T:C	7.31132e-08	-1.67984	-1.23636	3.10459e-05	-1.54095	-1.22734	3.10511e-05	-1.54131	-1.22733
70297364	chr13:70297364:G:C	6.52934e-07	-1.60842	0.881683	0.000220882	-1.67917	0.873036	0.000220922	-1.6791	0.872633
70297828	chr13:70297828:G:A	4.35552e-07	-1.44051e-10	-1.1316	0.000160825	-1.44051e-10	-1.12344	0.000160907	-1.44051e-10	-1.12346
70297839	chr13:70297839:G:A	1.20648e-07	-1.62448	-0.790853	3.88385e-05	-1.68326	-0.861087	3.88551e-05	-1.68321	-0.861233
70297866	chr13:70297866:T:G	7.3427e-08	-1.68119	-1.23073	3.11651e-05	-1.54561	-1.21885	3.11705e-05	-1.54597	-1.21884
70297909	chr13:70297909:A:C	1.53176e-07	-1.67603	-0.500591	6.71954e-05	-1.52074	-0.475412	6.72052e-05	-1.52113	-0.475404
70298030	chr13:70298030:TG:T	7.48302e-08	-1.67885	-1.21414	3.20447e-05	-1.53742	-1.19921	3.20501e-05	-1.53778	-1.1992
70298257	chr13:70298257:T:C	1.20757e-07	-1.49929	-0.915139	4.35427e-05	-1.54644	-0.883572	4.35705e-05	-1.54632	-0.883575
70298323	chr13:70298323:A:C	8.35593e-08	-1.68781	-1.09484	3.11179e-05	-1.69081	-1.07516	3.11282e-05	-1.69081	-1.07536
70298360	chr13:70298360:G:T	9.17111e-07	-1.44051e-10	-0.386981	0.000325836	-1.44051e-10	-0.417365	0.000326036	-1.44051e-10	-0.417273
70298361	chr13:70298361:T:C	9.19286e-07	-1.44051e-10	-0.384612	0.000326591	-1.44051e-10	-0.415051	0.000326791	-1.44051e-10	-0.414959
70298362	chr13:70298362:TAAAC:T	9.1701e-07	-1.44051e-10	-0.387092	0.000325806	-1.44051e-10	-0.417458	0.000326006	-1.44051e-10	-0.417366
70298583	chr13:70298583:T:C	7.43183e-08	-1.67688	-1.22298	3.1906e-05	-1.53058	-1.21038	3.19111e-05	-1.53096	-1.21037
70298594	chr13:70298594:T:C	1.54278e-07	-1.67418	-0.495277	6.79087e-05	-1.51515	-0.470445	6.79181e-05	-1.51554	-0.470436
70298647	chr13:70298647:C:A	7.41618e-08	-1.66766	-1.23431	3.23227e-05	-1.50228	-1.22571	3.23268e-05	-1.50268	-1.22571
70298688	chr13:70298688:T:C	4.72708e-07	-1.44051e-10	-1.04973	0.000185308	-1.44051e-10	-0.981742	0.000185362	-1.44051e-10	-0.981968
70298700	chr13:70298700:T:C	1.21712e-06	-1.44051e-10	-0.10397	0.000486786	-1.44051e-10	-0.0159341	0.000487064	-1.44051e-10	-0.015886
70298887	chr13:70298887:A:G	1.1872e-07	-1.68919	-0.742254	4.56242e-05	-1.59285	-0.790472	4.56596e-05	-1.5929	-0.790169
70298946	chr13:70298946:T:C	7.43536e-08	-1.67644	-1.22294	3.19541e-05	-1.52913	-1.21033	3.19591e-05	-1.5295	-1.21032
70299264	chr13:70299264:A:C	8.53055e-07	-1.44051e-10	-0.459386	0.000291103	-1.44051e-10	-0.530082	0.000291304	-1.44051e-10	-0.529912
70299294	chr13:70299294:A:G	7.42508e-08	-1.67777	-1.22299	3.18094e-05	-1.53359	-1.2104	3.18146e-05	-1.53396	-1.21039
70299380	chr13:70299380:C:G	6.21003e-06	-1.44051e-10	1.52571	0.00286294	-1.44051e-10	1.75585	0.00286391	-1.44051e-10	1.75566
70299396	chr13:70299396:T:G	1.36397e-06	-1.44051e-10	0.00994468	0.000548009	-1.44051e-10	0.102532	0.00054832	-1.44051e-10	0.102579
70299478	chr13:70299478:T:C	7.46075e-08	-1.67298	-1.22299	3.23072e-05	-1.51806	-1.2104	3.23119e-05	-1.51845	-1.21039
70299583	chr13:70299583:C:T	8.71485e-08	-1.68389	-1.0567	3.54857e-05	-1.56321	-1.07142	3.55078e-05	-1.56327	-1.07126
70299586	chr13:70299586:A:G	1.12905e-07	-1.68885	-0.792814	5.09345e-05	-1.58108	-0.69214	5.09443e-05	-1.58139	-0.69216
70299647	chr13:70299647:C:A	1.18738e-07	-1.49433	-0.93696	4.27869e-05	-1.54195	-0.905572	4.28145e-05	-1.54183	-0.905572
70299864	chr13:70299864:G:A	1.7031e-07	-1.67919	-0.391398	7.51026e-05	-1.52052	-0.364381	7.51135e-05	-1.52091	-0.364374
70300003	chr13:70300003:A:C	7.91861e-08	-1.6902	-1.14621	2.94665e-05	-1.69018	-1.13032	2.94773e-05	-1.69017	-1.13048
70300018	chr13:70300018:A:G	2.44484e-06	-1.44051e-10	0.593526	0.00102701	-1.44051e-10	0.730652	0.0010277	-1.44051e-10	0.730802
70300190	chr13:70300190:C:T	7.38543e-08	-1.67752	-1.22859	3.15964e-05	-1.53296	-1.21776	3.16015e-05	-1.53333	-1.21775
70300208	chr13:70300208:G:A	5.39755e-07	-0.917095	-2.75265e-10	0.000140965	-1.25525	-2.75265e-10	0.000141055	-1.25513	-2.75265e-10
70300449	chr13:70300449:T:C	1.65014e-07	-1.68637	-0.415812	7.09372e-05	-1.55275	-0.38921	7.09502e-05	-1.5531	-0.389202
70300516	chr13:70300516:T:C	1.63759e-07	-1.68718	-0.422627	7.01344e-05	-1.55735	-0.395999	7.01477e-05	-1.55769	-0.395992
70300596	chr13:70300596:T:C	7.44527e-08	-1.67263	-1.22542	3.22351e-05	-1.51722	-1.21348	3.22397e-05	-1.51761	-1.21347
70300712	chr13:70300712:G:A	1.12246e-07	-1.68972	-0.797799	5.02932e-05	-1.58822	-0.697665	5.03035e-05	-1.58852	-0.697684
70300844	chr13:70300844:C:A	1.80297e-07	-1.68765	-0.325959	7.69987e-05	-1.55942	-0.300549	7.70142e-05	-1.55976	-0.300532
70300973	chr13:70300973:G:A	1.38769e-06	-1.44051e-10	0.0271883	0.000558181	-1.44051e-10	0.120924	0.000558499	-1.44051e-10	0.120971
70301142	chr13:70301142:A:G	1.20369e-06	-1.44051e-10	-0.115062	0.000483255	-1.44051e-10	-0.0232138	0.000483471	-1.44051e-10	-0.0232892
70301358	chr13:70301358:C:T	1.58887e-07	-1.68987	-0.450142	6.66563e-05	-1.57698	-0.427231	6.66713e-05	-1.57729	-0.427214
70301494	chr13:70301494:C:G	8.83595e-07	-1.44051e-10	-0.424211	0.000314259	-1.44051e-10	-0.453543	0.000314451	-1.44051e-10	-0.453453
70301528	chr13:70301528:C:T	4.38769e-07	-1.44051e-10	-1.12424	0.000157125	-1.44051e-10	-1.14672	0.000157202	-1.44051e-10	-1.14675
70301617	chr13:70301617:G:A	4.37944e-07	-1.44051e-10	-1.12612	0.000164316	-1.44051e-10	-1.10197	0.000164397	-1.44051e-10	-1.102
70301669	chr13:70301669:G:A	1.58696e-07	-1.69058	-0.450641	6.60974e-05	-1.58838	-0.424252	6.61127e-05	-1.58867	-0.424245
70301673	chr13:70301673:C:T	1.66441e-07	-1.58264	-0.510927	7.57524e-05	-1.43722	-0.439071	7.57614e-05	-1.43724	-0.439447
70301753	chr13:70301753:C:T	9.31025e-08	-1.52817	-1.14634	3.38244e-05	-1.53356	-1.14901	3.38531e-05	-1.53337	-1.14888
70301793	chr13:70301793:G:A	1.16533e-06	-1.44051e-10	-0.14745	0.000467188	-1.44051e-10	-0.0570266	0.000467405	-1.44051e-10	-0.0570846
70301903	chr13:70301903:A:G	1.57253e-06	-1.44051e-10	0.152233	0.000637985	-1.44051e-10	0.254555	0.000638347	-1.44051e-10	0.254602
70301927	chr13:70301927:A:AAGAC	7.36404e-08	-1.68173	-1.22729	3.11685e-05	-1.54834	-1.21601	3.11741e-05	-1.54869	-1.216
70301929	chr13:70301929:T:G	5.81179e-06	-1.44051e-10	1.45943	0.00263527	-1.44051e-10	1.67298	0.00263659	-1.44051e-10	1.67296
70301930	chr13:70301930:A:G	7.39927e-08	-1.68146	-1.22278	3.13835e-05	-1.54735	-1.21013	3.13892e-05	-1.5477	-1.21012
70302016	chr13:70302016:T:C	8.56106e-08	-1.67634	-1.08206	3.55958e-05	-1.5363	-1.09523	3.56174e-05	-1.53636	-1.09508
70302110	chr13:70302110:GTA:G	1.3496e-06	-1.44051e-10	-0.000646781	0.000542026	-1.44051e-10	0.0915552	0.000542334	-1.44051e-10	0.091602
70302266	chr13:70302266:C:T	7.16896e-07	-1.44051e-10	-0.63328	0.000247483	-1.44051e-10	-0.692419	0.000247643	-1.44051e-10	-0.692292
70302394	chr13:70302394:T:C	1.40452e-06	-1.44051e-10	0.0392406	0.00056524	-1.44051e-10	0.133491	0.000565562	-1.44051e-10	0.133539
70302471	chr13:70302471:T:C	1.11721e-07	-1.58692	-0.905283	5.06709e-05	-1.44465	-0.833762	5.06794e-05	-1.44467	-0.834087
70302594	chr13:70302594:A:G	1.90301e-06	-1.44051e-10	0.342984	0.0007733	-1.44051e-10	0.446907	0.000773773	-1.44051e-10	0.446998
70302605	chr13:70302605:C:T	7.57935e-08	-1.69044	-1.18976	2.82355e-05	-1.68701	-1.17617	2.82474e-05	-1.687	-1.17629
70302813	chr13:70302813:T:G	4.18589e-07	-1.44051e-10	-1.17132	0.000155343	-1.44051e-10	-1.15813	0.000155418	-1.44051e-10	-1.15816
70303009	chr13:70303009:A:G	7.60214e-08	-1.68718	-1.19001	2.84558e-05	-1.67929	-1.17612	2.84677e-05	-1.67926	-1.17624
70303253	chr13:70303253:T:C	9.8888e-08	-1.68893	-0.925292	4.33783e-05	-1.5824	-0.851401	4.33877e-05	-1.58271	-0.851399
70303401	chr13:70303401:T:TGACTTCTA	1.14258e-07	-1.69067	-0.779084	5.06576e-05	-1.60033	-0.678342	5.06689e-05	-1.60061	-0.678359
70303546	chr13:70303546:C:G	7.82338e-08	-1.68357	-1.16494	2.97821e-05	-1.64031	-1.16954	2.97926e-05	-1.64052	-1.1695
70303865	chr13:70303865:T:C	1.48639e-06	-1.44051e-10	0.0958964	0.000598849	-1.44051e-10	0.19125	0.00059919	-1.44051e-10	0.191299
70303873	chr13:70303873:A:G	2.18306e-07	-1.54642	-0.275894	7.41521e-05	-1.54986	-0.34778	7.41717e-05	-1.54986	-0.348041
70303881	chr13:70303881:T:C	1.14169e-07	-1.69083	-0.779701	5.04392e-05	-1.60397	-0.679021	5.04508e-05	-1.60424	-0.679039
70303915	chr13:70303915:C:T	1.38869e-06	-1.44051e-10	0.0279077	0.000558456	-1.44051e-10	0.121417	0.000558774	-1.44051e-10	0.121464
70304383	chr13:70304383:A:G	1.09931e-07	-1.47294	-1.03542	3.25195e-05	-1.6711	-1.05082	3.25428e-05	-1.67108	-1.05065
70304464	chr13:70304464:A:G	4.22352e-07	-1.68961	0.527236	0.000192053	-1.57627	0.630278	0.00019206	-1.57658	0.630107
70304503	chr13:70304503:ATCATCTG:A	1.36965e-07	-1.68121	-0.607277	5.8012e-05	-1.5473	-0.595811	5.80169e-05	-1.54765	-0.595896
70304510	chr13:70304510:G:A	1.34985e-06	-1.44051e-10	-0.000463862	0.000545326	-1.44051e-10	0.0976245	0.000545557	-1.44051e-10	0.0975267
70305448	chr13:70305448:C:T	1.25323e-07	-1.67284	-0.704475	5.96402e-05	-1.51742	-0.598014	5.96474e-05	-1.5178	-0.598031
70305555	chr13:70305555:T:C	5.53021e-07	-1.44051e-10	-0.892815	0.000196207	-1.44051e-10	-0.92459	0.000196321	-1.44051e-10	-0.924528
70305691	chr13:70305691:G:T	1.58798e-07	-1.68759	-0.452991	6.58898e-05	-1.56031	-0.455466	6.59081e-05	-1.56064	-0.455382
70305810	chr13:70305810:G:A	7.58171e-08	-1.68201	-1.19788	3.13403e-05	-1.55681	-1.20204	3.13569e-05	-1.55687	-1.20198
70305889	chr13:70305889:A:T	1.20226e-07	-1.68517	-0.733667	4.32988e-05	-1.6869	-0.748739	4.33228e-05	-1.68691	-0.748686
70306186	chr13:70306186:T:C	5.8794e-07	-1.44051e-10	-0.831585	0.000223156	-1.44051e-10	-0.795888	0.000223266	-1.44051e-10	-0.795917
70306289	chr13:70306289:C:T	5.13243e-07	-1.44051e-10	-0.967461	0.000194151	-1.44051e-10	-0.935125	0.000194243	-1.44051e-10	-0.935172
70306291	chr13:70306291:G:T	5.13243e-07	-1.44051e-10	-0.967461	0.000194151	-1.44051e-10	-0.935125	0.000194243	-1.44051e-10	-0.935172
70306424	chr13:70306424:AT:A	2.5016e-07	-1.68611	-2.75265e-10	9.21399e-05	-1.68045	-2.75265e-10	9.21867e-05	-1.68046	-2.75265e-10
70306490	chr13:70306490:C:T	3.951e-07	-1.44051e-10	-1.22907	0.00014519	-1.44051e-10	-1.22571	0.000145264	-1.44051e-10	-1.22573
70306581	chr13:70306581:A:C	1.33731e-07	-1.66796	-0.64442	6.45061e-05	-1.50359	-0.53341	6.4513e-05	-1.50399	-0.533425
70306694	chr13:70306694:GAGTA:G	6.40146e-07	-1.44051e-10	-0.746514	0.000230621	-1.44051e-10	-0.762982	0.000230751	-1.44051e-10	-0.762939
70306710	chr13:70306710:A:G	1.26596e-07	-1.68078	-0.686423	4.55378e-05	-1.6836	-0.701611	4.5563e-05	-1.68363	-0.701555
70306878	chr13:70306878:A:G	1.23607e-07	-1.68147	-0.709635	4.44841e-05	-1.68417	-0.724462	4.45086e-05	-1.68419	-0.724407
70306899	chr13:70306899:G:C	1.23516e-07	-1.68221	-0.709635	4.44568e-05	-1.68478	-0.724462	4.44814e-05	-1.6848	-0.724407
70307157	chr13:70307157:A:G	1.26659e-07	-1.66859	-0.69812	6.07894e-05	-1.50528	-0.591064	6.07959e-05	-1.50568	-0.591081
70307273	chr13:70307273:A:G	1.84672e-07	-1.69075	-0.298885	7.17632e-05	-1.65215	-0.278241	7.18014e-05	-1.6522	-0.278174
70307333	chr13:70307333:A:G	1.75714e-07	-1.69086	-0.348496	6.8118e-05	-1.65447	-0.328049	6.81543e-05	-1.65452	-0.327983
70307522	chr13:70307522:A:T	1.8155e-07	-1.69081	-0.315869	7.04888e-05	-1.65321	-0.2951	7.05263e-05	-1.65326	-0.295034
70307533	chr13:70307533:A:G	1.71607e-07	-1.69073	-0.372278	6.66974e-05	-1.65168	-0.351911	6.67327e-05	-1.65174	-0.351847
70307565	chr13:70307565:G:C	1.27265e-07	-1.68452	-0.67742	4.58025e-05	-1.68671	-0.692711	4.58281e-05	-1.68673	-0.692654
70307721	chr13:70307721:T:G	8.0128e-08	-1.67659	-1.14799	3.35311e-05	-1.53758	-1.15371	3.35497e-05	-1.53764	-1.15361
70307833	chr13:70307833:T:C	1.25168e-07	-1.68459	-0.693959	4.50543e-05	-1.68674	-0.709146	4.50794e-05	-1.68676	-0.70909
70307936	chr13:70307936:T:C	8.48815e-08	-1.64355	-1.1234	3.25256e-05	-1.61704	-1.10469	3.25395e-05	-1.61697	-1.10485
70308010	chr13:70308010:A:C	1.26981e-07	-1.68189	-0.68228	4.56827e-05	-1.6845	-0.697534	4.5708e-05	-1.68453	-0.697478
70308139	chr13:70308139:T:C	4.30712e-07	-1.44051e-10	-1.14277	0.000161541	-1.44051e-10	-1.119	0.000161614	-1.44051e-10	-1.11907
70308167	chr13:70308167:C:T	1.73849e-07	-1.6894	-0.360625	6.82074e-05	-1.64077	-0.340435	6.82431e-05	-1.64083	-0.34037
70308333	chr13:70308333:C:A	4.64223e-07	-1.44051e-10	-1.06785	0.000181501	-1.44051e-10	-1.0025	0.000181557	-1.44051e-10	-1.00271
70308467	chr13:70308467:T:C	1.78496e-07	-1.69	-0.333649	6.8978e-05	-1.64477	-0.325199	6.90197e-05	-1.64483	-0.325054
70308474	chr13:70308474:T:C	2.14803e-06	0.464095	-2.75265e-10	0.00101906	0.722875	-2.75265e-10	0.00101935	0.722644	-2.75265e-10
70308574	chr13:70308574:A:T	1.90127e-07	-1.68835	-0.272164	7.4054e-05	-1.63569	-0.263279	7.40988e-05	-1.63575	-0.263129
70308709	chr13:70308709:A:G	2.58002e-07	-1.66352	0.00827291	0.000110281	-1.56939	0.0686648	0.000110221	-1.5695	0.0677044
70308976	chr13:70308976:C:CAT	4.37639e-06	-1.44051e-10	1.17577	0.002046	-1.44051e-10	1.41988	0.00204663	-1.44051e-10	1.41967
70309126	chr13:70309126:C:T	1.31973e-07	-1.61305	-0.712562	6.81203e-05	-1.3758	-0.606686	6.81196e-05	-1.37631	-0.606703
70309268	chr13:70309268:A:G	7.62577e-08	-1.68423	-1.18986	2.80752e-05	-1.68222	-1.18665	2.80891e-05	-1.68225	-1.18665
70309593	chr13:70309593:G:C	1.25128e-07	-1.63272	-0.746153	6.29676e-05	-1.41972	-0.641422	6.29692e-05	-1.42019	-0.641441
70309892	chr13:70309892:T:C	1.19718e-07	-1.63217	-0.790904	5.99303e-05	-1.41805	-0.692528	5.9932e-05	-1.41853	-0.692543
70309980	chr13:70309980:C:T	1.82514e-06	0.301204	-2.75265e-10	0.000687599	0.329446	-2.75265e-10	0.000687853	0.329295	-2.75265e-10
70310024	chr13:70310024:T:G	8.11336e-08	-1.66359	-1.14852	3.08231e-05	-1.64308	-1.13242	3.08364e-05	-1.64302	-1.13256
70310088	chr13:70310088:A:G	1.02572e-07	-1.69016	-0.887486	3.71707e-05	-1.69072	-0.89752	3.71724e-05	-1.69072	-0.897992
70310233	chr13:70310233:C:G	8.22022e-08	-1.594	-1.20503	3.64893e-05	-1.40748	-1.19926	3.64988e-05	-1.40767	-1.19933
70310240	chr13:70310240:T:C	8.34461e-08	-1.57857	-1.20544	3.74198e-05	-1.38187	-1.19969	3.74292e-05	-1.38206	-1.19977
70310380	chr13:70310380:G:A	1.35841e-07	-1.59297	-0.703751	7.12972e-05	-1.34037	-0.596529	7.12946e-05	-1.34091	-0.596545
70310495	chr13:70310495:TG:T	2.16883e-07	-1.68707	-0.141779	9.10801e-05	-1.67203	-0.0199873	9.10854e-05	-1.672	-0.0204845
70310506	chr13:70310506:C:A	2.09859e-07	-1.68797	-0.173807	8.78599e-05	-1.67406	-0.0539563	8.78654e-05	-1.67403	-0.0544464
70310544	chr13:70310544:G:A	2.14945e-07	-1.68338	-0.154446	9.05142e-05	-1.66455	-0.0337056	9.05203e-05	-1.66451	-0.0341996
70310805	chr13:70310805:T:C	1.86555e-06	-1.44051e-10	0.323103	0.000795141	-1.44051e-10	0.474761	0.000795457	-1.44051e-10	0.474637
70310880	chr13:70310880:C:T	9.59307e-08	-1.62753	-1.01706	3.7197e-05	-1.5969	-0.990633	3.72112e-05	-1.59682	-0.990852
70311099	chr13:70311099:T:A	1.05329e-07	-1.59827	-0.95285	4.60984e-05	-1.41371	-0.95927	4.61079e-05	-1.41376	-0.959537
70311155	chr13:70311155:T:C	8.95448e-08	-1.6668	-1.04668	3.43763e-05	-1.64451	-1.02188	3.4389e-05	-1.64446	-1.02208
70311467	chr13:70311467:G:A	9.14595e-08	-1.64737	-1.04494	3.53016e-05	-1.61998	-1.01985	3.53151e-05	-1.61992	-1.02005
70311518	chr13:70311518:A:G	9.83027e-08	-1.49335	-1.12681	3.82666e-05	-1.44923	-1.10995	3.82853e-05	-1.44911	-1.1101
70311650	chr13:70311650:C:T	9.27899e-08	-1.63975	-1.03813	3.58911e-05	-1.61056	-1.01271	3.59049e-05	-1.61048	-1.01292
70311692	chr13:70311692:T:C	9.3075e-08	-1.66388	-1.01093	3.57834e-05	-1.64233	-0.983942	3.57961e-05	-1.64228	-0.984164
70312010	chr13:70312010:A:T	5.08313e-07	-1.44051e-10	-0.977112	0.000194521	-1.44051e-10	-0.933219	0.000194466	-1.44051e-10	-0.934026
70312263	chr13:70312263:C:T	5.13593e-07	-1.44051e-10	-0.966779	0.000194575	-1.44051e-10	-0.93294	0.000194671	-1.44051e-10	-0.932969
70312268	chr13:70312268:C:A	3.90039e-07	-1.44051e-10	-1.24196	0.000142915	-1.44051e-10	-1.24151	0.000142989	-1.44051e-10	-1.24151
70312366	chr13:70312366:T:C	9.31499e-08	-1.66001	-1.01399	3.585e-05	-1.63677	-0.987644	3.5863e-05	-1.63671	-0.987862
70312426	chr13:70312426:G:T	7.29067e-08	-1.68679	-1.23224	2.75535e-05	-1.67054	-1.21709	2.75665e-05	-1.67051	-1.21717
70312715	chr13:70312715:G:T	8.97235e-08	-1.65123	-1.06025	3.45401e-05	-1.6251	-1.03654	3.45535e-05	-1.62503	-1.03674
70312862	chr13:70312862:T:A	5.76852e-06	-1.44051e-10	1.45196	0.00262893	-1.44051e-10	1.67057	0.00262986	-1.44051e-10	1.67041
70313344	chr13:70313344:C:T	8.70095e-08	-1.66684	-1.07535	3.32875e-05	-1.64597	-1.05261	3.33004e-05	-1.64591	-1.0528
70313372	chr13:70313372:AC:A	7.92959e-08	-1.66874	-1.16628	3.39879e-05	-1.50534	-1.17242	3.40068e-05	-1.50539	-1.17233
70313728	chr13:70313728:T:C	4.01003e-07	-1.44051e-10	-1.21424	0.000147572	-1.44051e-10	-1.20945	0.000147645	-1.44051e-10	-1.20947
70313749	chr13:70313749:G:A	1.50739e-06	-1.44051e-10	0.109926	0.000635016	-1.44051e-10	0.249892	0.000635274	-1.44051e-10	0.249777
70313906	chr13:70313906:C:T	4.30198e-07	-1.44051e-10	-1.14396	0.000153143	-1.44051e-10	-1.17239	0.000153232	-1.44051e-10	-1.17233
70314070	chr13:70314070:C:A	8.02961e-08	-1.67674	-1.14575	2.96503e-05	-1.67323	-1.14105	2.96655e-05	-1.67327	-1.14102
70314132	chr13:70314132:C:T	4.77663e-07	-1.44051e-10	-1.0393	0.000177774	-1.44051e-10	-1.02324	0.000177878	-1.44051e-10	-1.02318
70314200	chr13:70314200:A:G	7.58639e-08	-1.67259	-1.20668	2.79659e-05	-1.66921	-1.20356	2.79793e-05	-1.66926	-1.20356
70314236	chr13:70314236:A:G	1.02486e-07	-1.67667	-0.901811	3.94202e-05	-1.66031	-0.869173	3.94322e-05	-1.66026	-0.869434
70314461	chr13:70314461:G:A	1.63283e-06	-1.44051e-10	0.189861	0.00069102	-1.44051e-10	0.334409	0.000691297	-1.44051e-10	0.334289
70314767	chr13:70314767:A:G	2.06704e-06	-1.44051e-10	0.425664	0.000901856	-1.44051e-10	0.600695	0.000899715	-1.44051e-10	0.597798
70314802	chr13:70314802:G:A	2.01741e-07	-1.68956	-0.211668	8.41224e-05	-1.67763	-0.0938598	8.41287e-05	-1.6776	-0.0943347
70314881	chr13:70314881:T:C	8.92259e-08	-1.65879	-1.05825	3.42831e-05	-1.635	-1.03411	3.42963e-05	-1.63494	-1.0343
70314901	chr13:70314901:A:G	8.98834e-08	-1.65728	-1.05242	3.45653e-05	-1.63309	-1.02782	3.45785e-05	-1.63303	-1.02802
70315100	chr13:70315100:A:G	8.93607e-08	-1.66677	-1.04876	3.42591e-05	-1.6457	-1.02411	3.4272e-05	-1.64565	-1.02431
70315118	chr13:70315118:A:C	2.21238e-06	-1.44051e-10	0.493612	0.000969815	-1.44051e-10	0.673346	0.00097016	-1.44051e-10	0.67318
70315398	chr13:70315398:G:A	6.76461e-07	-1.16505	0.473712	0.000196476	-1.19979	0.276574	0.000196614	-1.19956	0.276527
70315732	chr13:70315732:A:T	4.34305e-07	-1.13446	-2.75265e-10	0.000121356	-1.40503	-2.75265e-10	0.00012143	-1.40494	-2.75265e-10
70315832	chr13:70315832:T:TTAA	9.0347e-08	-1.66526	-1.03929	3.46704e-05	-1.64382	-1.01405	3.46833e-05	-1.64377	-1.01426
70315909	chr13:70315909:T:C	7.97885e-08	-1.67613	-1.15271	3.36533e-05	-1.52713	-1.16051	3.36719e-05	-1.5272	-1.16042
70315935	chr13:70315935:A:T	8.76948e-07	-1.44051e-10	-0.431762	0.00034813	-1.44051e-10	-0.351182	0.000348291	-1.44051e-10	-0.351241
70316126	chr13:70316126:G:A	4.38264e-07	-1.44051e-10	-1.12539	0.000164078	-1.44051e-10	-1.10342	0.000164158	-1.44051e-10	-1.10345
70316184	chr13:70316184:A:G	1.23742e-07	-1.67809	-0.711917	5.88126e-05	-1.52609	-0.603309	5.88202e-05	-1.52647	-0.603328
70316218	chr13:70316218:T:C	3.0351e-06	-1.44051e-10	0.809791	0.00106169	-1.44051e-10	0.763858	0.00106249	-1.44051e-10	0.764094
70316322	chr13:70316322:G:T	8.79871e-07	-1.44051e-10	-0.428434	0.000349358	-1.44051e-10	-0.347663	0.000349519	-1.44051e-10	-0.347722
70316491	chr13:70316491:T:C	7.49738e-08	-1.69016	-1.20091	2.85952e-05	-1.67988	-1.17064	2.86069e-05	-1.67985	-1.17078
70316550	chr13:70316550:T:C	4.4411e-07	-1.44051e-10	-1.11214	0.000166436	-1.44051e-10	-1.08915	0.000166427	-1.44051e-10	-1.08972
70316615	chr13:70316615:A:G	4.43983e-07	-1.44051e-10	-1.11242	0.000167259	-1.44051e-10	-1.08422	0.000167243	-1.44051e-10	-1.08483
70316687	chr13:70316687:A:G	8.67128e-08	-1.67884	-1.06677	3.31184e-05	-1.66336	-1.04031	3.31298e-05	-1.66332	-1.04053
70316970	chr13:70316970:A:G	4.44828e-07	-1.44051e-10	-1.11052	0.000166735	-1.44051e-10	-1.08736	0.000166816	-1.44051e-10	-1.08739
70317019	chr13:70317019:T:C	7.24919e-08	-1.68625	-1.23849	2.67542e-05	-1.68009	-1.23698	2.67687e-05	-1.68004	-1.237
70317294	chr13:70317294:C:T	7.22868e-08	-1.68798	-1.23959	2.66467e-05	-1.68277	-1.23833	2.66611e-05	-1.68272	-1.23835
70317364	chr13:70317364:G:A	1.00862e-07	-1.67902	-0.915428	3.7673e-05	-1.67614	-0.898677	3.76938e-05	-1.67618	-0.898609
70317568	chr13:70317568:C:T	7.71402e-08	-1.63014	-1.23245	3.53699e-05	-1.412	-1.2259	3.53841e-05	-1.41207	-1.22595
70317665	chr13:70317665:T:C	7.39415e-08	-1.67803	-1.2269	2.96226e-05	-1.59073	-1.22449	2.9639e-05	-1.59075	-1.22444
70317996	chr13:70317996:G:T	7.44492e-08	-1.66522	-1.23287	3.04145e-05	-1.55798	-1.23086	3.04309e-05	-1.558	-1.23083
70318213	chr13:70318213:C:T	1.09907e-06	-1.44051e-10	-0.205992	0.000440941	-1.44051e-10	-0.114849	0.000441142	-1.44051e-10	-0.114913
70318431	chr13:70318431:C:T	4.34421e-07	-1.44051e-10	-1.1342	0.00015567	-1.44051e-10	-1.15602	0.000155746	-1.44051e-10	-1.15605
70318544	chr13:70318544:A:G	8.75365e-08	-1.68831	-1.04784	3.11605e-05	-1.68521	-1.0794	3.11865e-05	-1.68521	-1.07909
70318755	chr13:70318755:A:G	1.36321e-07	-1.50269	-0.790503	8.26835e-05	-1.08437	-0.704369	8.26713e-05	-1.085	-0.704405
70318897	chr13:70318897:C:T	6.96405e-07	-1.44051e-10	-0.662278	0.000250405	-1.44051e-10	-0.68068	0.000250548	-1.44051e-10	-0.680632
70319499	chr13:70319499:CAT:C	2.67691e-07	-1.61838	-2.75265e-10	0.000100806	-1.59056	-2.75265e-10	0.000100861	-1.59054	-2.75265e-10
70319524	chr13:70319524:T:C	2.7171e-07	-1.60347	-2.75265e-10	9.66952e-05	-1.6322	-2.75265e-10	9.67437e-05	-1.63222	-2.75265e-10
70319528	chr13:70319528:T:A	9.92713e-08	-1.64218	-0.968173	3.71359e-05	-1.63575	-0.953428	3.71548e-05	-1.63582	-0.953366
70319828	chr13:70319828:A:G	8.42535e-08	-1.68671	-1.08767	2.93832e-05	-1.6904	-1.13293	2.94072e-05	-1.6904	-1.13264
70320029	chr13:70320029:A:T	2.65922e-07	-1.62501	-2.75265e-10	9.54251e-05	-1.64542	-2.75265e-10	9.54777e-05	-1.64539	-2.75265e-10
70320264	chr13:70320264:A:G	7.75831e-08	-1.67327	-1.18359	3.06889e-05	-1.61239	-1.16746	3.06947e-05	-1.61255	-1.16764
70320512	chr13:70320512:G:A	9.67634e-08	-1.65937	-0.976575	3.61608e-05	-1.65409	-0.961698	3.61796e-05	-1.65415	-0.961638
70320994	chr13:70320994:T:C	8.0938e-08	-1.62002	-1.19451	2.80319e-05	-1.6493	-1.22111	2.80469e-05	-1.64934	-1.22106
70321571	chr13:70321571:T:C	3.94176e-07	-1.44051e-10	-1.23141	0.000144959	-1.44051e-10	-1.22731	0.000145032	-1.44051e-10	-1.22732
70321996	chr13:70321996:T:C	4.05128e-07	-1.44051e-10	-1.20401	0.000146527	-1.44051e-10	-1.21655	0.000146607	-1.44051e-10	-1.21653
70322228	chr13:70322228:C:T	1.92419e-06	-1.44051e-10	0.354052	0.000765101	-1.44051e-10	0.436248	0.000765469	-1.44051e-10	0.436208
70322404	chr13:70322404:A:C	3.91786e-07	-1.44051e-10	-1.23749	0.000144216	-1.44051e-10	-1.23245	0.000144271	-1.44051e-10	-1.23259
70322595	chr13:70322595:A:G	4.31194e-07	-1.44051e-10	-1.14165	0.000154013	-1.44051e-10	-1.16672	0.000154097	-1.44051e-10	-1.1667
70322623	chr13:70322623:A:G	5.19346e-07	-1.44051e-10	-0.955639	0.000184681	-1.44051e-10	-0.985127	0.000184789	-1.44051e-10	-0.985068
70322804	chr13:70322804:A:C	5.31137e-07	-1.44051e-10	-0.933189	0.000198051	-1.44051e-10	-0.915233	0.00019816	-1.44051e-10	-0.915206
70322865	chr13:70322865:C:T	6.26651e-07	-1.44051e-10	-0.76782	0.000256141	-1.44051e-10	-0.658033	0.000256194	-1.44051e-10	-0.658346
70323302	chr13:70323302:A:G	5.26488e-07	-1.44051e-10	-0.941981	0.000196288	-1.44051e-10	-0.924176	0.000196396	-1.44051e-10	-0.92415
70323414	chr13:70323414:C:T	4.00698e-07	-1.44051e-10	-1.215	0.000148599	-1.44051e-10	-1.20251	0.000148675	-1.44051e-10	-1.20252
70323579	chr13:70323579:C:A	1.51061e-07	-1.18327	-1.00726	5.14191e-05	-1.31981	-0.943942	5.14433e-05	-1.31989	-0.943906
70323621	chr13:70323621:A:G	2.15285e-07	-1.23873	-0.597514	7.685e-05	-1.36843	-0.493478	7.68895e-05	-1.3685	-0.493407
70323676	chr13:70323676:G:A	4.03827e-07	-1.44051e-10	-1.20722	0.000150323	-1.44051e-10	-1.19097	0.000150401	-1.44051e-10	-1.19098
70323696	chr13:70323696:A:G	4.08243e-07	-1.44051e-10	-1.19635	0.0001523	-1.44051e-10	-1.1779	0.000152379	-1.44051e-10	-1.17791
70323771	chr13:70323771:AATTG:A	8.05887e-07	-1.44051e-10	-0.516266	0.000308768	-1.44051e-10	-0.47117	0.000308914	-1.44051e-10	-0.471219
70324061	chr13:70324061:A:G	6.52159e-07	-1.44051e-10	-0.727922	0.000221354	-1.44051e-10	-0.803994	0.000221502	-1.44051e-10	-0.80385
70324270	chr13:70324270:A:C	8.36768e-07	-1.44051e-10	-0.478663	0.000326983	-1.44051e-10	-0.41385	0.000327112	-1.44051e-10	-0.413977
70324458	chr13:70324458:C:T	4.58309e-07	-1.44051e-10	-1.08067	0.000171258	-1.44051e-10	-1.06059	0.00017134	-1.44051e-10	-1.06063
70324600	chr13:70324600:T:C	5.30698e-07	-1.44051e-10	-0.934016	0.000197903	-1.44051e-10	-0.91598	0.000198012	-1.44051e-10	-0.915953
70324842	chr13:70324842:A:G	7.87608e-07	-1.44051e-10	-0.53921	0.000302009	-1.44051e-10	-0.493303	0.000302152	-1.44051e-10	-0.493351
70324921	chr13:70324921:G:A	5.30053e-07	-1.44051e-10	-0.935232	0.000197633	-1.44051e-10	-0.917347	0.000197741	-1.44051e-10	-0.91732
70324923	chr13:70324923:T:C	7.75582e-07	-1.44051e-10	-0.554596	0.000296919	-1.44051e-10	-0.510302	0.000297059	-1.44051e-10	-0.510349
70325229	chr13:70325229:T:C	1.80927e-07	-0.99809	-1.01203	5.74633e-05	-1.15456	-0.998056	5.74816e-05	-1.15466	-0.998157
70325834	chr13:70325834:C:T	9.66358e-08	-1.6867	-0.95056	3.59477e-05	-1.65925	-0.962449	3.59592e-05	-1.65925	-0.96264
70325848	chr13:70325848:C:T	1.26979e-07	-1.12229	-1.2419	4.03743e-05	-1.26371	-1.24185	4.0392e-05	-1.2638	-1.24185
70326104	chr13:70326104:C:T	1.08378e-07	-1.68648	-0.836101	3.90487e-05	-1.68917	-0.849781	3.90598e-05	-1.68917	-0.850015
70326107	chr13:70326107:A:G	1.59735e-07	-1.14102	-0.993668	5.16435e-05	-1.28029	-0.9791	5.16604e-05	-1.28039	-0.979205
70326167	chr13:70326167:C:T	1.42837e-06	-1.44051e-10	0.0560789	0.000569597	-1.44051e-10	0.141169	0.000569848	-1.44051e-10	0.141089
70326309	chr13:70326309:C:T	5.358e-07	-0.552665	-0.371783	0.000159824	-0.616442	-0.513246	0.000159956	-0.616095	-0.513286
70326505	chr13:70326505:T:G	1.93449e-07	-1.08312	-0.860079	6.22441e-05	-1.22914	-0.843553	6.22614e-05	-1.22924	-0.8437
70326519	chr13:70326519:A:G	1.71368e-07	-1.08479	-0.9796	5.49091e-05	-1.23052	-0.967558	5.49267e-05	-1.23062	-0.967664
70326523	chr13:70326523:T:C	5.59089e-07	-1.44051e-10	-0.881902	0.000208112	-1.44051e-10	-0.865682	0.00020821	-1.44051e-10	-0.865735
70326697	chr13:70326697:C:T	5.5046e-07	-1.44051e-10	-0.897456	0.000206775	-1.44051e-10	-0.87213	0.000206871	-1.44051e-10	-0.872186
70326726	chr13:70326726:T:C	1.68988e-07	-1.10436	-0.974028	4.29095e-05	-1.49171	-0.952956	4.29243e-05	-1.4917	-0.953146
70326750	chr13:70326750:CCATGTTTGTTGGCTG:C	1.10971e-07	-1.68761	-0.811334	4.10954e-05	-1.66176	-0.826099	4.11068e-05	-1.66177	-0.826334
70326841	chr13:70326841:T:C	1.80245e-07	-1.00754	-1.00635	6.00992e-05	-1.16557	-0.942188	6.01298e-05	-1.16568	-0.942092
70327141	chr13:70327141:T:C	1.04353e-07	-1.68432	-0.876103	3.89456e-05	-1.65315	-0.88844	3.89571e-05	-1.65316	-0.888657
70327475	chr13:70327475:AAT:A	1.75024e-07	-1.07108	-0.972203	5.5937e-05	-1.2196	-0.959931	5.59548e-05	-1.2197	-0.960038
70327713	chr13:70327713:T:C	7.90884e-07	-1.44051e-10	-0.535058	0.000300351	-1.44051e-10	-0.498809	0.000300495	-1.44051e-10	-0.49885
70328160	chr13:70328160:A:C	4.61089e-07	-1.44051e-10	-1.07462	0.000163882	-1.44051e-10	-1.10461	0.00016396	-1.44051e-10	-1.10466
70328271	chr13:70328271:A:G	8.36973e-07	-1.44051e-10	-0.478418	0.00031786	-1.44051e-10	-0.442149	0.000318013	-1.44051e-10	-0.44219
70328469	chr13:70328469:T:C	1.29136e-07	-1.10532	-1.24202	4.0979e-05	-1.24868	-1.24202	4.09968e-05	-1.24877	-1.24202
70328663	chr13:70328663:T:A	1.26639e-07	-1.12491	-1.24196	4.0258e-05	-1.26652	-1.24193	4.02756e-05	-1.2666	-1.24193
70328774	chr13:70328774:A:G	1.30951e-07	-1.09139	-1.242	4.14672e-05	-1.23685	-1.24201	4.14851e-05	-1.23693	-1.24201
70328816	chr13:70328816:C:T	1.0637e-07	-1.68444	-0.856853	3.96326e-05	-1.65352	-0.87059	3.96441e-05	-1.65353	-0.870812
70328851	chr13:70328851:T:C	4.42641e-07	-1.44051e-10	-1.11545	0.000165871	-1.44051e-10	-1.09255	0.000165951	-1.44051e-10	-1.09259
70329557	chr13:70329557:G:A	6.53741e-07	-1.44051e-10	-0.725499	0.000245736	-1.44051e-10	-0.699502	0.000245868	-1.44051e-10	-0.699484
70329656	chr13:70329656:T:C	1.16005e-07	-1.66779	-0.786787	4.42795e-05	-1.68207	-0.731168	4.4308e-05	-1.68209	-0.731024
70329873	chr13:70329873:T:G	1.32312e-06	-1.44051e-10	-0.0204624	0.000526557	-1.44051e-10	0.0626004	0.000526793	-1.44051e-10	0.0625267
70329996	chr13:70329996:A:G	1.04097e-07	-1.68269	-0.880196	4.00444e-05	-1.6679	-0.845866	4.0066e-05	-1.66786	-0.845893
70330202	chr13:70330202:A:G	8.73392e-08	-1.552	-1.18641	2.76756e-05	-1.67864	-1.20457	2.76938e-05	-1.67864	-1.20443
70330789	chr13:70330789:A:G	1.59182e-07	-0.896578	-1.24158	4.90607e-05	-1.06872	-1.24199	4.90806e-05	-1.06883	-1.24198
70331086	chr13:70331086:A:T	1.30595e-07	-1.09615	-1.23996	4.12938e-05	-1.24269	-1.24036	4.13114e-05	-1.24278	-1.24037
70331091	chr13:70331091:C:A	5.30132e-07	-1.44051e-10	-0.935084	0.000197661	-1.44051e-10	-0.917206	0.000197769	-1.44051e-10	-0.917179
70331094	chr13:70331094:C:T	1.2404e-07	-1.14733	-1.24028	3.94998e-05	-1.28683	-1.24064	3.95169e-05	-1.28691	-1.24064
70332011	chr13:70332011:C:T	2.5037e-07	-1.68527	-2.75265e-10	9.20287e-05	-1.68166	-2.75265e-10	9.20752e-05	-1.68167	-2.75265e-10
70332122	chr13:70332122:A:G	1.02729e-05	-1.44051e-10	2.02906	0.00462411	-1.44051e-10	2.23528	0.0046231	-1.44051e-10	2.23454
70332227	chr13:70332227:C:T	1.68301e-07	-1.68402	-0.398438	5.76725e-05	-1.68954	-0.459435	5.76892e-05	-1.68954	-0.459666
70332263	chr13:70332263:C:T	9.06132e-08	-1.62375	-1.07786	3.41327e-05	-1.58961	-1.08389	3.41443e-05	-1.58977	-1.08392
70332463	chr13:70332463:G:A	4.13131e-07	-1.44051e-10	-1.18445	0.000148703	-1.44051e-10	-1.20181	0.000148783	-1.44051e-10	-1.20179
70332752	chr13:70332752:G:C	1.50289e-06	-1.44051e-10	0.106937	0.000565804	-1.44051e-10	0.134489	0.000566113	-1.44051e-10	0.134514
70332807	chr13:70332807:A:G	3.32389e-07	-1.40191	-2.75265e-10	0.000137117	-1.28293	-2.75265e-10	0.000137175	-1.28302	-2.75265e-10
70332875	chr13:70332875:A:G	1.48423e-06	-1.44051e-10	0.0944387	0.00055871	-1.44051e-10	0.121871	0.000559015	-1.44051e-10	0.121896
70333119	chr13:70333119:G:A	8.33434e-07	-1.44051e-10	-0.482655	0.000287995	-1.44051e-10	-0.540817	0.000288189	-1.44051e-10	-0.540664
70333199	chr13:70333199:C:T	3.92067e-07	-1.44051e-10	-1.23678	0.000143991	-1.44051e-10	-1.23401	0.000144067	-1.44051e-10	-1.234
70333501	chr13:70333501:A:G	7.53997e-08	-1.65279	-1.23262	2.72322e-05	-1.65988	-1.23949	2.72472e-05	-1.65988	-1.23945
70333906	chr13:70333906:C:T	2.32879e-07	-0.533343	-1.22435	6.10329e-05	-0.893758	-1.19859	6.10348e-05	-0.89413	-1.19871
70333946	chr13:70333946:T:C	4.01988e-07	-1.44051e-10	-1.21179	0.000149859	-1.44051e-10	-1.19407	0.000149941	-1.44051e-10	-1.19404
70334020	chr13:70334020:T:G	8.9847e-08	-1.59199	-1.11812	3.63104e-05	-1.55599	-1.05566	3.63258e-05	-1.55596	-1.05579
70334241	chr13:70334241:ATTTAT:A	8.77388e-08	-1.68316	-1.05069	3.12651e-05	-1.68622	-1.07504	3.12901e-05	-1.68622	-1.07476
70334293	chr13:70334293:TAATATA:T	1.36872e-07	-1.24153	-1.04763	4.81194e-05	-1.33518	-0.994897	4.81425e-05	-1.33533	-0.994787
70334484	chr13:70334484:C:T	1.10564e-07	-1.46515	-1.03747	4.14461e-05	-1.45549	-1.02388	4.14552e-05	-1.45573	-1.02393
70334697	chr13:70334697:T:C	2.24768e-07	-0.715342	-1.0778	6.4868e-05	-0.998351	-1.03305	6.48835e-05	-0.998652	-1.03304
70334730	chr13:70334730:G:A	1.39905e-07	-1.50121	-0.766045	4.95923e-05	-1.58589	-0.714036	4.96139e-05	-1.58594	-0.714066
70334900	chr13:70334900:C:T	1.45574e-06	-1.44051e-10	0.0750606	0.000548035	-1.44051e-10	0.102579	0.000548334	-1.44051e-10	0.102604
70335074	chr13:70335074:G:A	3.1165e-06	-1.44051e-10	0.836257	0.00135869	-1.44051e-10	1.01052	0.00135865	-1.44051e-10	1.00997
70335185	chr13:70335185:A:C	2.04124e-07	-0.850621	-1.03886	6.05728e-05	-1.11097	-0.988943	6.05889e-05	-1.11125	-0.988923
70335652	chr13:70335652:C:T	2.76085e-07	-1.5875	-2.75265e-10	9.42154e-05	-1.65818	-2.75265e-10	9.4263e-05	-1.65819	-2.75265e-10
70335840	chr13:70335840:T:C	9.61644e-08	-1.68484	-0.957315	3.41178e-05	-1.68735	-0.986596	3.41474e-05	-1.68735	-0.986247
70335841	chr13:70335841:G:A	1.09002e-06	-1.44051e-10	-0.21426	0.000408614	-1.44051e-10	-0.190989	0.000408881	-1.44051e-10	-0.190855
70336054	chr13:70336054:G:A	1.46318e-07	-1.17759	-1.04484	5.11586e-05	-1.2828	-0.986029	5.11827e-05	-1.28296	-0.985919
70336113	chr13:70336113:C:A	1.54526e-06	0.134736	-2.75265e-10	0.000654618	0.280293	-2.75265e-10	0.000654842	0.280114	-2.75265e-10
70336749	chr13:70336749:C:T	1.48436e-06	-1.44051e-10	0.0945272	0.000561107	-1.44051e-10	0.126152	0.000561414	-1.44051e-10	0.126177
70336884	chr13:70336884:T:C	9.42734e-08	-1.68582	-0.976192	3.34875e-05	-1.68811	-1.00448	3.35162e-05	-1.68811	-1.00414
70337048	chr13:70337048:G:A	4.10836e-07	-1.44051e-10	-1.19002	0.000151915	-1.44051e-10	-1.18044	0.000151992	-1.44051e-10	-1.18045
70337068	chr13:70337068:A:G	1.93155e-07	-0.956848	-0.987868	4.56038e-05	-1.39808	-0.98569	4.56369e-05	-1.39805	-0.985511
70337473	chr13:70337473:C:T	9.48276e-08	-1.67822	-0.97793	3.36319e-05	-1.68205	-1.00624	3.36606e-05	-1.68205	-1.0059
70337520	chr13:70337520:A:G	7.90417e-07	-0.53565	-2.75265e-10	0.000187173	-0.971726	-2.75265e-10	0.000187242	-0.971876	-2.75265e-10
70337628	chr13:70337628:T:C	9.2068e-08	-1.61135	-1.07433	3.69716e-05	-1.53592	-1.05769	3.69927e-05	-1.53591	-1.05765
70337657	chr13:70337657:G:A	1.45334e-06	-1.44051e-10	0.0734077	0.000547119	-1.44051e-10	0.100906	0.000547417	-1.44051e-10	0.100931
70337726	chr13:70337726:C:T	6.14324e-07	-1.44051e-10	-0.787688	0.000224039	-1.44051e-10	-0.791941	0.000224145	-1.44051e-10	-0.791989
70338214	chr13:70338214:G:C	3.9247e-07	-0.695298	-0.54045	0.000118955	-0.980897	-0.44412	0.000118985	-0.981202	-0.44408
70338498	chr13:70338498:C:A	8.10205e-08	-1.57363	-1.23988	2.87641e-05	-1.60412	-1.24052	2.87793e-05	-1.60411	-1.24052
70338553	chr13:70338553:C:G	8.15816e-07	-1.44051e-10	-0.504021	0.000311214	-1.44051e-10	-0.463279	0.000311362	-1.44051e-10	-0.463324
70338575	chr13:70338575:A:T	1.10546e-07	-1.30071	-1.20207	3.39987e-05	-1.46472	-1.21272	3.4018e-05	-1.46474	-1.21265
70338668	chr13:70338668:C:G	3.82489e-07	-1.64183	0.38032	0.000142882	-1.64982	0.40808	0.000142902	-1.64983	0.407701
70339283	chr13:70339283:TTTAC:T	9.84374e-07	-1.44051e-10	-0.316204	0.000389207	-1.44051e-10	-0.239648	0.000389374	-1.44051e-10	-0.239739
70339309	chr13:70339309:T:C	5.78879e-06	-1.44051e-10	1.45547	0.00258551	-1.44051e-10	1.65392	0.00258519	-1.44051e-10	1.65327
70339357	chr13:70339357:C:A	1.61159e-06	-1.44051e-10	0.176768	0.00060654	-1.44051e-10	0.204012	0.000606873	-1.44051e-10	0.204039
70339510	chr13:70339510:T:C	5.00854e-07	-0.991896	-2.75265e-10	0.000116585	-1.44514	-2.75265e-10	0.000116651	-1.4451	-2.75265e-10
70339748	chr13:70339748:T:C	2.52468e-07	-1.67693	-2.75265e-10	9.12383e-05	-1.69028	-2.75265e-10	9.12881e-05	-1.69026	-2.75265e-10
70339975	chr13:70339975:A:G	7.9814e-07	-0.525925	-2.75265e-10	0.000255999	-0.658585	-2.75265e-10	0.000256133	-0.658585	-2.75265e-10
70340029	chr13:70340029:C:T	8.06497e-07	-1.44051e-10	-0.51551	0.000278679	-1.44051e-10	-0.573698	0.000278858	-1.44051e-10	-0.573579
70340232	chr13:70340232:G:A	7.83333e-07	-1.44051e-10	-0.544652	0.000271003	-1.44051e-10	-0.601631	0.000271176	-1.44051e-10	-0.601514
70340501	chr13:70340501:T:A	1.05425e-06	-1.44051e-10	-0.247622	0.000418642	-1.44051e-10	-0.166742	0.00041882	-1.44051e-10	-0.166838
70340774	chr13:70340774:G:A	1.66812e-07	-1.0753	-1.01604	4.04997e-05	-1.47247	-1.02999	4.05279e-05	-1.47245	-1.02984
70340842	chr13:70340842:A:G	3.93192e-07	-1.44051e-10	-1.23391	0.000145325	-1.44051e-10	-1.22479	0.000145403	-1.44051e-10	-1.22477
70341093	chr13:70341093:C:T	1.61992e-06	-1.44051e-10	0.18192	0.000609683	-1.44051e-10	0.209179	0.000610017	-1.44051e-10	0.209206
70341140	chr13:70341140:C:T	1.40432e-07	-1.28057	-0.982912	5.01845e-05	-1.37338	-0.914672	5.02103e-05	-1.37351	-0.914547
70342043	chr13:70342043:A:T	1.37792e-06	-1.44051e-10	0.0201236	0.00051722	-1.44051e-10	0.0447092	0.000517502	-1.44051e-10	0.0447332
70342154	chr13:70342154:T:C	1.08487e-07	-1.40297	-1.11861	3.32526e-05	-1.5653	-1.13432	3.32737e-05	-1.5653	-1.13421
70342294	chr13:70342294:C:T	3.7289e-07	-0.752761	-0.534166	0.000114172	-1.02906	-0.436993	0.000114202	-1.02936	-0.436952
70342465	chr13:70342465:G:A	1.68034e-07	-1.66668	-0.417362	5.826e-05	-1.67637	-0.462472	5.8325e-05	-1.67637	-0.461875
70342812	chr13:70342812:C:T	8.06503e-07	-1.44051e-10	-0.515502	0.000308048	-1.44051e-10	-0.473504	0.000308194	-1.44051e-10	-0.473551
70342917	chr13:70342917:TA:T	1.68666e-07	-1.07033	-1.00996	4.15798e-05	-1.46811	-1.00804	4.16095e-05	-1.46809	-1.00787
70342930	chr13:70342930:A:G	6.42412e-07	-1.44051e-10	-0.74298	0.000228655	-1.44051e-10	-0.771547	0.000228769	-1.44051e-10	-0.771569
70342980	chr13:70342980:A:G	4.06594e-07	-1.44051e-10	-1.2004	0.000149105	-1.44051e-10	-1.19911	0.000149178	-1.44051e-10	-1.19914
70343035	chr13:70343035:G:A	3.77222e-07	-0.713106	-0.562269	0.000114513	-0.99584	-0.467231	0.000114543	-0.996142	-0.46719
70343064	chr13:70343064:A:G	1.5526e-06	-1.44051e-10	0.139477	0.000581601	-1.44051e-10	0.162025	0.000581919	-1.44051e-10	0.162051
70343134	chr13:70343134:T:C	6.76256e-07	-1.44051e-10	-0.691638	0.000273021	-1.44051e-10	-0.59421	0.000273156	-1.44051e-10	-0.594237
70343494	chr13:70343494:C:T	2.6039e-07	-1.64603	-2.75265e-10	9.9485e-05	-1.60375	-2.75265e-10	9.95384e-05	-1.60374	-2.75265e-10
70343589	chr13:70343589:A:G	1.76947e-07	-0.994478	-1.03788	4.22713e-05	-1.42285	-1.0368	4.23013e-05	-1.42282	-1.03664
70343620	chr13:70343620:C:T	1.70726e-07	-0.834638	-1.23351	4.78013e-05	-1.0996	-1.2371	4.78126e-05	-1.09988	-1.23712
70343790	chr13:70343790:T:C	1.45895e-06	0.0772597	-2.75265e-10	0.000306393	-0.478892	-2.75265e-10	0.000306563	-0.478856	-2.75265e-10
70343980	chr13:70343980:C:T	6.09879e-07	-1.44051e-10	-0.79495	0.000241304	-1.44051e-10	-0.717702	0.000241383	-1.44051e-10	-0.717895
70344030	chr13:70344030:T:C	4.12264e-07	-1.44051e-10	-1.18655	0.000152468	-1.44051e-10	-1.1768	0.000152546	-1.44051e-10	-1.17682
70344181	chr13:70344181:A:G	1.46148e-06	0.0789938	-2.75265e-10	0.000306596	-0.478227	-2.75265e-10	0.000306767	-0.478191	-2.75265e-10
70344457	chr13:70344457:T:G	2.26473e-07	-0.792004	-0.993581	5.0087e-05	-1.29551	-0.994488	5.01228e-05	-1.29548	-0.99432
70344724	chr13:70344724:T:C	3.59644e-06	-1.44051e-10	0.979491	0.00143082	-1.44051e-10	1.06224	0.00143166	-1.44051e-10	1.06231
70344865	chr13:70344865:C:G	4.18197e-07	-1.44051e-10	-1.17226	0.00015544	-1.44051e-10	-1.1575	0.000155512	-1.44051e-10	-1.15756
70344872	chr13:70344872:C:A	2.60678e-07	-1.64492	-2.75265e-10	0.000110223	-1.50125	-2.75265e-10	0.000110274	-1.50131	-2.75265e-10
70345051	chr13:70345051:A:G	1.90117e-07	-0.94263	-1.01794	4.46297e-05	-1.38945	-1.01591	4.46617e-05	-1.38942	-1.01574
70345267	chr13:70345267:G:A	4.79563e-07	-1.64893	0.613596	0.000179256	-1.64974	0.634792	0.000179277	-1.64974	0.634393
70345394	chr13:70345394:A:G	3.67026e-07	-1.30278	-2.75265e-10	0.000238558	-0.729148	-2.75265e-10	0.000238623	-0.729397	-2.75265e-10
70345805	chr13:70345805:G:A	1.71512e-07	-0.893354	-1.1702	4.94774e-05	-1.14565	-1.15659	4.94927e-05	-1.14591	-1.15654
70346166	chr13:70346166:A:G	1.69892e-07	-1.06092	-1.01213	4.16446e-05	-1.4641	-1.01048	4.16744e-05	-1.46408	-1.01031
70346220	chr13:70346220:T:A	1.09214e-07	-1.34951	-1.16539	3.71674e-05	-1.45953	-1.1288	3.71837e-05	-1.45968	-1.12873
70346614	chr13:70346614:A:C	5.69027e-06	-1.44051e-10	1.4383	0.00253992	-1.44051e-10	1.63613	0.00253962	-1.44051e-10	1.63549
70346641	chr13:70346641:A:G	1.12158e-07	-1.34965	-1.13865	3.47913e-05	-1.50229	-1.1521	3.48126e-05	-1.5023	-1.152
70346748	chr13:70346748:C:T	9.563e-08	-1.53088	-1.11684	3.49634e-05	-1.54299	-1.10647	3.49734e-05	-1.54318	-1.10651
70346844	chr13:70346844:A:T	4.99064e-07	-1.44051e-10	-0.995475	0.000183591	-1.44051e-10	-0.991048	0.000183681	-1.44051e-10	-0.991079
70347045	chr13:70347045:C:G	4.43208e-07	-1.65754	0.543366	0.000165473	-1.66384	0.568896	0.000165493	-1.66385	0.568499
70347390	chr13:70347390:AAG:A	9.63488e-08	-1.67811	-0.962122	3.42539e-05	-1.67844	-0.991523	3.42835e-05	-1.67844	-0.991176
70347436	chr13:70347436:A:G	8.98008e-08	-1.68521	-1.02541	3.37976e-05	-1.69085	-0.992516	3.3814e-05	-1.69085	-0.992555
70347441	chr13:70347441:T:C	4.92835e-07	-1.00804	-2.75265e-10	0.000133436	-1.31014	-2.75265e-10	0.000133515	-1.31007	-2.75265e-10
70348022	chr13:70348022:A:G	3.82521e-07	-1.26143	-2.75265e-10	0.000127095	-1.35883	-2.75265e-10	0.000127174	-1.35873	-2.75265e-10
70348198	chr13:70348198:G:C	9.84849e-08	-1.68145	-0.936861	3.49573e-05	-1.68171	-0.967919	3.49881e-05	-1.68172	-0.967557
70348331	chr13:70348331:A:C	1.01777e-07	-1.6776	-0.90782	3.60826e-05	-1.67797	-0.939973	3.61149e-05	-1.67798	-0.939593
70348395	chr13:70348395:T:C	9.32397e-08	-1.68017	-0.992869	3.32103e-05	-1.68047	-1.02042	3.32383e-05	-1.68048	-1.0201
70348840	chr13:70348840:A:G	1.21053e-06	-1.44051e-10	-0.109394	0.000454615	-1.44051e-10	-0.0843084	0.000454863	-1.44051e-10	-0.0842852
70349113	chr13:70349113:T:C	1.05751e-07	-1.67936	-0.867761	3.74315e-05	-1.68035	-0.900894	3.74658e-05	-1.68036	-0.900493
70349282	chr13:70349282:A:T	1.28644e-06	-1.44051e-10	-0.0485775	0.00048344	-1.44051e-10	-0.0228313	0.000483704	-1.44051e-10	-0.0228075
70349437	chr13:70349437:G:A	1.29151e-06	-1.44051e-10	-0.0446395	0.00048531	-1.44051e-10	-0.0189719	0.000485575	-1.44051e-10	-0.0189476
70349611	chr13:70349611:A:C	4.21683e-07	-1.44051e-10	-1.16396	0.000156869	-1.44051e-10	-1.14835	0.000156941	-1.44051e-10	-1.14841
70349808	chr13:70349808:A:C	1.28791e-06	-1.44051e-10	-0.0474319	0.00048401	-1.44051e-10	-0.0216535	0.000484274	-1.44051e-10	-0.0216297
70349838	chr13:70349838:C:T	7.93673e-08	-1.6539	-1.18023	2.84718e-05	-1.65324	-1.2016	2.84908e-05	-1.65325	-1.20145
70350544	chr13:70350544:T:C	7.89124e-08	-1.64627	-1.1936	2.83994e-05	-1.646	-1.21139	2.84177e-05	-1.64601	-1.21126
70350549	chr13:70350549:A:G	1.68511e-07	-1.14431	-0.936899	4.34079e-05	-1.50823	-0.924892	4.34391e-05	-1.50821	-0.924712
70350980	chr13:70350980:T:C	6.96185e-07	-1.44051e-10	-0.662595	0.000270854	-1.44051e-10	-0.602179	0.000270974	-1.44051e-10	-0.602258
70351215	chr13:70351215:G:A	7.69194e-08	-1.64687	-1.21858	2.78438e-05	-1.64649	-1.23066	2.78603e-05	-1.6465	-1.23058
70351306	chr13:70351306:C:A	3.58465e-07	-1.64097	0.31459	0.0001339	-1.64769	0.341027	0.000133919	-1.6477	0.340658
70351470	chr13:70351470:T:G	4.03314e-07	-1.44051e-10	-1.20849	0.000148668	-1.44051e-10	-1.20204	0.000148758	-1.44051e-10	-1.20196
70351617	chr13:70351617:T:C	5.82139e-06	-1.44051e-10	1.46108	0.00260855	-1.44051e-10	1.66279	0.00260824	-1.44051e-10	1.66215
70351688	chr13:70351688:G:A	1.36008e-07	-1.44562	-0.849873	5.52871e-05	-1.46154	-0.729676	5.52908e-05	-1.46179	-0.729889
70351858	chr13:70351858:C:T	1.00453e-07	-1.44769	-1.15082	3.80818e-05	-1.46191	-1.10211	3.80889e-05	-1.46215	-1.10221
70351859	chr13:70351859:T:C	7.77376e-08	-1.63631	-1.21856	2.81364e-05	-1.63594	-1.23076	2.8153e-05	-1.63595	-1.23068
70351941	chr13:70351941:A:G	2.07651e-07	-0.711448	-1.1609	5.82876e-05	-0.988838	-1.14953	5.83044e-05	-0.989138	-1.14947
70352005	chr13:70352005:C:G	9.60465e-07	-1.44051e-10	-0.340792	0.000324401	-1.44051e-10	-0.421778	0.000324609	-1.44051e-10	-0.42166
70352008	chr13:70352008:G:T	2.11609e-07	-0.645533	-1.20794	5.84405e-05	-0.932658	-1.20309	5.84556e-05	-0.932974	-1.20304
70352042	chr13:70352042:G:A	6.97498e-07	-1.44051e-10	-0.660711	0.000271394	-1.44051e-10	-0.600189	0.000271514	-1.44051e-10	-0.600268
70352108	chr13:70352108:T:C	1.01611e-07	-1.3823	-1.20476	3.78809e-05	-1.39959	-1.16972	3.78878e-05	-1.39986	-1.16979
70352136	chr13:70352136:CAT:C	9.66523e-07	-1.44051e-10	-0.334505	0.000372622	-1.44051e-10	-0.283195	0.000372827	-1.44051e-10	-0.283165
70352243	chr13:70352243:G:C	7.67499e-08	-1.65923	-1.20842	2.77e-05	-1.65879	-1.22353	2.77171e-05	-1.6588	-1.22343
70352244	chr13:70352244:C:T	4.95137e-07	-1.00338	-2.75265e-10	0.00011578	-1.45207	-2.75265e-10	0.000115844	-1.45204	-2.75265e-10
70352303	chr13:70352303:CTGA:C	1.04292e-07	-1.39438	-1.16663	3.93978e-05	-1.41071	-1.11934	3.94044e-05	-1.41098	-1.11942
70352349	chr13:70352349:A:G	1.57881e-07	-1.08591	-1.06046	3.85136e-05	-1.47949	-1.07325	3.85399e-05	-1.47947	-1.07311
70352448	chr13:70352448:A:G	8.87072e-07	-1.44051e-10	-0.420283	0.000314121	-1.44051e-10	-0.453982	0.000314273	-1.44051e-10	-0.454019
70352454	chr13:70352454:G:A	7.75693e-08	-1.65225	-1.20479	2.79697e-05	-1.65182	-1.22082	2.79871e-05	-1.65183	-1.22071
70352518	chr13:70352518:C:T	4.82232e-07	-1.44051e-10	-1.02978	0.000173304	-1.44051e-10	-1.04871	0.000173407	-1.44051e-10	-1.04864
70352563	chr13:70352563:G:T	1.03963e-07	-1.39407	-1.17011	3.92418e-05	-1.41021	-1.12381	3.92484e-05	-1.41048	-1.12389
70352739	chr13:70352739:C:T	1.05246e-07	-1.37435	-1.17756	3.96141e-05	-1.39134	-1.13324	3.96206e-05	-1.39161	-1.13332
70352832	chr13:70352832:A:C	3.73595e-07	-1.63655	0.351517	0.000139572	-1.64323	0.37805	0.000139591	-1.64324	0.377677
70352910	chr13:70352910:C:T	1.6292e-07	-1.09378	-1.02117	4.05398e-05	-1.48196	-1.01951	4.05686e-05	-1.48194	-1.01934
70352984	chr13:70352984:A:G	1.03743e-07	-1.32965	-1.23664	3.28789e-05	-1.48297	-1.22796	3.2894e-05	-1.48299	-1.228
70353016	chr13:70353016:T:C	1.58492e-07	-1.14328	-0.999231	4.03543e-05	-1.51022	-0.995846	4.03832e-05	-1.5102	-0.995669
70353258	chr13:70353258:C:T	1.00172e-07	-1.36492	-1.2364	3.20104e-05	-1.51012	-1.22758	3.20251e-05	-1.51013	-1.22763
70353846	chr13:70353846:C:T	1.04036e-07	-1.32931	-1.23416	3.29967e-05	-1.48326	-1.2241	3.30117e-05	-1.48327	-1.22415
70353874	chr13:70353874:A:C	1.08153e-07	-1.29024	-1.23442	3.39902e-05	-1.45318	-1.22451	3.40056e-05	-1.45319	-1.22456
70353909	chr13:70353909:G:A	1.02957e-07	-1.33736	-1.23653	3.26791e-05	-1.48924	-1.22779	3.26941e-05	-1.48925	-1.22783
70353943	chr13:70353943:G:T	1.03677e-07	-1.32821	-1.23872	3.27802e-05	-1.48249	-1.23145	3.27955e-05	-1.4825	-1.23149
70354077	chr13:70354077:G:A	1.04208e-07	-1.32394	-1.23788	3.29165e-05	-1.47916	-1.23063	3.29318e-05	-1.47917	-1.23067
70354104	chr13:70354104:C:G	8.54761e-07	-1.44051e-10	-0.457387	0.000295063	-1.44051e-10	-0.51657	0.000295253	-1.44051e-10	-0.516447
70354158	chr13:70354158:A:G	1.07831e-06	-1.44051e-10	-0.225063	0.000428126	-1.44051e-10	-0.144341	0.000428308	-1.44051e-10	-0.144438
70354169	chr13:70354169:C:T	6.78749e-07	-1.44051e-10	-0.687958	0.000253075	-1.44051e-10	-0.670072	0.000253221	-1.44051e-10	-0.670017
70354173	chr13:70354173:G:A	3.9667e-06	-1.44051e-10	1.07748	0.00137076	-1.44051e-10	1.01936	0.0013717	-1.44051e-10	1.01953
70354431	chr13:70354431:A:G	6.11424e-06	-1.44051e-10	1.51017	0.00274466	-1.44051e-10	1.71365	0.00274432	-1.44051e-10	1.71301
70354629	chr13:70354629:C:T	3.95759e-07	-1.44051e-10	-1.2274	0.000144017	-1.44051e-10	-1.23383	0.000144084	-1.44051e-10	-1.23388
70354861	chr13:70354861:A:C	1.00658e-07	-1.43586	-1.16062	3.78422e-05	-1.45665	-1.11368	3.78494e-05	-1.45689	-1.11377
70355342	chr13:70355342:C:T	4.52856e-07	-1.65276	0.560124	0.000171744	-1.6389	0.581147	0.000171768	-1.63883	0.5807
70356275	chr13:70356275:A:G	1.16323e-06	-1.44051e-10	-0.149251	0.000462925	-1.44051e-10	-0.0661941	0.000463122	-1.44051e-10	-0.0662906
70356297	chr13:70356297:A:T	1.16573e-07	-1.60945	-0.840241	4.20868e-05	-1.57842	-0.885608	4.21206e-05	-1.57832	-0.88542
70356815	chr13:70356815:T:C	7.86942e-08	-1.65858	-1.18406	2.88185e-05	-1.63852	-1.20422	2.88394e-05	-1.63846	-1.20408
70357039	chr13:70357039:T:C	7.78315e-08	-1.65603	-1.19764	2.86038e-05	-1.63518	-1.21504	2.8624e-05	-1.63512	-1.21492
70357162	chr13:70357162:G:A	5.78155e-07	-0.848368	-2.75265e-10	0.000180278	-1.00926	-2.75265e-10	0.000180361	-1.00932	-2.75265e-10
70357342	chr13:70357342:A:G	5.83619e-07	-1.44051e-10	-0.838961	0.000230069	-1.44051e-10	-0.765381	0.000230147	-1.44051e-10	-0.765563
70357361	chr13:70357361:C:G	1.57636e-07	-1.07084	-1.07709	3.88162e-05	-1.46905	-1.07587	3.88429e-05	-1.46903	-1.07573
70357611	chr13:70357611:CTAATTA:C	2.4912e-07	-1.69028	-2.75265e-10	9.17689e-05	-1.68449	-2.75265e-10	9.18187e-05	-1.68447	-2.75265e-10
70357758	chr13:70357758:G:A	4.97877e-07	-1.44051e-10	-0.997856	0.000194043	-1.44051e-10	-0.935678	0.000193964	-1.44051e-10	-0.936606
70357873	chr13:70357873:T:A	9.81214e-08	-1.4512	-1.1708	3.70699e-05	-1.46681	-1.12415	3.70772e-05	-1.46704	-1.12423
70358704	chr13:70358704:G:C	1.42861e-06	-1.44051e-10	0.0562458	0.000536775	-1.44051e-10	0.081819	0.000537069	-1.44051e-10	0.0818455
70359171	chr13:70359171:A:T	9.98951e-08	-1.4285	-1.17559	3.76453e-05	-1.44493	-1.13062	3.76524e-05	-1.44518	-1.1307
70359630	chr13:70359630:C:T	5.58289e-07	-1.44051e-10	-0.883334	0.000219999	-1.44051e-10	-0.810137	0.00021987	-1.44051e-10	-0.811245
70359653	chr13:70359653:G:T	1.0179e-07	-1.44468	-1.14062	3.86396e-05	-1.46042	-1.08906	3.86466e-05	-1.46066	-1.08916
70359934	chr13:70359934:G:A	9.81341e-08	-1.47441	-1.14746	3.57044e-05	-1.49019	-1.13829	3.57138e-05	-1.49041	-1.13833
70360183	chr13:70360183:T:A	1.02847e-06	-1.44051e-10	-0.27238	0.00040783	-1.44051e-10	-0.192909	0.000408004	-1.44051e-10	-0.193003
70360332	chr13:70360332:AAAT:A	1.03435e-07	-1.40518	-1.16409	3.89742e-05	-1.42273	-1.11812	3.89809e-05	-1.42299	-1.11821
70360484	chr13:70360484:C:T	1.30366e-07	-1.39226	-0.945599	5.14921e-05	-1.35144	-0.910896	5.15285e-05	-1.35147	-0.910673
70360489	chr13:70360489:G:A	1.11291e-06	-1.44051e-10	-0.193473	0.000429766	-1.44051e-10	-0.140519	0.000430009	-1.44051e-10	-0.140475
70360498	chr13:70360498:G:A	4.90524e-07	-1.44051e-10	-1.01274	0.000176056	-1.44051e-10	-1.03296	0.000176161	-1.44051e-10	-1.03288
70360540	chr13:70360540:TA:T	7.72377e-08	-1.64268	-1.21864	2.86156e-05	-1.61875	-1.23105	2.86349e-05	-1.61868	-1.23097
70360884	chr13:70360884:T:C	4.35468e-07	-1.64541	0.513625	0.000165293	-1.63062	0.534577	0.000165319	-1.63054	0.534136
70361093	chr13:70361093:G:A	1.00705e-07	-1.3573	-1.23872	3.34311e-05	-1.46324	-1.23104	3.34517e-05	-1.4631	-1.23107
70361195	chr13:70361195:C:T	1.56542e-07	-0.931297	-1.22359	4.8355e-05	-1.10834	-1.21685	4.83797e-05	-1.10837	-1.21683
70361439	chr13:70361439:G:A	5.39293e-07	-1.44051e-10	-0.91795	0.000182903	-1.44051e-10	-0.994801	0.000183017	-1.44051e-10	-0.994703
70361637	chr13:70361637:G:C	9.12191e-08	-1.64583	-1.04911	3.29431e-05	-1.62238	-1.0866	3.29721e-05	-1.6223	-1.08631
70361654	chr13:70361654:T:C	9.0321e-08	-1.65104	-1.0538	3.25955e-05	-1.62884	-1.09075	3.2624e-05	-1.62877	-1.09046
70361701	chr13:70361701:A:G	9.22312e-08	-1.64707	-1.03684	3.32591e-05	-1.62384	-1.07559	3.32888e-05	-1.62377	-1.07529
70361715	chr13:70361715:T:C	1.42409e-06	-1.44051e-10	0.0530785	0.000531242	-1.44051e-10	0.0714584	0.000531536	-1.44051e-10	0.0714898
70361804	chr13:70361804:T:C	1.44285e-07	-1.36944	-0.866983	5.73914e-05	-1.32717	-0.826691	5.74334e-05	-1.32721	-0.826443
70361859	chr13:70361859:T:C	9.79391e-08	-1.45747	-1.1664	3.69633e-05	-1.47282	-1.12101	3.69706e-05	-1.47305	-1.1211
70361901	chr13:70361901:A:G	9.98661e-08	-1.62918	-0.975204	3.60131e-05	-1.60216	-1.01772	3.60472e-05	-1.60208	-1.01737
70362238	chr13:70362238:G:T	9.7312e-08	-1.46563	-1.16466	3.67628e-05	-1.48045	-1.11882	3.67702e-05	-1.48068	-1.11891
70362290	chr13:70362290:C:T	1.45184e-07	-1.37405	-0.856156	5.77513e-05	-1.33231	-0.8153	5.77938e-05	-1.33235	-0.815047
70362367	chr13:70362367:A:G	9.83449e-08	-1.63189	-0.987837	3.54808e-05	-1.60537	-1.0294	3.55141e-05	-1.60529	-1.02906
70362519	chr13:70362519:C:A	1.28981e-06	-1.44051e-10	-0.0459597	0.000484726	-1.44051e-10	-0.0201754	0.00048499	-1.44051e-10	-0.0201515
70362659	chr13:70362659:T:G	1.34782e-07	-1.38799	-0.916563	5.32963e-05	-1.34698	-0.88091	5.33345e-05	-1.34702	-0.880677
70362806	chr13:70362806:G:A	2.09374e-07	-1.12507	-0.739013	5.40378e-05	-1.49489	-0.719189	5.40795e-05	-1.49487	-0.718958
70362845	chr13:70362845:A:C	3.95198e-07	-1.44051e-10	-1.22882	0.000144502	-1.44051e-10	-1.23046	0.000144575	-1.44051e-10	-1.23048
70362912	chr13:70362912:C:T	6.06842e-07	-1.44051e-10	-0.799941	0.000216127	-1.44051e-10	-0.827892	0.000216234	-1.44051e-10	-0.827919
70362997	chr13:70362997:C:T	5.21486e-07	-1.44051e-10	-0.951527	0.000198856	-1.44051e-10	-0.91118	0.000198949	-1.44051e-10	-0.911233
70363016	chr13:70363016:C:T	1.38892e-07	-1.36777	-0.906743	5.50062e-05	-1.32567	-0.870639	5.50458e-05	-1.32571	-0.870402
70363407	chr13:70363407:C:A	4.27877e-07	-1.63509	0.485717	0.000162819	-1.61857	0.507456	0.000162846	-1.61849	0.507018
70363618	chr13:70363618:C:T	1.06443e-07	-1.38736	-1.15324	3.70927e-05	-1.40735	-1.18299	3.71031e-05	-1.40762	-1.18296
70363761	chr13:70363761:T:C	2.2932e-07	-1.45343	-0.319658	9.51959e-05	-1.41702	-0.230806	9.52676e-05	-1.41705	-0.230545
70363951	chr13:70363951:A:G	9.18631e-08	-1.52636	-1.16155	3.34446e-05	-1.54053	-1.15334	3.34545e-05	-1.54072	-1.15337
70364214	chr13:70364214:C:T	1.17562e-06	-1.44051e-10	-0.138658	0.000466963	-1.44051e-10	-0.0575097	0.00046716	-1.44051e-10	-0.0576091
70364248	chr13:70364248:C:T	1.46724e-07	-1.10441	-1.11525	5.38935e-05	-1.14599	-1.07076	5.39293e-05	-1.14592	-1.07068
70364500	chr13:70364500:T:C	1.48329e-07	-1.35686	-0.851915	5.90413e-05	-1.31408	-0.811447	5.90847e-05	-1.31411	-0.811195
70364542	chr13:70364542:C:G	1.51743e-07	-1.1995	-0.98652	3.96531e-05	-1.54141	-0.982183	3.96816e-05	-1.54139	-0.982002
70364554	chr13:70364554:A:G	1.30373e-07	-1.48446	-0.853348	4.57536e-05	-1.56885	-0.811637	4.57733e-05	-1.56891	-0.811665
70364703	chr13:70364703:G:A	1.1208e-07	-1.40067	-1.08832	4.37941e-05	-1.35995	-1.06431	4.38224e-05	-1.35998	-1.06415
70364744	chr13:70364744:T:C	1.34408e-07	-1.43709	-0.870234	4.81982e-05	-1.43081	-0.897623	4.81923e-05	-1.43109	-0.897997
70364758	chr13:70364758:T:G	1.04267e-07	-1.43155	-1.12971	4.04025e-05	-1.39447	-1.1104	4.04277e-05	-1.3945	-1.11026
70364838	chr13:70364838:T:C	6.23532e-07	-1.44051e-10	-0.772809	0.000221968	-1.44051e-10	-0.801225	0.000222078	-1.44051e-10	-0.801251
70364932	chr13:70364932:C:T	2.1312e-07	-0.763909	-1.08245	6.42498e-05	-0.965931	-1.07505	6.42865e-05	-0.965968	-1.07496
70365025	chr13:70365025:C:T	9.55382e-08	-1.48936	-1.15932	3.5591e-05	-1.45794	-1.17372	3.56146e-05	-1.45797	-1.17356
70365237	chr13:70365237:A:G	1.49926e-07	-1.53226	-0.665812	5.43033e-05	-1.50252	-0.706654	5.43631e-05	-1.50238	-0.706216
70365395	chr13:70365395:A:T	4.82499e-07	-0.71013	-0.319101	0.000121744	-1.15914	-0.242705	0.000121738	-1.15915	-0.243259
70365545	chr13:70365545:A:AC	5.16036e-07	-0.306876	-0.655158	0.000147842	-0.581345	-0.62627	0.000147944	-0.581338	-0.626106
70365685	chr13:70365685:A:G	3.64589e-07	-0.495853	-0.813587	0.000107026	-0.750773	-0.779914	0.000107095	-0.750765	-0.779797
70365815	chr13:70365815:C:T	2.85045e-07	-1.55556	-2.75265e-10	0.000143905	-1.2346	-2.75265e-10	0.000143959	-1.23475	-2.75265e-10
70365934	chr13:70365934:G:A	4.7951e-07	-1.34042	0.304971	0.000195114	-1.33422	0.404041	0.000195125	-1.3342	0.403562
70365946	chr13:70365946:C:T	7.91718e-07	-1.44051e-10	-0.534005	0.000300801	-1.44051e-10	-0.497309	0.000300964	-1.44051e-10	-0.497291
70366141	chr13:70366141:C:T	1.27929e-07	-1.26478	-1.09195	3.43614e-05	-1.57569	-1.09113	3.43847e-05	-1.57568	-1.09099
70366193	chr13:70366193:C:G	9.98521e-07	-1.22475	0.922818	0.00043226	-1.22108	1.08635	0.000432267	-1.22107	1.08583
70366918	chr13:70366918:G:T	1.77127e-06	0.986717	-0.715472	0.000520871	0.733114	-0.68137	0.000521278	0.733568	-0.681565
70367011	chr13:70367011:T:C	2.54018e-07	-0.512997	-1.15781	8.48984e-05	-0.599422	-1.16288	8.49656e-05	-0.599246	-1.16279
70367346	chr13:70367346:T:C	5.2579e-07	-1.44051e-10	-0.943308	0.000193616	-1.44051e-10	-0.937884	0.00019371	-1.44051e-10	-0.93792
70367367	chr13:70367367:G:A	3.92322e-07	-1.44051e-10	-1.23613	0.000144785	-1.44051e-10	-1.22851	0.000144858	-1.44051e-10	-1.22853
70367411	chr13:70367411:C:G	5.221e-07	-0.242789	-0.707561	0.000147943	-0.520224	-0.686707	0.000148049	-0.520222	-0.686518
70367540	chr13:70367540:C:T	1.08906e-06	-1.44051e-10	-0.215142	0.000457709	-1.44051e-10	-0.0775259	0.000457214	-1.44051e-10	-0.0791292
70367597	chr13:70367597:G:A	8.61873e-07	-0.449102	-2.75265e-10	0.00026098	-0.639314	-2.75265e-10	0.000261099	-0.63938	-2.75265e-10
70367814	chr13:70367814:T:A	7.53777e-08	-1.69047	-1.19523	2.78165e-05	-1.69085	-1.18728	2.78312e-05	-1.69085	-1.18727
70367844	chr13:70367844:T:C	7.46342e-08	-1.69069	-1.20492	2.75242e-05	-1.69089	-1.1978	2.75388e-05	-1.69089	-1.19779
70368355	chr13:70368355:T:C	4.21006e-07	-1.01997	-0.145595	0.000168904	-0.98345	-0.0909795	0.000169049	-0.983455	-0.090634
70368391	chr13:70368391:C:T	4.39016e-06	1.17891	-2.75265e-10	0.00112226	0.81934	-2.75265e-10	0.0011225	0.819036	-2.75265e-10
70368438	chr13:70368438:A:G	5.93338e-07	-1.44051e-10	-0.822446	0.000219229	-1.44051e-10	-0.813642	0.000219329	-1.44051e-10	-0.813708
70368677	chr13:70368677:T:C	2.61634e-07	-1.18558	-0.455685	7.04959e-05	-1.53014	-0.418069	7.05459e-05	-1.53012	-0.417897
70368994	chr13:70368994:G:A	1.06717e-07	-1.40019	-1.13784	3.92139e-05	-1.40959	-1.12514	3.92247e-05	-1.40986	-1.12512
70369291	chr13:70369291:A:G	1.62516e-06	-0.2781	0.46325	0.000361432	-0.551852	0.238168	0.000361503	-0.552014	0.238005
70369442	chr13:70369442:G:A	6.82121e-07	-0.938384	0.255381	0.000186421	-1.31982	0.344071	0.000186384	-1.31983	0.343363
70369791	chr13:70369791:A:G	2.64347e-07	-1.14453	-0.486419	7.00643e-05	-1.50481	-0.44954	7.01139e-05	-1.50479	-0.44937
70369834	chr13:70369834:C:T	2.57727e-07	-1.65631	-2.75265e-10	9.12391e-05	-1.69028	-2.75265e-10	9.1284e-05	-1.69031	-2.75265e-10
70369884	chr13:70369884:T:C	2.70237e-07	-1.15301	-0.455902	7.18742e-05	-1.5104	-0.418439	7.19252e-05	-1.51039	-0.418267
70370312	chr13:70370312:C:T	3.83799e-07	-1.0791	-0.178986	0.000100958	-1.46529	-0.123767	0.000101032	-1.46527	-0.123568
70370347	chr13:70370347:C:T	5.48323e-07	-1.44051e-10	-0.901345	0.000213664	-1.44051e-10	-0.839354	0.000213574	-1.44051e-10	-0.840298
70370394	chr13:70370394:C:T	5.06255e-07	-1.44051e-10	-0.98117	0.000197653	-1.44051e-10	-0.917247	0.000197567	-1.44051e-10	-0.918201
70370399	chr13:70370399:T:C	5.03435e-07	-1.44051e-10	-0.986755	0.000196418	-1.44051e-10	-0.923515	0.000196335	-1.44051e-10	-0.92446
70370449	chr13:70370449:C:T	3.91093e-07	-1.44051e-10	-1.23926	0.000144119	-1.44051e-10	-1.23312	0.000144193	-1.44051e-10	-1.23313
70370541	chr13:70370541:T:A	4.84999e-07	0.063932	-1.08799	0.000130803	-0.242018	-1.08805	0.000130886	-0.242003	-1.08795
70370967	chr13:70370967:C:T	4.01832e-07	-1.44051e-10	-1.21218	0.000148601	-1.44051e-10	-1.20249	0.000148673	-1.44051e-10	-1.20253
70371244	chr13:70371244:C:T	6.38313e-06	-0.684702	2.23791	0.00264947	-0.67158	2.34994	0.00264927	-0.671563	2.34932
70371280	chr13:70371280:T:C	4.52358e-07	-1.44051e-10	-1.09374	0.00017375	-1.44051e-10	-1.04614	0.000173712	-1.44051e-10	-1.04688
70371595	chr13:70371595:G:T	2.56624e-07	-1.6606	-2.75265e-10	9.12061e-05	-1.69064	-2.75265e-10	9.12535e-05	-1.69064	-2.75265e-10
70372333	chr13:70372333:CAA:C	4.06297e-07	-1.44051e-10	-1.20113	0.000150063	-1.44051e-10	-1.19271	0.000150135	-1.44051e-10	-1.19275
70373235	chr13:70373235:A:C	1.12065e-07	-1.24717	-1.24196	3.95108e-05	-1.28554	-1.24164	3.95351e-05	-1.28545	-1.24164
70373483	chr13:70373483:T:C	1.05895e-06	-1.44051e-10	-0.243173	0.000385548	-1.44051e-10	-0.249095	0.000385719	-1.44051e-10	-0.249171
70373647	chr13:70373647:G:A	4.08879e-07	-1.44051e-10	-1.19479	0.000148169	-1.44051e-10	-1.20541	0.000148247	-1.44051e-10	-1.2054
70373770	chr13:70373770:T:C	4.76435e-07	-1.44051e-10	-1.04188	0.000164413	-1.44051e-10	-1.10138	0.00016451	-1.44051e-10	-1.10131
70373781	chr13:70373781:C:A	1.22563e-07	-1.64682	-0.75276	4.98122e-05	-1.58603	-0.709474	4.98352e-05	-1.58609	-0.709464
70373887	chr13:70373887:C:T	1.17264e-07	-1.65224	-0.791549	4.79654e-05	-1.59228	-0.740997	4.79903e-05	-1.59235	-0.740929
70373933	chr13:70373933:T:C	1.66109e-07	-1.61439	-0.481177	7.17581e-05	-1.4871	-0.443355	7.17858e-05	-1.48738	-0.443216
70374063	chr13:70374063:T:C	3.97589e-06	-1.44051e-10	1.0798	0.00136728	-1.44051e-10	1.01682	0.00136824	-1.44051e-10	1.017
70374078	chr13:70374078:A:G	2.49445e-07	-1.60076	-0.0882084	0.000112761	-1.46314	-0.0153441	0.000112802	-1.46343	-0.0152147
70374101	chr13:70374101:A:C	2.06519e-07	-0.662449	-1.21537	5.41123e-05	-0.98709	-1.22561	5.41383e-05	-0.98713	-1.22561
70374132	chr13:70374132:T:C	2.5576e-07	-1.61959	-0.0443779	0.00011424	-1.49403	0.0285766	0.000114284	-1.4943	0.0287082
70374408	chr13:70374408:C:A	1.79502e-07	-0.912597	-1.10543	6.8482e-05	-0.923017	-1.05417	6.85312e-05	-0.922891	-1.0541
70375055	chr13:70375055:C:A	5.26448e-07	-1.44051e-10	-0.942057	0.000205949	-1.44051e-10	-0.876132	0.000206029	-1.44051e-10	-0.876266
70375275	chr13:70375275:A:G	1.34108e-07	-1.63373	-0.675834	5.69367e-05	-1.57583	-0.585986	5.69617e-05	-1.5759	-0.585998
70375606	chr13:70375606:C:A	1.89603e-07	-0.729692	-1.23359	6.08971e-05	-0.854038	-1.24054	6.0915e-05	-0.854279	-1.24052
70375727	chr13:70375727:A:G	1.33454e-07	-1.63889	-0.675565	5.65038e-05	-1.58334	-0.586114	5.65288e-05	-1.58341	-0.586124
70375729	chr13:70375729:T:G	5.21554e-07	-1.44051e-10	-0.951397	0.00019301	-1.44051e-10	-0.941019	0.000193124	-1.44051e-10	-0.940947
70375902	chr13:70375902:T:C	6.42865e-07	-1.44051e-10	-0.742276	0.000241607	-1.44051e-10	-0.716447	0.000241722	-1.44051e-10	-0.716493
70376841	chr13:70376841:T:C	8.17496e-08	-1.61063	-1.19392	3.26512e-05	-1.54373	-1.17414	3.26657e-05	-1.54382	-1.17414
70376862	chr13:70376862:C:T	5.1225e-07	-1.44051e-10	-0.969397	0.000206595	-1.44051e-10	-0.872998	0.000206468	-1.44051e-10	-0.874137
70376891	chr13:70376891:G:A	8.23498e-08	-1.59398	-1.20325	3.30264e-05	-1.52122	-1.18523	3.30408e-05	-1.52131	-1.18523
70376906	chr13:70376906:T:C	7.5333e-08	-1.66259	-1.2237	2.73553e-05	-1.66368	-1.23117	2.73705e-05	-1.66366	-1.23116
70376954	chr13:70376954:A:C	8.29207e-08	-1.59311	-1.19721	3.33003e-05	-1.52026	-1.17794	3.33148e-05	-1.52034	-1.17794
70377101	chr13:70377101:A:AAAC	4.42349e-07	-1.44051e-10	-1.11611	0.000159421	-1.44051e-10	-1.13221	0.000159504	-1.44051e-10	-1.13221
70377145	chr13:70377145:T:TTTCCC	8.85618e-08	-1.59751	-1.127	3.71363e-05	-1.51228	-1.07688	3.71411e-05	-1.51238	-1.07718
70377298	chr13:70377298:T:C	5.65698e-07	-1.44051e-10	-0.870149	0.000215173	-1.44051e-10	-0.832316	0.000215294	-1.44051e-10	-0.832278
70377359	chr13:70377359:G:T	4.65345e-07	-1.44051e-10	-1.06543	0.000167408	-1.44051e-10	-1.08332	0.000167495	-1.44051e-10	-1.08332
70377548	chr13:70377548:T:C	5.47103e-07	-1.44051e-10	-0.903573	0.000215357	-1.44051e-10	-0.831463	0.00021524	-1.44051e-10	-0.832527
70377597	chr13:70377597:T:C	4.27694e-07	-1.44051e-10	-1.1498	0.000158542	-1.44051e-10	-1.13774	0.000158621	-1.44051e-10	-1.13776
70377779	chr13:70377779:G:C	7.98577e-08	-1.63091	-1.19705	2.88451e-05	-1.6325	-1.20932	2.88616e-05	-1.63247	-1.2093
70377967	chr13:70377967:A:T	8.11658e-08	-1.59717	-1.21455	3.24232e-05	-1.52589	-1.199	3.24374e-05	-1.52597	-1.19899
70377978	chr13:70377978:G:A	2.24491e-06	-1.44051e-10	0.508212	0.00100765	-1.44051e-10	0.711619	0.00100809	-1.44051e-10	0.71153
70378125	chr13:70378125:T:C	9.49711e-08	-1.58055	-1.07409	3.38817e-05	-1.58368	-1.09721	3.39023e-05	-1.58363	-1.09717
70378281	chr13:70378281:T:C	9.22574e-08	-1.5251	-1.15853	3.93346e-05	-1.41644	-1.11522	3.93401e-05	-1.41656	-1.11547
70378389	chr13:70378389:C:A	8.58283e-07	-1.44051e-10	-0.453276	0.000319974	-1.44051e-10	-0.435521	0.000320151	-1.44051e-10	-0.435487
70378740	chr13:70378740:C:T	7.61626e-08	-1.63339	-1.24195	2.82379e-05	-1.62597	-1.23712	2.82516e-05	-1.62594	-1.23719
70379015	chr13:70379015:A:G	4.65541e-07	-1.44051e-10	-1.06501	0.000165307	-1.44051e-10	-1.09596	0.000165402	-1.44051e-10	-1.0959
70379182	chr13:70379182:C:T	8.5375e-08	-1.54225	-1.2189	3.46284e-05	-1.45422	-1.20486	3.4643e-05	-1.45433	-1.20486
70379386	chr13:70379386:C:A	4.94006e-07	-1.44051e-10	-1.00566	0.000176998	-1.44051e-10	-1.02762	0.000177091	-1.44051e-10	-1.02762
70379435	chr13:70379435:T:C	1.08009e-06	-1.44051e-10	-0.223413	0.000410321	-1.44051e-10	-0.186819	0.000410543	-1.44051e-10	-0.1868
70379494	chr13:70379494:TATAA:T	4.26645e-07	-1.44051e-10	-1.15226	0.000162336	-1.44051e-10	-1.11409	0.00016233	-1.44051e-10	-1.11465
70379884	chr13:70379884:C:T	4.13956e-07	-1.44051e-10	-1.18245	0.000149557	-1.44051e-10	-1.19608	0.000149671	-1.44051e-10	-1.19584
70380025	chr13:70380025:T:C	1.00887e-07	-1.68251	-0.911697	3.68367e-05	-1.68803	-0.909233	3.68485e-05	-1.68803	-0.909432
70380279	chr13:70380279:T:A	7.40089e-08	-1.66763	-1.23639	2.70149e-05	-1.66838	-1.239	2.70297e-05	-1.66835	-1.23899
70380597	chr13:70380597:C:T	4.61555e-07	-1.44051e-10	-1.07361	0.000182709	-1.44051e-10	-0.995862	0.000182635	-1.44051e-10	-0.99679
70380873	chr13:70380873:T:G	4.83472e-07	-1.44051e-10	-1.02722	0.000179956	-1.44051e-10	-1.01105	0.000180042	-1.44051e-10	-1.01109
70380932	chr13:70380932:G:A	7.99438e-07	-1.44051e-10	-0.524301	0.000318816	-1.44051e-10	-0.439146	0.000318958	-1.44051e-10	-0.43922
70381080	chr13:70381080:G:A	9.67177e-08	-1.60137	-1.03505	3.44242e-05	-1.59311	-1.07189	3.44554e-05	-1.59308	-1.07154
70381181	chr13:70381181:C:T	6.04783e-07	-1.44051e-10	-0.803339	0.000228531	-1.44051e-10	-0.772089	0.00022864	-1.44051e-10	-0.772132
70381546	chr13:70381546:A:G	9.7676e-08	-1.57316	-1.0534	3.49077e-05	-1.56247	-1.08859	3.49388e-05	-1.56243	-1.08825
70381851	chr13:70381851:A:C	4.69007e-07	-1.44051e-10	-1.05759	0.000166501	-1.44051e-10	-1.08876	0.000166597	-1.44051e-10	-1.0887
70381967	chr13:70381967:C:G	3.93245e-07	-1.44051e-10	-1.23378	0.000145475	-1.44051e-10	-1.22375	0.000145553	-1.44051e-10	-1.22374
70382030	chr13:70382030:G:A	9.38395e-08	-1.59129	-1.07534	3.35697e-05	-1.58141	-1.10873	3.35987e-05	-1.58137	-1.10842
70382341	chr13:70382341:A:T	9.55739e-08	-1.56825	-1.08006	3.42135e-05	-1.55763	-1.11351	3.4243e-05	-1.55759	-1.11321
70382426	chr13:70382426:A:G	3.13468e-07	-1.46051	-2.75265e-10	0.000120301	-1.41376	-2.75265e-10	0.000120361	-1.41378	-2.75265e-10
70382463	chr13:70382463:TAC:T	9.82476e-08	-1.57316	-1.04756	3.50807e-05	-1.56264	-1.08346	3.51121e-05	-1.56261	-1.08313
70382467	chr13:70382467:A:G	1.16458e-07	-1.56172	-0.888953	4.11344e-05	-1.55047	-0.936446	4.11765e-05	-1.55043	-0.935985
70383402	chr13:70383402:A:G	7.77883e-08	-1.61973	-1.23449	2.9121e-05	-1.6113	-1.221	2.91331e-05	-1.61127	-1.22114
70383452	chr13:70383452:A:T	5.15458e-07	-1.44051e-10	-0.963155	0.000192515	-1.44051e-10	-0.943588	0.000192619	-1.44051e-10	-0.943566
70383804	chr13:70383804:T:C	1.86725e-07	-1.68317	-0.2954	7.88954e-05	-1.61982	-0.215813	7.89283e-05	-1.61998	-0.215759
70383809	chr13:70383809:C:T	3.45887e-07	-1.68878	0.326684	0.000148208	-1.64066	0.43551	0.000148278	-1.64079	0.435597
70383952	chr13:70383952:T:C	1.58088e-07	-0.992007	-1.15305	3.67636e-05	-1.42435	-1.1749	3.67852e-05	-1.42433	-1.17485
70384219	chr13:70384219:A:G	2.92007e-07	-1.68019	0.148762	0.000127169	-1.61069	0.252448	0.000127225	-1.61086	0.252533
70384576	chr13:70384576:T:C	1.76885e-07	-0.795825	-1.23689	5.87852e-05	-0.891212	-1.23866	5.87998e-05	-0.891473	-1.23867
70384678	chr13:70384678:G:T	1.74655e-07	-1.65546	-0.389939	7.62712e-05	-1.55511	-0.314358	7.62974e-05	-1.55532	-0.314318
70384780	chr13:70384780:ATATAAT:A	9.6559e-07	-1.44051e-10	-0.335471	0.00036436	-1.44051e-10	-0.305617	0.000364546	-1.44051e-10	-0.305629
70384914	chr13:70384914:T:G	1.77643e-07	-1.65816	-0.370272	7.76082e-05	-1.56026	-0.291824	7.76353e-05	-1.56048	-0.291782
70385466	chr13:70385466:G:T	2.05435e-07	-1.6657	-0.217385	8.89603e-05	-1.57652	-0.139049	8.89931e-05	-1.57672	-0.139001
70385801	chr13:70385801:A:C	2.12621e-07	-1.6688	-0.179899	9.18529e-05	-1.58296	-0.100608	9.18874e-05	-1.58316	-0.100559
70386069	chr13:70386069:A:C	2.09274e-07	-1.6545	-0.210062	9.19359e-05	-1.55276	-0.129904	9.19671e-05	-1.55298	-0.129866
70386206	chr13:70386206:C:T	6.54478e-07	-1.44051e-10	-0.724372	0.000238859	-1.44051e-10	-0.727884	0.00023898	-1.44051e-10	-0.727899
70386207	chr13:70386207:A:G	2.11876e-07	-1.64186	-0.210344	0.000102062	-1.508	-0.0701792	0.000101993	-1.50826	-0.0711162
70386356	chr13:70386356:G:A	4.44859e-07	-1.44051e-10	-1.11045	0.000165431	-1.44051e-10	-1.09521	0.000165514	-1.44051e-10	-1.09523
70386458	chr13:70386458:C:T	7.21909e-08	-1.68898	-1.23992	2.65736e-05	-1.68797	-1.23587	2.65874e-05	-1.68796	-1.23588
70386679	chr13:70386679:T:C	2.16791e-07	-1.66427	-0.165005	9.43977e-05	-1.57306	-0.0831792	9.44314e-05	-1.57327	-0.08314
70386719	chr13:70386719:C:T	3.62765e-07	-1.31446	-2.75265e-10	0.000151097	-1.18584	-2.75265e-10	0.000151166	-1.1859	-2.75265e-10
70387054	chr13:70387054:T:C	1.90292e-07	-1.66944	-0.290211	8.19132e-05	-1.58441	-0.213687	8.19432e-05	-1.5846	-0.213649
70387581	chr13:70387581:C:CA	8.53513e-08	-1.64784	-1.1136	3.34398e-05	-1.60733	-1.08668	3.345e-05	-1.60743	-1.0868
70387617	chr13:70387617:A:G	4.16519e-07	-1.44051e-10	-1.17628	0.000155344	-1.44051e-10	-1.15812	0.000155428	-1.44051e-10	-1.1581
70387732	chr13:70387732:T:C	1.99447e-07	-1.66479	-0.247867	8.65261e-05	-1.57415	-0.169166	8.6557e-05	-1.57435	-0.169128
70387821	chr13:70387821:A:G	1.94831e-07	-1.67316	-0.262914	8.36368e-05	-1.59245	-0.184826	8.36681e-05	-1.59264	-0.184787
70387954	chr13:70387954:C:T	4.07523e-07	-1.44051e-10	-1.19811	0.000151027	-1.44051e-10	-1.1863	0.000151103	-1.44051e-10	-1.18632
70387962	chr13:70387962:A:G	1.98873e-07	-1.66349	-0.252054	8.63747e-05	-1.57155	-0.173516	8.64054e-05	-1.57175	-0.173477
70387994	chr13:70387994:T:C	2.37536e-07	-1.65736	-0.0805334	0.000104704	-1.55937	0.00675146	0.00010474	-1.55959	0.00678834
70388091	chr13:70388091:G:A	7.42152e-08	-1.65955	-1.24169	2.74412e-05	-1.65032	-1.2414	2.74555e-05	-1.65029	-1.24142
70388116	chr13:70388116:G:A	7.35497e-08	-1.66822	-1.24203	2.71994e-05	-1.66037	-1.2402	2.72131e-05	-1.66035	-1.24023
70388269	chr13:70388269:G:A	4.56787e-07	-1.44051e-10	-1.08399	0.00016255	-1.44051e-10	-1.11277	0.000162643	-1.44051e-10	-1.11272
70388717	chr13:70388717:A:G	4.08231e-07	-1.44051e-10	-1.19638	0.000153726	-1.44051e-10	-1.16859	0.000153743	-1.44051e-10	-1.169
70388759	chr13:70388759:G:A	1.22625e-06	-1.44051e-10	-0.0964967	0.000437153	-1.44051e-10	-0.123475	0.000437368	-1.44051e-10	-0.123507
70388911	chr13:70388911:T:C	3.6907e-07	-1.67304	0.375814	0.000163367	-1.59312	0.48536	0.000163433	-1.59331	0.485428
70388915	chr13:70388915:C:T	5.0177e-07	-0.990069	-2.75265e-10	0.000116941	-1.44209	-2.75265e-10	0.000117005	-1.44206	-2.75265e-10
70389259	chr13:70389259:G:A	7.44647e-08	-1.65689	-1.241	2.75124e-05	-1.64724	-1.24188	2.75271e-05	-1.64722	-1.24189
70389623	chr13:70389623:T:C	8.13456e-07	-1.44051e-10	-0.506918	0.000305715	-1.44051e-10	-0.481104	0.000305872	-1.44051e-10	-0.481113
70389705	chr13:70389705:C:T	1.02699e-07	-1.62744	-0.948972	4.37619e-05	-1.54818	-0.87682	4.37614e-05	-1.54827	-0.877262
70389733	chr13:70389733:AAC:A	2.59465e-07	-1.64959	-2.75265e-10	0.000101142	-1.58724	-2.75265e-10	0.00010119	-1.58729	-2.75265e-10
70390144	chr13:70390144:G:T	4.10698e-07	-1.44051e-10	-1.19035	0.000154878	-1.44051e-10	-1.16112	0.000154892	-1.44051e-10	-1.16155
70390306	chr13:70390306:C:T	4.37862e-07	-1.65533	0.52902	0.000198527	-1.55612	0.643288	0.000198602	-1.55634	0.643359
70390319	chr13:70390319:C:A	1.59788e-06	-1.44051e-10	0.168224	0.000602173	-1.44051e-10	0.196786	0.000602582	-1.44051e-10	0.196944
70390410	chr13:70390410:C:G	5.19775e-07	-1.44051e-10	-0.954814	0.000185686	-1.44051e-10	-0.979701	0.000185784	-1.44051e-10	-0.979698
70390636	chr13:70390636:T:A	1.97894e-07	-1.66208	-0.2584	8.59826e-05	-1.56933	-0.180289	8.60131e-05	-1.56953	-0.18025
70390696	chr13:70390696:A:G	2.12154e-07	-1.64659	-0.204307	9.37372e-05	-1.53902	-0.124243	9.37682e-05	-1.53925	-0.124204
70390934	chr13:70390934:C:CT	2.16724e-07	-1.66455	-0.165038	9.42479e-05	-1.57438	-0.0834474	9.42819e-05	-1.57458	-0.0834065
70390997	chr13:70390997:C:A	1.01764e-06	-1.44051e-10	-0.282964	0.000383887	-1.44051e-10	-0.25341	0.000384084	-1.44051e-10	-0.253419
70391661	chr13:70391661:G:A	2.59447e-07	-1.64966	-2.75265e-10	9.92982e-05	-1.60563	-2.75265e-10	9.93442e-05	-1.60569	-2.75265e-10
70391860	chr13:70391860:A:G	4.12005e-07	-1.44051e-10	-1.18718	0.000148076	-1.44051e-10	-1.20603	0.000148157	-1.44051e-10	-1.20601
70391868	chr13:70391868:G:A	6.67854e-07	-1.44051e-10	-0.70414	0.00024364	-1.44051e-10	-0.708067	0.000243763	-1.44051e-10	-0.708083
70391914	chr13:70391914:C:T	3.98927e-07	-1.21943	-2.75265e-10	0.000117467	-1.4376	-2.75265e-10	0.000117522	-1.43765	-2.75265e-10
70392565	chr13:70392565:T:G	4.11402e-07	-1.44051e-10	-1.18864	0.000147955	-1.44051e-10	-1.20685	0.000148036	-1.44051e-10	-1.20683
70392595	chr13:70392595:A:G	2.42842e-07	-0.510748	-1.20505	7.89013e-05	-0.62265	-1.21291	7.89625e-05	-0.622358	-1.21295
70392678	chr13:70392678:C:T	7.77224e-07	-1.44051e-10	-0.552482	0.000283803	-1.44051e-10	-0.55548	0.000283941	-1.44051e-10	-0.555512
70392932	chr13:70392932:A:G	7.61651e-08	-1.64334	-1.23197	2.81137e-05	-1.63111	-1.23639	2.81306e-05	-1.63109	-1.23633
70392988	chr13:70392988:G:A	1.26492e-06	-1.44051e-10	-0.0654458	0.000458429	-1.44051e-10	-0.0759532	0.000458623	-1.44051e-10	-0.0760518
70393058	chr13:70393058:A:G	2.46579e-07	-0.50023	-1.2003	8.00147e-05	-0.613068	-1.20848	8.00766e-05	-0.612774	-1.20852
70393244	chr13:70393244:T:C	9.47095e-08	-1.67408	-0.983318	3.44951e-05	-1.68067	-0.982273	3.45071e-05	-1.68067	-0.982447
70393321	chr13:70393321:T:TA	9.84213e-08	-1.6183	-1.00065	4.18931e-05	-1.53512	-0.933518	4.18939e-05	-1.53522	-0.933923
70393470	chr13:70393470:A:T	8.38713e-08	-1.54471	-1.23422	3.00398e-05	-1.56139	-1.23984	3.00529e-05	-1.56147	-1.23985
70393644	chr13:70393644:T:A	1.86347e-07	-1.67928	-0.301324	7.89145e-05	-1.60868	-0.226714	7.89438e-05	-1.60885	-0.226695
70394082	chr13:70394082:C:T	7.71319e-08	-1.62629	-1.2364	2.85633e-05	-1.61179	-1.23984	2.85801e-05	-1.61176	-1.23981
70394123	chr13:70394123:G:A	1.23806e-07	-1.60604	-0.783457	5.33354e-05	-1.51575	-0.711406	5.33309e-05	-1.51585	-0.711911
70394814	chr13:70394814:T:A	5.29509e-07	-1.44051e-10	-0.93626	0.000186369	-1.44051e-10	-0.976028	0.000186479	-1.44051e-10	-0.975964
70395092	chr13:70395092:G:A	7.8666e-08	-1.60884	-1.23416	2.91638e-05	-1.59262	-1.23821	2.91814e-05	-1.59259	-1.23816
70395136	chr13:70395136:T:C	3.90034e-07	-1.44051e-10	-1.24198	0.000143283	-1.44051e-10	-1.23893	0.000143358	-1.44051e-10	-1.23893
70395148	chr13:70395148:A:G	3.55221e-07	-1.68054	0.345072	0.000155338	-1.61175	0.453591	0.000155404	-1.61191	0.45366
70395170	chr13:70395170:T:G	3.81328e-07	-1.67791	0.413365	0.000167938	-1.60471	0.524546	0.000168008	-1.60488	0.524617
70395376	chr13:70395376:G:A	7.87374e-08	-1.68488	-1.15722	2.94702e-05	-1.68057	-1.13981	2.94855e-05	-1.68063	-1.13975
70395590	chr13:70395590:G:A	3.90733e-07	-1.44051e-10	-1.24019	0.000143101	-1.44051e-10	-1.24021	0.00014317	-1.44051e-10	-1.24025
70396522	chr13:70396522:C:T	3.91482e-07	-1.44051e-10	-1.23827	0.000142863	-1.44051e-10	-1.24188	0.000142937	-1.44051e-10	-1.24188
70396590	chr13:70396590:T:C	4.67936e-07	-1.44051e-10	-1.05988	0.000166646	-1.44051e-10	-1.08789	0.000166695	-1.44051e-10	-1.08811
70396622	chr13:70396622:G:A	7.72793e-08	-1.61931	-1.24148	2.8504e-05	-1.61186	-1.24186	2.85198e-05	-1.61182	-1.24186
70396775	chr13:70396775:C:A	7.41791e-08	-1.68844	-1.21328	2.75375e-05	-1.68398	-1.20423	2.75501e-05	-1.68398	-1.2043
70397215	chr13:70397215:T:C	1.43314e-07	-1.53251	-0.710661	6.61996e-05	-1.42265	-0.588439	6.61797e-05	-1.42277	-0.589137
70397315	chr13:70397315:T:G	4.28036e-07	-1.44051e-10	-1.149	0.000163023	-1.44051e-10	-1.10987	0.000163018	-1.44051e-10	-1.11042
70397412	chr13:70397412:G:A	4.94607e-07	-1.44051e-10	-1.00445	0.000190726	-1.44051e-10	-0.952922	0.000190815	-1.44051e-10	-0.952977
70397458	chr13:70397458:C:CA	1.83429e-07	-1.6908	-0.305585	7.47112e-05	-1.65439	-0.235741	7.47425e-05	-1.6545	-0.235729
70397680	chr13:70397680:T:C	4.17197e-07	-1.44051e-10	-1.17465	0.000153692	-1.44051e-10	-1.16881	0.000153767	-1.44051e-10	-1.16884
70397802	chr13:70397802:C:A	6.49639e-07	-1.44051e-10	-0.731793	0.000239922	-1.44051e-10	-0.723447	0.000240053	-1.44051e-10	-0.723421
70398049	chr13:70398049:T:C	9.30853e-08	-1.57088	-1.10381	3.40122e-05	-1.55928	-1.11776	3.40321e-05	-1.55923	-1.11774
70398058	chr13:70398058:T:A	9.23644e-08	-1.56821	-1.11426	3.40421e-05	-1.54309	-1.13307	3.40617e-05	-1.54304	-1.13306
70398181	chr13:70398181:T:A	4.13669e-07	-1.44051e-10	-1.18314	0.000156423	-1.44051e-10	-1.1512	0.000156433	-1.44051e-10	-1.15165
70398359	chr13:70398359:G:A	9.08633e-08	-1.50435	-1.19451	3.3592e-05	-1.4737	-1.21577	3.36155e-05	-1.47365	-1.21564
70398584	chr13:70398584:G:A	8.26334e-08	-1.59228	-1.20152	3.06078e-05	-1.56987	-1.21264	3.06251e-05	-1.56982	-1.21264
70398639	chr13:70398639:A:G	1.7902e-07	-1.04926	-0.971451	6.30597e-05	-1.14788	-0.9118	6.30859e-05	-1.14809	-0.911691
70398651	chr13:70398651:A:G	8.82765e-08	-1.58921	-1.13853	3.25289e-05	-1.56628	-1.15535	3.25475e-05	-1.56624	-1.15534
70399155	chr13:70399155:G:A	4.03909e-07	-1.44051e-10	-1.20702	0.000151753	-1.44051e-10	-1.18151	0.000151776	-1.44051e-10	-1.18187
70399342	chr13:70399342:A:C	5.74149e-07	-0.855321	-2.75265e-10	0.000149134	-1.19891	-2.75265e-10	0.000149224	-1.19883	-2.75265e-10
70399441	chr13:70399441:T:C	4.96637e-07	-1.44051e-10	-1.00035	0.000175578	-1.44051e-10	-1.03567	0.000175682	-1.44051e-10	-1.03561
70399557	chr13:70399557:A:G	1.32989e-06	-0.559818	0.544463	0.000300935	-0.813367	0.316502	0.000301002	-0.813502	0.316338
70400075	chr13:70400075:T:A	1.05757e-07	-1.58974	-0.957325	3.85979e-05	-1.56623	-0.984333	3.86204e-05	-1.56618	-0.984315
70400166	chr13:70400166:G:A	2.73118e-07	-1.59831	-2.75265e-10	0.000109431	-1.50846	-2.75265e-10	0.000109492	-1.50843	-2.75265e-10
70400426	chr13:70400426:C:T	3.9913e-07	-1.44051e-10	-1.21892	0.000149506	-1.44051e-10	-1.19643	0.000149535	-1.44051e-10	-1.19675
70400590	chr13:70400590:A:G	1.00549e-07	-1.57314	-1.02442	3.69512e-05	-1.54745	-1.04671	3.69726e-05	-1.54741	-1.0467
70400642	chr13:70400642:A:G	3.92667e-07	-1.44051e-10	-1.23525	0.000142967	-1.44051e-10	-1.24114	0.000143048	-1.44051e-10	-1.2411
70401131	chr13:70401131:T:C	4.2963e-07	-1.44051e-10	-1.14529	0.00015847	-1.44051e-10	-1.13819	0.000158547	-1.44051e-10	-1.13823
70401196	chr13:70401196:A:G	7.83579e-08	-1.61615	-1.23077	2.92336e-05	-1.6062	-1.22223	2.92495e-05	-1.60617	-1.22225
70401686	chr13:70401686:G:A	4.16836e-07	-1.44051e-10	-1.17552	0.000153548	-1.44051e-10	-1.16975	0.000153623	-1.44051e-10	-1.16978
70401772	chr13:70401772:T:C	7.93072e-08	-1.68295	-1.15193	2.98102e-05	-1.67605	-1.13286	2.98218e-05	-1.67605	-1.13299
70401931	chr13:70401931:G:A	7.75203e-08	-1.64373	-1.21394	2.88529e-05	-1.63581	-1.20574	2.88683e-05	-1.63578	-1.20576
70402106	chr13:70402106:A:C	4.14023e-07	-1.44051e-10	-1.18229	0.000156728	-1.44051e-10	-1.14925	0.000156738	-1.44051e-10	-1.1497
70402294	chr13:70402294:G:A	8.93703e-08	-1.56437	-1.15105	3.25841e-05	-1.53867	-1.18126	3.26086e-05	-1.53864	-1.18107
70402525	chr13:70402525:T:A	7.87222e-08	-1.66874	-1.17354	3.12173e-05	-1.61469	-1.1481	3.12315e-05	-1.61475	-1.1481
70402943	chr13:70402943:G:A	8.70117e-08	-1.60678	-1.13539	3.20284e-05	-1.58554	-1.1516	3.20466e-05	-1.5855	-1.15159
70402957	chr13:70402957:T:C	9.73265e-08	-1.5398	-1.09034	4.28049e-05	-1.41639	-1.03072	4.2807e-05	-1.41652	-1.03106
70403477	chr13:70403477:A:C	4.30394e-07	-1.44051e-10	-1.14351	0.000164135	-1.44051e-10	-1.10307	0.000164128	-1.44051e-10	-1.10363
70403568	chr13:70403568:C:T	4.00941e-07	-1.44051e-10	-1.2144	0.000149224	-1.44051e-10	-1.19831	0.000149306	-1.44051e-10	-1.19828
70403916	chr13:70403916:A:T	2.49305e-07	-1.68953	-2.75265e-10	9.15364e-05	-1.68702	-2.75265e-10	9.15844e-05	-1.68702	-2.75265e-10
70404141	chr13:70404141:G:C	8.00077e-08	-1.68144	-1.14465	2.97247e-05	-1.68403	-1.12775	2.97405e-05	-1.68408	-1.12769
70404369	chr13:70404369:T:C	3.95491e-07	-1.44051e-10	-1.22808	0.000145863	-1.44051e-10	-1.22109	0.00014594	-1.44051e-10	-1.22108
70404508	chr13:70404508:A:G	4.48309e-07	-1.44051e-10	-1.10273	0.000172372	-1.44051e-10	-1.05411	0.000172443	-1.44051e-10	-1.05421
70404717	chr13:70404717:T:A	5.02976e-07	-1.44051e-10	-0.987668	0.000186519	-1.44051e-10	-0.975226	0.000186607	-1.44051e-10	-0.975275
70404750	chr13:70404750:G:A	7.55143e-08	-1.65244	-1.23145	2.80385e-05	-1.64702	-1.22316	2.80534e-05	-1.64699	-1.22318
70404896	chr13:70404896:G:T	8.76129e-08	-1.52775	-1.20753	3.2683e-05	-1.5017	-1.2152	3.27019e-05	-1.50165	-1.2152
70405165	chr13:70405165:T:A	3.83859e-07	-1.25794	-2.75265e-10	0.000132732	-1.31542	-2.75265e-10	0.000132816	-1.31531	-2.75265e-10
70405302	chr13:70405302:T:C	4.51873e-07	-1.44051e-10	-1.09481	0.000162961	-1.44051e-10	-1.11025	0.000163037	-1.44051e-10	-1.1103
70405395	chr13:70405395:C:T	2.49085e-07	-1.69041	-2.75265e-10	9.12633e-05	-1.69001	-2.75265e-10	9.13104e-05	-1.69002	-2.75265e-10
70406262	chr13:70406262:G:A	2.11074e-07	-1.61519	-0.240814	7.62012e-05	-1.68083	-0.189552	7.62438e-05	-1.68077	-0.189577
70406437	chr13:70406437:T:C	2.31729e-07	-1.62993	-0.132711	8.47258e-05	-1.68569	-0.0786489	8.47718e-05	-1.68565	-0.0786723
70406632	chr13:70406632:T:C	3.99585e-07	-1.44051e-10	-1.21778	0.000149746	-1.44051e-10	-1.19482	0.000149775	-1.44051e-10	-1.19514
70406709	chr13:70406709:T:A	4.16114e-07	-1.44051e-10	-1.17725	0.000153289	-1.44051e-10	-1.17143	0.000153364	-1.44051e-10	-1.17147
70407020	chr13:70407020:C:T	4.14492e-07	-1.44051e-10	-1.18116	0.000156834	-1.44051e-10	-1.14857	0.000156843	-1.44051e-10	-1.14903
70407075	chr13:70407075:G:A	8.02101e-08	-1.58488	-1.23868	2.98298e-05	-1.57479	-1.23347	2.98464e-05	-1.57474	-1.23348
70407133	chr13:70407133:G:GC	8.06165e-08	-1.57725	-1.24126	2.99353e-05	-1.56656	-1.23816	2.99521e-05	-1.56652	-1.23816
70407644	chr13:70407644:GTGAACATT:G	2.98313e-07	-1.59446	0.0843921	0.000107256	-1.67248	0.14394	0.000107318	-1.67239	0.143913
70407898	chr13:70407898:C:T	5.56158e-07	-1.44051e-10	-0.887157	0.000199774	-1.44051e-10	-0.906572	0.000199879	-1.44051e-10	-0.906567
70407942	chr13:70407942:C:A	3.13291e-07	-0.483736	-0.977342	0.000108647	-0.579232	-0.936422	0.000108722	-0.578872	-0.936612
70408118	chr13:70408118:T:C	5.0284e-07	-1.44051e-10	-0.987938	0.000179341	-1.44051e-10	-1.01447	0.000179438	-1.44051e-10	-1.01445
70408250	chr13:70408250:C:A	7.83781e-08	-1.67439	-1.17227	2.91431e-05	-1.6701	-1.16144	2.9155e-05	-1.6701	-1.16156
70408276	chr13:70408276:A:G	1.16215e-06	-1.44051e-10	-0.15018	0.000498173	-1.44051e-10	0.00718886	0.000498341	-1.44051e-10	0.0070032
70408370	chr13:70408370:T:A	3.4516e-07	-1.3642	-2.75265e-10	0.000105713	-1.54303	-2.75265e-10	0.000105769	-1.54302	-2.75265e-10
70408390	chr13:70408390:C:T	3.97739e-07	-1.44051e-10	-1.22241	0.000148691	-1.44051e-10	-1.20189	0.000148724	-1.44051e-10	-1.20219
70408434	chr13:70408434:C:T	8.91136e-08	-1.61858	-1.09971	3.0894e-05	-1.68153	-1.09166	3.09127e-05	-1.68147	-1.09164
70408527	chr13:70408527:T:C	1.14558e-07	-1.43193	-1.0352	4.92682e-05	-1.28881	-1.01767	4.92968e-05	-1.2888	-1.01762
70408663	chr13:70408663:T:C	3.05123e-07	-1.48749	-2.75265e-10	0.000176685	-1.02939	-2.75265e-10	0.000176743	-1.02958	-2.75265e-10
70408677	chr13:70408677:G:C	6.13248e-07	-1.44051e-10	-0.789441	0.000226328	-1.44051e-10	-0.781775	0.000226451	-1.44051e-10	-0.781752
70408784	chr13:70408784:A:T	5.18488e-07	-1.44051e-10	-0.957294	0.000191952	-1.44051e-10	-0.946512	0.00019204	-1.44051e-10	-0.946575
70409118	chr13:70409118:C:T	3.94119e-07	-1.44051e-10	-1.23156	0.000143531	-1.44051e-10	-1.23721	0.000143607	-1.44051e-10	-1.2372
70409441	chr13:70409441:A:G	7.40269e-08	-1.69065	-1.21313	2.70244e-05	-1.69003	-1.21698	2.704e-05	-1.69003	-1.21693
70409773	chr13:70409773:T:G	4.80301e-07	-1.44051e-10	-1.0338	0.000175952	-1.44051e-10	-1.03355	0.000176045	-1.44051e-10	-1.03354
70409800	chr13:70409800:A:C	8.0308e-08	-1.68339	-1.13896	3.10524e-05	-1.65311	-1.11497	3.10668e-05	-1.65316	-1.11498
70409827	chr13:70409827:T:C	7.99256e-08	-1.6779	-1.14921	3.10662e-05	-1.64097	-1.12667	3.10804e-05	-1.64102	-1.12668
70409917	chr13:70409917:T:C	1.7665e-07	-1.5926	-0.441442	6.27938e-05	-1.67185	-0.392058	6.28305e-05	-1.67176	-0.392081
70409923	chr13:70409923:A:T	3.92383e-07	-1.44051e-10	-1.23597	0.00014313	-1.44051e-10	-1.24001	0.000143204	-1.44051e-10	-1.24001
70409973	chr13:70409973:G:C	6.77509e-07	-1.44051e-10	-0.689787	0.000247261	-1.44051e-10	-0.693314	0.000247385	-1.44051e-10	-0.693334
70410151	chr13:70410151:G:A	1.23177e-06	-0.0920059	-2.75265e-10	0.000289784	-0.534623	-2.75265e-10	0.00028992	-0.534676	-2.75265e-10
70410532	chr13:70410532:T:C	4.00436e-07	-1.44051e-10	-1.21566	0.000150095	-1.44051e-10	-1.19249	0.000150123	-1.44051e-10	-1.19282
70410650	chr13:70410650:A:G	3.04309e-07	-1.49017	-2.75265e-10	0.000100136	-1.59723	-2.75265e-10	0.000100193	-1.59718	-2.75265e-10
70410925	chr13:70410925:C:A	7.24648e-08	-1.68573	-1.23938	2.73175e-05	-1.66148	-1.23475	2.73297e-05	-1.66152	-1.23478
70411119	chr13:70411119:C:T	4.08408e-07	-1.44051e-10	-1.19594	0.000147821	-1.44051e-10	-1.20776	0.000147924	-1.44051e-10	-1.20758
70411136	chr13:70411136:G:A	3.9117e-07	-1.44051e-10	-1.23907	0.000142908	-1.44051e-10	-1.24156	0.000142982	-1.44051e-10	-1.24156
70411390	chr13:70411390:A:T	3.98937e-07	-1.44051e-10	-1.21941	0.000148299	-1.44051e-10	-1.20453	0.00014838	-1.44051e-10	-1.2045
70411411	chr13:70411411:A:T	7.7622e-08	-1.69045	-1.16591	2.87539e-05	-1.68975	-1.15524	2.87655e-05	-1.68975	-1.15536
70411542	chr13:70411542:A:G	1.59944e-07	-1.6811	-0.452286	6.23012e-05	-1.68429	-0.387493	6.23315e-05	-1.68433	-0.387479
70411568	chr13:70411568:T:C	7.56554e-08	-1.69084	-1.19118	2.79635e-05	-1.69046	-1.1824	2.79753e-05	-1.69046	-1.1825
70411661	chr13:70411661:G:T	8.44997e-08	-1.68788	-1.08358	3.0783e-05	-1.68908	-1.08771	3.08022e-05	-1.68908	-1.08761
70411750	chr13:70411750:T:C	4.08659e-07	-1.44051e-10	-1.19533	0.000147902	-1.44051e-10	-1.20721	0.000148004	-1.44051e-10	-1.20704
70411837	chr13:70411837:T:A	3.92574e-07	-1.44051e-10	-1.23549	0.000145705	-1.44051e-10	-1.22217	0.00014575	-1.44051e-10	-1.22238
70411859	chr13:70411859:T:G	4.10821e-07	-1.44051e-10	-1.19005	0.000148578	-1.44051e-10	-1.20265	0.000148682	-1.44051e-10	-1.20247
70411952	chr13:70411952:T:TA	4.10641e-07	-1.44051e-10	-1.19049	0.000148514	-1.44051e-10	-1.20308	0.000148619	-1.44051e-10	-1.20289
70411954	chr13:70411954:T:C	1.31792e-06	-0.0243978	-2.75265e-10	0.000307584	-0.475013	-2.75265e-10	0.000307727	-0.475068	-2.75265e-10
70412153	chr13:70412153:T:TCA	4.13805e-07	-1.44051e-10	-1.18281	0.000149526	-1.44051e-10	-1.19629	0.000149634	-1.44051e-10	-1.19609
70412246	chr13:70412246:A:T	4.14115e-07	-1.44051e-10	-1.18207	0.000149598	-1.44051e-10	-1.1958	0.000149706	-1.44051e-10	-1.1956
70412411	chr13:70412411:C:G	6.61348e-07	-1.44051e-10	-0.713929	0.000258755	-1.44051e-10	-0.647878	0.000258871	-1.44051e-10	-0.64795
70412658	chr13:70412658:AT:A	5.55645e-07	-1.44051e-10	-0.888081	0.000210096	-1.44051e-10	-0.856195	0.000210201	-1.44051e-10	-0.856217
70412710	chr13:70412710:T:C	5.43451e-07	-1.44051e-10	-0.91027	0.000203207	-1.44051e-10	-0.889534	0.000203313	-1.44051e-10	-0.889536
70412872	chr13:70412872:A:AT	6.17055e-07	-1.44051e-10	-0.783252	0.000227639	-1.44051e-10	-0.775999	0.000227763	-1.44051e-10	-0.775974
70412906	chr13:70412906:TG:T	1.13173e-07	-1.68977	-0.789525	4.51838e-05	-1.67042	-0.722602	4.52021e-05	-1.67045	-0.722688
70413098	chr13:70413098:A:T	4.14148e-07	-1.44051e-10	-1.18199	0.000149632	-1.44051e-10	-1.19558	0.00014974	-1.44051e-10	-1.19538
70413205	chr13:70413205:C:T	4.10167e-07	-1.44051e-10	-1.19165	0.000148377	-1.44051e-10	-1.204	0.000148482	-1.44051e-10	-1.20382
70413211	chr13:70413211:T:C	4.10145e-07	-1.44051e-10	-1.1917	0.000148374	-1.44051e-10	-1.20402	0.000148478	-1.44051e-10	-1.20384
70413289	chr13:70413289:G:A	2.51215e-07	-1.6819	-2.75265e-10	9.34708e-05	-1.66611	-2.75265e-10	9.35197e-05	-1.66611	-2.75265e-10
70413510	chr13:70413510:C:T	2.64061e-07	-1.63203	-2.75265e-10	9.7613e-05	-1.62275	-2.75265e-10	9.76673e-05	-1.62271	-2.75265e-10
70413724	chr13:70413724:C:G	7.73264e-08	-1.69032	-1.16985	2.86019e-05	-1.69081	-1.15947	2.86135e-05	-1.69081	-1.15959
70413726	chr13:70413726:G:A	4.47998e-07	-1.44051e-10	-1.10342	0.00016415	-1.44051e-10	-1.10298	0.000164237	-1.44051e-10	-1.10297
70413907	chr13:70413907:G:A	4.05043e-07	-1.44051e-10	-1.20422	0.000146786	-1.44051e-10	-1.21478	0.000146886	-1.44051e-10	-1.21463
70413951	chr13:70413951:C:CTTTA	4.07073e-07	-1.44051e-10	-1.19922	0.000147414	-1.44051e-10	-1.21051	0.000147515	-1.44051e-10	-1.21035
70414011	chr13:70414011:T:G	2.09081e-07	-1.53897	-0.326521	7.37612e-05	-1.64397	-0.258955	7.381e-05	-1.64384	-0.25895
70414032	chr13:70414032:G:A	4.05887e-07	-1.44051e-10	-1.20214	0.000147046	-1.44051e-10	-1.21301	0.000147146	-1.44051e-10	-1.21285
70414230	chr13:70414230:A:G	4.00801e-07	-1.44051e-10	-1.21474	0.000150214	-1.44051e-10	-1.1917	0.000150242	-1.44051e-10	-1.19204
70414269	chr13:70414269:C:T	7.36359e-08	-1.67063	-1.23845	2.79141e-05	-1.63298	-1.24165	2.79271e-05	-1.63304	-1.24164
70414529	chr13:70414529:T:C	8.89835e-08	-1.68333	-1.03643	3.2496e-05	-1.68547	-1.03717	3.25168e-05	-1.68547	-1.03705
70414752	chr13:70414752:A:G	3.93427e-07	-1.44051e-10	-1.23331	0.000146232	-1.44051e-10	-1.21857	0.000146275	-1.44051e-10	-1.21879
70414786	chr13:70414786:C:T	6.25374e-07	-1.44051e-10	-0.76986	0.000228523	-1.44051e-10	-0.772124	0.000228638	-1.44051e-10	-0.772141
70414823	chr13:70414823:T:C	6.25251e-07	-1.44051e-10	-0.770057	0.000230459	-1.44051e-10	-0.763688	0.000230592	-1.44051e-10	-0.76363
70415030	chr13:70415030:T:G	4.07504e-07	-1.44051e-10	-1.19816	0.000147557	-1.44051e-10	-1.20954	0.000147659	-1.44051e-10	-1.20938
70415343	chr13:70415343:T:TTC	4.18456e-07	-1.44051e-10	-1.17164	0.000151035	-1.44051e-10	-1.18625	0.000151147	-1.44051e-10	-1.18603
70415417	chr13:70415417:T:C	4.78601e-07	-1.44051e-10	-1.03734	0.00017548	-1.44051e-10	-1.03624	0.000175573	-1.44051e-10	-1.03623
70415458	chr13:70415458:C:T	1.55116e-07	-1.66183	-0.502207	6.50926e-05	-1.60709	-0.420854	6.51168e-05	-1.60716	-0.420939
70415775	chr13:70415775:A:G	7.79582e-08	-1.61501	-1.23703	3.09588e-05	-1.54213	-1.22897	3.09702e-05	-1.54224	-1.22901
70416513	chr13:70416513:G:A	4.62385e-07	-1.44051e-10	-1.07181	0.000171526	-1.44051e-10	-1.05902	0.000171607	-1.44051e-10	-1.05907
70416637	chr13:70416637:A:G	4.11736e-07	-1.44051e-10	-1.18783	0.000148877	-1.44051e-10	-1.20064	0.000148983	-1.44051e-10	-1.20045
70416661	chr13:70416661:A:C	7.90735e-08	-1.62244	-1.21539	2.74839e-05	-1.68414	-1.20602	2.75005e-05	-1.68409	-1.20599
70416742	chr13:70416742:T:C	1.40197e-07	-1.28146	-0.983705	4.95192e-05	-1.38375	-0.917647	4.95428e-05	-1.38392	-0.917527
70417059	chr13:70417059:A:G	1.72442e-07	-1.68148	-0.376668	6.74209e-05	-1.68422	-0.308588	6.74537e-05	-1.68426	-0.308575
70417633	chr13:70417633:C:A	3.93934e-07	-1.44051e-10	-1.23203	0.00014654	-1.44051e-10	-1.21646	0.000146582	-1.44051e-10	-1.2167
70418152	chr13:70418152:T:G	3.90013e-07	-1.44051e-10	-1.24203	0.000143295	-1.44051e-10	-1.23885	0.000143358	-1.44051e-10	-1.23894
70418775	chr13:70418775:G:A	4.07445e-07	-1.44051e-10	-1.1983	0.000153576	-1.44051e-10	-1.16956	0.000153594	-1.44051e-10	-1.16997
70418961	chr13:70418961:T:C	3.93015e-07	-1.44051e-10	-1.23436	0.00014578	-1.44051e-10	-1.22166	0.000145825	-1.44051e-10	-1.22187
70419168	chr13:70419168:G:A	5.60913e-07	-1.44051e-10	-0.878645	0.000198017	-1.44051e-10	-0.915407	0.000198133	-1.44051e-10	-0.915344
70419317	chr13:70419317:A:G	4.05135e-07	-1.44051e-10	-1.20399	0.000152445	-1.44051e-10	-1.17695	0.000152467	-1.44051e-10	-1.17733
70419637	chr13:70419637:G:A	2.29302e-07	-1.57305	-0.200123	8.10654e-05	-1.66199	-0.146508	8.11145e-05	-1.66189	-0.14653
70420404	chr13:70420404:A:T	1.50739e-07	-1.68956	-0.503101	5.90569e-05	-1.67056	-0.454698	5.90822e-05	-1.67064	-0.454706
70420662	chr13:70420662:ATAC:A	8.8842e-08	-1.48167	-1.23968	3.72992e-05	-1.34794	-1.23684	3.73328e-05	-1.34757	-1.23684
70420849	chr13:70420849:GA:G	8.93132e-07	-1.44051e-10	-0.413476	0.000330014	-1.44051e-10	-0.404624	0.000330212	-1.44051e-10	-0.404544
70420986	chr13:70420986:G:A	2.5091e-07	-1.68312	-2.75265e-10	9.91551e-05	-1.60707	-2.75265e-10	9.92052e-05	-1.60709	-2.75265e-10
70421603	chr13:70421603:T:C	3.90292e-07	-1.44051e-10	-1.24132	0.000142961	-1.44051e-10	-1.24119	0.00014303	-1.44051e-10	-1.24123
70421746	chr13:70421746:T:C	4.53536e-07	-1.44051e-10	-1.09113	0.000161866	-1.44051e-10	-1.11699	0.000161917	-1.44051e-10	-1.11719
70421841	chr13:70421841:ATAAT:A	3.90225e-07	-1.44051e-10	-1.24149	0.000143751	-1.44051e-10	-1.23567	0.000143809	-1.44051e-10	-1.23579
70421868	chr13:70421868:C:T	7.93693e-08	-1.69024	-1.14386	2.94505e-05	-1.68933	-1.13172	2.94618e-05	-1.68933	-1.13185
70422215	chr13:70422215:A:G	4.03525e-07	-1.44051e-10	-1.20797	0.00015171	-1.44051e-10	-1.18179	0.000151734	-1.44051e-10	-1.18215
70422313	chr13:70422313:G:C	4.91894e-07	-1.44051e-10	-1.00995	0.000174598	-1.44051e-10	-1.04128	0.000174644	-1.44051e-10	-1.04153
70422384	chr13:70422384:C:T	3.91736e-07	-1.44051e-10	-1.23762	0.000145131	-1.44051e-10	-1.22612	0.000145179	-1.44051e-10	-1.22631
70422467	chr13:70422467:T:C	7.45903e-07	-1.44051e-10	-0.593614	0.000272399	-1.44051e-10	-0.596493	0.000272535	-1.44051e-10	-0.596514
70422496	chr13:70422496:G:T	3.95168e-07	-1.44051e-10	-1.2289	0.000147312	-1.44051e-10	-1.2112	0.000147351	-1.44051e-10	-1.21147
70422568	chr13:70422568:C:T	4.03196e-07	-1.44051e-10	-1.20879	0.000151552	-1.44051e-10	-1.18283	0.000151576	-1.44051e-10	-1.18319
70422582	chr13:70422582:C:T	4.02956e-07	-1.44051e-10	-1.20938	0.000151433	-1.44051e-10	-1.18362	0.000151457	-1.44051e-10	-1.18398
70422627	chr13:70422627:G:C	5.41503e-07	-1.44051e-10	-0.913861	0.00020446	-1.44051e-10	-0.883388	0.000204563	-1.44051e-10	-0.883407
70422730	chr13:70422730:T:C	1.12101e-07	-1.59013	-0.898676	4.66911e-05	-1.4996	-0.860603	4.67104e-05	-1.4997	-0.860611
70422821	chr13:70422821:C:T	9.23442e-08	-1.66048	-1.02221	3.78124e-05	-1.61033	-0.960796	3.78147e-05	-1.61039	-0.961189
70423158	chr13:70423158:G:T	3.92253e-07	-1.44051e-10	-1.2363	0.000145526	-1.44051e-10	-1.2234	0.000145573	-1.44051e-10	-1.22361
70423308	chr13:70423308:G:T	3.93901e-07	-1.44051e-10	-1.23211	0.000144484	-1.44051e-10	-1.23059	0.000144556	-1.44051e-10	-1.23061
70423379	chr13:70423379:C:G	8.07602e-08	-1.57588	-1.24085	2.99087e-05	-1.5638	-1.24181	2.99256e-05	-1.56376	-1.24181
70423433	chr13:70423433:ATG:A	7.97766e-08	-1.68853	-1.14045	2.96109e-05	-1.68704	-1.12857	2.96224e-05	-1.68704	-1.12871
70423952	chr13:70423952:TTTTATTTTACTTTGTTGA:T	6.23108e-07	-1.44051e-10	-0.773491	0.000229303	-1.44051e-10	-0.768714	0.000229426	-1.44051e-10	-0.768701
70424168	chr13:70424168:A:C	2.67264e-07	-1.61997	-2.75265e-10	9.82775e-05	-1.61596	-2.75265e-10	9.83288e-05	-1.61596	-2.75265e-10
70424917	chr13:70424917:A:G	8.10915e-08	-1.64721	-1.16542	2.97781e-05	-1.64749	-1.1625	2.97903e-05	-1.64748	-1.16261
70424976	chr13:70424976:T:C	7.79511e-08	-1.68806	-1.16407	2.88748e-05	-1.68535	-1.15544	2.8886e-05	-1.68535	-1.15557
70424979	chr13:70424979:TGAAGTA:T	4.24953e-07	-1.44051e-10	-1.15623	0.000154768	-1.44051e-10	-1.16183	0.000154852	-1.44051e-10	-1.16181
70425121	chr13:70425121:TCTCA:T	8.45432e-07	-1.44051e-10	-0.468362	0.000294215	-1.44051e-10	-0.519447	0.000294394	-1.44051e-10	-0.519363
70425819	chr13:70425819:A:C	4.98289e-07	-1.44051e-10	-0.99703	0.000182063	-1.44051e-10	-0.999409	0.000182164	-1.44051e-10	-0.999376
70425856	chr13:70425856:C:A	1.92719e-07	-0.796125	-1.15085	8.03564e-05	-0.656147	-1.16114	8.0374e-05	-0.656403	-1.16119
70426036	chr13:70426036:C:T	7.35113e-07	-1.44051e-10	-0.608186	0.000279331	-1.44051e-10	-0.571362	0.000279485	-1.44051e-10	-0.571333
70426253	chr13:70426253:T:C	1.75974e-07	-0.803933	-1.23394	5.42441e-05	-0.987252	-1.22301	5.42583e-05	-0.987461	-1.22306
70426482	chr13:70426482:GAAGTCTAGTCAATTTTT:G	3.17821e-07	-1.28857	-0.158146	0.000106978	-1.46476	-0.0663815	0.000107081	-1.46447	-0.0662247
70426561	chr13:70426561:A:G	2.61733e-07	-1.01094	-0.629949	9.36859e-05	-1.10528	-0.558529	9.37157e-05	-1.10543	-0.558589
70426900	chr13:70426900:G:A	1.95372e-07	-1.0299	-0.903401	7.13304e-05	-1.1226	-0.813842	7.13194e-05	-1.12275	-0.814364
70427075	chr13:70427075:A:G	2.23217e-07	-0.932473	-0.867592	8.11001e-05	-1.03204	-0.776032	8.10843e-05	-1.03221	-0.776576
70427162	chr13:70427162:A:C	4.02595e-07	-1.44051e-10	-1.21028	0.000150106	-1.44051e-10	-1.19242	0.000150185	-1.44051e-10	-1.19242
70427175	chr13:70427175:A:G	1.09189e-07	-1.28953	-1.2256	3.77847e-05	-1.33996	-1.23189	3.78096e-05	-1.3398	-1.23192
70427213	chr13:70427213:A:C	3.94211e-07	-1.44051e-10	-1.23132	0.000143669	-1.44051e-10	-1.23625	0.000143745	-1.44051e-10	-1.23624
70427326	chr13:70427326:C:A	3.98739e-07	-1.44051e-10	-1.2199	0.00014398	-1.44051e-10	-1.23408	0.000144074	-1.44051e-10	-1.23396
70427533	chr13:70427533:C:G	4.97735e-07	-1.44051e-10	-0.998143	0.000185727	-1.44051e-10	-0.97948	0.000185828	-1.44051e-10	-0.97946
70427811	chr13:70427811:C:CT	2.47858e-06	-1.44051e-10	0.607231	0.00105784	-1.44051e-10	0.760229	0.00105826	-1.44051e-10	0.760099
70427913	chr13:70427913:T:C	8.61513e-08	-1.65136	-1.10074	3.18081e-05	-1.65047	-1.09357	3.18197e-05	-1.65047	-1.09373
70428447	chr13:70428447:G:A	2.42525e-07	-1.64912	-0.0679854	0.00010741	-1.62186	0.0947511	0.000107361	-1.62191	0.0938269
70428458	chr13:70428458:T:C	2.39889e-07	-1.65074	-0.077296	0.000106033	-1.62396	0.0839455	0.000105985	-1.62401	0.0830252
70428560	chr13:70428560:C:T	4.02414e-07	-1.21073	-2.75265e-10	0.000166154	-1.09084	-2.75265e-10	0.000166246	-1.09081	-2.75265e-10
70429198	chr13:70429198:C:T	8.18246e-07	-1.44051e-10	-0.501047	0.000290874	-1.44051e-10	-0.530869	0.000291036	-1.44051e-10	-0.530832
70429213	chr13:70429213:T:C	3.9008e-07	-1.44051e-10	-1.24186	0.000142842	-1.44051e-10	-1.24202	0.000142916	-1.44051e-10	-1.24202
70429265	chr13:70429265:T:G	8.60404e-08	-1.51867	-1.23472	2.88392e-05	-1.60634	-1.23568	2.88533e-05	-1.60634	-1.23572
70429636	chr13:70429636:C:G	6.53856e-07	-1.44051e-10	-0.725323	0.00024986	-1.44051e-10	-0.682857	0.000249959	-1.44051e-10	-0.682985
70429645	chr13:70429645:G:T	4.29103e-07	-1.44051e-10	-1.14651	0.00015672	-1.44051e-10	-1.1493	0.000156835	-1.44051e-10	-1.14909
70430483	chr13:70430483:A:G	1.55259e-07	-1.02215	-1.14097	5.45647e-05	-1.10508	-1.09929	5.45863e-05	-1.10528	-1.09922
70430560	chr13:70430560:A:T	1.41857e-07	-1.2201	-1.03329	4.63337e-05	-1.35763	-1.01026	4.63666e-05	-1.35756	-1.01014
70430567	chr13:70430567:C:T	1.70757e-07	-0.837994	-1.22997	4.95057e-05	-1.07712	-1.22455	4.95388e-05	-1.07702	-1.2245
70430574	chr13:70430574:A:C	4.53687e-07	-1.44051e-10	-1.0908	0.000163864	-1.44051e-10	-1.10472	0.000163936	-1.44051e-10	-1.1048
70430683	chr13:70430683:A:G	3.95223e-07	-1.44051e-10	-1.22876	0.000145178	-1.44051e-10	-1.2258	0.000145256	-1.44051e-10	-1.22579
70430821	chr13:70430821:T:C	1.32801e-07	-1.28444	-1.03493	4.38202e-05	-1.41148	-1.01218	4.38511e-05	-1.41142	-1.01206
70430841	chr13:70430841:T:C	1.37548e-07	-1.24268	-1.04156	4.50875e-05	-1.376	-1.01915	4.51193e-05	-1.37594	-1.01903
70431144	chr13:70431144:C:T	4.42963e-07	-1.44051e-10	-1.11472	0.000161892	-1.44051e-10	-1.11683	0.000161955	-1.44051e-10	-1.11696
70431208	chr13:70431208:C:T	1.729e-07	-1.09444	-0.961062	5.54692e-05	-1.25347	-0.934464	5.55042e-05	-1.25339	-0.934436
70431210	chr13:70431210:CAT:C	4.13427e-07	-1.44051e-10	-1.18373	0.000153945	-1.44051e-10	-1.16716	0.000153999	-1.44051e-10	-1.16733
70431298	chr13:70431298:C:T	6.02947e-07	-1.44051e-10	-0.80638	0.000219265	-1.44051e-10	-0.813478	0.000219465	-1.44051e-10	-0.813088
70431323	chr13:70431323:A:C	2.15293e-07	-1.0654	-0.770806	6.92617e-05	-1.22876	-0.737111	6.93066e-05	-1.22867	-0.737068
70431966	chr13:70431966:C:A	7.24244e-08	-1.68872	-1.23694	2.65102e-05	-1.68804	-1.23819	2.65237e-05	-1.68807	-1.23817
70432239	chr13:70432239:G:GA	1.59888e-07	-1.19254	-0.941198	5.20849e-05	-1.33832	-0.912568	5.21228e-05	-1.33825	-0.912432
70432463	chr13:70432463:G:A	5.42451e-07	-0.586503	-0.32561	0.000160553	-0.836322	-0.288813	0.000160618	-0.836272	-0.288981
70432465	chr13:70432465:G:A	1.35251e-07	-1.3463	-0.954772	4.6526e-05	-1.47102	-0.892731	4.65461e-05	-1.47095	-0.892885
70432522	chr13:70432522:T:A	3.26139e-06	-1.44051e-10	0.881698	0.00115376	-1.44051e-10	0.847025	0.00115464	-1.44051e-10	0.847264
70433048	chr13:70433048:C:T	6.17823e-07	-1.44051e-10	-0.782008	0.000232965	-1.44051e-10	-0.752869	0.000233067	-1.44051e-10	-0.752954
70433129	chr13:70433129:C:T	2.90869e-07	-0.420199	-1.11514	0.000123526	-0.291313	-1.09599	0.000123603	-0.291179	-1.09603
70433514	chr13:70433514:T:C	3.30619e-07	-1.22186	-0.185381	0.000110283	-1.36562	-0.135089	0.000110381	-1.36555	-0.134792
70433616	chr13:70433616:G:A	3.90087e-07	-1.44051e-10	-1.24184	0.000143031	-1.44051e-10	-1.2407	0.000143105	-1.44051e-10	-1.2407
70433818	chr13:70433818:A:T	2.45327e-07	-1.40815	-0.297471	0.000112595	-1.26914	-0.210824	0.000112564	-1.26949	-0.211271
70433992	chr13:70433992:A:G	1.29217e-07	-1.10851	-1.23821	4.85616e-05	-1.08135	-1.23958	4.85952e-05	-1.08118	-1.23958
70434007	chr13:70434007:C:T	3.95618e-07	-1.44051e-10	-1.22776	0.000144836	-1.44051e-10	-1.22816	0.000144914	-1.44051e-10	-1.22814
70434061	chr13:70434061:G:A	3.73116e-07	-1.28632	-2.75265e-10	0.000146337	-1.21785	-2.75265e-10	0.000146402	-1.21792	-2.75265e-10
70434173	chr13:70434173:G:A	1.64341e-07	-1.68506	-0.421203	6.83371e-05	-1.66897	-0.310338	6.83448e-05	-1.669	-0.310714
70434185	chr13:70434185:C:T	7.11407e-07	-0.640965	-2.75265e-10	0.000283522	-0.55647	-2.75265e-10	0.000283658	-0.556512	-2.75265e-10
70434228	chr13:70434228:A:G	1.30236e-07	-1.20704	-1.13182	4.95434e-05	-1.14493	-1.15598	4.95638e-05	-1.14511	-1.15591
70434492	chr13:70434492:G:A	4.18477e-07	-1.44051e-10	-1.17159	0.000152467	-1.44051e-10	-1.17681	0.000152563	-1.44051e-10	-1.1767
70434618	chr13:70434618:G:A	7.59571e-07	-1.44051e-10	-0.575456	0.000323418	-1.44051e-10	-0.424815	0.000323175	-1.44051e-10	-0.426087
70434891	chr13:70434891:A:T	1.02444e-07	-1.46792	-1.11097	3.61595e-05	-1.55384	-1.06198	3.61729e-05	-1.55379	-1.06218
70434942	chr13:70434942:G:A	3.32208e-07	-1.40245	-2.75265e-10	0.000157899	-1.1418	-2.75265e-10	0.000157996	-1.14171	-2.75265e-10
70435023	chr13:70435023:T:C	6.02941e-07	-1.44051e-10	-0.80639	0.000210185	-1.44051e-10	-0.855772	0.000210227	-1.44051e-10	-0.856094
70435185	chr13:70435185:A:G	1.27932e-07	-1.50868	-0.848032	5.64629e-05	-1.3685	-0.801676	5.6473e-05	-1.36868	-0.801837
70435291	chr13:70435291:G:A	8.4229e-08	-1.56716	-1.20751	3.2029e-05	-1.51741	-1.21971	3.20463e-05	-1.51743	-1.21967
70435421	chr13:70435421:A:G	7.31017e-08	-1.67626	-1.2401	2.75692e-05	-1.64594	-1.24112	2.75831e-05	-1.64595	-1.24113
70435556	chr13:70435556:T:C	3.99318e-07	-1.44051e-10	-1.21845	0.000144279	-1.44051e-10	-1.23201	0.000144354	-1.44051e-10	-1.23201
70435601	chr13:70435601:A:G	1.63659e-07	-0.871813	-1.23861	5.47289e-05	-0.959343	-1.24202	5.47472e-05	-0.95953	-1.24202
70435795	chr13:70435795:T:C	2.42871e-07	-0.477763	-1.23792	0.000102334	-0.341561	-1.23396	0.000102358	-0.341826	-1.23398
70435855	chr13:70435855:C:T	1.06194e-07	-1.39221	-1.15073	4.515e-05	-1.24698	-1.14679	4.51719e-05	-1.24712	-1.14669
70436019	chr13:70436019:C:T	4.23812e-05	-1.44051e-10	3.44625	0.0176976	-1.44051e-10	3.57743	0.0177146	-1.44051e-10	3.57787
70436035	chr13:70436035:A:T	1.85223e-07	-0.787514	-1.19914	7.39258e-05	-0.691702	-1.209	7.3951e-05	-0.691918	-1.20896
70436070	chr13:70436070:T:C	1.40703e-07	-1.26702	-0.994543	4.85651e-05	-1.38521	-0.935643	4.85997e-05	-1.38516	-0.935509
70436084	chr13:70436084:A:G	1.75848e-07	-1.69089	-0.347695	7.18065e-05	-1.66501	-0.264779	7.18486e-05	-1.6651	-0.264623
70436288	chr13:70436288:T:C	5.71654e-07	-1.44051e-10	-0.859677	0.000204454	-1.44051e-10	-0.883418	0.000204538	-1.44051e-10	-0.883529
70436540	chr13:70436540:A:G	4.09911e-07	-1.44051e-10	-1.19227	0.000148023	-1.44051e-10	-1.20639	0.000148117	-1.44051e-10	-1.20628
70436824	chr13:70436824:A:G	4.01252e-07	-1.44051e-10	-1.21362	0.000146541	-1.44051e-10	-1.21645	0.000146619	-1.44051e-10	-1.21644
70436860	chr13:70436860:T:C	3.96904e-07	-1.44051e-10	-1.22452	0.000145509	-1.44051e-10	-1.22352	0.000145591	-1.44051e-10	-1.22348
70436864	chr13:70436864:A:G	3.90021e-07	-1.44051e-10	-1.24201	0.000142875	-1.44051e-10	-1.24179	0.000142947	-1.44051e-10	-1.2418
70437024	chr13:70437024:A:T	1.26115e-07	-1.36392	-1.00709	4.46811e-05	-1.47336	-0.930848	4.47126e-05	-1.47332	-0.930708
70437051	chr13:70437051:G:A	1.65688e-07	-1.68429	-0.413816	6.56366e-05	-1.68456	-0.335062	6.56778e-05	-1.68461	-0.334911
70437815	chr13:70437815:A:G	8.44682e-08	-1.52981	-1.24202	2.85953e-05	-1.60849	-1.24203	2.86102e-05	-1.60849	-1.24203
70437825	chr13:70437825:G:A	8.74971e-07	-1.44051e-10	-0.434019	0.000329369	-1.44051e-10	-0.406582	0.000329505	-1.44051e-10	-0.406689
70438188	chr13:70438188:AAG:A	1.09766e-06	1.03431	-1.24158	0.000441921	1.12072	-1.23335	0.000442045	1.12047	-1.23334
70438263	chr13:70438263:C:T	1.04902e-07	-1.62326	-0.931926	3.40773e-05	-1.65742	-1.01771	3.40924e-05	-1.65744	-1.01777
70438268	chr13:70438268:T:C	1.48917e-07	-1.48279	-0.722029	4.57479e-05	-1.54444	-0.83617	4.57659e-05	-1.5445	-0.836245
70438333	chr13:70438333:C:T	1.11857e-07	-1.30436	-1.18663	3.34494e-05	-1.51541	-1.17832	3.34702e-05	-1.51534	-1.17829
70438496	chr13:70438496:A:G	8.60705e-06	2.75201	-0.899884	0.00140384	2.03539	-0.992182	0.00140501	2.03577	-0.992251
70438615	chr13:70438615:T:C	3.91898e-07	-1.44051e-10	-1.23721	0.000144493	-1.44051e-10	-1.23053	0.00014457	-1.44051e-10	-1.23052
70438984	chr13:70438984:A:G	4.0026e-07	-1.44051e-10	-1.21609	0.000145259	-1.44051e-10	-1.22524	0.000145333	-1.44051e-10	-1.22525
70439073	chr13:70439073:A:T	8.89981e-07	-1.44051e-10	-0.41701	0.000351295	-1.44051e-10	-0.342132	0.000351484	-1.44051e-10	-0.342116
70439184	chr13:70439184:C:A	4.66403e-07	-1.44051e-10	-1.06316	0.000181149	-1.44051e-10	-1.00444	0.00018123	-1.44051e-10	-1.00451
70439243	chr13:70439243:T:C	1.57217e-07	-1.65276	-0.497826	8.08261e-05	-1.34507	-0.466386	8.08615e-05	-1.34516	-0.466381
70439245	chr13:70439245:T:C	1.58489e-07	-1.65249	-0.490036	8.15391e-05	-1.34424	-0.458433	8.15749e-05	-1.34433	-0.458428
70439298	chr13:70439298:C:T	1.73966e-07	-1.66192	-0.38743	8.80628e-05	-1.37321	-0.352504	8.81018e-05	-1.37329	-0.352497
70439431	chr13:70439431:G:T	1.5007e-07	-1.67772	-0.519386	7.23904e-05	-1.43339	-0.488294	7.2423e-05	-1.43347	-0.48829
70439517	chr13:70439517:T:G	2.67523e-07	-1.619	-2.75265e-10	0.000147931	-1.20702	-2.75265e-10	0.000147994	-1.20711	-2.75265e-10
70439544	chr13:70439544:A:C	1.03209e-07	-1.57126	-1.00019	6.30861e-05	-1.11693	-0.94233	6.31093e-05	-1.11703	-0.942379
70439992	chr13:70439992:C:T	9.34232e-08	-1.63003	-1.04104	5.24293e-05	-1.25733	-0.986966	5.24494e-05	-1.25742	-0.987013
70440121	chr13:70440121:C:T	1.77812e-07	-1.68575	-0.341735	8.29328e-05	-1.47392	-0.311806	8.29711e-05	-1.47399	-0.311796
70440196	chr13:70440196:A:G	2.66817e-07	-1.62165	-2.75265e-10	0.000146874	-1.21418	-2.75265e-10	0.000146937	-1.21427	-2.75265e-10
70440484	chr13:70440484:T:A	1.93181e-07	-1.66245	-0.282131	9.68518e-05	-1.37484	-0.255737	9.6895e-05	-1.37493	-0.255727
70440492	chr13:70440492:A:G	1.49693e-07	-1.66448	-0.535136	7.49658e-05	-1.38211	-0.504616	7.4999e-05	-1.38219	-0.504612
70440524	chr13:70440524:G:T	4.53519e-07	-1.44051e-10	-1.09117	0.000170881	-1.44051e-10	-1.06279	0.000170976	-1.44051e-10	-1.06276
70440665	chr13:70440665:G:A	4.00266e-07	-1.44051e-10	-1.21608	0.000145261	-1.44051e-10	-1.22523	0.000145335	-1.44051e-10	-1.22524
70440926	chr13:70440926:T:C	4.4712e-07	-1.44051e-10	-1.10538	0.00015939	-1.44051e-10	-1.1324	0.000159471	-1.44051e-10	-1.13242
70440977	chr13:70440977:A:G	1.45033e-07	-1.16519	-1.06605	0.000151954	-0.0962158	-1.08397	0.000151981	-0.0965536	-1.08397
70441178	chr13:70441178:C:T	9.57255e-08	-1.59938	-1.04734	5.66126e-05	-1.17658	-0.99095	5.66341e-05	-1.17667	-0.990996
70441251	chr13:70441251:A:C	1.87641e-07	-1.28187	-0.691809	0.000185824	-0.296119	-0.682842	0.000185866	-0.296409	-0.682849
70441641	chr13:70441641:C:T	2.73266e-07	-0.548376	-1.04939	0.000347649	0.66602	-1.01859	0.000347725	0.665581	-1.01845
70441765	chr13:70441765:C:T	6.15342e-07	0.45098	-1.23701	0.000130028	-0.123209	-1.2128	0.000130048	-0.123598	-1.21278
70441846	chr13:70441846:T:C	2.11442e-07	-1.05762	-0.796643	0.000212975	-0.0486299	-0.793955	0.000212995	-0.0489673	-0.794046
70442142	chr13:70442142:A:G	4.46089e-07	-1.44051e-10	-1.10769	0.000167657	-1.44051e-10	-1.08184	0.000167746	-1.44051e-10	-1.08183
70442173	chr13:70442173:C:T	4.25112e-07	-1.44051e-10	-1.15586	0.0001595	-1.44051e-10	-1.13172	0.000159585	-1.44051e-10	-1.13171
70442333	chr13:70442333:T:C	7.83561e-08	-1.6865	-1.16045	4.19657e-05	-1.3629	-1.104	4.19835e-05	-1.36317	-1.10383
70442334	chr13:70442334:G:A	5.74172e-07	-1.44051e-10	-0.855282	0.00024887	-1.44051e-10	-0.68683	0.000248973	-1.44051e-10	-0.686935
70442410	chr13:70442410:T:C	3.92057e-07	-1.44051e-10	-1.2368	0.000144693	-1.44051e-10	-1.22914	0.000144769	-1.44051e-10	-1.22914
70442476	chr13:70442476:A:G	4.15219e-07	-1.44051e-10	-1.1794	0.000161398	-1.44051e-10	-1.11989	0.000161477	-1.44051e-10	-1.11992
70442723	chr13:70442723:T:C	4.73803e-07	-1.44051e-10	-1.04742	0.000188299	-1.44051e-10	-0.965729	0.000188393	-1.44051e-10	-0.965749
70442958	chr13:70442958:G:A	3.90018e-07	-1.44051e-10	-1.24202	0.00014302	-1.44051e-10	-1.24078	0.000143094	-1.44051e-10	-1.24078
70442977	chr13:70442977:A:C	9.86334e-08	-1.69074	-0.926064	5.23202e-05	-1.40989	-0.83649	5.23474e-05	-1.41013	-0.836243
70443329	chr13:70443329:AC:A	5.65162e-07	-0.871097	-2.75265e-10	0.000132136	-1.31993	-2.75265e-10	0.00013222	-1.31981	-2.75265e-10
70443331	chr13:70443331:G:A	1.7488e-07	-0.891031	-1.15308	0.000133181	-0.137105	-1.17494	0.000133207	-0.137401	-1.17497
70443665	chr13:70443665:C:G	9.42483e-08	-1.69088	-0.971395	4.87931e-05	-1.42133	-0.894838	4.88168e-05	-1.42157	-0.894632
70443900	chr13:70443900:G:A	2.52431e-07	-1.67707	-2.75265e-10	9.11874e-05	-1.69084	-2.75265e-10	9.12349e-05	-1.69084	-2.75265e-10
70444148	chr13:70444148:C:G	5.95658e-07	-1.44051e-10	-0.818544	0.000222571	-1.44051e-10	-0.798515	0.000222678	-1.44051e-10	-0.798554
70444217	chr13:70444217:G:A	7.40652e-07	-0.600679	-2.75265e-10	0.000119723	-1.41858	-2.75265e-10	0.000119824	-1.41826	-2.75265e-10
70444259	chr13:70444259:C:A	1.30268e-07	-1.14292	-1.19569	9.39001e-05	-0.449055	-1.21247	9.39206e-05	-0.449338	-1.21249
70444277	chr13:70444277:T:A	3.93729e-07	-1.44051e-10	-1.23255	0.000143574	-1.44051e-10	-1.23691	0.00014365	-1.44051e-10	-1.2369
70444291	chr13:70444291:G:A	9.38695e-08	-1.69061	-0.975694	4.92019e-05	-1.40743	-0.900393	4.92253e-05	-1.40768	-0.90019
70444307	chr13:70444307:G:A	1.39222e-07	-1.68441	-0.587728	5.70224e-05	-1.47176	-0.688558	5.70452e-05	-1.47183	-0.688607
70444326	chr13:70444326:C:T	1.39239e-07	-1.09673	-1.17529	0.000101828	-0.381024	-1.19945	0.000101849	-0.381319	-1.19947
70444339	chr13:70444339:T:C	7.22713e-08	-1.68925	-1.23854	2.99255e-05	-1.58151	-1.22353	2.99374e-05	-1.5817	-1.22347
70444373	chr13:70444373:G:T	4.13392e-07	-1.44051e-10	-1.18381	0.000148603	-1.44051e-10	-1.20248	0.000148676	-1.44051e-10	-1.20251
70444586	chr13:70444586:T:C	1.47452e-07	-1.20077	-1.01394	0.000203101	0.0867279	-0.976783	0.000203107	0.0860464	-0.976593
70444670	chr13:70444670:G:T	1.34347e-07	-1.14676	-1.16103	9.60096e-05	-0.456575	-1.18274	9.60299e-05	-0.456856	-1.18276
70444899	chr13:70444899:C:A	3.98211e-07	-1.44051e-10	-1.22123	0.000145968	-1.44051e-10	-1.22037	0.000146046	-1.44051e-10	-1.22036
70445077	chr13:70445077:C:T	9.51994e-08	-1.6862	-0.966039	4.56389e-05	-1.4903	-0.892701	4.56627e-05	-1.49051	-0.892492
70445122	chr13:70445122:T:C	7.78847e-08	-1.68839	-1.16459	3.66681e-05	-1.4746	-1.12725	3.66839e-05	-1.47481	-1.12713
70445156	chr13:70445156:T:C	1.3948e-07	-1.10402	-1.16627	0.000102172	-0.39032	-1.18679	0.000102192	-0.39061	-1.18681
70445184	chr13:70445184:T:A	5.93787e-07	-1.44051e-10	-0.821689	0.000221858	-1.44051e-10	-0.801722	0.000221965	-1.44051e-10	-0.801761
70445424	chr13:70445424:T:C	4.04752e-07	-1.44051e-10	-1.20494	0.000148353	-1.44051e-10	-1.20417	0.00014843	-1.44051e-10	-1.20417
70445538	chr13:70445538:A:G	1.43061e-07	-1.09025	-1.15469	0.000105332	-0.369797	-1.17685	0.000105353	-0.370089	-1.17688
70446164	chr13:70446164:C:T	5.14877e-07	-0.964282	-2.75265e-10	0.000116867	-1.44272	-2.75265e-10	0.000116934	-1.44267	-2.75265e-10
70446484	chr13:70446484:G:A	1.27668e-07	-1.18253	-1.17625	8.99133e-05	-0.508282	-1.19663	8.99332e-05	-0.508558	-1.19666
70446970	chr13:70446970:G:A	1.36151e-07	-1.11026	-1.18418	9.97156e-05	-0.400681	-1.20076	9.97367e-05	-0.40097	-1.20078
70447105	chr13:70447105:C:T	4.77306e-07	-1.44051e-10	-1.04005	0.00018984	-1.44051e-10	-0.957576	0.000189935	-1.44051e-10	-0.957597
70447179	chr13:70447179:G:A	3.90056e-07	-1.44051e-10	-1.24192	0.000143027	-1.44051e-10	-1.24072	0.000143101	-1.44051e-10	-1.24073
70447479	chr13:70447479:G:A	1.39998e-07	-1.12908	-1.13749	0.000100226	-0.42806	-1.16827	0.000100247	-0.42835	-1.16829
70447682	chr13:70447682:G:A	1.32476e-07	-1.14437	-1.17744	9.52659e-05	-0.452087	-1.195	9.52864e-05	-0.45237	-1.19502
70448207	chr13:70448207:A:G	1.07042e-07	-1.67873	-0.85626	4.88214e-05	-1.46797	-0.847624	4.88425e-05	-1.46804	-0.847636
70448409	chr13:70448409:A:G	3.96073e-07	-1.44051e-10	-1.22661	0.000146009	-1.44051e-10	-1.22009	0.000146086	-1.44051e-10	-1.22008
70448419	chr13:70448419:A:T	1.3274e-07	-1.07936	-1.24045	0.000134148	-0.0691161	-1.2357	0.000134142	-0.0697139	-1.23567
70448461	chr13:70448461:G:A	1.32751e-07	-1.09351	-1.22623	9.82573e-05	-0.387133	-1.22904	9.82794e-05	-0.387428	-1.22904
70448769	chr13:70448769:C:T	1.32129e-07	-1.08242	-1.24201	0.00013288	-0.0741743	-1.24014	0.000132873	-0.074771	-1.24012
70448854	chr13:70448854:T:A	1.37144e-07	-1.04612	-1.24106	0.000141121	-0.0171699	-1.23697	0.000141113	-0.0177778	-1.23694
70449250	chr13:70449250:T:C	5.6884e-07	-1.44051e-10	-0.864611	0.000212401	-1.44051e-10	-0.845282	0.000212503	-1.44051e-10	-0.845324
70449329	chr13:70449329:G:A	1.4813e-07	-0.991041	-1.21908	8.0491e-05	-0.590579	-1.22504	8.05224e-05	-0.590692	-1.22505
70449348	chr13:70449348:T:G	7.53933e-08	-1.67813	-1.20736	3.28177e-05	-1.48345	-1.22934	3.28248e-05	-1.4837	-1.2294
70449379	chr13:70449379:C:T	1.51185e-07	-1.15456	-1.03515	0.000216676	0.17343	-0.998787	0.000216677	0.172734	-0.998605
70449391	chr13:70449391:G:C	4.09428e-07	-1.44051e-10	-1.19345	0.000147441	-1.44051e-10	-1.21033	0.000147513	-1.44051e-10	-1.21036
70449446	chr13:70449446:C:T	7.89461e-08	-1.68859	-1.15085	2.84453e-05	-1.67402	-1.18175	2.84606e-05	-1.67402	-1.18174
70449448	chr13:70449448:G:A	3.96849e-07	-1.44051e-10	-1.22465	0.000145171	-1.44051e-10	-1.22584	0.000145247	-1.44051e-10	-1.22585
70449620	chr13:70449620:G:A	7.19596e-08	-1.69017	-1.24193	2.97286e-05	-1.57385	-1.2378	2.97394e-05	-1.57404	-1.23777
70449724	chr13:70449724:G:A	1.20576e-07	-1.68364	-0.732291	5.02223e-05	-1.46501	-0.822293	5.02427e-05	-1.46508	-0.822333
70449863	chr13:70449863:G:C	7.66794e-08	-1.69071	-1.17787	3.08242e-05	-1.56589	-1.20957	3.08317e-05	-1.56608	-1.20966
70450262	chr13:70450262:T:C	4.54871e-07	-1.44051e-10	-1.0882	0.000160993	-1.44051e-10	-1.1224	0.000161072	-1.44051e-10	-1.12243
70450279	chr13:70450279:T:C	1.4767e-07	-1.18542	-1.02781	0.000205947	0.114685	-0.990826	0.000205951	0.113998	-0.990641
70450312	chr13:70450312:T:C	7.35388e-08	-1.68153	-1.22887	3.21701e-05	-1.49123	-1.24149	3.21786e-05	-1.49147	-1.24151
70450554	chr13:70450554:A:T	1.34966e-07	-1.10899	-1.1942	9.90898e-05	-0.401126	-1.20661	9.91106e-05	-0.401415	-1.20663
70450742	chr13:70450742:A:G	1.88997e-07	-0.878785	-1.08769	0.000143854	-0.155805	-1.07916	0.000143938	-0.155872	-1.07902
70450781	chr13:70450781:A:AT	4.1694e-07	-1.44051e-10	-1.17527	0.000152314	-1.44051e-10	-1.17782	0.00015239	-1.44051e-10	-1.17783
70450864	chr13:70450864:C:T	1.22174e-07	-1.67567	-0.727091	5.25396e-05	-1.42459	-0.817606	5.25611e-05	-1.42466	-0.817646
70451051	chr13:70451051:A:G	1.21788e-07	-1.67789	-0.728038	5.20535e-05	-1.43303	-0.818454	5.20748e-05	-1.4331	-0.818494
70451061	chr13:70451061:C:T	1.23189e-07	-1.66645	-0.728038	5.44291e-05	-1.38841	-0.818454	5.44511e-05	-1.38848	-0.818494
70451155	chr13:70451155:G:A	6.11234e-07	-1.44051e-10	-0.79273	0.000208692	-1.44051e-10	-0.862898	0.000208819	-1.44051e-10	-0.862811
70451352	chr13:70451352:C:T	1.02845e-07	-1.36106	-1.21393	6.47798e-05	-0.808713	-1.22405	6.47966e-05	-0.808961	-1.22407
70451934	chr13:70451934:T:C	4.69437e-07	-1.44051e-10	-1.05668	0.00016566	-1.44051e-10	-1.09382	0.000165741	-1.44051e-10	-1.09385
70451960	chr13:70451960:A:G	3.96328e-07	-1.44051e-10	-1.22597	0.0001443	-1.44051e-10	-1.23187	0.000144377	-1.44051e-10	-1.23186
70451974	chr13:70451974:A:G	4.80379e-07	-1.44051e-10	-1.03363	0.000180627	-1.44051e-10	-1.00732	0.000180711	-1.44051e-10	-1.00738
70452042	chr13:70452042:G:A	4.63402e-07	-1.44051e-10	-1.06962	0.000181467	-1.44051e-10	-1.00268	0.000181597	-1.44051e-10	-1.00249
70452051	chr13:70452051:A:C	1.14661e-07	-1.22465	-1.24158	0.000103571	-0.325139	-1.23836	0.00010357	-0.325694	-1.23834
70452187	chr13:70452187:A:G	7.53219e-08	-1.68331	-1.20313	2.75914e-05	-1.66859	-1.21766	2.76059e-05	-1.6686	-1.21766
70452261	chr13:70452261:T:G	1.14062e-07	-1.29733	-1.17414	7.43638e-05	-0.70399	-1.1908	7.43812e-05	-0.70425	-1.19083
70452278	chr13:70452278:T:C	4.10549e-07	-1.44051e-10	-1.19071	0.000149666	-1.44051e-10	-1.19535	0.000149743	-1.44051e-10	-1.19536
70452556	chr13:70452556:T:C	1.07013e-07	-1.29449	-1.24077	9.12724e-05	-0.4479	-1.24201	9.12716e-05	-0.448431	-1.24201
70452725	chr13:70452725:A:T	1.08248e-07	-1.34172	-1.18206	6.87271e-05	-0.776566	-1.19705	6.8744e-05	-0.776818	-1.19707
70453022	chr13:70453022:C:T	1.11299e-07	-1.31714	-1.17886	7.16953e-05	-0.73713	-1.1942	7.17125e-05	-0.737387	-1.19423
70453193	chr13:70453193:C:T	4.16104e-07	-1.44051e-10	-1.17727	0.000152584	-1.44051e-10	-1.17604	0.000152664	-1.44051e-10	-1.17604
70453358	chr13:70453358:G:A	1.10564e-07	-1.28354	-1.21908	0.000134548	-0.0902179	-1.21162	0.000134539	-0.0908614	-1.21156
70454570	chr13:70454570:T:C	7.71376e-07	-1.44051e-10	-0.560035	0.000296618	-1.44051e-10	-0.511313	0.000296737	-1.44051e-10	-0.511434
70454659	chr13:70454659:G:A	8.26206e-08	-1.6852	-1.10875	3.40539e-05	-1.51731	-1.15851	3.40592e-05	-1.51753	-1.15865
70454712	chr13:70454712:G:A	1.09735e-07	-1.34013	-1.17	6.95946e-05	-0.77365	-1.18742	6.96115e-05	-0.773902	-1.18745
70454727	chr13:70454727:C:T	3.98116e-07	-1.44051e-10	-1.22147	0.000145932	-1.44051e-10	-1.22062	0.000146009	-1.44051e-10	-1.22061
70454756	chr13:70454756:A:G	1.05937e-07	-1.66832	-0.87704	4.9681e-05	-1.42851	-0.869627	4.97026e-05	-1.42858	-0.869639
70454832	chr13:70454832:G:A	3.9813e-07	-1.44051e-10	-1.22143	0.000145846	-1.44051e-10	-1.22121	0.000145922	-1.44051e-10	-1.22121
70454955	chr13:70454955:C:A	1.21888e-07	-1.32761	-1.0775	0.000145627	-0.177413	-1.0453	0.000145635	-0.178039	-1.04513
70455045	chr13:70455045:C:T	8.28882e-08	-1.68959	-1.10113	2.9188e-05	-1.68996	-1.14005	2.92037e-05	-1.68996	-1.14003
70455394	chr13:70455394:A:G	2.54292e-07	-1.66973	-2.75265e-10	9.13808e-05	-1.68872	-2.75265e-10	9.14289e-05	-1.68872	-2.75265e-10
70455412	chr13:70455412:G:A	7.34519e-07	-1.44051e-10	-0.608993	0.000260673	-1.44051e-10	-0.640493	0.000260789	-1.44051e-10	-0.640567
70455579	chr13:70455579:T:G	3.96277e-07	-1.44051e-10	-1.2261	0.000144265	-1.44051e-10	-1.23211	0.00014434	-1.44051e-10	-1.23211
70455784	chr13:70455784:G:A	1.32583e-07	-1.3625	-0.9585	0.000153743	-0.246091	-0.922387	0.000153762	-0.246702	-0.922175
70455848	chr13:70455848:A:G	1.09478e-07	-1.3267	-1.18579	7.02338e-05	-0.751699	-1.20023	7.02508e-05	-0.751954	-1.20025
70455858	chr13:70455858:A:G	1.33736e-07	-1.38667	-0.925676	0.000151195	-0.297479	-0.887708	0.000151217	-0.298079	-0.887485
70456321	chr13:70456321:A:G	4.09949e-07	-1.44051e-10	-1.19218	0.000147591	-1.44051e-10	-1.20932	0.000147663	-1.44051e-10	-1.20935
70456797	chr13:70456797:C:T	7.54364e-08	-1.68968	-1.19524	3.80631e-05	-1.3987	-1.16581	3.80783e-05	-1.39895	-1.16569
70456973	chr13:70456973:C:T	5.6884e-07	-1.44051e-10	-0.864611	0.000212401	-1.44051e-10	-0.845282	0.000212503	-1.44051e-10	-0.845324
70457092	chr13:70457092:T:C	1.30405e-07	-1.36347	-0.974102	0.000150696	-0.249477	-0.93902	0.000150713	-0.250087	-0.938814
70457154	chr13:70457154:G:A	1.30987e-07	-1.38098	-0.952133	0.000148866	-0.285311	-0.915401	0.000148886	-0.285913	-0.915188
70457182	chr13:70457182:C:T	8.48983e-08	-1.6861	-1.08066	3.46402e-05	-1.52258	-1.13616	3.46451e-05	-1.5228	-1.13632
70457269	chr13:70457269:C:T	1.31632e-07	-1.36665	-0.961549	0.000151835	-0.255196	-0.925768	0.000151854	-0.255805	-0.925558
70457335	chr13:70457335:C:T	1.21715e-07	-1.32221	-1.08432	0.000146123	-0.166623	-1.05269	0.000146131	-0.167251	-1.05253
70457465	chr13:70457465:C:T	2.89453e-06	0.762368	-2.75265e-10	0.00058824	0.173375	-2.75265e-10	0.00058852	0.17333	-2.75265e-10
70457663	chr13:70457663:A:C	7.49e-08	-1.67556	-1.2165	3.31607e-05	-1.46477	-1.23762	3.31684e-05	-1.46503	-1.23766
70457704	chr13:70457704:C:T	1.39215e-07	-1.69079	-0.581397	5.77478e-05	-1.55139	-0.596284	5.77754e-05	-1.55144	-0.596274
70457949	chr13:70457949:C:G	4.77755e-07	-1.44051e-10	-1.03911	0.000188361	-1.44051e-10	-0.965401	0.000188498	-1.44051e-10	-0.965192
70458018	chr13:70458018:T:C	7.2159e-08	-1.6895	-1.23984	3.11124e-05	-1.52511	-1.24105	3.11222e-05	-1.52533	-1.24103
70458186	chr13:70458186:A:C	7.27931e-08	-1.69004	-1.23055	2.96127e-05	-1.57445	-1.2411	2.96223e-05	-1.57464	-1.24112
70458187	chr13:70458187:A:T	8.09797e-07	-0.511427	-2.75265e-10	0.000190394	-0.954662	-2.75265e-10	0.000190514	-0.954556	-2.75265e-10
70458397	chr13:70458397:C:T	3.96837e-07	-1.44051e-10	-1.22469	0.000145167	-1.44051e-10	-1.22588	0.000145242	-1.44051e-10	-1.22588
70458441	chr13:70458441:T:G	1.27363e-07	-1.39508	-0.966082	0.000142287	-0.315113	-0.930799	0.000142306	-0.31571	-0.930591
70458628	chr13:70458628:A:G	6.46996e-07	-0.73587	-2.75265e-10	0.000111873	-1.48639	-2.75265e-10	0.000111962	-1.48612	-2.75265e-10
70458669	chr13:70458669:A:G	4.44114e-07	-1.44051e-10	-1.11213	0.000163377	-1.44051e-10	-1.1077	0.000163458	-1.44051e-10	-1.10772
70458750	chr13:70458750:G:GA	1.29088e-07	-1.38769	-0.960022	0.000145537	-0.299504	-0.923825	0.000145556	-0.300104	-0.923614
70458912	chr13:70458912:G:A	1.3377e-07	-1.37615	-0.93594	0.000150613	-0.291118	-0.897926	0.000150635	-0.291714	-0.897707
70458921	chr13:70458921:G:A	3.96939e-07	-1.44051e-10	-1.22443	0.000145201	-1.44051e-10	-1.22564	0.000145277	-1.44051e-10	-1.22564
70459025	chr13:70459025:G:A	1.00494e-07	-1.6886	-0.909504	3.78338e-05	-1.6908	-0.879762	3.78537e-05	-1.6908	-0.879755
70459083	chr13:70459083:C:T	2.94783e-06	0.780615	-2.75265e-10	0.000599461	0.192272	-2.75265e-10	0.000599747	0.192228	-2.75265e-10
70459116	chr13:70459116:A:G	1.31244e-07	-1.36072	-0.970435	0.000152393	-0.242283	-0.935011	0.000152411	-0.242895	-0.934804
70459174	chr13:70459174:C:T	1.26686e-07	-1.39997	-0.966522	0.000140679	-0.326334	-0.930945	0.000140698	-0.326929	-0.930737
70459431	chr13:70459431:G:T	3.92228e-07	-1.44051e-10	-1.23637	0.000143184	-1.44051e-10	-1.23963	0.00014326	-1.44051e-10	-1.23962
70459605	chr13:70459605:C:T	1.1769e-07	-1.36124	-1.07892	0.000135644	-0.247068	-1.04666	0.000135654	-0.24768	-1.0465
70459659	chr13:70459659:G:A	4.23465e-07	-1.44051e-10	-1.15974	0.000151605	-1.44051e-10	-1.18248	0.000151678	-1.44051e-10	-1.18252
70459713	chr13:70459713:G:A	1.27101e-07	-1.36952	-0.993708	0.000145904	-0.261208	-0.959605	0.00014592	-0.261816	-0.959406
70459765	chr13:70459765:G:T	1.27975e-07	-1.38013	-0.976249	0.000145336	-0.283533	-0.941177	0.000145354	-0.284137	-0.940972
70460057	chr13:70460057:T:C	1.23628e-07	-1.38355	-1.00739	0.000139482	-0.291268	-0.974559	0.000139497	-0.291869	-0.974365
70460145	chr13:70460145:G:T	1.25284e-07	-1.41183	-0.965796	0.00013723	-0.351871	-0.930231	0.000137249	-0.35246	-0.930023
70460229	chr13:70460229:A:G	3.9813e-07	-1.44051e-10	-1.22143	0.000145846	-1.44051e-10	-1.22121	0.000145922	-1.44051e-10	-1.22121
70460468	chr13:70460468:C:A	1.2592e-07	-1.25557	-1.117	8.36491e-05	-0.642755	-1.13437	8.36676e-05	-0.643023	-1.13441
70460539	chr13:70460539:A:C	1.52598e-07	-1.40403	-0.776367	0.000169574	-0.334943	-0.735529	0.000169608	-0.335536	-0.735254
70460718	chr13:70460718:C:T	1.16829e-07	-1.36894	-1.07856	0.000133535	-0.263043	-1.04635	0.000133545	-0.263652	-1.04619
70461060	chr13:70461060:T:A	1.26582e-07	-1.41185	-0.95547	0.000138733	-0.351976	-0.91923	0.000138753	-0.352565	-0.919017
70461372	chr13:70461372:A:G	1.29111e-07	-1.69089	-0.656646	5.38679e-05	-1.56	-0.65723	5.3893e-05	-1.56005	-0.657232
70461452	chr13:70461452:G:A	1.33494e-07	-1.68985	-0.624309	5.35567e-05	-1.58031	-0.642706	5.35814e-05	-1.58036	-0.642719
70461884	chr13:70461884:G:A	2.91731e-07	-1.53238	-2.75265e-10	9.8652e-05	-1.61216	-2.75265e-10	9.87044e-05	-1.61215	-2.75265e-10
70461946	chr13:70461946:A:G	5.8487e-07	-1.44051e-10	-0.836819	0.000218534	-1.44051e-10	-0.816816	0.000218639	-1.44051e-10	-0.816859
70462279	chr13:70462279:A:G	1.2637e-07	-1.40173	-0.967265	0.000140156	-0.329248	-0.931757	0.000140175	-0.329842	-0.931548
70462354	chr13:70462354:G:A	1.16884e-07	-1.42143	-1.0256	0.000125037	-0.381878	-0.993274	0.000125052	-0.382461	-0.993087
70462966	chr13:70462966:T:G	1.11172e-07	-1.33301	-1.16412	7.08682e-05	-0.75982	-1.18312	7.08852e-05	-0.760073	-1.18315
70463160	chr13:70463160:C:A	1.2791e-07	-1.40116	-0.955718	0.00014198	-0.32865	-0.919426	0.000142	-0.329243	-0.919213
70463202	chr13:70463202:C:T	1.1116e-07	-1.33711	-1.16013	7.0654e-05	-0.767042	-1.17892	7.06709e-05	-0.767294	-1.17895
70463332	chr13:70463332:T:C	1.23695e-07	-1.41499	-0.975403	0.00013485	-0.359159	-0.940439	0.000134869	-0.359746	-0.940233
70463384	chr13:70463384:A:C	1.15448e-07	-1.69003	-0.769359	4.6194e-05	-1.51508	-0.855826	4.62136e-05	-1.51514	-0.855864
70463403	chr13:70463403:G:C	1.11033e-07	-1.68729	-0.811092	4.56648e-05	-1.48863	-0.893804	4.5684e-05	-1.48869	-0.893841
70463445	chr13:70463445:A:G	1.22341e-07	-1.40277	-0.998629	0.000135132	-0.332182	-0.965327	0.000135149	-0.332775	-0.96513
70463501	chr13:70463501:C:T	1.24314e-07	-1.39164	-0.993758	0.000139177	-0.307879	-0.960137	0.000139193	-0.308477	-0.959938
70463707	chr13:70463707:C:T	1.25089e-07	-1.41176	-0.967422	0.000137036	-0.351549	-0.931965	0.000137056	-0.352138	-0.931757
70463802	chr13:70463802:G:A	4.05832e-07	-1.44051e-10	-1.20227	0.000148437	-1.44051e-10	-1.2036	0.000148514	-1.44051e-10	-1.2036
70464433	chr13:70464433:A:C	1.32111e-07	-1.38354	-0.941035	0.000149706	-0.292272	-0.902816	0.000149726	-0.292873	-0.902603
70464436	chr13:70464436:G:A	1.28908e-07	-1.31277	-1.03634	0.000156889	-0.148855	-0.999366	0.0001569	-0.149488	-0.999187
70464611	chr13:70464611:CA:C	1.25958e-07	-1.41384	-0.958429	0.00013769	-0.357299	-0.921457	0.000137709	-0.357886	-0.921251
70464648	chr13:70464648:A:G	7.60057e-08	-1.68949	-1.18791	3.85716e-05	-1.39663	-1.15461	3.85872e-05	-1.39687	-1.15448
70464721	chr13:70464721:A:T	1.18511e-07	-1.36711	-1.06609	0.000135997	-0.259288	-1.03184	0.000136007	-0.259897	-1.03168
70464776	chr13:70464776:A:G	6.76635e-07	-1.44051e-10	-0.691078	0.000230804	-1.44051e-10	-0.762191	0.000230877	-1.44051e-10	-0.762396
70464791	chr13:70464791:A:G	1.25443e-07	-1.42321	-0.953149	0.000135849	-0.37648	-0.915733	0.000135869	-0.377063	-0.915525
70464882	chr13:70464882:C:A	1.12571e-07	-1.34359	-1.14103	7.11188e-05	-0.777415	-1.16199	7.11357e-05	-0.777666	-1.16202
70464953	chr13:70464953:C:T	1.29773e-07	-1.38706	-0.955364	0.000146602	-0.297763	-0.918272	0.000146621	-0.298364	-0.918065
70465022	chr13:70465022:T:C	1.18913e-07	-1.3741	-1.05572	0.000135673	-0.272939	-1.02057	0.000135685	-0.273545	-1.0204
70465132	chr13:70465132:A:G	1.25357e-07	-1.42816	-0.948878	0.000134883	-0.388253	-0.911095	0.000134904	-0.388833	-0.910886
70465729	chr13:70465729:T:C	1.13169e-07	-1.3223	-1.15703	7.26159e-05	-0.743461	-1.17512	7.2633e-05	-0.743717	-1.17515
70465893	chr13:70465893:AT:A	4.90566e-07	-1.44051e-10	-1.01265	0.000184739	-1.44051e-10	-0.984817	0.000184824	-1.44051e-10	-0.984876
70465979	chr13:70465979:T:C	1.27956e-07	-1.40942	-0.947097	0.000140954	-0.346031	-0.909298	0.000140974	-0.346621	-0.909088
70466000	chr13:70466000:TA:T	1.27385e-07	-1.42056	-0.940439	0.000138564	-0.370226	-0.902202	0.000138585	-0.37081	-0.90199
70466114	chr13:70466114:C:G	1.34107e-07	-1.37041	-0.93916	0.000154646	-0.262026	-0.900597	0.000154665	-0.262633	-0.900384
70466122	chr13:70466122:T:A	1.24635e-07	-1.39166	-0.991162	0.000139772	-0.307847	-0.955898	0.000139789	-0.308445	-0.955702
70466267	chr13:70466267:T:G	7.72875e-08	-1.69047	-1.17021	3.8737e-05	-1.41354	-1.13343	3.87536e-05	-1.41378	-1.13328
70466331	chr13:70466331:A:G	1.01047e-07	-1.69055	-0.902072	5.29795e-05	-1.39883	-0.835024	5.30058e-05	-1.39907	-0.834808
70466443	chr13:70466443:A:AGT	1.26897e-07	-1.39207	-0.972767	0.00014243	-0.308333	-0.936575	0.000142448	-0.308931	-0.936373
70466472	chr13:70466472:G:T	1.18728e-07	-1.21506	-1.21632	8.23161e-05	-0.583836	-1.20936	8.2338e-05	-0.584109	-1.20934
70466617	chr13:70466617:G:T	1.29993e-07	-1.39563	-0.9451	0.000145619	-0.316023	-0.906744	0.000145639	-0.316619	-0.906533
70467449	chr13:70467449:G:A	5.00949e-07	-1.44051e-10	-0.991705	0.000180361	-1.44051e-10	-1.0088	0.000180435	-1.44051e-10	-1.00891
70467484	chr13:70467484:AATGCATAGTTTATACATGAGAAATTGTC:A	1.15125e-07	-1.40583	-1.05636	0.000126548	-0.342184	-1.02096	0.00012656	-0.342775	-1.02079
70467517	chr13:70467517:C:T	4.01823e-07	-1.44051e-10	-1.2122	0.000151394	-1.44051e-10	-1.18387	0.000151471	-1.44051e-10	-1.18389
70467869	chr13:70467869:A:C	1.18052e-07	-1.29252	-1.14456	7.69005e-05	-0.697434	-1.16381	7.6918e-05	-0.697695	-1.16384
70467871	chr13:70467871:T:A	4.99494e-07	-1.44051e-10	-0.994613	0.000180291	-1.44051e-10	-1.00919	0.000180369	-1.44051e-10	-1.00928
70468480	chr13:70468480:G:A	1.43161e-07	-1.31357	-0.930671	0.000173926	-0.154468	-0.89066	0.000173946	-0.155095	-0.890444
70468643	chr13:70468643:A:G	5.33612e-07	-1.44051e-10	-0.928541	0.000192241	-1.44051e-10	-0.945009	0.000192322	-1.44051e-10	-0.945111
70468958	chr13:70468958:A:C	9.10413e-08	-1.68954	-1.00736	3.17032e-05	-1.6899	-1.05744	3.17203e-05	-1.6899	-1.05742
70469144	chr13:70469144:A:G	6.72054e-07	-1.44051e-10	-0.697871	0.000228822	-1.44051e-10	-0.770815	0.000228895	-1.44051e-10	-0.771015
70469729	chr13:70469729:C:T	1.09708e-07	-1.68716	-0.823223	4.51622e-05	-1.48829	-0.90521	4.51813e-05	-1.48835	-0.905246
70469732	chr13:70469732:A:G	2.46328e-06	0.60104	-2.75265e-10	0.000510576	0.0317799	-2.75265e-10	0.00051082	0.0317371	-2.75265e-10
70470073	chr13:70470073:T:C	7.27142e-08	-1.68062	-1.24105	3.28141e-05	-1.47194	-1.24096	3.28234e-05	-1.47219	-1.24095
70470425	chr13:70470425:T:G	3.93591e-07	-1.44051e-10	-1.2329	0.000143714	-1.44051e-10	-1.23593	0.000143789	-1.44051e-10	-1.23593
70470734	chr13:70470734:T:C	4.47212e-07	-1.44051e-10	-1.10518	0.000160713	-1.44051e-10	-1.12414	0.000160785	-1.44051e-10	-1.12421
70470796	chr13:70470796:A:T	3.9062e-07	-1.44051e-10	-1.24047	0.000143095	-1.44051e-10	-1.24025	0.00014317	-1.44051e-10	-1.24025
70470869	chr13:70470869:A:G	3.91755e-07	-1.44051e-10	-1.23757	0.000143013	-1.44051e-10	-1.24082	0.000143088	-1.44051e-10	-1.24082
70470983	chr13:70470983:T:A	3.90021e-07	-1.44051e-10	-1.24201	0.000143043	-1.44051e-10	-1.24062	0.000143118	-1.44051e-10	-1.24061
70471042	chr13:70471042:G:A	8.16001e-07	-1.44051e-10	-0.503795	0.000301478	-1.44051e-10	-0.495064	0.000301645	-1.44051e-10	-0.495031
70471206	chr13:70471206:T:A	1.94385e-07	-1.49941	-0.438956	0.000108647	-0.99903	-0.516625	0.000108689	-0.999166	-0.516626
70471362	chr13:70471362:T:C	2.1926e-07	-1.49154	-0.326414	0.000122639	-0.985626	-0.408888	0.000122685	-0.985763	-0.408895
70471484	chr13:70471484:G:T	4.25996e-07	-1.44051e-10	-1.15378	0.00015595	-1.44051e-10	-1.15422	0.000156024	-1.44051e-10	-1.15427
70471756	chr13:70471756:A:G	4.02054e-07	-1.44051e-10	-1.21162	0.000144633	-1.44051e-10	-1.22956	0.000144702	-1.44051e-10	-1.2296
70471963	chr13:70471963:T:C	9.63326e-08	-1.64077	-0.99963	3.53603e-05	-1.68052	-0.957652	3.53816e-05	-1.68052	-0.957573
70472731	chr13:70472731:C:T	5.54562e-07	-1.44051e-10	-0.890032	0.000202551	-1.44051e-10	-0.892768	0.000202652	-1.44051e-10	-0.892788
70472944	chr13:70472944:A:G	2.58168e-07	-1.6546	-2.75265e-10	9.39912e-05	-1.66056	-2.75265e-10	9.40424e-05	-1.66053	-2.75265e-10
70473291	chr13:70473291:A:G	4.04563e-07	-1.44051e-10	-1.2054	0.000145276	-1.44051e-10	-1.22512	0.000145344	-1.44051e-10	-1.22518
70473907	chr13:70473907:C:A	7.42909e-08	-1.65821	-1.24202	3.48084e-05	-1.41447	-1.23943	3.48244e-05	-1.41455	-1.23942
70474039	chr13:70474039:A:T	1.13157e-07	-1.42779	-1.05164	0.000127859	-0.324524	-1.02831	0.00012789	-0.325008	-1.0281
70474909	chr13:70474909:A:T	5.05986e-07	-1.44051e-10	-0.9817	0.00018576	-1.44051e-10	-0.979305	0.000185839	-1.44051e-10	-0.979401
70475557	chr13:70475557:T:C	2.51366e-07	-1.6813	-2.75265e-10	9.75297e-05	-1.6236	-2.75265e-10	9.75787e-05	-1.62362	-2.75265e-10
70475654	chr13:70475654:A:G	1.03905e-07	-1.43419	-1.13054	0.000116981	-0.332481	-1.10927	0.000117003	-0.332969	-1.10911
70475831	chr13:70475831:A:G	7.4244e-06	2.83852	-1.1342	0.00130218	2.15388	-1.18584	0.0013027	2.15378	-1.18587
70476972	chr13:70476972:C:T	2.14221e-07	-1.47008	-0.371123	0.000159787	-0.693801	-0.436119	0.000159819	-0.69416	-0.436078
70477031	chr13:70477031:G:A	4.55221e-07	-1.44051e-10	-1.08743	0.000162983	-1.44051e-10	-1.11011	0.000163089	-1.44051e-10	-1.10999
70477570	chr13:70477570:CCACCA:C	2.53543e-07	-1.67268	-2.75265e-10	0.000102948	-1.56954	-2.75265e-10	0.000103	-1.56955	-2.75265e-10
70477713	chr13:70477713:G:A	3.9025e-07	-1.44051e-10	-1.24142	0.000142869	-1.44051e-10	-1.24183	0.000142944	-1.44051e-10	-1.24183
70477728	chr13:70477728:A:T	3.91082e-07	-1.44051e-10	-1.23929	0.000142866	-1.44051e-10	-1.24185	0.00014294	-1.44051e-10	-1.24186
70478071	chr13:70478071:G:A	3.96391e-07	-1.44051e-10	-1.22581	0.000146995	-1.44051e-10	-1.21336	0.000147073	-1.44051e-10	-1.21335
70478413	chr13:70478413:G:A	3.91106e-07	-1.44051e-10	-1.23923	0.000143394	-1.44051e-10	-1.23816	0.000143469	-1.44051e-10	-1.23816
70478876	chr13:70478876:G:A	3.90382e-07	-1.44051e-10	-1.24108	0.000142953	-1.44051e-10	-1.24125	0.000143027	-1.44051e-10	-1.24125
70479002	chr13:70479002:T:C	4.00826e-07	-1.44051e-10	-1.21468	0.000149135	-1.44051e-10	-1.19891	0.000149214	-1.44051e-10	-1.1989
70479604	chr13:70479604:G:A	3.92097e-07	-1.44051e-10	-1.2367	0.000143649	-1.44051e-10	-1.23639	0.000143723	-1.44051e-10	-1.23639
70479664	chr13:70479664:C:T	4.36739e-07	-1.44051e-10	-1.12887	0.000160533	-1.44051e-10	-1.12526	0.000160585	-1.44051e-10	-1.12545
70479693	chr13:70479693:T:C	5.57488e-07	-1.44051e-10	-0.884769	0.000203988	-1.44051e-10	-0.885697	0.000204024	-1.44051e-10	-0.886041
70479844	chr13:70479844:A:G	9.35784e-08	-1.55612	-1.11329	5.10875e-05	-1.15589	-1.11433	5.11093e-05	-1.15599	-1.11433
70480056	chr13:70480056:T:C	8.69994e-08	-1.54639	-1.19592	6.27958e-05	-0.866478	-1.19739	6.28055e-05	-0.866847	-1.19739
70480255	chr13:70480255:C:A	4.08309e-07	-1.44051e-10	-1.19619	0.000148352	-1.44051e-10	-1.20417	0.000148426	-1.44051e-10	-1.20419
70480360	chr13:70480360:T:C	9.20331e-08	-1.67461	-1.01145	3.36368e-05	-1.61943	-1.06871	3.36507e-05	-1.61955	-1.0687
70480556	chr13:70480556:T:C	4.21365e-07	-1.44051e-10	-1.16471	0.000155825	-1.44051e-10	-1.15502	0.000155896	-1.44051e-10	-1.15509
70480620	chr13:70480620:A:G	3.91074e-07	-1.44051e-10	-1.23931	0.00014285	-1.44051e-10	-1.24196	0.000142925	-1.44051e-10	-1.24196
70480949	chr13:70480949:T:C	3.96418e-06	-1.44051e-10	1.07684	0.00132162	-1.44051e-10	0.982856	0.00132236	-1.44051e-10	0.982893
70480976	chr13:70480976:A:G	4.2274e-07	-1.44051e-10	-1.16145	0.000152311	-1.44051e-10	-1.17783	0.00015239	-1.44051e-10	-1.17784
70481062	chr13:70481062:G:C	4.15976e-07	-1.44051e-10	-1.17758	0.000150149	-1.44051e-10	-1.19213	0.000150227	-1.44051e-10	-1.19213
70481130	chr13:70481130:G:A	8.30054e-08	-1.57637	-1.21293	4.75758e-05	-1.12085	-1.22058	4.75966e-05	-1.12101	-1.22051
70481790	chr13:70481790:C:T	2.50082e-07	-0.884588	-0.801835	0.000366936	0.470397	-0.768969	0.000367004	0.469746	-0.768654
70482285	chr13:70482285:C:G	9.78334e-08	-1.49301	-1.13193	0.000104146	-0.455111	-1.10285	0.000104168	-0.455589	-1.10269
70483166	chr13:70483166:T:G	4.07189e-07	-1.44051e-10	-1.19893	0.000144916	-1.44051e-10	-1.2276	0.000144992	-1.44051e-10	-1.2276
70483909	chr13:70483909:C:T	6.78219e-07	-1.44051e-10	-0.68874	0.000239419	-1.44051e-10	-0.725543	0.000239539	-1.44051e-10	-0.725563
70484059	chr13:70484059:G:A	3.93071e-07	-1.44051e-10	-1.23422	0.000143806	-1.44051e-10	-1.23529	0.000143881	-1.44051e-10	-1.23529
70484228	chr13:70484228:C:T	4.59837e-07	-1.44051e-10	-1.07734	0.000163064	-1.44051e-10	-1.10961	0.00016314	-1.44051e-10	-1.10967
70484323	chr13:70484323:A:ATTG	3.94295e-07	-1.44051e-10	-1.23111	0.000144215	-1.44051e-10	-1.23246	0.00014429	-1.44051e-10	-1.23246
70484612	chr13:70484612:G:T	3.95504e-07	-1.44051e-10	-1.22805	0.000144637	-1.44051e-10	-1.22953	0.000144712	-1.44051e-10	-1.22953
70484638	chr13:70484638:T:C	3.96852e-07	-1.44051e-10	-1.22465	0.000144449	-1.44051e-10	-1.23083	0.000144524	-1.44051e-10	-1.23084
70485005	chr13:70485005:G:A	3.93261e-07	-1.44051e-10	-1.23374	0.000142873	-1.44051e-10	-1.2418	0.000142948	-1.44051e-10	-1.2418
70485027	chr13:70485027:A:T	3.92818e-07	-1.44051e-10	-1.23486	0.000143982	-1.44051e-10	-1.23407	0.000144058	-1.44051e-10	-1.23407
70485379	chr13:70485379:C:A	6.94037e-07	-1.44051e-10	-0.665685	0.000244822	-1.44051e-10	-0.703229	0.000244944	-1.44051e-10	-0.703249
70485716	chr13:70485716:GGAGA:G	3.91283e-07	-1.44051e-10	-1.23878	0.000142983	-1.44051e-10	-1.24103	0.000143058	-1.44051e-10	-1.24103
70485847	chr13:70485847:G:A	4.86239e-07	-1.44051e-10	-1.02151	0.000178947	-1.44051e-10	-1.01667	0.000179036	-1.44051e-10	-1.0167
70485980	chr13:70485980:C:G	3.90885e-07	-1.44051e-10	-1.2398	0.000143077	-1.44051e-10	-1.24038	0.000143151	-1.44051e-10	-1.24038
70486406	chr13:70486406:A:G	3.93124e-07	-1.44051e-10	-1.23408	0.000144101	-1.44051e-10	-1.23325	0.000144177	-1.44051e-10	-1.23324
70486533	chr13:70486533:G:C	3.9664e-07	-1.44051e-10	-1.22518	0.000144388	-1.44051e-10	-1.23126	0.000144462	-1.44051e-10	-1.23126
70486622	chr13:70486622:CAT:C	8.19587e-08	-1.57416	-1.22783	7.21132e-05	-0.709764	-1.21576	7.21299e-05	-0.710127	-1.21568
70486682	chr13:70486682:C:T	8.86442e-08	-1.63879	-1.08479	6.65978e-05	-0.905102	-1.09999	6.66213e-05	-0.905415	-1.09984
70486779	chr13:70486779:G:A	4.24748e-07	-1.44051e-10	-1.15671	0.000166085	-1.44051e-10	-1.09126	0.000166163	-1.44051e-10	-1.09131
70487144	chr13:70487144:A:C	4.22123e-07	-1.44051e-10	-1.16291	0.000148862	-1.44051e-10	-1.20074	0.000148941	-1.44051e-10	-1.20073
70487204	chr13:70487204:G:A	8.81481e-08	-1.6366	-1.09259	6.67479e-05	-0.896938	-1.1059	6.6771e-05	-0.897253	-1.10576
70487214	chr13:70487214:T:C	4.09536e-07	-1.44051e-10	-1.19318	0.000147367	-1.44051e-10	-1.21083	0.000147442	-1.44051e-10	-1.21085
70487257	chr13:70487257:A:G	3.93299e-07	-1.44051e-10	-1.23364	0.000144271	-1.44051e-10	-1.23207	0.000144346	-1.44051e-10	-1.23206
70487267	chr13:70487267:G:A	3.91167e-07	-1.44051e-10	-1.23908	0.000144181	-1.44051e-10	-1.23269	0.000144257	-1.44051e-10	-1.23268
70487851	chr13:70487851:A:G	1.04478e-07	-1.66883	-0.890406	4.83745e-05	-1.40234	-0.922449	4.83994e-05	-1.40239	-0.9224
70488306	chr13:70488306:A:AT	5.93863e-07	-1.44051e-10	-0.821561	0.000219182	-1.44051e-10	-0.813855	0.000219211	-1.44051e-10	-0.814246
70488424	chr13:70488424:G:T	3.96514e-07	-1.44051e-10	-1.2255	0.000144351	-1.44051e-10	-1.23151	0.000144425	-1.44051e-10	-1.23152
70488539	chr13:70488539:C:T	7.6379e-08	-1.63187	-1.24063	5.84272e-05	-0.898953	-1.23703	5.84403e-05	-0.899282	-1.23699
70489033	chr13:70489033:C:T	7.67927e-08	-1.64162	-1.22548	3.91931e-05	-1.31785	-1.21741	3.92073e-05	-1.31793	-1.21749
70489047	chr13:70489047:T:G	4.9999e-07	-1.44051e-10	-0.993622	0.000181981	-1.44051e-10	-0.99986	0.000182075	-1.44051e-10	-0.999861
70489231	chr13:70489231:A:G	4.09636e-07	-1.44051e-10	-1.19294	0.000158031	-1.44051e-10	-1.14097	0.000158107	-1.44051e-10	-1.14101
70489288	chr13:70489288:A:C	4.54373e-07	-1.44051e-10	-1.08929	0.00016129	-1.44051e-10	-1.12056	0.000161365	-1.44051e-10	-1.12061
70489660	chr13:70489660:T:C	3.94757e-07	-1.44051e-10	-1.22994	0.000143851	-1.44051e-10	-1.23498	0.000143925	-1.44051e-10	-1.23499
70490260	chr13:70490260:A:G	3.94592e-07	-1.44051e-10	-1.23036	0.000143921	-1.44051e-10	-1.2345	0.000143995	-1.44051e-10	-1.2345
70490283	chr13:70490283:A:T	7.29759e-07	-1.44051e-10	-0.615495	0.000268071	-1.44051e-10	-0.612506	0.000268082	-1.44051e-10	-0.612989
70490494	chr13:70490494:C:T	7.28479e-07	-1.44051e-10	-0.617251	0.000267937	-1.44051e-10	-0.613007	0.000267948	-1.44051e-10	-0.613487
70490582	chr13:70490582:C:T	7.50951e-07	-1.44051e-10	-0.586869	0.000276234	-1.44051e-10	-0.582511	0.000276242	-1.44051e-10	-0.583003
70490880	chr13:70490880:C:T	4.46062e-07	-1.44051e-10	-1.10775	0.00015869	-1.44051e-10	-1.1368	0.000158765	-1.44051e-10	-1.13686
70491000	chr13:70491000:G:C	3.97718e-07	-1.44051e-10	-1.22247	0.000150065	-1.44051e-10	-1.19269	0.000150143	-1.44051e-10	-1.1927
70491346	chr13:70491346:G:A	3.9664e-07	-1.44051e-10	-1.22518	0.000144388	-1.44051e-10	-1.23126	0.000144462	-1.44051e-10	-1.23126
70491744	chr13:70491744:G:A	8.57157e-08	-1.52832	-1.22885	4.77381e-05	-1.09989	-1.23814	4.77575e-05	-1.1	-1.23815
70491962	chr13:70491962:A:G	7.97126e-08	-1.64925	-1.18053	5.7932e-05	-0.958292	-1.1862	5.79498e-05	-0.958592	-1.18611
70492125	chr13:70492125:A:G	3.92062e-07	-1.44051e-10	-1.23679	0.000144792	-1.44051e-10	-1.22846	0.000144869	-1.44051e-10	-1.22845
70492372	chr13:70492372:A:G	7.47915e-08	-1.68732	-1.20618	2.98897e-05	-1.58199	-1.22426	2.99014e-05	-1.58213	-1.22425
70492796	chr13:70492796:C:T	7.75961e-08	-1.61485	-1.24184	6.18045e-05	-0.840006	-1.23978	6.1817e-05	-0.840347	-1.23976
70492921	chr13:70492921:C:T	4.10237e-07	-1.44051e-10	-1.19147	0.000158408	-1.44051e-10	-1.13859	0.000158484	-1.44051e-10	-1.13863
70493642	chr13:70493642:C:T	7.84864e-08	-1.60326	-1.24202	6.42369e-05	-0.801274	-1.23991	6.42494e-05	-0.801621	-1.23989
70494254	chr13:70494254:A:G	3.93655e-07	-1.44051e-10	-1.23274	0.000143555	-1.44051e-10	-1.23704	0.000143629	-1.44051e-10	-1.23704
70494375	chr13:70494375:G:A	3.99757e-07	-1.44051e-10	-1.21735	0.000148622	-1.44051e-10	-1.20235	0.000148701	-1.44051e-10	-1.20234
70494598	chr13:70494598:C:T	6.91859e-07	-1.44051e-10	-0.668828	0.00025431	-1.44051e-10	-0.665206	0.000254326	-1.44051e-10	-0.665665
70495079	chr13:70495079:A:C	5.82849e-07	-1.44051e-10	-0.840281	0.000209886	-1.44051e-10	-0.857196	0.000209998	-1.44051e-10	-0.857182
70495450	chr13:70495450:C:T	5.61047e-07	-1.44051e-10	-0.878405	0.000199907	-1.44051e-10	-0.905906	0.000200015	-1.44051e-10	-0.90589
70495950	chr13:70495950:A:T	7.36372e-07	-0.606475	-2.75265e-10	0.000158587	-1.13746	-2.75265e-10	0.000158691	-1.13732	-2.75265e-10
70496067	chr13:70496067:A:G	7.55289e-08	-1.64379	-1.23991	5.59968e-05	-0.938077	-1.24039	5.60074e-05	-0.93839	-1.24041
70496158	chr13:70496158:A:C	3.96479e-07	-1.44051e-10	-1.22559	0.000147005	-1.44051e-10	-1.21329	0.000147083	-1.44051e-10	-1.21328
70496604	chr13:70496604:C:T	6.40567e-07	0.493601	-1.23946	0.000108786	-0.276129	-1.23824	0.000108807	-0.276467	-1.23824
70496688	chr13:70496688:C:A	4.60291e-07	-1.44051e-10	-1.07635	0.00016339	-1.44051e-10	-1.10762	0.000163467	-1.44051e-10	-1.10767
70497142	chr13:70497142:T:C	9.21233e-08	-1.68536	-0.999721	3.53265e-05	-1.59156	-1.04756	3.53406e-05	-1.5917	-1.04755
70497291	chr13:70497291:C:A	7.92354e-08	-1.61067	-1.22512	6.39218e-05	-0.817997	-1.2281	6.39299e-05	-0.818336	-1.22816
70497591	chr13:70497591:A:G	3.92222e-07	-1.44051e-10	-1.23638	0.000143595	-1.44051e-10	-1.23676	0.00014367	-1.44051e-10	-1.23676
70497764	chr13:70497764:G:A	7.72296e-08	-1.62197	-1.23945	6.06759e-05	-0.858116	-1.2401	6.06864e-05	-0.858444	-1.24012
70497861	chr13:70497861:C:G	7.50608e-08	-1.65875	-1.23116	3.70062e-05	-1.36802	-1.22466	3.70204e-05	-1.36809	-1.22472
70498154	chr13:70498154:C:T	3.91089e-07	-1.44051e-10	-1.23927	0.00014291	-1.44051e-10	-1.24155	0.000142984	-1.44051e-10	-1.24155
70498373	chr13:70498373:G:T	3.9035e-07	-1.44051e-10	-1.24117	0.000142941	-1.44051e-10	-1.24133	0.000143015	-1.44051e-10	-1.24133
70498495	chr13:70498495:T:G	3.93332e-07	-1.44051e-10	-1.23356	0.000143471	-1.44051e-10	-1.23763	0.000143545	-1.44051e-10	-1.23763
70498608	chr13:70498608:A:G	3.93326e-07	-1.44051e-10	-1.23357	0.000147201	-1.44051e-10	-1.21196	0.000147277	-1.44051e-10	-1.21196
70498648	chr13:70498648:G:A	7.97392e-08	-1.64309	-1.18636	4.83186e-05	-1.11224	-1.2137	4.8329e-05	-1.11255	-1.2137
70498754	chr13:70498754:A:T	2.65319e-07	-1.62728	-2.75265e-10	0.0001201	-1.41543	-2.75265e-10	0.000120146	-1.41557	-2.75265e-10
70499057	chr13:70499057:A:T	3.92354e-07	-1.44051e-10	-1.23605	0.000146505	-1.44051e-10	-1.2167	0.000146581	-1.44051e-10	-1.2167
70499096	chr13:70499096:G:A	7.74754e-08	-1.62634	-1.23191	6.00243e-05	-0.875599	-1.23341	6.00335e-05	-0.875925	-1.23345
70499138	chr13:70499138:T:C	8.00787e-08	-1.60306	-1.22214	6.56502e-05	-0.794479	-1.22494	6.56577e-05	-0.794826	-1.225
70499843	chr13:70499843:T:G	8.97342e-08	-1.6868	-1.02456	3.47971e-05	-1.58474	-1.06949	3.48108e-05	-1.58487	-1.06948
70500544	chr13:70500544:A:T	4.38517e-07	-1.44051e-10	-1.12481	0.000152506	-1.44051e-10	-1.17656	0.000152592	-1.44051e-10	-1.17651
70500915	chr13:70500915:T:C	4.73316e-07	-1.44051e-10	-1.04845	0.000167525	-1.44051e-10	-1.08263	0.000167603	-1.44051e-10	-1.08268
70500942	chr13:70500942:C:T	7.77505e-08	-1.62083	-1.23387	6.12308e-05	-0.853926	-1.23518	6.12403e-05	-0.854256	-1.23522
70501232	chr13:70501232:C:T	5.46833e-07	-1.44051e-10	-0.904067	0.000189567	-1.44051e-10	-0.959017	0.000189678	-1.44051e-10	-0.958951
70501848	chr13:70501848:A:G	4.41997e-07	-1.44051e-10	-1.11691	0.000153358	-1.44051e-10	-1.17098	0.000153446	-1.44051e-10	-1.17093
70502328	chr13:70502328:T:G	4.04433e-07	-1.44051e-10	-1.20572	0.000146841	-1.44051e-10	-1.21441	0.000146916	-1.44051e-10	-1.21442
70502391	chr13:70502391:C:T	4.19079e-07	-1.44051e-10	-1.17015	0.000152057	-1.44051e-10	-1.1795	0.000152131	-1.44051e-10	-1.17954
70502411	chr13:70502411:A:G	9.08786e-08	-1.6679	-1.03079	6.22232e-05	-1.04917	-1.02386	6.22405e-05	-1.04944	-1.02383
70502641	chr13:70502641:G:A	4.03036e-07	-1.44051e-10	-1.20918	0.000146382	-1.44051e-10	-1.21754	0.000146456	-1.44051e-10	-1.21755
70502687	chr13:70502687:A:G	5.39265e-07	-1.44051e-10	-0.918003	0.00018905	-1.44051e-10	-0.961747	0.000189103	-1.44051e-10	-0.961991
70502984	chr13:70502984:A:T	7.75136e-07	-1.44051e-10	-0.555171	0.000285267	-1.44051e-10	-0.550332	0.000285271	-1.44051e-10	-0.550842
70503466	chr13:70503466:G:A	5.83791e-07	-1.44051e-10	-0.838667	0.000207288	-1.44051e-10	-0.869651	0.000207392	-1.44051e-10	-0.869669
70503491	chr13:70503491:G:A	8.78911e-08	-1.66843	-1.06368	6.01259e-05	-1.052	-1.05532	6.01427e-05	-1.05228	-1.05528
70503648	chr13:70503648:C:G	4.75794e-07	-1.44051e-10	-1.04323	0.000167623	-1.44051e-10	-1.08204	0.000167706	-1.44051e-10	-1.08207
70504082	chr13:70504082:A:T	2.50755e-07	-1.68373	-2.75265e-10	9.25159e-05	-1.67638	-2.75265e-10	9.25636e-05	-1.67638	-2.75265e-10
70504148	chr13:70504148:G:T	7.67524e-08	-1.64313	-1.2245	3.86011e-05	-1.32811	-1.22236	3.8618e-05	-1.32818	-1.22239
70504232	chr13:70504232:C:T	2.91864e-07	-1.53192	-2.75265e-10	0.000162945	-1.11035	-2.75265e-10	0.000163012	-1.11046	-2.75265e-10
70504640	chr13:70504640:A:T	8.986e-08	-1.65712	-1.05284	6.42423e-05	-0.996983	-1.04411	6.42596e-05	-0.997271	-1.04408
70504730	chr13:70504730:C:T	1.09535e-07	-1.60742	-0.904549	5.3042e-05	-1.26751	-0.965161	5.30629e-05	-1.26761	-0.965196
70504804	chr13:70504804:G:A	3.92552e-07	-1.44051e-10	-1.23554	0.000144098	-1.44051e-10	-1.23326	0.000144174	-1.44051e-10	-1.23326
70504991	chr13:70504991:C:T	3.94316e-07	-1.44051e-10	-1.23106	0.000144702	-1.44051e-10	-1.22908	0.000144778	-1.44051e-10	-1.22908
70505111	chr13:70505111:A:T	6.95325e-07	-0.663831	-2.75265e-10	0.000152221	-1.17842	-2.75265e-10	0.00015232	-1.17829	-2.75265e-10
70505582	chr13:70505582:G:A	8.4679e-08	-1.59851	-1.17083	5.56674e-05	-0.982255	-1.20211	5.56777e-05	-0.982595	-1.20211
70506247	chr13:70506247:C:A	2.93725e-07	-1.52557	-2.75265e-10	9.61792e-05	-1.63755	-2.75265e-10	9.62138e-05	-1.63771	-2.75265e-10
70506375	chr13:70506375:G:C	1.14384e-07	-1.53169	-0.93696	6.03397e-05	-1.10933	-0.994436	6.03626e-05	-1.10944	-0.994469
70506804	chr13:70506804:A:T	4.27312e-07	-1.44051e-10	-1.1507	0.000152586	-1.44051e-10	-1.17603	0.000152663	-1.44051e-10	-1.17605
70507054	chr13:70507054:T:G	3.90252e-07	-1.44051e-10	-1.24142	0.000142842	-1.44051e-10	-1.24202	0.000142916	-1.44051e-10	-1.24202
70507057	chr13:70507057:G:A	9.28585e-08	-1.6766	-1.00054	4.25355e-05	-1.43499	-1.01843	4.25577e-05	-1.43505	-1.01837
70507153	chr13:70507153:C:T	8.18437e-08	-1.57505	-1.22835	5.75541e-05	-0.928329	-1.22271	5.75698e-05	-0.928585	-1.2227
70507651	chr13:70507651:C:T	3.9789e-07	-1.44051e-10	-1.22203	0.000144818	-1.44051e-10	-1.22828	0.000144893	-1.44051e-10	-1.22829
70507945	chr13:70507945:A:G	8.74362e-08	-1.6798	-1.0575	4.82465e-05	-1.2756	-1.05184	4.8263e-05	-1.2758	-1.05182
70508191	chr13:70508191:C:A	2.52091e-07	-1.67842	-2.75265e-10	9.12836e-05	-1.68979	-2.75265e-10	9.13317e-05	-1.68978	-2.75265e-10
70508553	chr13:70508553:A:G	3.93165e-07	-1.44051e-10	-1.23398	0.000147881	-1.44051e-10	-1.20735	0.000147954	-1.44051e-10	-1.20738
70508868	chr13:70508868:A:G	7.49947e-08	-1.68639	-1.20441	3.70067e-05	-1.37231	-1.22035	3.7017e-05	-1.37249	-1.22042
70508966	chr13:70508966:A:G	7.6259e-08	-1.66483	-1.20925	4.45594e-05	-1.20573	-1.20121	4.45738e-05	-1.20594	-1.2012
70509190	chr13:70509190:A:G	7.89064e-08	-1.66131	-1.17864	3.87022e-05	-1.3828	-1.16506	3.87123e-05	-1.38304	-1.16509
70509522	chr13:70509522:G:A	7.84213e-07	-1.44051e-10	-0.543529	0.000319267	-1.44051e-10	-0.437732	0.000319394	-1.44051e-10	-0.437855
70509547	chr13:70509547:T:C	8.31026e-08	-1.67731	-1.11082	3.4758e-05	-1.55757	-1.09778	3.4773e-05	-1.55767	-1.09777
70509678	chr13:70509678:G:A	3.90663e-07	-1.44051e-10	-1.24036	0.000142979	-1.44051e-10	-1.24106	0.000143053	-1.44051e-10	-1.24106
70509830	chr13:70509830:C:G	2.5022e-07	-1.68587	-2.75265e-10	0.000101419	-1.5845	-2.75265e-10	0.00010147	-1.58452	-2.75265e-10
70509992	chr13:70509992:C:G	6.59755e-07	-0.716341	-2.75265e-10	0.000146585	-1.21615	-2.75265e-10	0.00014668	-1.21603	-2.75265e-10
70510157	chr13:70510157:T:A	7.44855e-07	-0.59502	-2.75265e-10	0.000179795	-1.01194	-2.75265e-10	0.000179911	-1.01182	-2.75265e-10
70510569	chr13:70510569:C:T	3.04515e-07	-1.48949	-2.75265e-10	9.75628e-05	-1.62326	-2.75265e-10	9.7617e-05	-1.62323	-2.75265e-10
70510813	chr13:70510813:G:A	4.27161e-07	-1.44051e-10	-1.15105	0.00015252	-1.44051e-10	-1.17646	0.000152597	-1.44051e-10	-1.17648
70510865	chr13:70510865:T:C	8.44574e-08	-1.68536	-1.0866	3.67331e-05	-1.52525	-1.07483	3.67484e-05	-1.52537	-1.07482
70511153	chr13:70511153:A:G	9.1035e-08	-1.68614	-1.01082	4.00182e-05	-1.52031	-0.99412	4.0035e-05	-1.52043	-0.9941
70511288	chr13:70511288:A:G	7.19223e-08	-1.69089	-1.24173	3.06422e-05	-1.54018	-1.2412	3.0653e-05	-1.54035	-1.2412
70511488	chr13:70511488:G:A	7.46825e-08	-1.6897	-1.20526	2.69143e-05	-1.68907	-1.22204	2.69285e-05	-1.68907	-1.22203
70511499	chr13:70511499:C:T	7.93452e-08	-1.69042	-1.14399	3.55193e-05	-1.50253	-1.13115	3.55327e-05	-1.50269	-1.13113
70511528	chr13:70511528:G:T	3.90023e-07	-1.44051e-10	-1.242	0.000142872	-1.44051e-10	-1.24181	0.000142946	-1.44051e-10	-1.24181
70511981	chr13:70511981:G:T	4.40698e-07	-1.44051e-10	-1.11985	0.000156619	-1.44051e-10	-1.14994	0.000156698	-1.44051e-10	-1.14996
70512083	chr13:70512083:A:C	9.30389e-08	-1.68291	-0.992279	3.95908e-05	-1.54814	-0.977019	3.96079e-05	-1.54825	-0.976997
70513167	chr13:70513167:G:A	7.23365e-08	-1.68673	-1.24015	2.90625e-05	-1.59949	-1.23482	2.90737e-05	-1.59962	-1.23483
70513678	chr13:70513678:G:A	3.9002e-07	-1.44051e-10	-1.24201	0.000142868	-1.44051e-10	-1.24184	0.000142943	-1.44051e-10	-1.24184
70513714	chr13:70513714:C:T	3.98624e-07	-1.44051e-10	-1.22019	0.000145039	-1.44051e-10	-1.22676	0.000145113	-1.44051e-10	-1.22677
70513835	chr13:70513835:A:G	5.64423e-07	-1.44051e-10	-0.872407	0.000196134	-1.44051e-10	-0.924959	0.000196219	-1.44051e-10	-0.925049
70513986	chr13:70513986:A:G	7.9392e-08	-1.6266	-1.20721	2.80853e-05	-1.67845	-1.19007	2.80982e-05	-1.67849	-1.19008
70514010	chr13:70514010:G:A	4.00926e-07	-1.44051e-10	-1.21443	0.00014576	-1.44051e-10	-1.2218	0.000145834	-1.44051e-10	-1.22181
70514568	chr13:70514568:AAAAC:A	4.40161e-07	-1.44051e-10	-1.12107	0.000166331	-1.44051e-10	-1.08978	0.000166386	-1.44051e-10	-1.08997
70514917	chr13:70514917:A:G	1.23431e-07	-1.68689	-0.70564	4.78e-05	-1.67524	-0.661498	4.78299e-05	-1.67524	-0.661386
70515186	chr13:70515186:T:G	3.99788e-07	-1.44051e-10	-1.21728	0.000146816	-1.44051e-10	-1.21458	0.000146893	-1.44051e-10	-1.21458
70515526	chr13:70515526:T:A	4.09728e-07	-1.44051e-10	-1.19272	0.000148527	-1.44051e-10	-1.20299	0.000148602	-1.44051e-10	-1.20301
70515535	chr13:70515535:T:C	7.60708e-08	-1.67907	-1.19747	2.99843e-05	-1.62621	-1.17688	2.99964e-05	-1.62631	-1.17689
70516118	chr13:70516118:T:A	3.98793e-07	-1.44051e-10	-1.21977	0.000145089	-1.44051e-10	-1.22641	0.000145163	-1.44051e-10	-1.22642
70516581	chr13:70516581:TATATATAAAGATAC:T	4.00507e-07	-1.44051e-10	-1.21548	0.000147094	-1.44051e-10	-1.21269	0.000147171	-1.44051e-10	-1.21268
70516731	chr13:70516731:T:C	6.332e-07	-1.44051e-10	-0.757423	0.000219766	-1.44051e-10	-0.811198	0.00021987	-1.44051e-10	-0.811243
70516864	chr13:70516864:A:G	7.33111e-08	-1.67451	-1.23899	3.33548e-05	-1.45455	-1.24201	3.33653e-05	-1.45476	-1.24201
70517036	chr13:70517036:G:A	7.25827e-08	-1.68207	-1.24141	3.23374e-05	-1.48636	-1.24117	3.23479e-05	-1.48656	-1.24117
70517284	chr13:70517284:T:A	4.00342e-07	-1.44051e-10	-1.21589	0.00014703	-1.44051e-10	-1.21312	0.000147108	-1.44051e-10	-1.21312
70517327	chr13:70517327:GTTA:G	3.95381e-07	-1.44051e-10	-1.22836	0.000146637	-1.44051e-10	-1.2158	0.000146714	-1.44051e-10	-1.21579
70517410	chr13:70517410:G:A	7.37574e-08	-1.66665	-1.24078	3.90325e-05	-1.2974	-1.24197	3.90451e-05	-1.2976	-1.24196
70517981	chr13:70517981:A:C	3.90871e-07	-1.44051e-10	-1.23983	0.000143991	-1.44051e-10	-1.23401	0.000144067	-1.44051e-10	-1.23401
70518001	chr13:70518001:G:A	4.49884e-07	-1.44051e-10	-1.09922	0.000159512	-1.44051e-10	-1.13164	0.000159591	-1.44051e-10	-1.13166
70518255	chr13:70518255:AC:A	3.90825e-07	-1.44051e-10	-1.23995	0.000143958	-1.44051e-10	-1.23424	0.000144033	-1.44051e-10	-1.23423
70518257	chr13:70518257:A:T	3.90777e-07	-1.44051e-10	-1.24007	0.000143923	-1.44051e-10	-1.23448	0.000143999	-1.44051e-10	-1.23448
70518281	chr13:70518281:C:T	3.90013e-07	-1.44051e-10	-1.24203	0.000143124	-1.44051e-10	-1.24005	0.000143199	-1.44051e-10	-1.24005
70518450	chr13:70518450:C:T	7.24462e-08	-1.68406	-1.24131	3.2212e-05	-1.49585	-1.23557	3.22226e-05	-1.49604	-1.23557
70519077	chr13:70519077:G:A	7.34716e-08	-1.68339	-1.22792	3.22533e-05	-1.49175	-1.23839	3.22639e-05	-1.49194	-1.23839
70519268	chr13:70519268:G:C	4.63848e-07	-1.44051e-10	-1.06865	0.000163846	-1.44051e-10	-1.10483	0.000163927	-1.44051e-10	-1.10486
70519290	chr13:70519290:G:A	1.03261e-07	-1.687	-0.883954	4.29873e-05	-1.53484	-0.908015	4.30108e-05	-1.53488	-0.907948
70519478	chr13:70519478:T:G	3.90319e-07	-1.44051e-10	-1.24125	0.000143556	-1.44051e-10	-1.23704	0.000143631	-1.44051e-10	-1.23703
70519537	chr13:70519537:T:C	2.79175e-07	-1.57637	-2.75265e-10	9.95354e-05	-1.60325	-2.75265e-10	9.95927e-05	-1.60319	-2.75265e-10
70519828	chr13:70519828:G:A	5.2054e-07	-1.44051e-10	-0.953343	0.000181728	-1.44051e-10	-1.00125	0.000181817	-1.44051e-10	-1.00128
70519879	chr13:70519879:T:G	7.43984e-08	-1.66369	-1.23508	3.45665e-05	-1.41943	-1.24145	3.45768e-05	-1.41965	-1.24145
70519965	chr13:70519965:C:G	8.82058e-08	-1.66108	-1.06746	4.83894e-05	-1.26877	-1.05571	4.84065e-05	-1.26897	-1.05568
70520101	chr13:70520101:A:C	3.97328e-07	-1.44051e-10	-1.22345	0.000144657	-1.44051e-10	-1.2294	0.000144731	-1.44051e-10	-1.22941
70520283	chr13:70520283:G:A	3.95975e-07	-1.44051e-10	-1.22686	0.000150024	-1.44051e-10	-1.19296	0.000150098	-1.44051e-10	-1.19299
70520596	chr13:70520596:A:G	2.38102e-07	-1.02532	-0.710188	5.08746e-05	-1.47317	-0.801228	5.08996e-05	-1.47311	-0.801314
70520915	chr13:70520915:A:G	2.94461e-07	-1.52306	-2.75265e-10	9.13592e-05	-1.68896	-2.75265e-10	9.14074e-05	-1.68895	-2.75265e-10
70521085	chr13:70521085:G:C	1.01919e-07	-1.68878	-0.895254	4.20167e-05	-1.54682	-0.918876	4.20398e-05	-1.54685	-0.91881
70521417	chr13:70521417:A:G	3.93168e-07	-1.44051e-10	-1.23397	0.000144048	-1.44051e-10	-1.23361	0.000144123	-1.44051e-10	-1.23361
70521654	chr13:70521654:G:C	6.39405e-07	-0.747673	-2.75265e-10	0.000257892	-0.651217	-2.75265e-10	0.000258029	-0.651208	-2.75265e-10
70522020	chr13:70522020:C:T	4.09315e-07	-1.44051e-10	-1.19373	0.000145153	-1.44051e-10	-1.22597	0.000145227	-1.44051e-10	-1.22598
70522965	chr13:70522965:A:G	9.89078e-08	-1.67786	-0.93616	4.27034e-05	-1.49131	-0.958171	4.27264e-05	-1.49135	-0.958109
70522981	chr13:70522981:T:C	1.00036e-07	-1.68632	-0.916364	4.91914e-05	-1.39203	-0.916013	4.921e-05	-1.39219	-0.915991
70523057	chr13:70523057:G:C	9.81809e-08	-1.68071	-0.940688	5.01214e-05	-1.35495	-0.934364	5.01403e-05	-1.35512	-0.934332
70523306	chr13:70523306:G:A	5.78119e-07	-1.44051e-10	-0.848429	0.000198295	-1.44051e-10	-0.914002	0.000198345	-1.44051e-10	-0.914271
70523350	chr13:70523350:A:T	7.32754e-08	-1.67357	-1.24042	3.80139e-05	-1.32379	-1.24202	3.80264e-05	-1.32399	-1.24202
70523619	chr13:70523619:C:A	8.64622e-08	-1.64791	-1.10059	4.84178e-05	-1.23425	-1.08964	4.84343e-05	-1.23446	-1.08961
70523834	chr13:70523834:C:T	3.93337e-07	-1.44051e-10	-1.23354	0.000144105	-1.44051e-10	-1.23322	0.000144181	-1.44051e-10	-1.23321
70523944	chr13:70523944:G:A	8.88696e-08	-1.65969	-1.06135	4.82191e-05	-1.27439	-1.05361	4.82358e-05	-1.27459	-1.05359
70524190	chr13:70524190:G:T	4.34706e-07	-1.44051e-10	-1.13354	0.000154834	-1.44051e-10	-1.16141	0.000154912	-1.44051e-10	-1.16143
70524657	chr13:70524657:T:C	3.94733e-07	-1.44051e-10	-1.23	0.000149144	-1.44051e-10	-1.19885	0.000149217	-1.44051e-10	-1.19888
70525341	chr13:70525341:A:G	3.03698e-07	-1.49218	-2.75265e-10	9.1798e-05	-1.68417	-2.75265e-10	9.1847e-05	-1.68416	-2.75265e-10
70525500	chr13:70525500:T:C	3.97551e-07	-1.44051e-10	-1.22289	0.000143724	-1.44051e-10	-1.23587	0.000143799	-1.44051e-10	-1.23587
70525639	chr13:70525639:C:T	3.30581e-07	-0.553875	-0.853483	0.000211755	0.048385	-0.896714	0.000211765	0.0481675	-0.896971
70525719	chr13:70525719:C:T	4.30944e-07	-0.446635	-0.695596	0.000248709	0.11014	-0.797615	0.000248777	0.109959	-0.797683
70525741	chr13:70525741:T:G	4.29789e-07	-1.44051e-10	-1.14491	0.000154623	-1.44051e-10	-1.16277	0.000154703	-1.44051e-10	-1.16278
70525850	chr13:70525850:T:C	4.14287e-07	-1.44051e-10	-1.18165	0.000150965	-1.44051e-10	-1.18671	0.000151051	-1.44051e-10	-1.18667
70526334	chr13:70526334:C:A	9.6503e-08	-1.451	-1.18763	4.50615e-05	-1.24436	-1.15137	4.50761e-05	-1.24466	-1.15127
70526440	chr13:70526440:G:A	1.34894e-06	1.15736	-1.1585	0.00479204	3.39375	-1.12279	0.00478767	3.3923	-1.12278
70527391	chr13:70527391:T:C	2.76004e-07	-1.58779	-2.75265e-10	0.000111475	-1.48996	-2.75265e-10	0.000111527	-1.49001	-2.75265e-10
70527425	chr13:70527425:T:C	2.49575e-07	-1.68845	-2.75265e-10	9.88333e-05	-1.61032	-2.75265e-10	9.88774e-05	-1.6104	-2.75265e-10
70527731	chr13:70527731:G:A	5.60093e-07	-0.880106	-2.75265e-10	0.000115074	-1.45819	-2.75265e-10	0.00011514	-1.45813	-2.75265e-10
70527847	chr13:70527847:T:C	1.37926e-06	-1.44051e-10	0.0210944	0.000416673	-1.44051e-10	-0.171458	0.000416922	-1.44051e-10	-0.171382
70527862	chr13:70527862:C:G	4.58212e-07	-1.44051e-10	-1.08088	0.000186829	-1.44051e-10	-0.973565	0.000186847	-1.44051e-10	-0.973993
70528201	chr13:70528201:T:C	4.61691e-07	-1.44051e-10	-1.07332	0.000158058	-1.44051e-10	-1.1408	0.00015814	-1.44051e-10	-1.1408
70528360	chr13:70528360:G:A	4.54568e-07	0.0171385	-1.106	0.00140542	2.0485	-1.00417	0.00140425	2.04715	-1.00417
70529234	chr13:70529234:G:A	1.70345e-06	-1.44051e-10	0.2322	0.000536099	-1.44051e-10	0.0805597	0.000536383	-1.44051e-10	0.0805685
70529301	chr13:70529301:A:G	4.208e-07	-1.44051e-10	-1.16605	0.000149482	-1.44051e-10	-1.19658	0.000149556	-1.44051e-10	-1.19661
70529643	chr13:70529643:A:T	1.44015e-07	-1.68814	-0.550153	6.06109e-05	-1.39768	-0.701609	6.06346e-05	-1.39769	-0.701723
70529705	chr13:70529705:G:A	1.30314e-07	-1.68117	-0.657099	5.40138e-05	-1.45559	-0.758925	5.4033e-05	-1.4556	-0.759081
70530060	chr13:70530060:A:G	2.59562e-07	-1.64921	-2.75265e-10	0.000103888	-1.56044	-2.75265e-10	0.000103939	-1.56047	-2.75265e-10
70530239	chr13:70530239:T:C	4.0413e-07	-1.44051e-10	-1.20647	0.000143745	-1.44051e-10	-1.23572	0.000143817	-1.44051e-10	-1.23574
70530304	chr13:70530304:G:C	4.84419e-07	-1.44051e-10	-1.02526	0.000169728	-1.44051e-10	-1.06956	0.000169823	-1.44051e-10	-1.06952
70530505	chr13:70530505:A:G	3.90027e-07	-1.44051e-10	-1.24199	0.000145264	-1.44051e-10	-1.22521	0.000145337	-1.44051e-10	-1.22523
70530764	chr13:70530764:A:G	4.447e-07	-1.44051e-10	-1.11081	0.000155875	-1.44051e-10	-1.15471	0.000155961	-1.44051e-10	-1.15468
70530865	chr13:70530865:G:A	6.36316e-07	-1.44051e-10	-0.752515	0.000221291	-1.44051e-10	-0.80428	0.000221408	-1.44051e-10	-0.804272
70530968	chr13:70530968:G:A	5.55923e-07	-0.887579	-2.75265e-10	0.000132141	-1.31989	-2.75265e-10	0.000132224	-1.31978	-2.75265e-10
70531099	chr13:70531099:GT:G	2.63465e-07	-0.398004	-1.23628	3.43395e-05	-1.42612	-1.24134	3.4364e-05	-1.42593	-1.24134
70531129	chr13:70531129:G:T	4.01804e-07	-1.44051e-10	-1.21225	0.000147085	-1.44051e-10	-1.21275	0.000147162	-1.44051e-10	-1.21275
70531471	chr13:70531471:T:G	5.31634e-07	0.226517	-1.15877	0.00177056	2.35133	-1.07604	0.00176899	2.34993	-1.07604
70531888	chr13:70531888:A:G	1.39006e-06	0.05167	-0.0227791	0.00045738	0.0259368	-0.104182	0.000457345	0.0249424	-0.103784
70532213	chr13:70532213:T:C	3.45072e-07	-0.604876	-0.759579	9.52463e-05	-0.818785	-0.828508	9.52835e-05	-0.818866	-0.828558
70532397	chr13:70532397:C:T	5.39989e-07	0.180113	-1.09677	0.00180737	2.28802	-0.992145	0.0018058	2.28662	-0.992144
70532906	chr13:70532906:T:A	4.50865e-07	-1.44051e-10	-1.09704	0.000153996	-1.44051e-10	-1.16683	0.000154065	-1.44051e-10	-1.16691
70533026	chr13:70533026:C:T	9.47377e-08	-1.61044	-1.04666	3.65977e-05	-1.59672	-1.00705	3.66105e-05	-1.59684	-1.00711
70533292	chr13:70533292:A:T	4.08094e-07	-1.44051e-10	-1.19671	0.000144758	-1.44051e-10	-1.22869	0.000144832	-1.44051e-10	-1.22871
70533360	chr13:70533360:C:T	3.89584e-07	-1.65873	0.415599	9.8346e-05	-1.68823	0.0729657	9.8412e-05	-1.68823	0.0731121
70533477	chr13:70533477:A:G	4.177e-07	-1.44051e-10	-1.17345	0.000152871	-1.44051e-10	-1.17416	0.000152951	-1.44051e-10	-1.17416
70534071	chr13:70534071:G:A	4.42626e-07	-1.11548	-2.75265e-10	0.000102239	-1.57645	-2.75265e-10	0.000102287	-1.57649	-2.75265e-10
70534346	chr13:70534346:G:A	2.04114e-07	-1.54353	-0.346005	6.36927e-05	-1.62907	-0.420623	6.37272e-05	-1.62907	-0.420596
70534745	chr13:70534745:A:G	1.23558e-07	-1.17468	-1.21682	0.000271222	0.61935	-1.22017	0.000271043	0.618184	-1.22019
70535117	chr13:70535117:G:A	4.86443e-07	-1.44051e-10	-1.02109	0.000206766	-1.44051e-10	-0.872172	0.000206868	-1.44051e-10	-0.872201
70535182	chr13:70535182:C:T	4.5043e-07	-1.44051e-10	-1.09801	0.000182934	-1.44051e-10	-0.994633	0.000183027	-1.44051e-10	-0.994648
70535238	chr13:70535238:T:C	2.71033e-07	-1.60597	-2.75265e-10	0.000108608	-1.51602	-2.75265e-10	0.000108659	-1.51606	-2.75265e-10
70535893	chr13:70535893:A:G	9.58022e-08	-1.45981	-1.18611	0.000143551	-0.0415487	-1.19552	0.000143481	-0.0425436	-1.19554
70536169	chr13:70536169:AG:A	4.1672e-07	-1.44051e-10	-1.1758	0.000146608	-1.44051e-10	-1.216	0.000146685	-1.44051e-10	-1.21599
70536216	chr13:70536216:T:A	4.5366e-07	-1.44051e-10	-1.09086	0.000156257	-1.44051e-10	-1.15226	0.000156339	-1.44051e-10	-1.15225
70536842	chr13:70536842:G:A	4.15228e-07	-1.44051e-10	-1.17938	0.000146275	-1.44051e-10	-1.21827	0.000146352	-1.44051e-10	-1.21827
70536844	chr13:70536844:T:C	1.00695e-07	-1.47182	-1.1243	2.9837e-05	-1.68932	-1.11869	2.9849e-05	-1.68931	-1.11882
70537078	chr13:70537078:A:G	2.06454e-07	-0.645366	-1.23277	9.44902e-05	-0.428747	-1.22652	9.44739e-05	-0.429494	-1.22646
70537500	chr13:70537500:C:T	8.25844e-08	-1.57732	-1.21707	2.83013e-05	-1.65785	-1.203	2.83138e-05	-1.65791	-1.20302
70537989	chr13:70537989:A:C	4.03144e-07	-1.44051e-10	-1.20892	0.000144603	-1.44051e-10	-1.22977	0.000144674	-1.44051e-10	-1.2298
70538069	chr13:70538069:A:G	4.86802e-07	-1.44051e-10	-1.02035	0.000206849	-1.44051e-10	-0.871772	0.000206951	-1.44051e-10	-0.8718
70538533	chr13:70538533:G:A	4.00062e-07	-1.44051e-10	-1.21659	0.00014632	-1.44051e-10	-1.21796	0.000146397	-1.44051e-10	-1.21796
70538822	chr13:70538822:C:T	1.72191e-07	-0.908013	-1.15159	0.000240351	0.425888	-1.14755	0.000240216	0.424879	-1.14762
70539334	chr13:70539334:A:G	9.73455e-08	-1.42985	-1.20009	2.79316e-05	-1.69089	-1.18311	2.79453e-05	-1.69089	-1.18315
70539425	chr13:70539425:T:C	4.16716e-07	-1.44051e-10	-1.17581	0.000146799	-1.44051e-10	-1.2147	0.000146875	-1.44051e-10	-1.2147
70539477	chr13:70539477:C:T	1.60832e-07	-0.975155	-1.15269	0.000215132	0.316135	-1.14864	0.000215018	0.315154	-1.14871
70539768	chr13:70539768:A:C	4.17026e-07	-1.44051e-10	-1.17506	0.000146844	-1.44051e-10	-1.21439	0.00014692	-1.44051e-10	-1.21439
70539835	chr13:70539835:T:C	9.68882e-08	-1.42454	-1.21011	2.76002e-05	-1.69083	-1.19511	2.76139e-05	-1.69083	-1.19514
70539860	chr13:70539860:G:A	2.65504e-07	-1.62658	-2.75265e-10	9.56178e-05	-1.6434	-2.75265e-10	9.5667e-05	-1.64341	-2.75265e-10
70539973	chr13:70539973:T:G	1.22841e-07	-1.15699	-1.24033	2.79551e-05	-1.64629	-1.22687	2.79697e-05	-1.64632	-1.22684
70540268	chr13:70540268:C:T	7.22603e-07	-0.62535	-2.75265e-10	0.000214805	-0.834027	-2.75265e-10	0.0002149	-0.834109	-2.75265e-10
70540282	chr13:70540282:C:T	7.68337e-07	-1.44051e-10	-0.563982	0.00025726	-1.44051e-10	-0.653673	0.000257355	-1.44051e-10	-0.653824
70540481	chr13:70540481:G:A	2.60631e-07	-1.6451	-2.75265e-10	9.41154e-05	-1.65924	-2.75265e-10	9.4164e-05	-1.65924	-2.75265e-10
70540696	chr13:70540696:T:A	1.82958e-07	-1.58431	-0.414641	6.35355e-05	-1.57546	-0.476704	6.35625e-05	-1.57547	-0.476789
70540900	chr13:70540900:A:G	6.55728e-07	-1.44051e-10	-0.722463	0.000267483	-1.44051e-10	-0.614702	0.000267621	-1.44051e-10	-0.614707
70540996	chr13:70540996:A:G	8.41786e-08	-1.54538	-1.22989	2.7434e-05	-1.67165	-1.22032	2.74466e-05	-1.6717	-1.22034
70541123	chr13:70541123:G:T	3.93045e-07	-1.44051e-10	-1.23428	0.000149983	-1.44051e-10	-1.19323	0.000150057	-1.44051e-10	-1.19327
70541513	chr13:70541513:C:CA	4.9414e-07	-1.44051e-10	-1.00539	0.000210872	-1.44051e-10	-0.852506	0.000210976	-1.44051e-10	-0.852535
70541519	chr13:70541519:A:G	1.56634e-07	-1.02194	-1.13236	0.000204508	0.244687	-1.12784	0.000204402	0.243725	-1.12792
70541674	chr13:70541674:C:T	8.41868e-08	-1.54684	-1.22833	2.75054e-05	-1.67116	-1.21822	2.75181e-05	-1.6712	-1.21824
70541706	chr13:70541706:T:C	1.71796e-07	-0.910045	-1.15186	6.15193e-05	-0.920465	-1.16394	6.15241e-05	-0.920946	-1.16391
70541802	chr13:70541802:A:ATAGTT	4.50548e-07	0.0149925	-1.11274	7.78202e-05	-0.771791	-1.07757	7.78267e-05	-0.772364	-1.07743
70542001	chr13:70542001:T:C	1.17507e-07	-1.20296	-1.23875	2.77064e-05	-1.65947	-1.22263	2.77211e-05	-1.65949	-1.22259
70542067	chr13:70542067:C:T	4.91988e-07	-1.44051e-10	-1.00976	0.000209697	-1.44051e-10	-0.858095	0.0002098	-1.44051e-10	-0.858124
70542424	chr13:70542424:A:G	9.91058e-08	-1.4537	-1.15832	2.87217e-05	-1.68977	-1.15633	2.87338e-05	-1.68977	-1.15644
70542929	chr13:70542929:A:G	9.39991e-08	-1.51143	-1.1535	3.02112e-05	-1.66737	-1.12817	3.02241e-05	-1.66743	-1.12821
70542966	chr13:70542966:A:G	1.06026e-07	-1.30967	-1.23485	2.74345e-05	-1.68222	-1.20974	2.74496e-05	-1.68223	-1.2097
70543272	chr13:70543272:T:C	4.26449e-07	-1.44051e-10	-1.15272	0.000149055	-1.44051e-10	-1.19945	0.000149132	-1.44051e-10	-1.19945
70543641	chr13:70543641:G:A	1.94783e-07	-1.54578	-0.390541	6.27986e-05	-1.60997	-0.453854	6.28254e-05	-1.60998	-0.453942
70543730	chr13:70543730:G:A	4.4312e-07	-1.44051e-10	-1.11437	0.000157629	-1.44051e-10	-1.14351	0.000157706	-1.44051e-10	-1.14355
70543999	chr13:70543999:G:A	4.20668e-07	-1.44051e-10	-1.16637	0.000153756	-1.44051e-10	-1.16839	0.000153836	-1.44051e-10	-1.1684
70544239	chr13:70544239:G:A	4.99726e-07	-0.116516	-0.877634	0.000149297	-0.308353	-0.889468	0.000149276	-0.309235	-0.88925
70544756	chr13:70544756:G:T	9.15779e-07	-1.44051e-10	-0.388435	0.000303861	-1.44051e-10	-0.487188	0.000304012	-1.44051e-10	-0.487212
70544794	chr13:70544794:A:C	5.42686e-07	-0.911678	-2.75265e-10	0.000221203	-0.804678	-2.75265e-10	0.000221281	-0.804847	-2.75265e-10
70544847	chr13:70544847:C:T	2.03017e-07	-0.758798	-1.13612	7.26547e-05	-0.764581	-1.15346	7.26573e-05	-0.765107	-1.15342
70545256	chr13:70545256:G:A	9.93279e-08	-1.58888	-1.0209	3.68501e-05	-1.61644	-0.980463	3.68632e-05	-1.61654	-0.980527
70545433	chr13:70545433:C:T	1.67817e-07	-0.936424	-1.14891	0.000230584	0.381637	-1.14478	0.000230458	0.38064	-1.14485
70545543	chr13:70545543:A:G	3.91257e-07	-1.44051e-10	-1.23884	0.000143194	-1.44051e-10	-1.23956	0.000143268	-1.44051e-10	-1.23956
70546849	chr13:70546849:G:A	4.93633e-07	-1.44051e-10	-1.00642	0.000210601	-1.44051e-10	-0.853794	0.000210705	-1.44051e-10	-0.853823
70546888	chr13:70546888:A:G	2.19541e-07	-0.739913	-1.07676	7.82721e-05	-0.746918	-1.09665	7.82757e-05	-0.747448	-1.09659
70547621	chr13:70547621:T:C	3.90232e-07	-1.44051e-10	-1.24147	0.00014315	-1.44051e-10	-1.23987	0.000143225	-1.44051e-10	-1.23986
70548363	chr13:70548363:T:C	4.71803e-07	-1.44051e-10	-1.05165	0.000171875	-1.44051e-10	-1.05699	0.000171965	-1.44051e-10	-1.05699
70548451	chr13:70548451:T:C	1.06399e-06	-0.0264345	-0.211992	0.000141545	-0.92229	-0.328849	0.000141611	-0.922298	-0.328902
70548458	chr13:70548458:A:G	4.5752e-07	-1.44051e-10	-1.08239	0.000166314	-1.44051e-10	-1.08988	0.000166395	-1.44051e-10	-1.08992
70548466	chr13:70548466:C:T	4.72759e-07	-1.44051e-10	-1.04962	0.000172216	-1.44051e-10	-1.05501	0.000172307	-1.44051e-10	-1.05501
70548607	chr13:70548607:G:A	7.97821e-08	-1.68841	-1.1405	6.00832e-05	-0.897413	-1.21062	6.0072e-05	-0.898116	-1.21062
70549200	chr13:70549200:T:G	1.54363e-07	-1.21231	-0.956597	3.85125e-05	-1.60789	-0.944882	3.85361e-05	-1.6079	-0.944783
70549267	chr13:70549267:T:C	3.21657e-06	-1.44051e-10	0.86786	0.00106123	-1.44051e-10	0.763428	0.00106181	-1.44051e-10	0.76345
70549512	chr13:70549512:G:A	5.08296e-07	-0.535638	-0.441507	0.000164401	-0.624053	-0.477396	0.000164413	-0.624811	-0.477089
70550730	chr13:70550730:T:C	5.24905e-07	-1.44051e-10	-0.944993	0.000226632	-1.44051e-10	-0.780431	0.000226746	-1.44051e-10	-0.780449
70550864	chr13:70550864:T:A	1.21638e-06	-0.104576	-2.75265e-10	0.000255593	-0.660174	-2.75265e-10	0.000255713	-0.660223	-2.75265e-10
70551081	chr13:70551081:C:T	8.66106e-08	-1.64501	-1.10177	3.27295e-05	-1.60556	-1.10992	3.27466e-05	-1.6056	-1.10989
70551278	chr13:70551278:G:A	7.1923e-07	-0.630028	-2.75265e-10	0.000143546	-1.2371	-2.75265e-10	0.000143608	-1.2372	-2.75265e-10
70551280	chr13:70551280:G:A	4.13139e-07	-1.44051e-10	-1.18443	0.000150193	-1.44051e-10	-1.19184	0.000150274	-1.44051e-10	-1.19182
70551472	chr13:70551472:A:G	4.62092e-07	-1.44051e-10	-1.07244	0.000177774	-1.44051e-10	-1.02324	0.000177855	-1.44051e-10	-1.02331
70551968	chr13:70551968:A:G	4.38774e-07	-1.44051e-10	-1.12423	0.000156268	-1.44051e-10	-1.15218	0.000156335	-1.44051e-10	-1.15228
70551980	chr13:70551980:A:G	6.10346e-07	-1.44051e-10	-0.794185	0.000245772	-1.44051e-10	-0.699356	0.000245904	-1.44051e-10	-0.699338
70551989	chr13:70551989:T:C	2.19853e-07	-0.667666	-1.14758	0.00027043	0.565246	-1.16899	0.000270563	0.565204	-1.16898
70552352	chr13:70552352:A:T	4.21544e-07	-1.44051e-10	-1.16429	0.00015271	-1.44051e-10	-1.17522	0.000152786	-1.44051e-10	-1.17524
70552707	chr13:70552707:G:A	8.73238e-08	-1.49945	-1.23914	3.88975e-05	-1.30378	-1.23905	3.89177e-05	-1.30377	-1.23906
70552721	chr13:70552721:C:T	4.21688e-07	-1.44051e-10	-1.16394	0.000151371	-1.44051e-10	-1.18402	0.000151445	-1.44051e-10	-1.18406
70552733	chr13:70552733:A:G	4.03077e-07	-1.44051e-10	-1.20908	0.000144888	-1.44051e-10	-1.2278	0.000144959	-1.44051e-10	-1.22783
70553190	chr13:70553190:G:C	2.49702e-07	-0.592915	-1.09503	0.000316892	0.676907	-1.1221	0.000317049	0.676862	-1.12209
70553294	chr13:70553294:G:T	3.95002e-07	-1.44051e-10	-1.22932	0.000143226	-1.44051e-10	-1.23933	0.0001433	-1.44051e-10	-1.23934
70553850	chr13:70553850:T:A	1.17955e-07	-1.25568	-1.18223	6.21861e-05	-0.94858	-1.12505	6.22167e-05	-0.948586	-1.12507
70554011	chr13:70554011:A:G	1.48878e-07	-1.13803	-1.06706	3.54133e-05	-1.57685	-1.05983	3.54341e-05	-1.57686	-1.05975
70554437	chr13:70554437:G:A	7.88587e-08	-1.62391	-1.21665	3.67015e-05	-1.3787	-1.22224	3.67081e-05	-1.37906	-1.22222
70554618	chr13:70554618:A:G	7.88165e-08	-1.68409	-1.157	3.71055e-05	-1.45353	-1.13646	3.71125e-05	-1.45387	-1.13646
70554629	chr13:70554629:G:C	4.35423e-07	-1.44051e-10	-1.13189	0.000151031	-1.44051e-10	-1.18628	0.000151106	-1.44051e-10	-1.1863
70554726	chr13:70554726:C:T	7.58761e-08	-1.65796	-1.22115	7.65848e-05	-0.695939	-1.16942	7.65634e-05	-0.696742	-1.16942
70555054	chr13:70555054:T:C	4.87287e-07	-1.44051e-10	-1.01936	0.000162175	-1.44051e-10	-1.11508	0.000162258	-1.44051e-10	-1.11509
70555297	chr13:70555297:T:C	1.66822e-07	-0.903999	-1.18728	3.3611e-05	-1.50415	-1.18476	3.36267e-05	-1.50425	-1.18471
70555664	chr13:70555664:A:G	4.18692e-07	-1.44051e-10	-1.17107	0.000149451	-1.44051e-10	-1.19679	0.000149532	-1.44051e-10	-1.19677
70556027	chr13:70556027:T:C	9.51712e-05	5.08789	-0.832665	0.000533545	1.11105	-1.03527	0.000533385	1.11031	-1.03535
70556074	chr13:70556074:T:G	6.05596e-07	-1.44051e-10	-0.801996	0.000206475	-1.44051e-10	-0.873578	0.00020656	-1.44051e-10	-0.873692
70556146	chr13:70556146:T:C	1.94793e-07	-1.34707	-0.589206	5.2361e-05	-1.63568	-0.609918	5.24041e-05	-1.63564	-0.609655
70556227	chr13:70556227:G:A	4.06272e-07	-1.44051e-10	-1.20119	0.000150042	-1.44051e-10	-1.19284	0.00015012	-1.44051e-10	-1.19285
70556277	chr13:70556277:C:T	2.12139e-07	-0.766052	-1.08491	4.00809e-05	-1.43501	-1.07784	4.01002e-05	-1.43513	-1.07777
70556445	chr13:70556445:T:A	3.48523e-07	-1.35451	-2.75265e-10	0.000215191	-0.832232	-2.75265e-10	0.000215351	-0.832012	-2.75265e-10
70556691	chr13:70556691:A:G	1.64306e-07	-0.944824	-1.16165	3.38478e-05	-1.52266	-1.15922	3.38641e-05	-1.52276	-1.15917
70556788	chr13:70556788:A:G	2.39321e-07	-0.650186	-1.08022	0.000296111	0.595988	-1.10901	0.000296258	0.595946	-1.109
70556968	chr13:70556968:T:A	1.18308e-07	-1.2809	-1.15402	6.25726e-05	-0.981057	-1.08638	6.26032e-05	-0.981062	-1.0864
70557273	chr13:70557273:C:T	6.1746e-07	-1.44051e-10	-0.782595	0.000213809	-1.44051e-10	-0.838676	0.000213911	-1.44051e-10	-0.83872
70557374	chr13:70557374:A:G	8.31254e-08	-1.68373	-1.10413	4.96797e-05	-1.17401	-1.12416	4.9709e-05	-1.174	-1.1241
70557507	chr13:70557507:C:T	4.06745e-07	-1.44051e-10	-1.20002	0.00015029	-1.44051e-10	-1.1912	0.000150367	-1.44051e-10	-1.1912
70557546	chr13:70557546:C:T	8.78473e-08	-1.57101	-1.16159	3.53772e-05	-1.42566	-1.21203	3.53958e-05	-1.42565	-1.21203
70557559	chr13:70557559:C:T	5.6082e-07	-1.44051e-10	-0.878809	0.000235214	-1.44051e-10	-0.743266	0.000235329	-1.44051e-10	-0.743297
70558170	chr13:70558170:T:C	7.77531e-07	-1.44051e-10	-0.552087	0.000316084	-1.44051e-10	-0.44775	0.000316241	-1.44051e-10	-0.447775
70558200	chr13:70558200:T:A	1.57876e-06	0.224351	-0.0681631	8.98655e-05	-1.38167	-0.323777	8.99535e-05	-1.38149	-0.323502
70558441	chr13:70558441:G:T	2.84903e-07	-1.55606	-2.75265e-10	9.11856e-05	-1.69086	-2.75265e-10	9.12331e-05	-1.69086	-2.75265e-10
70558492	chr13:70558492:A:G	1.57279e-07	-0.985885	-1.16431	3.31235e-05	-1.54138	-1.16213	3.31396e-05	-1.54147	-1.16208
70558526	chr13:70558526:T:TA	8.51762e-07	-1.44051e-10	-0.460902	0.000348497	-1.44051e-10	-0.350129	0.00034867	-1.44051e-10	-0.350156
70558673	chr13:70558673:A:C	2.1658e-07	-1.03634	-0.793913	4.96901e-05	-1.53475	-0.7632	4.97215e-05	-1.53476	-0.763079
70558849	chr13:70558849:G:A	2.19026e-07	-0.596519	-1.2225	0.000276601	0.655079	-1.23626	0.000276737	0.655046	-1.23626
70558870	chr13:70558870:C:T	1.34648e-05	3.50921	-1.20958	0.000151754	0.0462247	-1.22772	0.000151737	0.0456073	-1.22774
70559239	chr13:70559239:T:C	1.56975e-06	0.181835	-0.0313712	9.13623e-05	-1.39798	-0.290947	9.14518e-05	-1.3978	-0.290667
70559345	chr13:70559345:C:T	4.0661e-07	-1.44051e-10	-1.20035	0.000150252	-1.44051e-10	-1.19144	0.00015033	-1.44051e-10	-1.19145
70559401	chr13:70559401:G:A	3.39577e-07	-0.30553	-1.07498	5.20851e-05	-1.14222	-1.10866	5.21141e-05	-1.14222	-1.10862
70559491	chr13:70559491:T:C	1.73461e-06	1.48791	-1.23758	4.92415e-05	-1.12768	-1.17934	4.92767e-05	-1.12746	-1.17937
70559511	chr13:70559511:G:T	1.2286e-06	0.127742	-0.22232	7.44503e-05	-1.42614	-0.46749	7.45206e-05	-1.42597	-0.467238
70559604	chr13:70559604:T:C	2.49191e-07	-1.68999	-2.75265e-10	9.3728e-05	-1.66336	-2.75265e-10	9.37754e-05	-1.66338	-2.75265e-10
70559916	chr13:70559916:C:T	6.46269e-07	-1.44051e-10	-0.736995	0.000277858	-1.44051e-10	-0.576649	0.000277995	-1.44051e-10	-0.576677
70560036	chr13:70560036:G:A	1.03947e-05	3.26475	-1.2239	6.55328e-05	-0.77925	-1.24196	6.55784e-05	-0.779077	-1.24196
70560196	chr13:70560196:C:T	1.03307e-05	3.02157	-0.986906	7.24809e-05	-0.873128	-1.04731	7.25278e-05	-0.872958	-1.04735
70560312	chr13:70560312:G:T	7.69409e-08	-1.66718	-1.19799	6.789e-05	-0.749218	-1.23665	6.78722e-05	-0.749999	-1.23665
70560391	chr13:70560391:AG:A	6.19491e-05	5.05106	-1.2252	0.000408189	1.04744	-1.23947	0.000408071	1.04662	-1.23946
70560703	chr13:70560703:G:A	3.58881e-06	1.57053	-0.593161	8.17335e-05	-1.12669	-0.673609	8.17906e-05	-1.12653	-0.673584
70560899	chr13:70560899:C:A	3.79226e-06	0.817834	0.214675	0.000108375	-1.4208	-0.0973634	0.000108447	-1.42068	-0.0973415
70560991	chr13:70560991:T:G	4.02599e-07	-1.44051e-10	-1.21027	0.000148616	-1.44051e-10	-1.20239	0.000148693	-1.44051e-10	-1.2024
70561000	chr13:70561000:C:T	3.6196e-06	1.53497	-0.549066	8.40235e-05	-1.14052	-0.632147	8.40822e-05	-1.14036	-0.632121
70561245	chr13:70561245:A:G	5.87967e-07	-1.44051e-10	-0.831539	0.000235778	-1.44051e-10	-0.74087	0.000235905	-1.44051e-10	-0.740853
70561305	chr13:70561305:C:A	3.88087e-06	1.6105	-0.554894	8.61225e-05	-1.11055	-0.637443	8.6183e-05	-1.11039	-0.637418
70561533	chr13:70561533:C:A	2.80463e-07	-1.57177	-2.75265e-10	0.000126131	-1.36644	-2.75265e-10	0.000126188	-1.36651	-2.75265e-10
70561730	chr13:70561730:A:G	6.08043e-07	-0.797965	-2.75265e-10	0.00036768	-0.296545	-2.75265e-10	0.000367892	-0.296492	-2.75265e-10
70561778	chr13:70561778:T:A	4.16677e-06	1.65743	-0.530742	8.98294e-05	-1.09101	-0.614833	8.98929e-05	-1.09086	-0.614807
70561886	chr13:70561886:C:T	7.61498e-08	-1.6495	-1.22601	7.9516e-05	-0.65103	-1.17677	7.94922e-05	-0.65185	-1.17677
70561932	chr13:70561932:G:A	3.21547e-06	1.84683	-0.979313	6.06049e-05	-1.01615	-1.08323	6.06475e-05	-1.01599	-1.08321
70561946	chr13:70561946:T:C	3.16327e-06	1.79486	-0.943704	6.09166e-05	-1.03894	-1.05531	6.09594e-05	-1.03878	-1.05529
70562011	chr13:70562011:G:A	1.58386e-06	0.396958	-0.237546	8.22597e-05	-1.31371	-0.480167	8.23398e-05	-1.31351	-0.479918
70562050	chr13:70562050:C:G	3.23869e-06	1.85639	-0.981678	6.07452e-05	-1.01202	-1.08505	6.0788e-05	-1.01186	-1.08503
70562267	chr13:70562267:C:T	4.1671e-06	1.52703	-0.400263	9.69119e-05	-1.14471	-0.485243	9.69794e-05	-1.14456	-0.485218
70562317	chr13:70562317:G:T	4.26645e-06	1.5404	-0.390073	9.84384e-05	-1.13889	-0.475439	9.85071e-05	-1.13874	-0.475414
70562406	chr13:70562406:A:G	6.26064e-07	-1.44051e-10	-0.768758	0.00026781	-1.44051e-10	-0.613482	0.000267942	-1.44051e-10	-0.613509
70562489	chr13:70562489:A:G	6.69574e-05	4.96626	-1.06266	0.000407239	0.990594	-1.18495	0.000407103	0.989785	-1.185
70562574	chr13:70562574:T:C	5.0367e-07	-1.44051e-10	-0.986289	0.00016623	-1.44051e-10	-1.09038	0.000166316	-1.44051e-10	-1.09039
70562657	chr13:70562657:A:G	3.07475e-06	1.81207	-0.989297	5.92568e-05	-1.03117	-1.09071	5.92983e-05	-1.03101	-1.09069
70563016	chr13:70563016:G:A	1.00407e-06	0.241826	-0.538219	6.02483e-05	-1.3772	-0.728083	6.0303e-05	-1.37702	-0.727882
70563070	chr13:70563070:C:T	4.31654e-06	1.55207	-0.390067	9.88994e-05	-1.13422	-0.475433	9.89685e-05	-1.13407	-0.475408
70563112	chr13:70563112:G:A	4.36889e-07	-1.12853	-2.75265e-10	0.000225341	-0.786144	-2.75265e-10	0.000225392	-0.786441	-2.75265e-10
70563121	chr13:70563121:T:C	2.7771e-07	-0.533006	-1.04863	0.00036451	0.774964	-1.08017	0.000364691	0.77492	-1.08015
70563610	chr13:70563610:T:C	6.63592e-05	4.96115	-1.06652	0.00040496	0.987053	-1.18702	0.000404825	0.986244	-1.18707
70563952	chr13:70563952:A:T	6.25547e-07	-1.44051e-10	-0.769583	0.000267555	-1.44051e-10	-0.614433	0.000267688	-1.44051e-10	-0.61446
70563986	chr13:70563986:A:G	6.15686e-07	-1.44051e-10	-0.785473	0.00026279	-1.44051e-10	-0.632406	0.00026292	-1.44051e-10	-0.632432
70564001	chr13:70564001:G:A	1.79365e-06	-1.44051e-10	0.2838	0.000527068	-1.44051e-10	0.0635709	0.00052734	-1.44051e-10	0.0635641
70564020	chr13:70564020:A:T	1.24877e-07	-1.15	-1.23088	2.93372e-05	-1.61189	-1.21301	2.93496e-05	-1.61195	-1.21305
70564031	chr13:70564031:G:A	4.25461e-06	1.50893	-0.361379	9.98264e-05	-1.15199	-0.448332	9.98958e-05	-1.15184	-0.448308
70564346	chr13:70564346:G:A	6.98274e-05	4.98844	-1.04286	0.000417715	1.00486	-1.17382	0.000417572	1.00405	-1.17387
70564415	chr13:70564415:C:A	6.60879e-05	4.90851	-1.01798	0.000403114	0.954397	-1.15894	0.000402977	0.953594	-1.15899
70564602	chr13:70564602:C:T	2.11911e-05	2.75313	-2.75265e-10	0.00148712	1.10084	-2.75265e-10	0.00148825	1.10108	-2.75265e-10
70564647	chr13:70564647:T:G	4.05921e-07	-1.44051e-10	-1.20205	0.000157569	-1.44051e-10	-1.1439	0.000157649	-1.44051e-10	-1.14391
70564657	chr13:70564657:T:C	1.06455e-06	-0.237898	-2.75265e-10	0.000137176	-1.28249	-2.75265e-10	0.000137292	-1.28217	-2.75265e-10
70564695	chr13:70564695:G:A	4.25212e-06	1.52404	-0.377079	9.90218e-05	-1.14581	-0.462612	9.90908e-05	-1.14566	-0.462587
70564856	chr13:70564856:A:T	5.87558e-07	-1.44051e-10	-0.832235	0.000235594	-1.44051e-10	-0.74165	0.000235721	-1.44051e-10	-0.741633
70564987	chr13:70564987:T:C	3.06685e-06	1.78949	-0.969294	5.95953e-05	-1.0411	-1.07508	5.9637e-05	-1.04094	-1.07506
70565000	chr13:70565000:G:A	6.18128e-07	-1.44051e-10	-0.781514	0.000263898	-1.44051e-10	-0.628195	0.000264029	-1.44051e-10	-0.628222
70565051	chr13:70565051:G:A	2.98461e-06	1.75619	-0.96318	5.90313e-05	-1.0554	-1.07029	5.90725e-05	-1.05524	-1.07027
70565056	chr13:70565056:C:T	1.3666e-07	-1.06135	-1.22937	3.04397e-05	-1.57723	-1.21079	3.04521e-05	-1.5773	-1.21083
70565093	chr13:70565093:C:T	4.26998e-06	1.50202	-0.350867	0.000100583	-1.1551	-0.437676	0.000100653	-1.15495	-0.437651
70565094	chr13:70565094:G:A	3.94389e-07	-1.44051e-10	-1.23087	0.000142855	-1.44051e-10	-1.24193	0.000142929	-1.44051e-10	-1.24193
70565239	chr13:70565239:T:C	2.92378e-06	1.72673	-0.954311	5.86993e-05	-1.06804	-1.06329	5.87402e-05	-1.06788	-1.06327
70565686	chr13:70565686:C:T	1.69186e-06	-1.44051e-10	0.225375	0.000499068	-1.44051e-10	0.00898241	0.000499324	-1.44051e-10	0.00897496
70565713	chr13:70565713:TTTAACATATACAA:T	1.35142e-06	0.312462	-0.311764	7.45094e-05	-1.34897	-0.543864	7.45804e-05	-1.34878	-0.543626
70565774	chr13:70565774:T:A	5.07563e-07	-1.44051e-10	-0.97859	0.000208992	-1.44051e-10	-0.861464	0.000209095	-1.44051e-10	-0.86149
70566071	chr13:70566071:A:G	3.92611e-06	1.47174	-0.404541	9.4382e-05	-1.16751	-0.488897	9.44475e-05	-1.16736	-0.488872
70566646	chr13:70566646:A:C	1.9333e-06	1.44998	-1.0912	4.66841e-05	-1.18482	-1.17554	4.67157e-05	-1.18468	-1.17553
70566975	chr13:70566975:G:A	1.08743e-06	0.184802	-0.40144	6.48019e-05	-1.41519	-0.617239	6.48611e-05	-1.41502	-0.617017
70567026	chr13:70567026:T:C	1.30968e-06	1.03893	-1.06961	4.18925e-05	-1.35075	-1.11791	4.19196e-05	-1.35063	-1.1179
70567391	chr13:70567391:G:A	5.39869e-07	-1.44051e-10	-0.916883	0.00017806	-1.44051e-10	-1.02164	0.000178149	-1.44051e-10	-1.02166
70567400	chr13:70567400:C:A	5.22776e-07	-1.44051e-10	-0.949058	0.000190047	-1.44051e-10	-0.956489	0.000190135	-1.44051e-10	-0.956549
70567577	chr13:70567577:C:G	6.66249e-07	-1.44051e-10	-0.706547	0.000275336	-1.44051e-10	-0.585766	0.00027547	-1.44051e-10	-0.585801
70567583	chr13:70567583:A:G	3.90046e-07	-1.44051e-10	-1.24194	0.000145411	-1.44051e-10	-1.22419	0.000145486	-1.44051e-10	-1.2242
70567610	chr13:70567610:T:C	1.18136e-06	-1.44051e-10	-0.133791	0.000452215	-1.44051e-10	-0.0896009	0.000452386	-1.44051e-10	-0.089745
70567701	chr13:70567701:T:C	6.43321e-07	0.493037	-1.2346	7.7636e-05	-0.60987	-1.24186	7.7672e-05	-0.609927	-1.24186
70568082	chr13:70568082:A:G	2.62864e-06	0.686684	-0.020674	0.000159327	-0.840195	-0.292608	0.000159464	-0.84003	-0.292435
70568338	chr13:70568338:T:C	4.44207e-07	-1.44051e-10	-1.11192	0.000157918	-1.44051e-10	-1.14168	0.000158002	-1.44051e-10	-1.14167
70568394	chr13:70568394:G:T	9.18971e-08	-1.4837	-1.20384	2.84584e-05	-1.68881	-1.16651	2.84745e-05	-1.68882	-1.16646
70568870	chr13:70568870:G:T	2.5914e-06	1.70319	-1.05145	7.66897e-05	-0.709951	-1.15404	7.67329e-05	-0.709916	-1.15403
70568931	chr13:70568931:G:A	0.000274419	6.52108	-1.20688	0.000902766	1.84358	-1.24188	0.000902429	1.84268	-1.24187
70569424	chr13:70569424:T:G	1.41328e-06	-1.44051e-10	0.0454598	0.00044984	-1.44051e-10	-0.0948668	0.000450084	-1.44051e-10	-0.0948454
70569844	chr13:70569844:T:A	1.30554e-07	-1.14787	-1.18855	2.7333e-05	-1.67011	-1.22555	2.73456e-05	-1.67014	-1.22558
70570901	chr13:70570901:A:G	5.66676e-07	-1.44051e-10	-0.868422	0.000212979	-1.44051e-10	-0.842567	0.000213089	-1.44051e-10	-0.842573
70570980	chr13:70570980:A:G	5.62717e-07	-1.44051e-10	-0.875433	0.000211377	-1.44051e-10	-0.850115	0.000211486	-1.44051e-10	-0.85012
70571796	chr13:70571796:C:T	4.05404e-07	-1.44051e-10	-1.20333	0.000154454	-1.44051e-10	-1.16386	0.000154534	-1.44051e-10	-1.16386
70571861	chr13:70571861:A:G	5.78534e-07	-1.44051e-10	-0.847712	0.000217581	-1.44051e-10	-0.821186	0.000217694	-1.44051e-10	-0.821192
70571923	chr13:70571923:A:G	4.71328e-07	-1.44051e-10	-1.05266	0.000166285	-1.44051e-10	-1.09005	0.000166374	-1.44051e-10	-1.09004
70572424	chr13:70572424:G:C	4.77536e-07	-1.44051e-10	-1.03957	0.000186592	-1.44051e-10	-0.974837	0.000186685	-1.44051e-10	-0.974856
70572730	chr13:70572730:T:C	5.20594e-07	-1.44051e-10	-0.95324	0.000182186	-1.44051e-10	-0.998733	0.000182284	-1.44051e-10	-0.998716
70572756	chr13:70572756:T:C	6.47671e-07	-1.44051e-10	-0.734827	0.000209538	-1.44051e-10	-0.858853	0.000209647	-1.44051e-10	-0.858858
70572872	chr13:70572872:C:T	4.77762e-07	-1.44051e-10	-1.0391	0.000186697	-1.44051e-10	-0.974272	0.000186791	-1.44051e-10	-0.974292
70573343	chr13:70573343:T:C	1.17885e-07	-1.20889	-1.2296	2.66646e-05	-1.68458	-1.23584	2.6678e-05	-1.68458	-1.23586
70573363	chr13:70573363:T:C	4.70584e-07	-1.44051e-10	-1.05424	0.00016605	-1.44051e-10	-1.09147	0.000166139	-1.44051e-10	-1.09146
70573547	chr13:70573547:T:C	6.55589e-07	-1.44051e-10	-0.722675	0.000248236	-1.44051e-10	-0.689378	0.000248364	-1.44051e-10	-0.689384
70573623	chr13:70573623:C:T	5.06401e-07	-1.44051e-10	-0.980881	0.00019984	-1.44051e-10	-0.906241	0.00019994	-1.44051e-10	-0.906262
70573795	chr13:70573795:A:G	3.93746e-07	-1.44051e-10	-1.2325	0.000152218	-1.44051e-10	-1.17844	0.000152299	-1.44051e-10	-1.17843
70573801	chr13:70573801:A:G	1.15133e-07	-1.61016	-0.851961	5.65737e-05	-1.42858	-0.739636	5.65754e-05	-1.4289	-0.739804
70574796	chr13:70574796:C:A	1.19853e-07	-1.2347	-1.18725	2.66224e-05	-1.68202	-1.23999	2.66364e-05	-1.68202	-1.23998
70575004	chr13:70575004:A:G	3.9897e-07	-1.44051e-10	-1.21932	0.000143162	-1.44051e-10	-1.23978	0.000143236	-1.44051e-10	-1.23978
70575229	chr13:70575229:G:T	2.52517e-07	-1.67673	-2.75265e-10	9.21598e-05	-1.68024	-2.75265e-10	9.22066e-05	-1.68025	-2.75265e-10
70575594	chr13:70575594:A:G	4.5042e-07	-1.44051e-10	-1.09803	0.000160742	-1.44051e-10	-1.12396	0.000160821	-1.44051e-10	-1.12399
70575766	chr13:70575766:T:G	1.57423e-07	-1.12455	-1.02472	5.10052e-05	-1.20905	-1.06278	5.10156e-05	-1.20927	-1.06288
70575927	chr13:70575927:T:G	4.50837e-07	-1.44051e-10	-1.0971	0.000158566	-1.44051e-10	-1.13759	0.00015865	-1.44051e-10	-1.13758
70576059	chr13:70576059:C:T	4.79534e-07	-1.44051e-10	-1.0354	0.000168883	-1.44051e-10	-1.07455	0.000168973	-1.44051e-10	-1.07454
70576163	chr13:70576163:C:T	6.10569e-07	-1.44051e-10	-0.793818	0.000230132	-1.44051e-10	-0.765105	0.000230251	-1.44051e-10	-0.765112
70576238	chr13:70576238:A:T	4.0877e-07	-1.44051e-10	-1.19506	0.000157075	-1.44051e-10	-1.14704	0.000157151	-1.44051e-10	-1.14708
70576702	chr13:70576702:A:T	1.17997e-07	-1.21255	-1.225	2.66123e-05	-1.68392	-1.23847	2.66257e-05	-1.68392	-1.23848
70576772	chr13:70576772:GA:G	4.02507e-07	-1.44051e-10	-1.2105	0.000152858	-1.44051e-10	-1.17425	0.000152938	-1.44051e-10	-1.17425
70577034	chr13:70577034:A:G	4.9952e-07	-1.44051e-10	-0.994562	0.000196747	-1.44051e-10	-0.921843	0.000196845	-1.44051e-10	-0.921863
70577505	chr13:70577505:A:G	3.57089e-07	-1.22893	-0.101296	0.000116456	-1.30753	-0.138714	0.000116466	-1.30773	-0.138955
70578154	chr13:70578154:G:A	3.90272e-07	-1.24137	-2.75265e-10	9.1383e-05	-1.6887	-2.75265e-10	9.14309e-05	-1.6887	-2.75265e-10
70578589	chr13:70578589:C:T	1.19257e-07	-1.21469	-1.21224	2.6535e-05	-1.68358	-1.24172	2.65486e-05	-1.68359	-1.24172
70578912	chr13:70578912:A:C	4.26565e-07	-1.44051e-10	-1.15244	0.000166791	-1.44051e-10	-1.08702	0.000166871	-1.44051e-10	-1.08706
70578917	chr13:70578917:A:T	2.10275e-07	-1.10544	-0.754354	8.97971e-05	-0.778212	-0.927994	8.98331e-05	-0.778378	-0.927949
70579021	chr13:70579021:T:C	1.63158e-07	-1.25455	-0.858942	6.84289e-05	-0.947954	-1.03001	6.84605e-05	-0.948046	-1.02998
70579121	chr13:70579121:G:T	4.71836e-07	-1.44051e-10	-1.05158	0.000166444	-1.44051e-10	-1.0891	0.000166532	-1.44051e-10	-1.08909
70579259	chr13:70579259:A:G	4.57062e-07	-1.44051e-10	-1.08339	0.000184688	-1.44051e-10	-0.985089	0.000184688	-1.44051e-10	-0.985613
70579484	chr13:70579484:G:A	2.58279e-07	-1.65417	-2.75265e-10	9.12068e-05	-1.69063	-2.75265e-10	9.12537e-05	-1.69064	-2.75265e-10
70579735	chr13:70579735:C:T	1.88004e-07	-0.983254	-0.988494	6.98647e-05	-0.917731	-1.03947	6.98825e-05	-0.917867	-1.0396
70579919	chr13:70579919:A:G	1.68543e-07	-1.17121	-0.909803	3.26079e-05	-1.68654	-1.03267	3.2623e-05	-1.68657	-1.03269
70579972	chr13:70579972:A:G	2.09382e-07	-1.14354	-0.720512	8.78313e-05	-0.827771	-0.900571	8.7867e-05	-0.827931	-0.900524
70580724	chr13:70580724:G:A	4.14562e-07	-1.44051e-10	-1.18099	0.000148143	-1.44051e-10	-1.20558	0.000148222	-1.44051e-10	-1.20557
70580754	chr13:70580754:A:G	4.5264e-07	-1.09311	-2.75265e-10	0.000105538	-1.54469	-2.75265e-10	0.000105597	-1.54465	-2.75265e-10
70580758	chr13:70580758:A:G	1.21614e-07	-1.18537	-1.22199	2.6506e-05	-1.68672	-1.23967	2.65194e-05	-1.68672	-1.23968
70580836	chr13:70580836:C:T	4.81795e-07	-1.44051e-10	-1.03069	0.00018487	-1.44051e-10	-0.984106	0.000184952	-1.44051e-10	-0.984185
70581169	chr13:70581169:C:T	3.91127e-07	-1.44051e-10	-1.23918	0.000142995	-1.44051e-10	-1.24095	0.000143069	-1.44051e-10	-1.24095
70581526	chr13:70581526:C:A	1.31425e-07	-1.59603	-0.733747	6.65991e-05	-1.40008	-0.60499	6.65984e-05	-1.40042	-0.605181
70581730	chr13:70581730:C:T	1.1854e-07	-1.2123	-1.22066	2.65678e-05	-1.68394	-1.24012	2.65813e-05	-1.68395	-1.24013
70581943	chr13:70581943:A:C	1.62815e-07	-1.49997	-0.615625	6.03265e-05	-1.31388	-0.790112	6.03556e-05	-1.31397	-0.790055
70582323	chr13:70582323:G:A	3.96369e-07	-1.44051e-10	-1.22586	0.000146712	-1.44051e-10	-1.21529	0.000146788	-1.44051e-10	-1.21529
70582485	chr13:70582485:T:C	4.65435e-07	-1.44051e-10	-1.06524	0.000153143	-1.44051e-10	-1.17239	0.00015322	-1.44051e-10	-1.1724
70582880	chr13:70582880:T:C	6.41178e-07	-0.744902	-2.75265e-10	0.000923301	0.624196	-2.75265e-10	0.000923485	0.623873	-2.75265e-10
70583153	chr13:70583153:C:T	1.18077e-07	-1.20618	-1.23069	2.66858e-05	-1.68458	-1.23505	2.66991e-05	-1.68458	-1.23507
70583319	chr13:70583319:A:G	3.99245e-07	-1.44051e-10	-1.21863	0.000150981	-1.44051e-10	-1.1866	0.00015106	-1.44051e-10	-1.18661
70583487	chr13:70583487:T:C	1.2888e-07	-1.11951	-1.22982	2.65119e-05	-1.6905	-1.23567	2.65253e-05	-1.6905	-1.23568
70583488	chr13:70583488:C:G	4.44378e-07	-1.44051e-10	-1.11153	0.000178168	-1.44051e-10	-1.02103	0.000178174	-1.44051e-10	-1.02152
70583587	chr13:70583587:G:A	7.98458e-07	-0.525527	-2.75265e-10	0.000166264	-1.09018	-2.75265e-10	0.000166352	-1.09018	-2.75265e-10
70583612	chr13:70583612:A:G	3.90016e-07	-1.44051e-10	-1.24202	0.000143849	-1.44051e-10	-1.235	0.000143924	-1.44051e-10	-1.23499
70583859	chr13:70583859:A:T	6.32643e-07	-1.44051e-10	-0.758304	0.000234398	-1.44051e-10	-0.746739	0.000234529	-1.44051e-10	-0.746701
70583890	chr13:70583890:T:C	1.15326e-07	-1.56864	-0.891805	5.82365e-05	-1.3534	-0.785846	5.82362e-05	-1.35377	-0.786006
70585568	chr13:70585568:A:T	1.44521e-07	-1.17893	-1.05586	4.68113e-05	-1.26535	-1.09229	4.68217e-05	-1.26555	-1.09238
70585667	chr13:70585667:C:T	7.54064e-08	-1.67353	-1.21178	3.33729e-05	-1.45627	-1.23974	3.3386e-05	-1.45641	-1.23973
70585860	chr13:70585860:T:C	4.03743e-07	-1.44051e-10	-1.20743	0.000155831	-1.44051e-10	-1.15499	0.000155907	-1.44051e-10	-1.15502
70586077	chr13:70586077:C:G	4.82694e-07	-1.02883	-2.75265e-10	9.60528e-05	-1.63886	-2.75265e-10	9.61062e-05	-1.63883	-2.75265e-10
70587088	chr13:70587088:G:A	1.26038e-07	-1.24507	-1.12656	2.74936e-05	-1.68292	-1.20689	2.75067e-05	-1.68295	-1.2069
70587399	chr13:70587399:T:C	2.44272e-05	3.62923	-0.733989	0.000307066	0.382462	-0.85916	0.000307434	0.383001	-0.859021
70587480	chr13:70587480:A:C	1.29155e-07	-1.10717	-1.24002	2.69248e-05	-1.68778	-1.22293	2.69382e-05	-1.68778	-1.22296
70587806	chr13:70587806:A:C	1.217e-07	-1.16469	-1.24196	2.73487e-05	-1.69088	-1.20422	2.73618e-05	-1.69088	-1.20426
70588046	chr13:70588046:A:G	1.10368e-06	-1.44051e-10	-0.201804	0.000340507	-1.44051e-10	-0.373323	0.000340681	-1.44051e-10	-0.373333
70588573	chr13:70588573:G:A	3.9348e-07	-1.44051e-10	-1.23318	0.000147312	-1.44051e-10	-1.2112	0.000147389	-1.44051e-10	-1.21121
70588674	chr13:70588674:T:A	1.03321e-07	-1.62879	-0.941578	4.9641e-05	-1.46051	-0.838437	4.96468e-05	-1.4608	-0.838544
70589019	chr13:70589019:A:G	1.55437e-07	-1.12512	-1.03685	5.00157e-05	-1.20951	-1.08191	5.0026e-05	-1.20973	-1.082
70589596	chr13:70589596:C:T	1.7457e-06	-1.44051e-10	0.256701	0.000771281	-1.44051e-10	0.444294	0.000771716	-1.44051e-10	0.444336
70589620	chr13:70589620:AG:A	5.87441e-07	-1.44051e-10	-0.832434	0.000234018	-1.44051e-10	-0.748361	0.000234141	-1.44051e-10	-0.748358
70589678	chr13:70589678:T:G	2.49466e-07	-1.68889	-2.75265e-10	9.60116e-05	-1.63929	-2.75265e-10	9.60596e-05	-1.63931	-2.75265e-10
70589864	chr13:70589864:G:A	1.14779e-07	-1.56304	-0.902168	5.88585e-05	-1.3536	-0.775019	5.88604e-05	-1.35396	-0.775148
70590251	chr13:70590251:A:G	8.11553e-08	-1.65329	-1.15855	3.30211e-05	-1.50776	-1.19885	3.30408e-05	-1.50768	-1.19885
70590755	chr13:70590755:T:C	8.25894e-08	-1.55402	-1.24031	2.82307e-05	-1.62182	-1.24153	2.82434e-05	-1.62189	-1.24153
70591501	chr13:70591501:G:A	1.21873e-07	-1.16328	-1.24196	2.72394e-05	-1.69087	-1.20823	2.72526e-05	-1.69087	-1.20826
70591631	chr13:70591631:A:G	1.10067e-07	-1.2761	-1.23102	2.66948e-05	-1.68344	-1.23585	2.67082e-05	-1.68344	-1.23587
70591805	chr13:70591805:T:C	1.12376e-07	-1.2585	-1.22786	2.6584e-05	-1.68562	-1.23783	2.65975e-05	-1.68562	-1.23785
70591958	chr13:70591958:A:C	6.25437e-07	-1.44051e-10	-0.76976	0.000257689	-1.44051e-10	-0.652008	0.000257824	-1.44051e-10	-0.652005
70592024	chr13:70592024:C:T	4.57573e-07	-1.44051e-10	-1.08227	0.000174752	-1.44051e-10	-1.04039	0.000174832	-1.44051e-10	-1.04045
70592366	chr13:70592366:A:C	4.51877e-07	-1.44051e-10	-1.0948	0.000148709	-1.44051e-10	-1.20177	0.000148788	-1.44051e-10	-1.20176
70592506	chr13:70592506:A:T	1.23609e-07	-1.16742	-1.22367	2.63958e-05	-1.69086	-1.2397	2.64093e-05	-1.69086	-1.23971
70592524	chr13:70592524:A:G	1.17408e-07	-1.21223	-1.23032	2.65203e-05	-1.6895	-1.23635	2.65336e-05	-1.6895	-1.23636
70592849	chr13:70592849:C:G	1.48047e-07	-1.00769	-1.20299	4.66196e-05	-1.1527	-1.20903	4.66309e-05	-1.15293	-1.20909
70593106	chr13:70593106:C:T	1.26359e-07	-1.12864	-1.24045	2.68921e-05	-1.69047	-1.22145	2.69054e-05	-1.69047	-1.22148
70593282	chr13:70593282:C:A	9.03395e-08	-1.67664	-1.02799	3.19659e-05	-1.61398	-1.12511	3.19827e-05	-1.614	-1.12508
70593357	chr13:70593357:A:G	9.26135e-08	-1.66586	-1.01391	3.3058e-05	-1.59094	-1.11456	3.30753e-05	-1.59097	-1.11453
70593406	chr13:70593406:G:A	1.41073e-07	-1.02075	-1.23818	2.69688e-05	-1.68165	-1.22743	2.69823e-05	-1.68164	-1.22746
70593532	chr13:70593532:T:C	2.66352e-07	-1.62339	-2.75265e-10	0.000104254	-1.55693	-2.75265e-10	0.000104308	-1.55693	-2.75265e-10
70593566	chr13:70593566:T:G	1.35836e-07	-1.07457	-1.22219	4.3542e-05	-1.20358	-1.22646	4.35536e-05	-1.20379	-1.22649
70593773	chr13:70593773:C:T	5.18016e-07	-1.44051e-10	-0.958203	0.00016831	-1.44051e-10	-1.07795	0.000168397	-1.44051e-10	-1.07796
70593873	chr13:70593873:A:C	1.19029e-07	-1.1907	-1.23814	2.67331e-05	-1.69043	-1.22743	2.67464e-05	-1.69043	-1.22746
70593983	chr13:70593983:A:G	1.35409e-07	-1.05907	-1.24085	2.78271e-05	-1.68692	-1.19083	2.78404e-05	-1.68692	-1.19088
70594136	chr13:70594136:A:C	1.70155e-05	3.65616	-1.12249	4.07111e-05	-1.47438	-1.02288	4.07296e-05	-1.47446	-1.02286
70594421	chr13:70594421:T:C	1.61706e-07	-1.22956	-0.892875	5.3056e-05	-1.26029	-0.97212	5.30664e-05	-1.26051	-0.972226
70594668	chr13:70594668:A:T	3.02824e-07	-0.275934	-1.21912	4.11142e-05	-1.3129	-1.1745	4.11304e-05	-1.31305	-1.17448
70595150	chr13:70595150:A:G	2.79941e-07	-1.57363	-2.75265e-10	0.000122149	-1.39852	-2.75265e-10	0.00012221	-1.39854	-2.75265e-10
70595291	chr13:70595291:C:T	3.92763e-07	-1.44051e-10	-1.235	0.000143147	-1.44051e-10	-1.23988	0.000143221	-1.44051e-10	-1.23989
70595719	chr13:70595719:G:T	1.28452e-07	-1.14903	-1.20362	4.15407e-05	-1.26794	-1.20914	4.15519e-05	-1.26815	-1.20919
70595796	chr13:70595796:G:T	1.34033e-05	-1.44051e-10	2.29505	0.00455726	-1.44051e-10	2.22072	0.00456006	-1.44051e-10	2.22081
70596440	chr13:70596440:T:C	3.9163e-07	-1.44051e-10	-1.23789	0.000145547	-1.44051e-10	-1.22326	0.000145622	-1.44051e-10	-1.22327
70596602	chr13:70596602:G:T	4.32119e-06	1.93822	-0.77514	3.54472e-05	-1.6524	-0.983316	3.54734e-05	-1.65232	-0.98318
70596894	chr13:70596894:A:G	6.60001e-07	-1.44051e-10	-0.715968	0.000221108	-1.44051e-10	-0.805109	0.000221222	-1.44051e-10	-0.805116
70597318	chr13:70597318:C:T	3.49425e-07	-1.35192	-2.75265e-10	0.000220712	-0.8069	-2.75265e-10	0.000220877	-0.806676	-2.75265e-10
70597348	chr13:70597348:T:C	8.9784e-08	-1.67995	-1.03085	3.1661e-05	-1.6217	-1.12697	3.16777e-05	-1.62173	-1.12694
70598064	chr13:70598064:T:C	3.90149e-07	-1.44051e-10	-1.24168	0.000145219	-1.44051e-10	-1.22552	0.000145292	-1.44051e-10	-1.22553
70598189	chr13:70598189:A:T	1.208e-07	-1.19327	-1.2208	2.93492e-05	-1.68838	-1.13611	2.93628e-05	-1.68838	-1.13617
70598575	chr13:70598575:T:C	1.17143e-07	-1.20394	-1.24087	2.78381e-05	-1.68763	-1.18972	2.78513e-05	-1.68763	-1.18977
70599076	chr13:70599076:G:C	2.88092e-07	-0.40351	-1.14142	3.88408e-05	-1.38443	-1.15986	3.88541e-05	-1.38456	-1.15991
70599368	chr13:70599368:T:G	5.26599e-07	-0.941771	-2.75265e-10	0.000120258	-1.41412	-2.75265e-10	0.000120323	-1.4141	-2.75265e-10
70599535	chr13:70599535:T:C	5.30866e-07	-1.44051e-10	-0.9337	0.000169401	-1.44051e-10	-1.07149	0.000169495	-1.44051e-10	-1.07145
70599782	chr13:70599782:T:C	5.94586e-07	-1.44051e-10	-0.820344	0.000205509	-1.44051e-10	-0.878271	0.000205628	-1.44051e-10	-0.878211
70599908	chr13:70599908:TC:T	3.01206e-07	-0.388099	-1.11232	4.00223e-05	-1.38114	-1.13318	4.00357e-05	-1.38127	-1.13324
70600044	chr13:70600044:T:A	1.26683e-07	-1.1565	-1.21003	3.00094e-05	-1.69042	-1.11183	3.00231e-05	-1.69042	-1.11189
70600080	chr13:70600080:C:T	1.36048e-07	-1.15029	-1.14491	3.37939e-05	-1.69052	-0.992957	3.38084e-05	-1.69052	-0.993047
70600160	chr13:70600160:T:C	3.92151e-07	-1.44051e-10	-1.23656	0.000145938	-1.44051e-10	-1.22058	0.000146013	-1.44051e-10	-1.22058
70600252	chr13:70600252:C:A	4.13162e-07	-1.44051e-10	-1.18437	0.000147607	-1.44051e-10	-1.20921	0.000147687	-1.44051e-10	-1.20919
70600389	chr13:70600389:A:T	1.16896e-07	-1.21223	-1.2347	2.84225e-05	-1.68698	-1.1696	2.84358e-05	-1.68698	-1.16965
70600394	chr13:70600394:C:G	2.95805e-06	1.59991	-0.815837	0.000116171	-0.965786	-0.482911	0.00011622	-0.966003	-0.482792
70600634	chr13:70600634:C:T	1.73805e-06	-1.44051e-10	0.252311	0.000561394	-1.44051e-10	0.126664	0.00056163	-1.44051e-10	0.126562
70600688	chr13:70600688:A:C	1.02122e-06	-1.44051e-10	-0.279458	0.000375782	-1.44051e-10	-0.27475	0.000376012	-1.44051e-10	-0.274659
70600945	chr13:70600945:A:G	4.09333e-07	-1.44051e-10	-1.19368	0.000143258	-1.44051e-10	-1.23911	0.000143333	-1.44051e-10	-1.23911
70601178	chr13:70601178:AAC:A	1.27645e-07	-1.12967	-1.22928	4.12148e-05	-1.2656	-1.21937	4.123e-05	-1.26578	-1.21933
70601585	chr13:70601585:T:C	7.18403e-07	-1.44051e-10	-0.63118	0.00020661	-1.44051e-10	-0.872927	0.000206713	-1.44051e-10	-0.872948
70601730	chr13:70601730:A:G	1.13373e-07	-1.23674	-1.24079	2.78137e-05	-1.68448	-1.19375	2.7827e-05	-1.68448	-1.19379
70601745	chr13:70601745:T:C	7.36557e-07	-0.606223	-2.75265e-10	0.000189387	-0.959967	-2.75265e-10	0.000189484	-0.959976	-2.75265e-10
70601809	chr13:70601809:C:T	4.57391e-07	-1.44051e-10	-1.08267	0.000161956	-1.44051e-10	-1.11643	0.000162041	-1.44051e-10	-1.11643
70601850	chr13:70601850:C:T	2.67004e-07	-1.62094	-2.75265e-10	9.44562e-05	-1.65562	-2.75265e-10	9.45037e-05	-1.65564	-2.75265e-10
70601990	chr13:70601990:A:G	4.50035e-07	-1.44051e-10	-1.09888	0.000148469	-1.44051e-10	-1.20338	0.000148549	-1.44051e-10	-1.20337
70602047	chr13:70602047:C:T	3.91332e-07	-1.44051e-10	-1.23865	0.000143614	-1.44051e-10	-1.23663	0.000143688	-1.44051e-10	-1.23663
70602050	chr13:70602050:A:G	4.62232e-07	-1.44051e-10	-1.07214	0.000163526	-1.44051e-10	-1.10679	0.000163611	-1.44051e-10	-1.10679
70602241	chr13:70602241:C:A	3.92292e-07	-1.44051e-10	-1.2362	0.00014287	-1.44051e-10	-1.24182	0.000142945	-1.44051e-10	-1.24182
70602268	chr13:70602268:T:C	4.7358e-07	-1.44051e-10	-1.04789	0.000152499	-1.44051e-10	-1.1766	0.000152581	-1.44051e-10	-1.17659
70602511	chr13:70602511:A:T	6.02984e-07	-0.806319	-2.75265e-10	0.000484504	-0.020633	-2.75265e-10	0.000484753	-0.020641	-2.75265e-10
70602606	chr13:70602606:G:A	4.05107e-07	-1.44051e-10	-1.20406	0.000142959	-1.44051e-10	-1.2412	0.000143034	-1.44051e-10	-1.2412
70602667	chr13:70602667:A:G	9.65888e-08	-1.64166	-0.996091	3.91923e-05	-1.43834	-1.09694	3.92041e-05	-1.43852	-1.09698
70602698	chr13:70602698:T:C	2.65187e-07	-0.465243	-1.16253	3.67804e-05	-1.4188	-1.17999	3.67936e-05	-1.41893	-1.18003
70603029	chr13:70603029:G:T	3.07438e-07	-0.376893	-1.10304	4.06125e-05	-1.37469	-1.12499	4.0626e-05	-1.37482	-1.12505
70603379	chr13:70603379:A:G	1.17046e-07	-1.20783	-1.23782	2.81057e-05	-1.6875	-1.18029	2.8119e-05	-1.6875	-1.18034
70603446	chr13:70603446:G:GA	1.15946e-07	-1.21311	-1.24198	2.73852e-05	-1.68676	-1.20699	2.73984e-05	-1.68676	-1.20703
70603600	chr13:70603600:C:G	3.42113e-07	-1.37307	-2.75265e-10	9.48034e-05	-1.65195	-2.75265e-10	9.48565e-05	-1.65192	-2.75265e-10
70603605	chr13:70603605:G:A	1.16573e-07	-1.26746	-1.18224	3.20681e-05	-1.68133	-1.05457	3.20822e-05	-1.68133	-1.05465
70603733	chr13:70603733:C:T	1.22355e-07	-1.19771	-1.20357	3.06313e-05	-1.6881	-1.09364	3.0645e-05	-1.6881	-1.09371
70603983	chr13:70603983:C:G	2.60942e-07	-1.64391	-2.75265e-10	0.000108683	-1.51532	-2.75265e-10	0.000108738	-1.51534	-2.75265e-10
70604280	chr13:70604280:T:C	2.63644e-07	-1.63361	-2.75265e-10	0.000110814	-1.4959	-2.75265e-10	0.00011087	-1.49592	-2.75265e-10
70604481	chr13:70604481:A:G	7.53561e-07	-1.44051e-10	-0.5834	0.000212333	-1.44051e-10	-0.845601	0.00021244	-1.44051e-10	-0.845623
70604691	chr13:70604691:T:C	6.02261e-07	-0.807519	-2.75265e-10	0.000841742	0.531714	-2.75265e-10	0.000841917	0.531401	-2.75265e-10
70604930	chr13:70604930:T:A	3.93812e-07	-1.44051e-10	-1.23234	0.000142942	-1.44051e-10	-1.24132	0.000143017	-1.44051e-10	-1.24132
70605586	chr13:70605586:T:C	2.97626e-07	-1.51237	-2.75265e-10	9.1558e-05	-1.68679	-2.75265e-10	9.16046e-05	-1.6868	-2.75265e-10
70605641	chr13:70605641:A:G	3.93677e-07	-1.44051e-10	-1.23268	0.000142854	-1.44051e-10	-1.24194	0.000142929	-1.44051e-10	-1.24193
70605951	chr13:70605951:G:A	4.06107e-07	-1.44051e-10	-1.20159	0.000143005	-1.44051e-10	-1.24088	0.00014308	-1.44051e-10	-1.24088
70605989	chr13:70605989:G:A	6.49901e-07	-0.0872723	-0.644118	6.20953e-05	-1.25246	-0.822634	6.21118e-05	-1.25262	-0.822728
70606042	chr13:70606042:AG:A	1.42733e-07	-1.00533	-1.2419	4.77834e-05	-1.09508	-1.242	4.77972e-05	-1.09531	-1.242
70606733	chr13:70606733:G:A	1.92563e-07	-1.18418	-0.763606	3.2308e-05	-1.68723	-1.04121	3.23268e-05	-1.68723	-1.04115
70606951	chr13:70606951:G:A	4.52275e-07	-1.44051e-10	-1.09392	0.000167861	-1.44051e-10	-1.08062	0.00016795	-1.44051e-10	-1.08062
70606987	chr13:70606987:G:A	0.00023184	6.06901	-0.923424	4.68676e-05	-1.14728	-1.20915	4.6885e-05	-1.1474	-1.20918
70607242	chr13:70607242:A:G	3.84458e-07	-0.270699	-0.985677	3.56574e-05	-1.44144	-1.18837	3.56713e-05	-1.44155	-1.18838
70607464	chr13:70607464:C:T	3.97998e-07	-1.44051e-10	-1.22176	0.000142926	-1.44051e-10	-1.24143	0.000143	-1.44051e-10	-1.24144
70607850	chr13:70607850:A:C	3.97733e-07	-1.44051e-10	-1.22243	0.000142936	-1.44051e-10	-1.24136	0.00014301	-1.44051e-10	-1.24136
70608145	chr13:70608145:A:T	4.23237e-07	-1.16028	-2.75265e-10	0.000110048	-1.50284	-2.75265e-10	0.000110108	-1.50282	-2.75265e-10
70608515	chr13:70608515:G:A	4.51166e-07	-1.09637	-2.75265e-10	0.000114393	-1.46412	-2.75265e-10	0.000114455	-1.4641	-2.75265e-10
70609028	chr13:70609028:T:G	6.49987e-07	-1.44051e-10	-0.731257	0.00021916	-1.44051e-10	-0.813956	0.000219285	-1.44051e-10	-0.813909
70609229	chr13:70609229:T:C	3.90977e-07	-1.44051e-10	-1.23956	0.000145128	-1.44051e-10	-1.22614	0.000145205	-1.44051e-10	-1.22614
70609486	chr13:70609486:C:T	1.80096e-05	3.70851	-1.11806	3.0321e-05	-1.5523	-1.23962	3.03352e-05	-1.55237	-1.23961
70609520	chr13:70609520:A:G	1.1408e-07	-1.24115	-1.23016	2.86134e-05	-1.67711	-1.17277	2.86293e-05	-1.67707	-1.17278
70609750	chr13:70609750:C:T	3.57741e-06	-0.110459	1.08464	0.000135195	-1.67144	0.374404	0.000135235	-1.67148	0.374216
70610151	chr13:70610151:T:C	2.85329e-07	-0.346752	-1.20781	2.72165e-05	-1.65815	-1.24178	2.72332e-05	-1.65806	-1.24178
70610593	chr13:70610593:C:T	1.37899e-07	-1.06735	-1.21434	2.963e-05	-1.69087	-1.1241	2.96457e-05	-1.69088	-1.12409
70610692	chr13:70610692:A:C	4.46092e-07	-0.159889	-0.947795	3.02387e-05	-1.624	-1.17064	3.02563e-05	-1.62399	-1.17058
70611055	chr13:70611055:A:G	4.31017e-07	-1.44051e-10	-1.14206	0.00015117	-1.44051e-10	-1.18536	0.000151246	-1.44051e-10	-1.18537
70611680	chr13:70611680:A:G	4.62441e-07	-1.44051e-10	-1.07169	0.000180322	-1.44051e-10	-1.00901	0.000180418	-1.44051e-10	-1.009
70612020	chr13:70612020:C:T	5.61407e-07	-1.44051e-10	-0.877763	0.000192296	-1.44051e-10	-0.944722	0.000192407	-1.44051e-10	-0.944667
70612306	chr13:70612306:T:C	5.48747e-07	-0.900572	-2.75265e-10	9.61512e-05	-1.63784	-2.75265e-10	9.62028e-05	-1.63782	-2.75265e-10
70612677	chr13:70612677:A:T	0.000196443	5.92354	-0.943624	4.60038e-05	-1.16387	-1.21117	4.60238e-05	-1.164	-1.21112
70612876	chr13:70612876:A:G	3.98332e-07	-1.44051e-10	-1.22092	0.000143487	-1.44051e-10	-1.23751	0.000143562	-1.44051e-10	-1.23752
70614232	chr13:70614232:G:A	4.45782e-07	-1.44051e-10	-1.10838	0.000171386	-1.44051e-10	-1.05984	0.000171481	-1.44051e-10	-1.05981
70614495	chr13:70614495:A:G	1.15898e-07	-1.39575	-1.05975	4.08834e-05	-1.46774	-1.0253	4.09014e-05	-1.46785	-1.02527
70614826	chr13:70614826:T:G	4.5611e-07	-1.44051e-10	-1.08547	0.000150208	-1.44051e-10	-1.19174	0.00015029	-1.44051e-10	-1.19171
70614900	chr13:70614900:C:A	8.88002e-08	-1.59473	-1.1271	3.39883e-05	-1.5047	-1.17304	3.40022e-05	-1.50483	-1.17303
70614903	chr13:70614903:A:G	2.72449e-07	-0.396802	-1.20396	2.70028e-05	-1.66644	-1.24138	2.7019e-05	-1.66636	-1.24138
70615434	chr13:70615434:A:G	3.57399e-06	2.20031	-1.22708	2.79912e-05	-1.64353	-1.22835	2.80078e-05	-1.64344	-1.22836
70615612	chr13:70615612:T:A	4.02733e-07	-1.44051e-10	-1.20994	0.00014432	-1.44051e-10	-1.23172	0.000144395	-1.44051e-10	-1.23173
70615896	chr13:70615896:C:T	4.22946e-07	-1.44051e-10	-1.16096	0.000149631	-1.44051e-10	-1.19559	0.000149709	-1.44051e-10	-1.19559
70616328	chr13:70616328:C:T	8.80006e-07	-0.428281	-2.75265e-10	0.000158879	-1.13562	-2.75265e-10	0.000158983	-1.13549	-2.75265e-10
70616396	chr13:70616396:T:C	2.4899e-07	-1.6908	-2.75265e-10	9.30574e-05	-1.67054	-2.75265e-10	9.3106e-05	-1.67054	-2.75265e-10
70616485	chr13:70616485:A:G	5.08875e-07	-0.0296565	-0.94635	3.11116e-05	-1.59485	-1.17132	3.11296e-05	-1.59485	-1.17128
70616626	chr13:70616626:T:C	8.46557e-08	-1.61377	-1.15585	3.19914e-05	-1.53699	-1.20131	3.20047e-05	-1.5371	-1.2013
70616868	chr13:70616868:CA:C	1.05463e-07	-1.36716	-1.18269	3.00087e-05	-1.6435	-1.15877	3.0021e-05	-1.64363	-1.15876
70617342	chr13:70617342:C:T	1.09658e-07	-1.45869	-1.05215	3.46724e-05	-1.49148	-1.16634	3.4684e-05	-1.49171	-1.16629
70617349	chr13:70617349:T:A	5.40205e-07	-0.91626	-2.75265e-10	9.57783e-05	-1.64172	-2.75265e-10	9.58297e-05	-1.64171	-2.75265e-10
70617677	chr13:70617677:G:A	0.000219703	5.81202	-0.720197	4.90635e-05	-1.1974	-1.11324	4.90876e-05	-1.19753	-1.11314
70617728	chr13:70617728:T:TA	8.6981e-08	-1.68549	-1.05703	2.9171e-05	-1.65779	-1.17279	2.91864e-05	-1.6578	-1.17278
70617729	chr13:70617729:G:A	8.72887e-08	-1.68562	-1.05337	2.92455e-05	-1.65748	-1.17055	2.92609e-05	-1.65749	-1.17054
70618230	chr13:70618230:C:T	1.35276e-06	0.00168966	-2.75265e-10	0.000311675	-0.461797	-2.75265e-10	0.000311837	-0.461801	-2.75265e-10
70618337	chr13:70618337:CATCACTA:C	2.67007e-07	-0.412191	-1.20874	2.69148e-05	-1.6691	-1.24198	2.69309e-05	-1.66903	-1.24198
70618579	chr13:70618579:G:A	3.90991e-07	-1.44051e-10	-1.23953	0.00014464	-1.44051e-10	-1.22951	0.000144716	-1.44051e-10	-1.22951
70619216	chr13:70619216:C:T	8.68476e-08	-1.68528	-1.05878	2.91429e-05	-1.6581	-1.17345	2.91582e-05	-1.6581	-1.17344
70619367	chr13:70619367:T:C	3.33687e-06	2.13799	-1.23341	2.79933e-05	-1.6518	-1.22	2.80096e-05	-1.65172	-1.22001
70619671	chr13:70619671:G:A	2.74677e-07	-0.426544	-1.16607	2.7169e-05	-1.67086	-1.23083	2.7185e-05	-1.67079	-1.23083
70620468	chr13:70620468:C:A	2.57986e-06	1.87821	-1.23093	2.69674e-05	-1.66798	-1.24115	2.6983e-05	-1.66793	-1.24115
70620680	chr13:70620680:A:C	1.0739e-07	-1.53459	-0.99716	9.15579e-05	-0.628462	-1.05833	9.16053e-05	-0.62848	-1.05831
70620815	chr13:70620815:A:G	2.53895e-07	-1.67129	-2.75265e-10	9.12984e-05	-1.68963	-2.75265e-10	9.13454e-05	-1.68963	-2.75265e-10
70620827	chr13:70620827:G:A	9.06164e-08	-1.68719	-1.01439	3.01165e-05	-1.65268	-1.14601	3.01325e-05	-1.65268	-1.14599
70620831	chr13:70620831:G:A	6.30281e-07	0.260427	-1.02247	3.21852e-05	-1.51791	-1.21435	3.22031e-05	-1.5179	-1.21432
70621035	chr13:70621035:C:T	4.33101e-07	-1.44051e-10	-1.13724	0.000146507	-1.44051e-10	-1.21668	0.000146583	-1.44051e-10	-1.21669
70621060	chr13:70621060:T:C	3.91731e-07	-1.44051e-10	-1.23764	0.000145132	-1.44051e-10	-1.22611	0.000145207	-1.44051e-10	-1.22612
70621138	chr13:70621138:G:A	5.12418e-06	2.40798	-1.07447	2.87025e-05	-1.62395	-1.22283	2.87208e-05	-1.62384	-1.22282
70621441	chr13:70621441:A:G	2.41963e-06	1.77665	-1.1935	2.81889e-05	-1.62828	-1.23655	2.82061e-05	-1.6282	-1.23654
70622011	chr13:70622011:C:T	4.89635e-07	-1.44051e-10	-1.01455	0.000166859	-1.44051e-10	-1.08661	0.000166951	-1.44051e-10	-1.08658
70622202	chr13:70622202:TC:T	2.49357e-07	-1.68933	-2.75265e-10	0.000103289	-1.56622	-2.75265e-10	0.00010334	-1.56626	-2.75265e-10
70622204	chr13:70622204:C:A	2.4961e-07	-1.68831	-2.75265e-10	0.000104126	-1.55816	-2.75265e-10	0.000104176	-1.5582	-2.75265e-10
70622329	chr13:70622329:T:C	5.86564e-07	0.200156	-1.03409	3.1496e-05	-1.53553	-1.21837	3.15134e-05	-1.53552	-1.21835
70622386	chr13:70622386:T:C	4.93201e-07	-1.44051e-10	-1.00729	0.000166468	-1.44051e-10	-1.08896	0.000166559	-1.44051e-10	-1.08893
70622401	chr13:70622401:A:T	5.81744e-07	0.196295	-1.03847	3.14166e-05	-1.53657	-1.21986	3.14339e-05	-1.53656	-1.21983
70622462	chr13:70622462:C:T	3.92719e-07	-1.44051e-10	-1.23512	0.000144611	-1.44051e-10	-1.22971	0.000144686	-1.44051e-10	-1.22972
70622470	chr13:70622470:C:A	5.78159e-07	0.21948	-1.06784	3.13523e-05	-1.52981	-1.22866	3.13695e-05	-1.5298	-1.22865
70622571	chr13:70622571:T:C	6.14396e-07	-1.44051e-10	-0.78757	0.000188752	-1.44051e-10	-0.963323	0.000188846	-1.44051e-10	-0.963351
70622659	chr13:70622659:T:C	2.49401e-07	-1.68915	-2.75265e-10	9.75958e-05	-1.62292	-2.75265e-10	9.76431e-05	-1.62296	-2.75265e-10
70623303	chr13:70623303:T:C	3.90468e-07	-1.44051e-10	-1.24086	0.000144531	-1.44051e-10	-1.23027	0.000144605	-1.44051e-10	-1.23027
70623426	chr13:70623426:T:C	3.21351e-07	-1.43568	-2.75265e-10	9.46071e-05	-1.65403	-2.75265e-10	9.46588e-05	-1.654	-2.75265e-10
70623629	chr13:70623629:C:T	5.87254e-07	0.227798	-1.06055	3.14923e-05	-1.52725	-1.22676	3.15096e-05	-1.52724	-1.22675
70623903	chr13:70623903:GA:G	0.000422817	5.92852	-0.182032	6.92837e-05	-1.16987	-0.795682	6.93247e-05	-1.16999	-0.795492
70623974	chr13:70623974:C:T	1.46723e-06	1.30904	-1.22612	4.83519e-05	-1.21188	-1.11337	4.8371e-05	-1.21206	-1.11332
70624646	chr13:70624646:G:A	3.91219e-07	-1.44051e-10	-1.23894	0.000148983	-1.44051e-10	-1.19993	0.000149056	-1.44051e-10	-1.19996
70625507	chr13:70625507:C:T	0.000293523	5.95137	-0.569864	5.49536e-05	-1.1645	-1.03276	5.49828e-05	-1.16462	-1.03264
70625861	chr13:70625861:T:A	5.36759e-07	-1.44051e-10	-0.922661	0.000213541	-1.44051e-10	-0.839931	0.000213653	-1.44051e-10	-0.839927
70626306	chr13:70626306:A:G	3.93394e-07	-1.44051e-10	-1.2334	0.000150471	-1.44051e-10	-1.18999	0.000150528	-1.44051e-10	-1.19013
70626590	chr13:70626590:G:A	1.03636e-06	-1.44051e-10	-0.264742	0.000267217	-1.44051e-10	-0.615698	0.000267364	-1.44051e-10	-0.615669
70626878	chr13:70626878:T:G	3.91691e-07	-1.44051e-10	-1.23774	0.000142926	-1.44051e-10	-1.24143	0.000143001	-1.44051e-10	-1.24143
70627249	chr13:70627249:G:A	3.91567e-07	-1.44051e-10	-1.23805	0.000144457	-1.44051e-10	-1.23078	0.000144533	-1.44051e-10	-1.23077
70627287	chr13:70627287:C:T	1.5018e-06	0.10621	-2.75265e-10	0.00156656	1.15288	-2.75265e-10	0.00156711	1.15271	-2.75265e-10
70627610	chr13:70627610:T:C	4.0927e-07	-1.44051e-10	-1.19383	0.000158195	-1.44051e-10	-1.13993	0.000158285	-1.44051e-10	-1.13988
70627793	chr13:70627793:G:A	2.52089e-07	-0.718897	-0.959531	2.95002e-05	-1.69084	-1.12852	2.95152e-05	-1.69085	-1.12853
70628036	chr13:70628036:A:T	4.6922e-07	-1.05714	-2.75265e-10	0.000575421	0.151343	-2.75265e-10	0.000575558	0.151059	-2.75265e-10
70629076	chr13:70629076:G:A	2.7396e-07	-0.667196	-0.928031	3.01181e-05	-1.69056	-1.10808	3.01338e-05	-1.69055	-1.10809
70629184	chr13:70629184:T:C	8.42255e-08	-1.55666	-1.21805	2.9272e-05	-1.60746	-1.21966	2.92849e-05	-1.60753	-1.21968
70629212	chr13:70629212:T:A	8.49667e-08	-1.59192	-1.17403	2.90502e-05	-1.63207	-1.20267	2.90636e-05	-1.63212	-1.20267
70629437	chr13:70629437:C:T	4.87357e-07	-1.44051e-10	-1.01921	0.000167625	-1.44051e-10	-1.08203	0.000167717	-1.44051e-10	-1.082
70629575	chr13:70629575:A:G	3.9203e-07	-1.44051e-10	-1.23687	0.000142841	-1.44051e-10	-1.24203	0.000142915	-1.44051e-10	-1.24203
70629694	chr13:70629694:G:A	4.37046e-07	-1.44051e-10	-1.12817	0.000146702	-1.44051e-10	-1.21535	0.000146781	-1.44051e-10	-1.21534
70629798	chr13:70629798:G:A	3.9188e-07	-1.44051e-10	-1.23725	0.000142842	-1.44051e-10	-1.24202	0.000142917	-1.44051e-10	-1.24202
70630509	chr13:70630509:A:G	4.36598e-07	-1.44051e-10	-1.1292	0.000146972	-1.44051e-10	-1.21352	0.000147051	-1.44051e-10	-1.2135
70630691	chr13:70630691:T:C	1.11339e-06	-1.44051e-10	-0.193047	0.000282408	-1.44051e-10	-0.560408	0.000282564	-1.44051e-10	-0.560377
70630755	chr13:70630755:C:T	4.49957e-07	-1.44051e-10	-1.09906	0.000157016	-1.44051e-10	-1.14741	0.000157097	-1.44051e-10	-1.14741
70631647	chr13:70631647:C:A	0.000346622	6.3834	-0.835618	5.21966e-05	-1.09844	-1.15031	5.22215e-05	-1.09855	-1.15023
70631686	chr13:70631686:G:T	2.89295e-07	-0.701848	-0.838916	3.20345e-05	-1.69089	-1.04605	3.20509e-05	-1.69089	-1.04606
70632063	chr13:70632063:C:T	4.11677e-07	-1.44051e-10	-1.18797	0.000146402	-1.44051e-10	-1.2174	0.00014648	-1.44051e-10	-1.21739
70632468	chr13:70632468:T:C	1.31517e-06	-1.44051e-10	-0.0264908	0.00042253	-1.44051e-10	-0.157498	0.000422789	-1.44051e-10	-0.157408
70632588	chr13:70632588:C:T	5.07503e-07	-1.44051e-10	-0.978708	0.000165442	-1.44051e-10	-1.09514	0.00016556	-1.44051e-10	-1.09495
70632677	chr13:70632677:A:C	6.12284e-07	-1.44051e-10	-0.791013	0.000180698	-1.44051e-10	-1.00693	0.000180792	-1.44051e-10	-1.00693
70633347	chr13:70633347:A:G	5.34876e-07	-0.726171	-0.200003	5.14562e-05	-1.69074	-0.572285	5.14835e-05	-1.69075	-0.572268
70633776	chr13:70633776:G:T	7.54357e-08	-1.64761	-1.23732	2.88342e-05	-1.68071	-1.16149	2.88488e-05	-1.68071	-1.1615
70633911	chr13:70633911:C:T	3.92946e-07	-1.44051e-10	-1.23454	0.000144445	-1.44051e-10	-1.23086	0.00014452	-1.44051e-10	-1.23086
70634208	chr13:70634208:G:A	3.09461e-07	-1.47338	-2.75265e-10	9.78869e-05	-1.61995	-2.75265e-10	9.79268e-05	-1.62006	-2.75265e-10
70634484	chr13:70634484:C:T	1.41044e-06	0.043447	-2.75265e-10	0.000324563	-0.42128	-2.75265e-10	0.000324732	-0.421281	-2.75265e-10
70634749	chr13:70634749:A:C	3.92491e-07	-1.44051e-10	-1.2357	0.000142842	-1.44051e-10	-1.24202	0.000142916	-1.44051e-10	-1.24202
70634873	chr13:70634873:G:A	7.20189e-08	-1.68964	-1.24164	2.89456e-05	-1.61969	-1.21865	2.89599e-05	-1.61971	-1.21866
70635026	chr13:70635026:A:G	0.000440011	6.59445	-0.808099	5.54039e-05	-1.05323	-1.13588	5.54297e-05	-1.05336	-1.13581
70635131	chr13:70635131:T:C	0.000489639	6.66757	-0.77436	5.88144e-05	-0.990044	-1.13933	5.88331e-05	-0.990217	-1.13936
70635273	chr13:70635273:T:C	3.98593e-07	-1.44051e-10	-1.22027	0.000143052	-1.44051e-10	-1.24055	0.000143126	-1.44051e-10	-1.24055
70635358	chr13:70635358:A:T	4.08399e-07	-1.44051e-10	-1.19597	0.000159714	-1.44051e-10	-1.13037	0.000159795	-1.44051e-10	-1.13039
70635379	chr13:70635379:TATTTTGTTA:T	3.06676e-07	-1.48242	-2.75265e-10	9.12486e-05	-1.69017	-2.75265e-10	9.12958e-05	-1.69018	-2.75265e-10
70635431	chr13:70635431:G:T	0.00153358	7.15529	-0.120381	4.3877e-05	-1.40288	-1.01948	4.3913e-05	-1.40268	-1.01939
70635867	chr13:70635867:T:C	5.54447e-07	-0.712271	-0.177968	5.23487e-05	-1.69087	-0.554966	5.23768e-05	-1.69087	-0.554947
70635975	chr13:70635975:A:T	9.47284e-07	-1.44051e-10	-0.354611	0.000248081	-1.44051e-10	-0.690003	0.000248218	-1.44051e-10	-0.689975
70636190	chr13:70636190:T:G	2.50962e-07	-1.68291	-2.75265e-10	0.000111103	-1.4933	-2.75265e-10	0.000111147	-1.49343	-2.75265e-10
70636539	chr13:70636539:G:A	0.00133687	7.17909	-0.281454	4.09478e-05	-1.40024	-1.09122	4.09807e-05	-1.40004	-1.09114
70636640	chr13:70636640:G:A	5.62311e-07	-1.44051e-10	-0.876154	0.000188995	-1.44051e-10	-0.962039	0.000189106	-1.44051e-10	-0.961972
70636722	chr13:70636722:G:A	2.54032e-07	-1.67075	-2.75265e-10	9.46367e-05	-1.65371	-2.75265e-10	9.46836e-05	-1.65374	-2.75265e-10
70636989	chr13:70636989:C:T	4.67545e-07	-1.44051e-10	-1.06071	0.000159397	-1.44051e-10	-1.13236	0.000159483	-1.44051e-10	-1.13234
70637124	chr13:70637124:G:T	4.74546e-07	-1.04585	-2.75265e-10	0.000136594	-1.28675	-2.75265e-10	0.000136673	-1.28669	-2.75265e-10
70637924	chr13:70637924:T:C	1.98435e-06	0.384836	-2.75265e-10	0.000432293	-0.134656	-2.75265e-10	0.000432517	-0.134658	-2.75265e-10
70638110	chr13:70638110:T:A	3.94166e-07	-1.44051e-10	-1.23144	0.000143373	-1.44051e-10	-1.23831	0.000143447	-1.44051e-10	-1.23831
70638332	chr13:70638332:G:A	4.59144e-07	-1.44051e-10	-1.07885	0.000159639	-1.44051e-10	-1.13085	0.000159721	-1.44051e-10	-1.13085
70638687	chr13:70638687:C:A	7.24176e-07	0.583448	-1.20662	4.2623e-05	-1.41818	-1.03318	4.26435e-05	-1.41818	-1.03323
70639015	chr13:70639015:T:C	0.00177801	7.07996	0.102839	4.63977e-05	-1.4213	-0.945208	4.64365e-05	-1.42111	-0.945086
70639273	chr13:70639273:G:A	1.97265e-07	-0.805406	-1.11825	2.70892e-05	-1.68822	-1.21641	2.71025e-05	-1.68824	-1.21641
70639449	chr13:70639449:T:G	3.49259e-07	-1.3524	-2.75265e-10	9.58328e-05	-1.64115	-2.75265e-10	9.58863e-05	-1.64112	-2.75265e-10
70639884	chr13:70639884:T:C	0.000415632	6.47433	-0.744989	5.63871e-05	-1.04549	-1.12603	5.64054e-05	-1.04566	-1.12606
70640024	chr13:70640024:A:C	8.33886e-08	-1.57554	-1.20916	2.90668e-05	-1.62331	-1.21085	2.90797e-05	-1.62337	-1.21087
70640056	chr13:70640056:C:T	8.86213e-08	-1.68402	-1.03982	2.93649e-05	-1.66092	-1.16303	2.93803e-05	-1.66093	-1.16303
70640153	chr13:70640153:G:C	4.90407e-07	-1.44051e-10	-1.01297	0.000168119	-1.44051e-10	-1.07909	0.000168216	-1.44051e-10	-1.07903
70640155	chr13:70640155:T:C	4.10431e-07	-1.44051e-10	-1.191	0.000145835	-1.44051e-10	-1.22128	0.000145911	-1.44051e-10	-1.22128
70640202	chr13:70640202:A:G	8.1062e-07	-1.44051e-10	-0.510411	0.000219441	-1.44051e-10	-0.812677	0.000219599	-1.44051e-10	-0.812477
70641039	chr13:70641039:T:C	8.541e-08	-1.68381	-1.07694	2.8696e-05	-1.66144	-1.18556	2.8711e-05	-1.66145	-1.18555
70641154	chr13:70641154:A:C	4.90578e-07	-1.44051e-10	-1.01263	0.000168106	-1.44051e-10	-1.07916	0.000168204	-1.44051e-10	-1.07911
70641249	chr13:70641249:A:C	1.06669e-07	-1.61743	-0.921052	3.31667e-05	-1.69063	-1.01158	3.31906e-05	-1.69063	-1.01138
70641266	chr13:70641266:G:A	6.16279e-07	-1.44051e-10	-0.78451	0.00024845	-1.44051e-10	-0.688519	0.00024855	-1.44051e-10	-0.688637
70641480	chr13:70641480:A:G	4.83123e-07	-1.44051e-10	-1.02794	0.000192983	-1.44051e-10	-0.941155	0.000193084	-1.44051e-10	-0.941156
70641504	chr13:70641504:A:G	3.96919e-07	-1.44051e-10	-1.22448	0.000143463	-1.44051e-10	-1.23768	0.000143541	-1.44051e-10	-1.23766
70642233	chr13:70642233:A:G	7.90624e-07	-1.44051e-10	-0.535387	0.000215223	-1.44051e-10	-0.832086	0.000215377	-1.44051e-10	-0.831892
70642685	chr13:70642685:C:G	7.73157e-08	-1.65145	-1.20886	2.70838e-05	-1.67551	-1.22931	2.70974e-05	-1.67554	-1.2293
70642766	chr13:70642766:A:T	4.52543e-07	-1.44051e-10	-1.09333	0.0001992	-1.44051e-10	-0.90945	0.000199297	-1.44051e-10	-0.909485
70643408	chr13:70643408:C:T	2.76929e-07	-0.743306	-0.841144	3.19719e-05	-1.6905	-1.0484	3.1988e-05	-1.69051	-1.04841
70643629	chr13:70643629:A:G	4.43789e-07	-1.44051e-10	-1.11286	0.00015448	-1.44051e-10	-1.1637	0.000154566	-1.44051e-10	-1.16366
70643668	chr13:70643668:T:C	5.09745e-07	-1.44051e-10	-0.9743	0.000158955	-1.44051e-10	-1.13514	0.000159038	-1.44051e-10	-1.13514
70643884	chr13:70643884:G:A	1.14273e-06	0.683397	-0.850433	3.69253e-05	-1.53239	-1.06248	3.69519e-05	-1.53218	-1.06248
70643940	chr13:70643940:T:G	4.41829e-07	-1.44051e-10	-1.11729	0.000153955	-1.44051e-10	-1.1671	0.000154041	-1.44051e-10	-1.16706
70644007	chr13:70644007:G:A	0.000520361	6.71532	-0.761248	5.92825e-05	-0.986875	-1.13457	5.93011e-05	-0.987046	-1.13461
70644091	chr13:70644091:A:G	0.000768812	6.57444	-0.230051	6.97079e-05	-1.03908	-0.920361	6.97328e-05	-1.03923	-0.920376
70644514	chr13:70644514:T:C	3.76366e-05	4.15164	-0.824119	4.05036e-05	-1.34443	-1.15794	4.05235e-05	-1.34444	-1.15796
70644679	chr13:70644679:G:A	3.91834e-07	-1.44051e-10	-1.23737	0.000147133	-1.44051e-10	-1.21242	0.000147193	-1.44051e-10	-1.21253
70645981	chr13:70645981:G:A	4.90119e-07	-1.44051e-10	-1.01356	0.000154711	-1.44051e-10	-1.1622	0.000154791	-1.44051e-10	-1.1622
70646109	chr13:70646109:T:C	3.96896e-07	-1.44051e-10	-1.22453	0.000143248	-1.44051e-10	-1.23918	0.000143322	-1.44051e-10	-1.23919
70646401	chr13:70646401:G:A	2.6893e-07	-1.61376	-2.75265e-10	9.25382e-05	-1.67614	-2.75265e-10	9.25858e-05	-1.67614	-2.75265e-10
70646495	chr13:70646495:G:A	1.17542e-06	-1.44051e-10	-0.138832	0.000290954	-1.44051e-10	-0.530594	0.000291182	-1.44051e-10	-0.530332
70646545	chr13:70646545:A:T	1.12004e-06	-0.187089	-2.75265e-10	0.000267014	-0.61646	-2.75265e-10	0.000267152	-0.616463	-2.75265e-10
70646626	chr13:70646626:T:A	1.06548e-07	-1.48738	-1.05223	4.26641e-05	-1.45514	-0.995264	4.26821e-05	-1.45517	-0.995326
70646709	chr13:70646709:A:T	3.57195e-05	4.02728	-0.752033	4.06239e-05	-1.3704	-1.129	4.06437e-05	-1.37041	-1.12902
70646713	chr13:70646713:T:G	4.29119e-07	-1.44051e-10	-1.14648	0.000150526	-1.44051e-10	-1.18962	0.000150609	-1.44051e-10	-1.18959
70647426	chr13:70647426:A:G	3.92425e-07	-1.44051e-10	-1.23586	0.000143689	-1.44051e-10	-1.23611	0.000143764	-1.44051e-10	-1.23611
70647478	chr13:70647478:T:A	3.10139e-07	-1.47119	-2.75265e-10	0.0001824	-0.997559	-2.75265e-10	0.000182532	-0.997354	-2.75265e-10
70647625	chr13:70647625:A:G	5.94538e-07	-1.44051e-10	-0.820425	0.000195919	-1.44051e-10	-0.926058	0.000196066	-1.44051e-10	-0.925829
70648501	chr13:70648501:G:A	0.000834517	6.59841	-0.172013	7.24894e-05	-1.12156	-0.798763	7.25111e-05	-1.12171	-0.798829
70648589	chr13:70648589:C:G	1.61418e-06	-1.44051e-10	0.178374	0.000379445	-1.44051e-10	-0.265048	0.000379655	-1.44051e-10	-0.265017
70648788	chr13:70648788:T:G	7.20474e-08	-1.68988	-1.241	2.944e-05	-1.58275	-1.23866	2.94525e-05	-1.58284	-1.23866
70648834	chr13:70648834:G:A	2.76153e-07	-1.58725	-2.75265e-10	9.13098e-05	-1.6895	-2.75265e-10	9.13575e-05	-1.6895	-2.75265e-10
70649415	chr13:70649415:T:A	5.33863e-07	-1.44051e-10	-0.928071	0.000159841	-1.44051e-10	-1.12958	0.000159922	-1.44051e-10	-1.12959
70649908	chr13:70649908:C:T	3.94297e-07	-1.44051e-10	-1.2311	0.000142911	-1.44051e-10	-1.24153	0.000142986	-1.44051e-10	-1.24153
70650041	chr13:70650041:C:A	7.05118e-07	-1.44051e-10	-0.649845	0.000199585	-1.44051e-10	-0.907521	0.000199687	-1.44051e-10	-0.907531
70650137	chr13:70650137:G:A	4.09281e-07	-1.44051e-10	-1.19381	0.000149316	-1.44051e-10	-1.19769	0.000149394	-1.44051e-10	-1.19769
70650169	chr13:70650169:A:G	2.49071e-07	-1.69047	-2.75265e-10	0.000108797	-1.51428	-2.75265e-10	0.000108851	-1.5143	-2.75265e-10
70650211	chr13:70650211:TAATA:T	3.90025e-07	-1.44051e-10	-1.242	0.000143717	-1.44051e-10	-1.23592	0.00014379	-1.44051e-10	-1.23593
70650272	chr13:70650272:C:T	3.92077e-07	-1.44051e-10	-1.23675	0.000147882	-1.44051e-10	-1.20735	0.000147955	-1.44051e-10	-1.20737
70650511	chr13:70650511:A:C	6.10099e-07	-1.44051e-10	-0.794589	0.000179415	-1.44051e-10	-1.01406	0.000179507	-1.44051e-10	-1.01406
70650627	chr13:70650627:T:A	4.65708e-07	-1.06465	-2.75265e-10	9.3808e-05	-1.66251	-2.75265e-10	9.38592e-05	-1.66249	-2.75265e-10
70650657	chr13:70650657:A:G	5.2193e-07	-1.44051e-10	-0.950677	0.000177127	-1.44051e-10	-1.02689	0.000177222	-1.44051e-10	-1.02688
70650797	chr13:70650797:A:G	3.90651e-07	-1.44051e-10	-1.2404	0.000145034	-1.44051e-10	-1.22679	0.000145107	-1.44051e-10	-1.22681
70651028	chr13:70651028:T:C	3.90729e-07	-1.44051e-10	-1.2402	0.000145146	-1.44051e-10	-1.22602	0.000145219	-1.44051e-10	-1.22604
70651042	chr13:70651042:TC:T	4.59248e-07	-1.44051e-10	-1.07862	0.000181947	-1.44051e-10	-1.00005	0.000182027	-1.44051e-10	-1.00013
70651064	chr13:70651064:A:C	3.92608e-07	-1.44051e-10	-1.2354	0.0001463	-1.44051e-10	-1.2181	0.000146372	-1.44051e-10	-1.21813
70651079	chr13:70651079:A:T	8.42164e-08	-1.68216	-1.09267	3.95554e-05	-1.32653	-1.19953	3.95729e-05	-1.32669	-1.19945
70651154	chr13:70651154:G:A	4.59248e-07	-1.44051e-10	-1.07862	0.000181947	-1.44051e-10	-1.00005	0.000182027	-1.44051e-10	-1.00013
70651362	chr13:70651362:C:T	8.94569e-05	5.3349	-1.1416	3.45884e-05	-1.42567	-1.23457	3.46026e-05	-1.42579	-1.23456
70651383	chr13:70651383:G:A	1.38019e-06	0.0217635	-2.75265e-10	0.000310138	-0.466741	-2.75265e-10	0.000310301	-0.466739	-2.75265e-10
70651389	chr13:70651389:T:C	3.93027e-07	-1.44051e-10	-1.23433	0.000142841	-1.44051e-10	-1.24203	0.000142915	-1.44051e-10	-1.24203
70651401	chr13:70651401:A:C	3.02003e-07	-1.49777	-2.75265e-10	0.000145569	-1.22311	-2.75265e-10	0.000145636	-1.22317	-2.75265e-10
70651784	chr13:70651784:A:T	3.91989e-07	-1.44051e-10	-1.23698	0.000146243	-1.44051e-10	-1.21849	0.000146316	-1.44051e-10	-1.21852
70652104	chr13:70652104:C:G	4.56247e-07	-1.44051e-10	-1.08517	0.000158804	-1.44051e-10	-1.13609	0.000158887	-1.44051e-10	-1.13609
70652111	chr13:70652111:C:T	1.28454e-06	-1.44051e-10	-0.0500573	0.000313509	-1.44051e-10	-0.455931	0.000313679	-1.44051e-10	-0.45591
70652184	chr13:70652184:G:T	1.06585e-06	-1.44051e-10	-0.236685	0.000355929	-1.44051e-10	-0.329029	0.000356123	-1.44051e-10	-0.329004
70652376	chr13:70652376:C:T	7.73349e-08	-1.63798	-1.22209	4.55014e-05	-1.14458	-1.24143	4.55155e-05	-1.14478	-1.24144
70652685	chr13:70652685:T:G	1.24198e-06	-1.44051e-10	-0.0837514	0.000304905	-1.44051e-10	-0.483759	0.000305071	-1.44051e-10	-0.483737
70652790	chr13:70652790:T:TA	7.70962e-08	-1.64284	-1.22032	4.47432e-05	-1.16112	-1.2417	4.47573e-05	-1.16131	-1.24171
70652890	chr13:70652890:G:A	5.32359e-07	-1.44051e-10	-0.930893	0.000178442	-1.44051e-10	-1.01949	0.000178535	-1.44051e-10	-1.0195
70653334	chr13:70653334:G:A	1.27425e-06	-1.44051e-10	-0.0580973	0.000312987	-1.44051e-10	-0.457598	0.000313159	-1.44051e-10	-0.457571
70653443	chr13:70653443:C:A	3.90635e-07	-1.44051e-10	-1.24044	0.000145016	-1.44051e-10	-1.22691	0.000145089	-1.44051e-10	-1.22693
70653801	chr13:70653801:C:T	8.66212e-08	-1.68449	-1.06218	3.97014e-05	-1.33975	-1.18262	3.97197e-05	-1.33991	-1.18252
70653802	chr13:70653802:T:C	7.73878e-08	-1.63799	-1.22139	4.54713e-05	-1.14513	-1.24155	4.54855e-05	-1.14533	-1.24156
70653842	chr13:70653842:G:A	3.91751e-07	-1.44051e-10	-1.23758	0.000146095	-1.44051e-10	-1.2195	0.000146168	-1.44051e-10	-1.21953
70653854	chr13:70653854:A:G	3.91751e-07	-1.44051e-10	-1.23758	0.000146095	-1.44051e-10	-1.2195	0.000146168	-1.44051e-10	-1.21953
70653956	chr13:70653956:C:T	1.33818e-06	-1.44051e-10	-0.00914422	0.000324094	-1.44051e-10	-0.422725	0.00032427	-1.44051e-10	-0.422704
70653981	chr13:70653981:G:A	3.91751e-07	-1.44051e-10	-1.23758	0.000146095	-1.44051e-10	-1.2195	0.000146168	-1.44051e-10	-1.21953
70654007	chr13:70654007:G:T	3.91751e-07	-1.44051e-10	-1.23758	0.000146095	-1.44051e-10	-1.2195	0.000146168	-1.44051e-10	-1.21953
70654166	chr13:70654166:A:G	3.94029e-07	-1.44051e-10	-1.23178	0.000147788	-1.44051e-10	-1.20798	0.000147861	-1.44051e-10	-1.20801
70654727	chr13:70654727:C:A	1.32963e-06	-1.44051e-10	-0.0155553	0.000322405	-1.44051e-10	-0.42795	0.00032258	-1.44051e-10	-0.427929
70654780	chr13:70654780:GAGACTT:G	6.74594e-07	-1.44051e-10	-0.694099	0.000193065	-1.44051e-10	-0.940734	0.000193163	-1.44051e-10	-0.940744
70654847	chr13:70654847:A:G	3.9002e-07	-1.44051e-10	-1.24201	0.00014374	-1.44051e-10	-1.23575	0.000143813	-1.44051e-10	-1.23576
70654914	chr13:70654914:G:A	3.77246e-07	-1.27531	-2.75265e-10	9.18133e-05	-1.684	-2.75265e-10	9.18614e-05	-1.684	-2.75265e-10
70655193	chr13:70655193:T:C	1.88634e-06	-1.44051e-10	0.334186	0.000415284	-1.44051e-10	-0.174797	0.000415515	-1.44051e-10	-0.174762
70655464	chr13:70655464:A:T	4.49963e-07	-1.44051e-10	-1.09904	0.000156998	-1.44051e-10	-1.14752	0.00015708	-1.44051e-10	-1.14752
70655525	chr13:70655525:T:C	3.9002e-07	-1.44051e-10	-1.24201	0.00014374	-1.44051e-10	-1.23575	0.000143813	-1.44051e-10	-1.23576
70655559	chr13:70655559:C:T	3.90044e-07	-1.44051e-10	-1.24195	0.000143797	-1.44051e-10	-1.23536	0.00014387	-1.44051e-10	-1.23537
70655648	chr13:70655648:T:C	3.91751e-07	-1.44051e-10	-1.23758	0.000146095	-1.44051e-10	-1.2195	0.000146168	-1.44051e-10	-1.21953
70655787	chr13:70655787:C:T	3.95168e-07	-1.44051e-10	-1.2289	0.000148577	-1.44051e-10	-1.20265	0.00014865	-1.44051e-10	-1.20269
70655942	chr13:70655942:C:T	1.31991e-06	-1.44051e-10	-0.0228886	0.000320458	-1.44051e-10	-0.434007	0.000320632	-1.44051e-10	-0.433986
70656028	chr13:70656028:G:A	1.04114e-06	0.816835	-1.07697	0.000236134	0.0743686	-0.813728	0.000236269	0.074478	-0.813786
70656221	chr13:70656221:T:A	3.64011e-06	2.18619	-1.19463	5.07115e-05	-1.03651	-1.2411	5.0738e-05	-1.0365	-1.2411
70656318	chr13:70656318:G:T	8.61304e-08	-1.68159	-1.07075	4.02958e-05	-1.32009	-1.18742	4.0314e-05	-1.32026	-1.18732
70656486	chr13:70656486:G:T	3.35206e-07	-1.39346	-2.75265e-10	9.14864e-05	-1.68757	-2.75265e-10	9.15349e-05	-1.68756	-2.75265e-10
70657331	chr13:70657331:T:C	3.95168e-07	-1.44051e-10	-1.2289	0.000148577	-1.44051e-10	-1.20265	0.00014865	-1.44051e-10	-1.20269
70657610	chr13:70657610:A:G	3.95168e-07	-1.44051e-10	-1.2289	0.000148577	-1.44051e-10	-1.20265	0.00014865	-1.44051e-10	-1.20269
70657634	chr13:70657634:G:A	0.000103426	5.47228	-1.13389	3.5545e-05	-1.39667	-1.23629	3.55593e-05	-1.3968	-1.23628
70657849	chr13:70657849:C:T	3.92955e-07	-1.44051e-10	-1.23451	0.000147073	-1.44051e-10	-1.21283	0.000147146	-1.44051e-10	-1.21286
70658335	chr13:70658335:C:T	3.91798e-07	-1.44051e-10	-1.23746	0.000142859	-1.44051e-10	-1.2419	0.000142933	-1.44051e-10	-1.24191
70658522	chr13:70658522:A:G	4.4051e-07	-1.44051e-10	-1.12028	0.000189153	-1.44051e-10	-0.961203	0.000189243	-1.44051e-10	-0.961249
70658810	chr13:70658810:A:G	3.95168e-07	-1.44051e-10	-1.2289	0.000148577	-1.44051e-10	-1.20265	0.00014865	-1.44051e-10	-1.20269
70659011	chr13:70659011:A:G	3.95168e-07	-1.44051e-10	-1.2289	0.000148577	-1.44051e-10	-1.20265	0.00014865	-1.44051e-10	-1.20269
70659599	chr13:70659599:A:G	9.60722e-05	5.3787	-1.11406	3.48598e-05	-1.41258	-1.23985	3.48738e-05	-1.4127	-1.23984
70660175	chr13:70660175:A:G	1.17227e-06	-1.44051e-10	-0.14151	0.000290991	-1.44051e-10	-0.530468	0.000291148	-1.44051e-10	-0.530447
70660477	chr13:70660477:A:G	2.519e-07	-1.67918	-2.75265e-10	0.000129482	-1.34021	-2.75265e-10	0.000129523	-1.34042	-2.75265e-10
70660681	chr13:70660681:A:C	3.92336e-07	-1.44051e-10	-1.23609	0.00014657	-1.44051e-10	-1.21626	0.000146642	-1.44051e-10	-1.21628
70660975	chr13:70660975:A:G	4.4062e-07	-1.44051e-10	-1.12003	0.000173548	-1.44051e-10	-1.04731	0.00017364	-1.44051e-10	-1.0473
70661067	chr13:70661067:C:G	6.12117e-07	-1.44051e-10	-0.791286	0.0001798	-1.44051e-10	-1.01191	0.000179892	-1.44051e-10	-1.01192
70661435	chr13:70661435:G:T	1.54877e-05	2.50452	-0.0649321	3.45228e-05	-1.67012	-0.992016	3.45423e-05	-1.67017	-0.99193
70661595	chr13:70661595:A:G	2.94604e-07	-0.340345	-1.18223	7.55631e-05	-0.836533	-1.04226	7.56036e-05	-0.836501	-1.04228
70661623	chr13:70661623:A:T	3.03392e-07	-1.49318	-2.75265e-10	0.000176681	-1.02941	-2.75265e-10	0.000176808	-1.02921	-2.75265e-10
70661780	chr13:70661780:T:C	4.06249e-06	1.28842	-0.187079	5.99234e-05	-1.52705	-0.583646	5.99585e-05	-1.5269	-0.583727
70661819	chr13:70661819:G:A	4.29849e-07	-1.44051e-10	-1.14478	0.00018517	-1.44051e-10	-0.982484	0.000185262	-1.44051e-10	-0.982511
70661956	chr13:70661956:A:G	1.03951e-06	-0.261705	-2.75265e-10	0.000245955	-0.69861	-2.75265e-10	0.000246083	-0.698613	-2.75265e-10
70662027	chr13:70662027:C:T	3.9422e-07	-1.44051e-10	-1.2313	0.000147927	-1.44051e-10	-1.20704	0.000147999	-1.44051e-10	-1.20707
70662234	chr13:70662234:C:T	6.2027e-07	-1.44051e-10	-0.778055	0.000181434	-1.44051e-10	-1.00287	0.000181527	-1.44051e-10	-1.00288
70662255	chr13:70662255:G:A	9.48982e-08	-1.69065	-0.964754	4.04724e-05	-1.37957	-1.12356	4.04925e-05	-1.37973	-1.12343
70662325	chr13:70662325:G:A	3.91413e-07	-1.44051e-10	-1.23845	0.000147055	-1.44051e-10	-1.21295	0.000147131	-1.44051e-10	-1.21296
70662459	chr13:70662459:A:T	5.15043e-07	-1.44051e-10	-0.963959	0.000154703	-1.44051e-10	-1.16225	0.000154785	-1.44051e-10	-1.16225
70662475	chr13:70662475:T:A	0.337435	12.1897	0.238969	4.91318e-05	-1.26446	-1.04479	4.91721e-05	-1.26426	-1.04469
70662479	chr13:70662479:T:A	0.288073	12.047	0.223488	4.76625e-05	-1.28919	-1.05043	4.77012e-05	-1.289	-1.05033
70662972	chr13:70662972:A:T	2.56233e-06	0.640461	-2.75265e-10	0.000386803	-0.245843	-2.75265e-10	0.000387076	-0.24566	-2.75265e-10
70663140	chr13:70663140:CTT:C	9.66093e-07	-1.44051e-10	-0.33495	0.000324362	-1.44051e-10	-0.4219	0.000324541	-1.44051e-10	-0.421869
70663428	chr13:70663428:T:C	1.18573e-06	-1.44051e-10	-0.130096	0.000394081	-1.44051e-10	-0.227203	0.000394297	-1.44051e-10	-0.227176
70663723	chr13:70663723:A:G	2.45371e-07	-1.6906	-0.0148394	6.8204e-05	-1.35187	-0.629388	6.82458e-05	-1.35205	-0.629119
70663792	chr13:70663792:C:T	3.92408e-07	-1.44051e-10	-1.23591	0.000146626	-1.44051e-10	-1.21587	0.000146698	-1.44051e-10	-1.2159
70664180	chr13:70664180:G:A	1.43543e-06	1.19507	-1.13406	0.000295306	0.416577	-0.932323	0.000295486	0.416681	-0.932339
70664530	chr13:70664530:C:T	3.98414e-07	-1.44051e-10	-1.22072	0.000149828	-1.44051e-10	-1.19427	0.0001499	-1.44051e-10	-1.19431
70664535	chr13:70664535:A:G	9.10699e-08	-1.69087	-1.00571	3.85263e-05	-1.40272	-1.1497	3.8545e-05	-1.40287	-1.14958
70664785	chr13:70664785:C:G	2.71732e-07	-1.6908	0.0874026	7.27774e-05	-1.35997	-0.556379	7.28232e-05	-1.36015	-0.556095
70665005	chr13:70665005:A:G	3.93647e-07	-1.44051e-10	-1.23276	0.000147523	-1.44051e-10	-1.20977	0.000147595	-1.44051e-10	-1.20981
70665116	chr13:70665116:A:G	8.96643e-08	-1.68983	-1.02231	3.97652e-05	-1.36083	-1.15993	3.97838e-05	-1.361	-1.15982
70665514	chr13:70665514:T:C	4.25725e-07	-1.44051e-10	-1.15442	0.000182279	-1.44051e-10	-0.99822	0.000182369	-1.44051e-10	-0.998246
70665848	chr13:70665848:A:C	4.68101e-07	-1.44051e-10	-1.05953	0.000154056	-1.44051e-10	-1.16644	0.00015416	-1.44051e-10	-1.16629
70665948	chr13:70665948:T:C	3.94282e-07	-1.44051e-10	-1.23114	0.000147414	-1.44051e-10	-1.21052	0.000147485	-1.44051e-10	-1.21055
70666067	chr13:70666067:G:T	3.9233e-07	-1.44051e-10	-1.23611	0.000146565	-1.44051e-10	-1.21629	0.000146637	-1.44051e-10	-1.21632
70666136	chr13:70666136:C:T	2.59215e-07	-1.65055	-2.75265e-10	9.54311e-05	-1.64535	-2.75265e-10	9.54789e-05	-1.64538	-2.75265e-10
70666186	chr13:70666186:C:T	3.9233e-07	-1.44051e-10	-1.23611	0.000146565	-1.44051e-10	-1.21629	0.000146637	-1.44051e-10	-1.21632
70666334	chr13:70666334:C:G	5.43062e-07	-0.910986	-2.75265e-10	0.000743308	0.407351	-2.75265e-10	0.00074347	0.407047	-2.75265e-10
70666479	chr13:70666479:A:C	4.74607e-07	-1.04572	-2.75265e-10	0.00011173	-1.48768	-2.75265e-10	0.000111797	-1.48759	-2.75265e-10
70666529	chr13:70666529:G:A	4.49275e-07	-1.44051e-10	-1.10057	0.000156939	-1.44051e-10	-1.1479	0.000157021	-1.44051e-10	-1.1479
70666674	chr13:70666674:A:G	3.92407e-07	-1.44051e-10	-1.23591	0.000146615	-1.44051e-10	-1.21595	0.000146687	-1.44051e-10	-1.21598
70666702	chr13:70666702:G:A	6.60073e-07	-0.71586	-2.75265e-10	0.000176704	-1.02928	-2.75265e-10	0.000176809	-1.02921	-2.75265e-10
70666888	chr13:70666888:CACTT:C	2.49108e-07	-1.69032	-2.75265e-10	0.000100958	-1.58906	-2.75265e-10	0.00010101	-1.58906	-2.75265e-10
70667194	chr13:70667194:G:A	1.15773e-06	-1.44051e-10	-0.153991	0.000288021	-1.44051e-10	-0.540725	0.000288178	-1.44051e-10	-0.540703
70667463	chr13:70667463:G:A	4.13358e-07	-1.44051e-10	-1.1839	0.000146794	-1.44051e-10	-1.21473	0.000146872	-1.44051e-10	-1.21472
70667495	chr13:70667495:A:G	5.78608e-07	-0.847584	-2.75265e-10	0.000122228	-1.39787	-2.75265e-10	0.000122303	-1.39778	-2.75265e-10
70668207	chr13:70668207:A:C	4.102e-07	-1.44051e-10	-1.19156	0.000156055	-1.44051e-10	-1.15355	0.000156126	-1.44051e-10	-1.15361
70668296	chr13:70668296:T:G	1.6117e-06	1.35775	-1.18091	3.63889e-05	-1.36758	-1.24191	3.6403e-05	-1.36772	-1.24191
70668325	chr13:70668325:T:C	1.67355e-05	2.63377	-0.116696	3.6855e-05	-1.68046	-0.916309	3.68759e-05	-1.68049	-0.916231
70668579	chr13:70668579:G:A	8.54427e-08	-1.68733	-1.07303	3.95351e-05	-1.33732	-1.18925	3.95525e-05	-1.33749	-1.18916
70668635	chr13:70668635:G:A	7.92471e-05	5.29054	-1.21842	3.59958e-05	-1.43908	-1.18128	3.60113e-05	-1.43919	-1.18125
70668903	chr13:70668903:G:A	1.01858e-07	-1.52347	-1.06116	6.30395e-05	-0.874621	-1.18538	6.30601e-05	-0.874892	-1.1853
70669007	chr13:70669007:A:AG	3.90223e-07	-1.44051e-10	-1.24149	0.0001437	-1.44051e-10	-1.23603	0.000143774	-1.44051e-10	-1.23604
70669150	chr13:70669150:G:A	4.24508e-06	2.15613	-1.01082	0.000155838	-0.108269	-1.04667	0.000155902	-0.108492	-1.04656
70669541	chr13:70669541:C:T	7.25106e-08	-1.69003	-1.23445	3.88584e-05	-1.37696	-1.16688	3.88674e-05	-1.37712	-1.16701
70670044	chr13:70670044:G:C	3.90823e-07	-1.44051e-10	-1.23996	0.00014307	-1.44051e-10	-1.24042	0.000143145	-1.44051e-10	-1.24042
70670157	chr13:70670157:T:C	5.36084e-07	-0.387855	-0.536064	0.000136159	-0.786576	-0.503363	0.00013619	-0.786825	-0.503405
70670167	chr13:70670167:C:A	4.08261e-07	-1.44051e-10	-1.1963	0.00014674	-1.44051e-10	-1.2151	0.000146816	-1.44051e-10	-1.2151
70670330	chr13:70670330:G:A	3.91745e-07	-1.44051e-10	-1.2376	0.000142901	-1.44051e-10	-1.24161	0.000142975	-1.44051e-10	-1.24161
70670448	chr13:70670448:A:G	7.21497e-08	-1.68878	-1.24069	3.81879e-05	-1.3619	-1.19934	3.81982e-05	-1.36207	-1.19942
70670775	chr13:70670775:A:G	7.25165e-08	-1.68531	-1.23909	4.02687e-05	-1.32443	-1.18375	4.02781e-05	-1.32461	-1.18386
70670935	chr13:70670935:A:G	3.90162e-07	-1.44051e-10	-1.24165	0.000143256	-1.44051e-10	-1.23913	0.000143329	-1.44051e-10	-1.23914
70671080	chr13:70671080:C:T	3.80903e-07	-0.571072	-0.694592	0.000158258	-0.275225	-0.864308	0.000158283	-0.275718	-0.864176
70671569	chr13:70671569:A:G	3.90403e-07	-1.44051e-10	-1.24103	0.000143084	-1.44051e-10	-1.24033	0.000143158	-1.44051e-10	-1.24033
70671621	chr13:70671621:T:C	2.80969e-07	-1.56997	-2.75265e-10	9.14297e-05	-1.68819	-2.75265e-10	9.1477e-05	-1.68819	-2.75265e-10
70672000	chr13:70672000:AT:A	3.95125e-07	-1.44051e-10	-1.22901	0.000156784	-1.44051e-10	-1.14889	0.000156865	-1.44051e-10	-1.14889
70672104	chr13:70672104:T:C	3.94354e-07	-1.44051e-10	-1.23096	0.000142898	-1.44051e-10	-1.24163	0.000142972	-1.44051e-10	-1.24163
70672574	chr13:70672574:A:G	3.94389e-07	-1.44051e-10	-1.23087	0.0001429	-1.44051e-10	-1.24161	0.000142975	-1.44051e-10	-1.24161
70673367	chr13:70673367:C:T	0.296382	11.874	0.424951	0.00014258	-0.640229	-0.603625	0.000142635	-0.640204	-0.603785
70673523	chr13:70673523:TTCAACTGGAGAACTAGTTCTCCC:T	1.29476e-06	0.611043	-0.653171	3.85333e-05	-1.68889	-0.863352	3.85482e-05	-1.68889	-0.863485
70673599	chr13:70673599:A:T	1.18345e-06	0.520453	-0.652472	3.84836e-05	-1.69069	-0.862837	3.84985e-05	-1.69069	-0.86297
70673833	chr13:70673833:G:A	7.56799e-08	-1.64297	-1.23872	4.76947e-05	-1.14472	-1.19422	4.77052e-05	-1.14493	-1.19431
70674035	chr13:70674035:C:T	1.18085e-07	-1.19922	-1.23758	2.95216e-05	-1.61806	-1.20058	2.95377e-05	-1.618	-1.20061
70674213	chr13:70674213:TA:T	3.94053e-07	-1.44051e-10	-1.23172	0.000142882	-1.44051e-10	-1.24174	0.000142956	-1.44051e-10	-1.24174
70674574	chr13:70674574:T:G	4.32674e-07	-1.44051e-10	-1.13823	0.000151174	-1.44051e-10	-1.18533	0.000151252	-1.44051e-10	-1.18533
70674753	chr13:70674753:G:A	4.0038e-07	-1.44051e-10	-1.21579	0.000152337	-1.44051e-10	-1.17766	0.000152413	-1.44051e-10	-1.17769
70674914	chr13:70674914:G:A	2.97393e-07	-1.51315	-2.75265e-10	9.24458e-05	-1.67714	-2.75265e-10	9.24946e-05	-1.67713	-2.75265e-10
70675045	chr13:70675045:T:C	2.512e-05	4.16509	-1.24188	0.000114398	-0.278564	-1.18551	0.000114457	-0.278533	-1.18554
70675071	chr13:70675071:G:A	2.29981e-06	1.6243	-1.09193	2.72303e-05	-1.66621	-1.23322	2.7243e-05	-1.66625	-1.23324
70675111	chr13:70675111:A:C	1.34287e-06	0.642857	-0.648504	3.86001e-05	-1.68755	-0.86295	3.86151e-05	-1.68755	-0.863084
70675266	chr13:70675266:C:T	8.87254e-08	-1.5061	-1.21656	4.77208e-05	-1.0972	-1.24119	4.77391e-05	-1.09734	-1.24119
70675773	chr13:70675773:A:G	7.6986e-08	-1.62676	-1.23783	5.04961e-05	-1.09096	-1.1909	5.05065e-05	-1.09118	-1.19099
70676026	chr13:70676026:G:A	5.04336e-07	-1.44051e-10	-0.984967	0.00017598	-1.44051e-10	-1.03339	0.000176071	-1.44051e-10	-1.03339
70676600	chr13:70676600:A:G	3.68653e-07	-1.29836	-2.75265e-10	0.000243963	-0.706742	-2.75265e-10	0.000244086	-0.706759	-2.75265e-10
70677714	chr13:70677714:C:A	4.01321e-07	-1.44051e-10	-1.21345	0.000162188	-1.44051e-10	-1.115	0.000162267	-1.44051e-10	-1.11504
70678297	chr13:70678297:A:T	6.02608e-07	-0.100315	-0.706629	3.95798e-05	-1.65239	-0.87305	3.95946e-05	-1.65239	-0.873195
70678400	chr13:70678400:G:A	1.50964e-07	-0.961559	-1.22961	3.29861e-05	-1.46821	-1.23946	3.30052e-05	-1.46815	-1.23947
70678518	chr13:70678518:A:G	3.00311e-07	-1.50339	-2.75265e-10	0.000137241	-1.28202	-2.75265e-10	0.00013731	-1.28204	-2.75265e-10
70678709	chr13:70678709:G:A	1.32236e-06	-0.0210387	-2.75265e-10	0.000157976	-1.14132	-2.75265e-10	0.000158038	-1.14145	-2.75265e-10
70678762	chr13:70678762:A:G	2.98141e-07	-1.51064	-2.75265e-10	0.000140156	-1.26101	-2.75265e-10	0.000140227	-1.26102	-2.75265e-10
70679036	chr13:70679036:G:A	5.658e-07	-1.44051e-10	-0.86997	0.000177229	-1.44051e-10	-1.02632	0.000177317	-1.44051e-10	-1.02634
70679217	chr13:70679217:AAAC:A	6.0575e-07	-1.44051e-10	-0.801742	0.000197901	-1.44051e-10	-0.915995	0.000198002	-1.44051e-10	-0.916004
70679643	chr13:70679643:T:C	3.99063e-07	-1.44051e-10	-1.21909	0.000143724	-1.44051e-10	-1.23586	0.000143799	-1.44051e-10	-1.23586
70680136	chr13:70680136:C:T	6.37094e-07	-0.0485105	-0.702782	3.93918e-05	-1.66057	-0.869635	3.94065e-05	-1.66057	-0.869781
70680374	chr13:70680374:A:G	3.07354e-07	-1.48021	-2.75265e-10	9.18222e-05	-1.68391	-2.75265e-10	9.18709e-05	-1.6839	-2.75265e-10
70680921	chr13:70680921:C:T	1.1078e-06	0.72965	-0.927728	3.05318e-05	-1.58895	-1.19604	3.05465e-05	-1.58901	-1.19602
70681684	chr13:70681684:A:G	1.22649e-06	0.937759	-1.03406	2.8344e-05	-1.61762	-1.24173	2.83571e-05	-1.61767	-1.24173
70682033	chr13:70682033:T:C	4.40405e-07	-1.44051e-10	-1.12052	0.000168124	-1.44051e-10	-1.07906	0.00016821	-1.44051e-10	-1.07907
70682172	chr13:70682172:C:T	7.25423e-07	-0.010338	-0.611118	4.08818e-05	-1.6645	-0.828575	4.08969e-05	-1.6645	-0.828724
70682693	chr13:70682693:C:T	1.48739e-07	-1.6538	-0.552217	4.31973e-05	-1.66181	-0.776171	4.32165e-05	-1.66186	-0.776203
70683171	chr13:70683171:T:C	1.17414e-06	0.689678	-0.829598	3.211e-05	-1.58101	-1.15358	3.21257e-05	-1.58108	-1.15355
70683862	chr13:70683862:C:T	1.00543e-06	0.517897	-0.812937	3.36767e-05	-1.54082	-1.14614	3.36928e-05	-1.5409	-1.1461
70683996	chr13:70683996:T:A	4.51986e-07	-1.44051e-10	-1.09456	0.000157283	-1.44051e-10	-1.14571	0.00015737	-1.44051e-10	-1.14568
70684470	chr13:70684470:T:C	2.60025e-07	-0.405698	-1.24173	5.89315e-05	-0.907788	-1.21959	5.89673e-05	-0.907692	-1.21961
70684471	chr13:70684471:C:T	4.00404e-07	-1.44051e-10	-1.21574	0.00015044	-1.44051e-10	-1.19019	0.000150513	-1.44051e-10	-1.19023
70685086	chr13:70685086:A:C	4.82846e-07	-1.44051e-10	-1.02851	0.000163107	-1.44051e-10	-1.10935	0.000163192	-1.44051e-10	-1.10935
70685814	chr13:70685814:G:A	3.94108e-07	-1.44051e-10	-1.23159	0.000146996	-1.44051e-10	-1.21335	0.000147073	-1.44051e-10	-1.21335
70685859	chr13:70685859:G:A	8.03127e-08	-1.62223	-1.20005	2.80232e-05	-1.67479	-1.19593	2.8038e-05	-1.67477	-1.19595
70685969	chr13:70685969:T:A	4.32546e-07	-1.44051e-10	-1.13852	0.000150769	-1.44051e-10	-1.18801	0.000150852	-1.44051e-10	-1.18798
70686368	chr13:70686368:G:A	3.90106e-07	-1.44051e-10	-1.24179	0.000148273	-1.44051e-10	-1.2047	0.000148348	-1.44051e-10	-1.20472
70686517	chr13:70686517:A:T	1.85147e-06	0.315525	-2.75265e-10	0.00039486	-0.225229	-2.75265e-10	0.000395068	-0.225223	-2.75265e-10
70686888	chr13:70686888:G:T	4.13667e-07	-1.44051e-10	-1.18315	0.000167062	-1.44051e-10	-1.0854	0.000167133	-1.44051e-10	-1.08549
70687015	chr13:70687015:A:G	5.32535e-07	0.00118625	-0.931748	3.43211e-05	-1.53593	-1.13207	3.43378e-05	-1.53599	-1.13204
70687114	chr13:70687114:C:T	1.40952e-06	0.0427921	-2.75265e-10	0.000303947	-0.486906	-2.75265e-10	0.000304108	-0.486899	-2.75265e-10
70687829	chr13:70687829:C:A	1.30582e-07	-1.30961	-1.0266	9.24484e-05	-0.735737	-0.941372	9.24617e-05	-0.735945	-0.941541
70688162	chr13:70688162:A:G	3.66109e-07	-1.30528	-2.75265e-10	9.18583e-05	-1.68351	-2.75265e-10	9.19067e-05	-1.68351	-2.75265e-10
70688467	chr13:70688467:A:C	3.90514e-07	-1.44051e-10	-1.24075	0.000145744	-1.44051e-10	-1.22191	0.000145818	-1.44051e-10	-1.22192
70688601	chr13:70688601:TC:T	1.6666e-06	1.33424	-1.12391	2.72553e-05	-1.69076	-1.20775	2.72696e-05	-1.69076	-1.20775
70688605	chr13:70688605:C:T	4.44797e-07	-1.44051e-10	-1.11059	0.00014804	-1.44051e-10	-1.20628	0.000148118	-1.44051e-10	-1.20627
70688665	chr13:70688665:C:A	4.36548e-07	-1.44051e-10	-1.12931	0.000149452	-1.44051e-10	-1.19679	0.000149527	-1.44051e-10	-1.1968
70688734	chr13:70688734:A:T	3.93844e-07	-1.44051e-10	-1.23225	0.00014684	-1.44051e-10	-1.21441	0.000146917	-1.44051e-10	-1.21441
70689171	chr13:70689171:G:A	3.94158e-07	-1.44051e-10	-1.23146	0.000147005	-1.44051e-10	-1.21329	0.000147082	-1.44051e-10	-1.21329
70689424	chr13:70689424:T:C	3.90952e-07	-1.44051e-10	-1.23962	0.00014292	-1.44051e-10	-1.24147	0.000142995	-1.44051e-10	-1.24147
70689533	chr13:70689533:G:A	2.84271e-06	1.70188	-0.957578	2.79712e-05	-1.6908	-1.18178	2.79868e-05	-1.6908	-1.18175
70690001	chr13:70690001:G:A	1.56241e-06	0.622291	-0.476518	4.4902e-05	-1.68628	-0.712994	4.49181e-05	-1.68628	-0.713157
70690290	chr13:70690290:G:C	2.56437e-07	-1.66133	-2.75265e-10	9.41787e-05	-1.65857	-2.75265e-10	9.42231e-05	-1.65861	-2.75265e-10
70690312	chr13:70690312:A:C	4.16457e-07	-1.44051e-10	-1.17643	0.000178677	-1.44051e-10	-1.01818	0.000178764	-1.44051e-10	-1.01821
70690359	chr13:70690359:C:A	6.59124e-07	0.244199	-0.961497	3.20357e-05	-1.63108	-1.10583	3.20515e-05	-1.63112	-1.10582
70690865	chr13:70690865:T:A	4.60004e-07	-1.44051e-10	-1.07697	0.000150902	-1.44051e-10	-1.18713	0.000150982	-1.44051e-10	-1.18712
70691114	chr13:70691114:A:G	1.13702e-07	-1.49816	-0.976469	7.28409e-05	-1.03366	-0.881823	7.28532e-05	-1.03383	-0.882007
70691159	chr13:70691159:A:G	1.14569e-07	-1.51699	-0.950042	7.2478e-05	-1.06933	-0.851147	7.249e-05	-1.06949	-0.851339
70691223	chr13:70691223:G:A	3.92687e-07	-1.44051e-10	-1.2352	0.000145334	-1.44051e-10	-1.22473	0.00014541	-1.44051e-10	-1.22473
70691277	chr13:70691277:C:T	1.77345e-06	0.272474	-2.75265e-10	0.000376606	-0.272561	-2.75265e-10	0.000376804	-0.272554	-2.75265e-10
70691286	chr13:70691286:CTGATA:C	1.30243e-07	-1.34219	-0.996617	9.23121e-05	-0.773004	-0.90558	9.23249e-05	-0.773208	-0.905759
70691390	chr13:70691390:C:A	2.90276e-07	-1.53738	-2.75265e-10	0.000125258	-1.37338	-2.75265e-10	0.000125328	-1.37335	-2.75265e-10
70691457	chr13:70691457:G:A	2.08539e-06	0.870985	-0.436484	4.83503e-05	-1.67004	-0.655245	4.83672e-05	-1.67004	-0.655419
70691712	chr13:70691712:A:G	1.03292e-05	3.23622	-1.2017	9.8172e-05	-0.572065	-1.04497	9.82171e-05	-0.572067	-1.04503
70691788	chr13:70691788:T:C	8.6446e-06	3.06267	-1.20619	8.93358e-05	-0.656703	-1.05465	8.9377e-05	-0.656704	-1.05471
70691871	chr13:70691871:T:C	4.24279e-07	-1.44051e-10	-1.15782	0.00014894	-1.44051e-10	-1.20022	0.00014902	-1.44051e-10	-1.2002
70692065	chr13:70692065:G:C	1.8909e-06	0.874257	-0.53766	4.33842e-05	-1.67032	-0.763348	4.34001e-05	-1.67031	-0.763505
70692241	chr13:70692241:C:T	4.40298e-07	-1.44051e-10	-1.12076	0.000196161	-1.44051e-10	-0.924824	0.000196256	-1.44051e-10	-0.92486
70692262	chr13:70692262:T:G	3.17099e-06	1.52712	-0.673527	3.41592e-05	-1.68954	-0.983184	3.41792e-05	-1.68954	-0.983129
70692326	chr13:70692326:G:A	1.11586e-06	0.478154	-0.668982	3.81606e-05	-1.69055	-0.871402	3.81754e-05	-1.69055	-0.871538
70692387	chr13:70692387:T:A	1.76533e-06	0.267886	-2.75265e-10	0.000379113	-0.265926	-2.75265e-10	0.000379312	-0.265921	-2.75265e-10
70692406	chr13:70692406:T:C	1.78427e-06	0.278556	-2.75265e-10	0.000382569	-0.25685	-2.75265e-10	0.000382771	-0.256845	-2.75265e-10
70692557	chr13:70692557:C:T	4.50316e-07	-1.44051e-10	-1.09826	0.000197887	-1.44051e-10	-0.916063	0.000197976	-1.44051e-10	-0.916136
70692568	chr13:70692568:G:C	4.71176e-07	-1.44051e-10	-1.05298	0.00021677	-1.44051e-10	-0.824922	0.000216874	-1.44051e-10	-0.824963
70692796	chr13:70692796:T:G	4.03727e-07	-1.44051e-10	-1.20747	0.000145306	-1.44051e-10	-1.22492	0.000145381	-1.44051e-10	-1.22492
70693533	chr13:70693533:C:T	3.95682e-07	-1.44051e-10	-1.2276	0.000143448	-1.44051e-10	-1.23779	0.000143522	-1.44051e-10	-1.23779
70693646	chr13:70693646:T:C	4.4472e-07	-1.44051e-10	-1.11077	0.00015409	-1.44051e-10	-1.16622	0.000154174	-1.44051e-10	-1.1662
70693647	chr13:70693647:A:T	4.39346e-07	-1.44051e-10	-1.12292	0.000152676	-1.44051e-10	-1.17544	0.000152759	-1.44051e-10	-1.17542
70693953	chr13:70693953:A:T	3.90492e-07	-1.44051e-10	-1.2408	0.000143354	-1.44051e-10	-1.23844	0.000143429	-1.44051e-10	-1.23844
70693984	chr13:70693984:ATGT:A	4.24749e-07	-1.44051e-10	-1.15671	0.000146957	-1.44051e-10	-1.21362	0.000147032	-1.44051e-10	-1.21363
70694198	chr13:70694198:A:G	8.07745e-07	0.528972	-1.04294	0.000187847	0.0657838	-1.03391	0.00018797	0.0659124	-1.03391
70694242	chr13:70694242:C:G	4.24851e-07	-1.44051e-10	-1.15647	0.000146976	-1.44051e-10	-1.21349	0.000147051	-1.44051e-10	-1.2135
70694375	chr13:70694375:G:A	3.94851e-07	-1.44051e-10	-1.2297	0.000147448	-1.44051e-10	-1.21028	0.000147526	-1.44051e-10	-1.21028
70694488	chr13:70694488:G:A	1.72786e-06	0.559839	-0.313412	5.2843e-05	-1.68847	-0.547967	5.28606e-05	-1.68847	-0.548155
70694801	chr13:70694801:T:C	1.98748e-06	0.709751	-0.323338	5.31463e-05	-1.68207	-0.548642	5.31648e-05	-1.68207	-0.548817
70695149	chr13:70695149:G:T	5.33332e-07	-1.44051e-10	-0.929066	0.000164631	-1.44051e-10	-1.10005	0.000164728	-1.44051e-10	-1.09998
70695323	chr13:70695323:A:G	2.77996e-06	1.66652	-0.944535	2.81494e-05	-1.69089	-1.17534	2.81651e-05	-1.69089	-1.17531
70695420	chr13:70695420:A:C	3.94167e-07	-1.44051e-10	-1.23143	0.000147032	-1.44051e-10	-1.21311	0.00014711	-1.44051e-10	-1.2131
70695598	chr13:70695598:C:T	4.4475e-07	-1.44051e-10	-1.1107	0.000155281	-1.44051e-10	-1.15852	0.000155359	-1.44051e-10	-1.15854
70695738	chr13:70695738:G:C	4.40954e-07	-1.44051e-10	-1.11927	0.000155939	-1.44051e-10	-1.15429	0.000156024	-1.44051e-10	-1.15427
70696074	chr13:70696074:G:A	3.91594e-07	-1.44051e-10	-1.23799	0.000142888	-1.44051e-10	-1.2417	0.000142963	-1.44051e-10	-1.2417
70696150	chr13:70696150:T:C	3.91122e-07	-1.44051e-10	-1.23919	0.000144934	-1.44051e-10	-1.22748	0.00014501	-1.44051e-10	-1.22748
70696193	chr13:70696193:C:A	1.03627e-07	-1.69031	-0.877107	3.83189e-05	-1.55243	-1.00539	3.83331e-05	-1.55253	-1.00544
70696284	chr13:70696284:A:C	3.9037e-07	-1.44051e-10	-1.24112	0.000144207	-1.44051e-10	-1.23251	0.000144282	-1.44051e-10	-1.23251
70696630	chr13:70696630:AC:A	4.48891e-07	-1.44051e-10	-1.10143	0.000152135	-1.44051e-10	-1.17899	0.000152212	-1.44051e-10	-1.17901
70696650	chr13:70696650:G:GT	5.574e-06	2.56511	-1.14745	8.2671e-05	-0.848923	-0.939968	8.27075e-05	-0.848927	-0.940044
70696848	chr13:70696848:CCTAA:C	1.1653e-06	-0.147478	-2.75265e-10	0.000267703	-0.61388	-2.75265e-10	0.000267844	-0.613875	-2.75265e-10
70697074	chr13:70697074:G:A	1.62547e-06	0.185342	-2.75265e-10	0.000353666	-0.335406	-2.75265e-10	0.000353852	-0.335401	-2.75265e-10
70697949	chr13:70697949:A:G	4.55148e-07	-1.44051e-10	-1.08759	0.00017754	-1.44051e-10	-1.02456	0.000177629	-1.44051e-10	-1.02459
70698149	chr13:70698149:G:A	5.46275e-07	-1.44051e-10	-0.905087	0.000253554	-1.44051e-10	-0.668182	0.000253683	-1.44051e-10	-0.668194
70698237	chr13:70698237:C:T	3.43887e-07	-1.3679	-2.75265e-10	9.70591e-05	-1.62844	-2.75265e-10	9.71114e-05	-1.62842	-2.75265e-10
70698271	chr13:70698271:G:A	1.30725e-07	-1.67551	-0.659599	4.24936e-05	-1.69073	-0.763676	4.25173e-05	-1.69073	-0.763642
70698616	chr13:70698616:T:C	4.15981e-07	-1.69089	0.51332	0.000289203	-0.584967	0.0483378	0.000289245	-0.585244	0.0482392
70698715	chr13:70698715:C:T	1.57888e-07	-1.58958	-0.55674	4.73197e-05	-1.67895	-0.667884	4.73445e-05	-1.67893	-0.667901
70698749	chr13:70698749:C:T	5.25036e-07	-1.67202	0.727274	0.000297233	-1.67864	1.1694	0.000297312	-1.67865	1.16915
70698781	chr13:70698781:T:C	2.76109e-05	4.02275	-1.00499	6.13648e-05	-0.913163	-1.17376	6.14071e-05	-0.913021	-1.17373
70699107	chr13:70699107:G:A	3.96024e-07	-1.44051e-10	-1.22674	0.000146018	-1.44051e-10	-1.22003	0.000146093	-1.44051e-10	-1.22004
70699362	chr13:70699362:G:T	6.9924e-05	4.43075	-0.483799	8.12243e-05	-1.01498	-0.791563	8.12934e-05	-1.01473	-0.791485
70699364	chr13:70699364:T:C	1.05261e-07	-1.31026	-1.24151	5.50639e-05	-0.95616	-1.2391	5.50971e-05	-0.956076	-1.23911
70699475	chr13:70699475:C:T	4.39541e-07	-1.44051e-10	-1.12248	0.000169993	-1.44051e-10	-1.068	0.000170085	-1.44051e-10	-1.06798
70699512	chr13:70699512:A:G	1.03186e-07	-1.33055	-1.24113	5.34416e-05	-0.985341	-1.23983	5.34737e-05	-0.985259	-1.23983
70699802	chr13:70699802:C:T	9.07098e-06	2.86079	-0.956165	6.31754e-05	-0.959246	-1.0986	6.32151e-05	-0.959198	-1.09854
70699809	chr13:70699809:C:T	9.70856e-08	-1.42256	-1.21005	2.79132e-05	-1.67039	-1.20427	2.7928e-05	-1.67036	-1.20429
70700113	chr13:70700113:G:T	7.11033e-07	-1.44051e-10	-0.641491	0.000298927	-1.44051e-10	-0.503559	0.000299065	-1.44051e-10	-0.50362
70700260	chr13:70700260:T:C	2.94964e-07	-1.52136	-2.75265e-10	9.1569e-05	-1.68667	-2.75265e-10	9.16184e-05	-1.68665	-2.75265e-10
70700281	chr13:70700281:G:A	7.2694e-07	-1.44051e-10	-0.619366	0.000306629	-1.44051e-10	-0.47812	0.00030677	-1.44051e-10	-0.478181
70700443	chr13:70700443:T:A	8.27237e-08	-1.69087	-1.10183	3.51598e-05	-1.61493	-1.02893	3.51762e-05	-1.61497	-1.02894
70700484	chr13:70700484:G:A	1.58752e-06	1.37422	-1.2125	4.53387e-05	-1.14928	-1.24032	4.53627e-05	-1.14927	-1.24032
70700508	chr13:70700508:T:A	6.84786e-07	-1.44051e-10	-0.679103	0.000286757	-1.44051e-10	-0.545125	0.000286889	-1.44051e-10	-0.545184
70700513	chr13:70700513:T:C	5.81844e-07	0.379929	-1.22194	0.000133992	-0.0743654	-1.23162	0.000134065	-0.0743071	-1.23165
70700797	chr13:70700797:C:T	1.46932e-07	-1.03956	-1.17868	8.13095e-05	-0.619906	-1.18559	8.13617e-05	-0.619802	-1.18557
70700845	chr13:70700845:G:T	3.97047e-07	-1.44051e-10	-1.22416	0.000145293	-1.44051e-10	-1.225	0.000145368	-1.44051e-10	-1.22501
70700926	chr13:70700926:C:T	1.14086e-07	-1.30338	-1.16787	5.89359e-05	-0.946994	-1.18032	5.89727e-05	-0.946912	-1.18029
70701046	chr13:70701046:A:T	1.17314e-07	-1.23816	-1.20519	6.24371e-05	-0.859165	-1.21043	6.24759e-05	-0.859078	-1.21042
70701179	chr13:70701179:A:T	9.1354e-08	-1.4524	-1.24107	4.44886e-05	-1.18318	-1.22534	4.4505e-05	-1.18333	-1.22535
70701289	chr13:70701289:A:G	1.03926e-07	-1.44014	-1.1244	5.4303e-05	-1.17263	-1.03655	5.43224e-05	-1.17277	-1.03657
70701508	chr13:70701508:C:G	6.43123e-07	-1.44051e-10	-0.741874	0.000215645	-1.44051e-10	-0.830124	0.000215764	-1.44051e-10	-0.830094
70701713	chr13:70701713:C:T	6.80197e-07	-1.44051e-10	-0.685828	0.000261215	-1.44051e-10	-0.638414	0.000261325	-1.44051e-10	-0.638518
70702128	chr13:70702128:T:C	2.61357e-06	-1.44051e-10	0.660264	0.000775448	-1.44051e-10	0.449682	0.000776007	-1.44051e-10	0.449881
70702134	chr13:70702134:G:A	2.86043e-06	-1.44051e-10	0.750517	0.0010009	-1.44051e-10	0.704894	0.00100153	-1.44051e-10	0.705005
70702218	chr13:70702218:AAGAAAG:A	1.55855e-07	-1.10895	-1.05034	4.33791e-05	-1.36461	-1.06918	4.34114e-05	-1.36458	-1.06898
70702392	chr13:70702392:A:T	8.98304e-06	2.40942	-0.514534	0.000252935	-0.313062	-0.357565	0.000253077	-0.313086	-0.3575
70702408	chr13:70702408:T:C	4.59075e-07	-1.44051e-10	-1.079	0.000175951	-1.44051e-10	-1.03355	0.000176037	-1.44051e-10	-1.03359
70702836	chr13:70702836:G:A	1.3105e-06	-1.44051e-10	-0.0300479	0.000415459	-1.44051e-10	-0.174375	0.000415661	-1.44051e-10	-0.17441
70702897	chr13:70702897:C:A	1.27906e-07	-1.13439	-1.22253	7.65831e-05	-0.65715	-1.20823	7.66268e-05	-0.657082	-1.20825
70703091	chr13:70703091:G:C	1.6478e-07	-1.05146	-1.05214	4.52834e-05	-1.32108	-1.06974	4.53172e-05	-1.32105	-1.06954
70703702	chr13:70703702:C:T	1.3438e-07	-1.0724	-1.23514	8.13268e-05	-0.578297	-1.22699	8.13718e-05	-0.578248	-1.227
70703708	chr13:70703708:A:T	3.98193e-06	-1.44051e-10	1.08131	0.00115448	-1.44051e-10	0.847646	0.00115534	-1.44051e-10	0.84787
70704144	chr13:70704144:A:G	4.96835e-07	-1.44051e-10	-0.999952	0.000175571	-1.44051e-10	-1.03572	0.000175671	-1.44051e-10	-1.03567
70704261	chr13:70704261:G:A	1.26336e-06	-1.44051e-10	-0.0666816	0.000457265	-1.44051e-10	-0.0784969	0.000457508	-1.44051e-10	-0.0784864
70704637	chr13:70704637:T:C	4.08009e-07	-0.0330448	-1.16388	0.000235525	0.43755	-1.17949	0.000235697	0.437715	-1.17945
70704918	chr13:70704918:T:A	2.16289e-06	-1.44051e-10	0.470993	0.00063528	-1.44051e-10	0.250306	0.000635728	-1.44051e-10	0.25049
70705035	chr13:70705035:TA:T	1.57066e-07	-1.02436	-1.12719	4.30443e-05	-1.30059	-1.14094	4.30745e-05	-1.30056	-1.14079
70705055	chr13:70705055:A:G	7.43178e-07	-0.597275	-2.75265e-10	0.000299733	-0.500869	-2.75265e-10	0.00029988	-0.500898	-2.75265e-10
70705098	chr13:70705098:G:A	0.000291926	4.83202	0.544021	0.000306238	-0.415224	-0.0641727	0.000306497	-0.415012	-0.0640607
70705123	chr13:70705123:T:C	2.27606e-05	2.49185	0.332728	0.00055748	-0.405053	0.52472	0.000557833	-0.405042	0.524821
70705288	chr13:70705288:G:A	9.52477e-06	-1.44051e-10	1.95344	0.00283889	-1.44051e-10	1.74741	0.00284105	-1.44051e-10	1.74765
70705452	chr13:70705452:A:T	2.68536e-07	-1.61522	-2.75265e-10	0.000114025	-1.46734	-2.75265e-10	0.000114074	-1.46744	-2.75265e-10
70705670	chr13:70705670:A:G	2.98994e-07	-1.50779	-2.75265e-10	0.00016298	-1.11013	-2.75265e-10	0.000163064	-1.11014	-2.75265e-10
70705740	chr13:70705740:A:T	1.0951e-06	-1.44051e-10	-0.209606	0.00039593	-1.44051e-10	-0.222523	0.000396139	-1.44051e-10	-0.222515
70705902	chr13:70705902:G:A	4.74169e-07	-0.417095	-0.629551	0.000303955	0.19695	-0.683831	0.000304064	0.196752	-0.683793
70706187	chr13:70706187:G:A	2.81784e-07	-0.665249	-0.901822	7.19535e-05	-0.993379	-0.93436	7.1982e-05	-0.993335	-0.934529
70706225	chr13:70706225:C:T	2.84272e-06	-1.44051e-10	0.744306	0.000839015	-1.44051e-10	0.528469	0.000839619	-1.44051e-10	0.528667
70706251	chr13:70706251:A:G	5.54757e-06	1.23589	0.177014	6.77009e-05	-1.6256	-0.363061	6.77484e-05	-1.62557	-0.362913
70707481	chr13:70707481:T:G	4.55556e-07	-1.44051e-10	-1.08669	0.000187741	-1.44051e-10	-0.968697	0.000187839	-1.44051e-10	-0.968693
70707782	chr13:70707782:C:T	0.000190167	3.95007	0.997376	0.000386044	-0.793968	0.546162	0.00038638	-0.793728	0.546269
70707833	chr13:70707833:T:C	3.05599e-07	-1.48594	-2.75265e-10	9.12455e-05	-1.69021	-2.75265e-10	9.12925e-05	-1.69021	-2.75265e-10
70707950	chr13:70707950:T:C	0.00421601	7.15565	0.890543	0.000152186	-1.33831	0.159655	0.000152261	-1.33822	0.159533
70708129	chr13:70708129:G:A	0.0588014	8.83514	1.84633	0.000472367	-0.922728	0.876724	0.000472702	-0.922657	0.876841
70708265	chr13:70708265:T:C	1.22652e-07	-1.66515	-0.733711	5.98241e-05	-1.42095	-0.691399	5.98536e-05	-1.42104	-0.691334
70708424	chr13:70708424:C:T	1.31108e-07	-1.68215	-0.650042	6.09985e-05	-1.48631	-0.606603	6.10293e-05	-1.48639	-0.606539
70708630	chr13:70708630:G:T	1.51674e-07	-1.3118	-0.874671	8.67433e-05	-0.863348	-0.877459	8.67941e-05	-0.863283	-0.877459
70708679	chr13:70708679:A:G	2.66616e-05	-1.44051e-10	2.98277	0.00886561	-1.44051e-10	2.88618	0.00887362	-1.44051e-10	2.88656
70709012	chr13:70709012:T:C	5.82734e-07	-1.44051e-10	-0.840479	0.000202311	-1.44051e-10	-0.893955	0.000202421	-1.44051e-10	-0.893933
70709163	chr13:70709163:G:A	3.04589e-06	-1.44051e-10	0.813338	0.000995074	-1.44051e-10	0.699058	0.00099559	-1.44051e-10	0.699055
70709240	chr13:70709240:A:G	2.26805e-06	-1.44051e-10	0.518467	0.000746016	-1.44051e-10	0.410988	0.000746402	-1.44051e-10	0.410983
70709919	chr13:70709919:CAG:C	3.54839e-07	-0.760575	-0.575971	0.000228322	-0.245901	-0.527103	0.000228416	-0.246083	-0.527029
70710273	chr13:70710273:CTAAG:C	4.06695e-07	-1.44051e-10	-1.20015	0.000149141	-1.44051e-10	-1.19886	0.000149221	-1.44051e-10	-1.19885
70710347	chr13:70710347:T:C	9.54339e-08	-1.40821	-1.24157	5.31142e-05	-0.989996	-1.24132	5.3144e-05	-0.989954	-1.24132
70710390	chr13:70710390:TA:T	3.75391e-07	-0.709544	-0.570699	0.000244226	-0.183863	-0.521801	0.000244327	-0.184049	-0.521726
70710598	chr13:70710598:G:A	8.15967e-07	0.735195	-1.23903	3.50198e-05	-1.4124	-1.23544	3.50391e-05	-1.41237	-1.23544
70710672	chr13:70710672:G:T	4.88804e-07	-0.699194	-0.317053	0.000322494	-0.172649	-0.255027	0.000322631	-0.172835	-0.254935
70710938	chr13:70710938:T:C	2.00747e-06	-1.44051e-10	0.396419	0.000719493	-1.44051e-10	0.374787	0.000719882	-1.44051e-10	0.374807
70710961	chr13:70710961:ACTT:A	2.08786e-06	-1.44051e-10	0.435685	0.000748715	-1.44051e-10	0.414599	0.000749121	-1.44051e-10	0.41462
70711022	chr13:70711022:G:GAT	3.97211e-07	-1.44051e-10	-1.22374	0.000144201	-1.44051e-10	-1.23255	0.000144276	-1.44051e-10	-1.23255
70711400	chr13:70711400:G:T	1.13013e-06	-1.44051e-10	-0.178123	0.000357103	-1.44051e-10	-0.325734	0.000357299	-1.44051e-10	-0.325707
70711534	chr13:70711534:G:C	3.10113e-07	-0.743612	-0.727661	0.000200259	-0.226322	-0.677823	0.000200338	-0.226505	-0.677771
70711585	chr13:70711585:G:T	1.62767e-07	-1.04006	-1.07583	8.73942e-05	-0.665128	-1.0682	8.74512e-05	-0.664992	-1.06821
70711806	chr13:70711806:G:A	2.6376e-06	0.190968	0.478445	0.000463928	-0.362068	0.298039	0.000464392	-0.361952	0.298402
70711857	chr13:70711857:A:T	2.98001e-07	-0.700735	-0.810379	0.000193554	-0.174732	-0.763471	0.000193628	-0.174918	-0.763423
70712766	chr13:70712766:T:C	1.0701e-07	-1.67459	-0.8607	5.09671e-05	-1.45476	-0.817823	5.09916e-05	-1.45484	-0.817778
70713140	chr13:70713140:T:G	4.26675e-07	-1.44051e-10	-1.15219	0.000155761	-1.44051e-10	-1.15544	0.000155837	-1.44051e-10	-1.15547
70713266	chr13:70713266:C:T	7.53084e-07	-0.584033	-2.75265e-10	0.000142629	-1.24352	-2.75265e-10	0.000142719	-1.2434	-2.75265e-10
70713650	chr13:70713650:C:T	1.30641e-06	-1.44051e-10	-0.0331727	0.00040803	-1.44051e-10	-0.192417	0.000408256	-1.44051e-10	-0.192386
70714040	chr13:70714040:A:G	2.7549e-06	-1.44051e-10	0.712925	0.00090278	-1.44051e-10	0.601719	0.00090325	-1.44051e-10	0.601719
70714228	chr13:70714228:GA:G	2.93131e-06	0.286024	0.488972	0.000544393	-0.262387	0.358298	0.000544931	-0.262265	0.358644
70714276	chr13:70714276:A:T	3.90165e-07	-1.44051e-10	-1.24164	0.000142884	-1.44051e-10	-1.24172	0.000142959	-1.44051e-10	-1.24172
70714416	chr13:70714416:T:C	1.16671e-06	-0.14627	-2.75265e-10	0.000207834	-0.867018	-2.75265e-10	0.000207977	-0.866853	-2.75265e-10
70714732	chr13:70714732:T:C	4.95153e-07	-1.44051e-10	-1.00334	0.000172883	-1.44051e-10	-1.05115	0.000172988	-1.44051e-10	-1.05106
70714855	chr13:70714855:T:C	2.96142e-07	-1.51737	-2.75265e-10	9.28057e-05	-1.67325	-2.75265e-10	9.28541e-05	-1.67325	-2.75265e-10
70715705	chr13:70715705:T:C	3.97883e-07	-1.44051e-10	-1.22205	0.000147146	-1.44051e-10	-1.21233	0.000147223	-1.44051e-10	-1.21233
70715725	chr13:70715725:A:T	0.000589246	5.06154	1.01685	0.000537471	-0.285377	0.368493	0.000537924	-0.285162	0.368599
70715863	chr13:70715863:TA:T	1.54127e-07	-0.931051	-1.23938	9.0597e-05	-0.45698	-1.24036	9.06284e-05	-0.457158	-1.24036
70716084	chr13:70716084:A:G	4.99924e-07	-0.993753	-2.75265e-10	0.000103341	-1.56573	-2.75265e-10	0.0001034	-1.56567	-2.75265e-10
70716140	chr13:70716140:C:T	2.75673e-07	-0.991531	-0.597463	0.000135255	-0.617452	-0.679143	0.000135319	-0.617595	-0.679052
70716386	chr13:70716386:T:G	1.05827e-06	-1.44051e-10	-0.243821	0.000432466	-1.44051e-10	-0.134254	0.000432703	-1.44051e-10	-0.134229
70716414	chr13:70716414:T:TACC	3.13389e-07	-1.46077	-2.75265e-10	0.000176143	-1.03246	-2.75265e-10	0.000176226	-1.03251	-2.75265e-10
70717177	chr13:70717177:T:C	8.87784e-07	0.782174	-1.20165	0.000279853	0.612782	-1.18228	0.000280001	0.612828	-1.18232
70717218	chr13:70717218:G:A	1.4908e-07	-1.33936	-0.864371	6.76433e-05	-1.14495	-0.844557	6.76749e-05	-1.14491	-0.844655
70717296	chr13:70717296:A:G	6.5298e-07	-1.44051e-10	-0.726664	0.000241776	-1.44051e-10	-0.715746	0.0002419	-1.44051e-10	-0.715755
70717328	chr13:70717328:T:C	4.45349e-07	-1.44051e-10	-1.10935	0.000166798	-1.44051e-10	-1.08698	0.00016689	-1.44051e-10	-1.08694
70717358	chr13:70717358:T:C	9.22903e-07	-1.44051e-10	-0.380686	0.000357656	-1.44051e-10	-0.324188	0.000357816	-1.44051e-10	-0.324261
70717488	chr13:70717488:G:C	1.06503e-07	-1.67823	-0.861799	3.90662e-05	-1.65566	-0.882838	3.90885e-05	-1.65568	-0.882772
70717553	chr13:70717553:T:C	1.52678e-06	-1.44051e-10	0.122706	0.000554104	-1.44051e-10	0.113593	0.000554402	-1.44051e-10	0.113609
70717987	chr13:70717987:A:G	7.81706e-07	0.244785	-0.791516	0.000611361	1.01548	-0.803555	0.000611678	1.01539	-0.803465
70717995	chr13:70717995:A:G	4.42177e-07	-1.44051e-10	-1.1165	0.000160368	-1.44051e-10	-1.12629	0.000160452	-1.44051e-10	-1.12628
70718138	chr13:70718138:T:C	5.78919e-06	1.47304	-0.0175058	0.00236986	1.67115	-0.10432	0.00237142	1.67115	-0.104187
70718928	chr13:70718928:T:C	1.48903e-06	1.33354	-1.23588	0.000944612	1.88553	-1.23851	0.000944875	1.88529	-1.23851
70718929	chr13:70718929:C:T	4.15609e-07	-1.44051e-10	-1.17846	0.000154114	-1.44051e-10	-1.16607	0.00015419	-1.44051e-10	-1.1661
70718987	chr13:70718987:G:A	1.18243e-06	-1.44051e-10	-0.132882	0.000443395	-1.44051e-10	-0.109298	0.000443634	-1.44051e-10	-0.109281
70719131	chr13:70719131:G:A	4.72638e-07	-1.44051e-10	-1.04988	0.000170476	-1.44051e-10	-1.06516	0.000170563	-1.44051e-10	-1.06517
70719179	chr13:70719179:C:G	1.05539e-07	-1.47392	-1.07521	5.39577e-05	-1.1086	-1.10696	5.39853e-05	-1.10866	-1.10691
70719259	chr13:70719259:C:T	3.22322e-07	-0.195592	-1.23707	0.000209838	0.38255	-1.23997	0.000209923	0.382439	-1.23998
70719429	chr13:70719429:G:A	1.21391e-06	-1.44051e-10	-0.106607	0.000455384	-1.44051e-10	-0.0826177	0.00045563	-1.44051e-10	-0.0826001
70719752	chr13:70719752:A:G	4.95379e-07	-1.44051e-10	-1.00289	0.000184182	-1.44051e-10	-0.987834	0.000184284	-1.44051e-10	-0.987804
70719881	chr13:70719881:CT:C	8.82504e-08	-1.68472	-1.04332	3.09651e-05	-1.69078	-1.08012	3.09794e-05	-1.69078	-1.08018
70720587	chr13:70720587:C:T	2.95465e-07	-1.51966	-2.75265e-10	0.000101033	-1.58831	-2.75265e-10	0.000101085	-1.58832	-2.75265e-10
70720697	chr13:70720697:A:G	5.10408e-07	-0.18119	-0.791809	0.000175294	-0.181319	-0.855973	0.000175408	-0.181287	-0.855877
70720714	chr13:70720714:A:G	1.9357e-07	-0.707462	-1.23511	0.000113421	-0.231337	-1.24131	0.000113475	-0.231386	-1.24132
70721018	chr13:70721018:T:C	1.2388e-07	-1.23095	-1.15795	3.42611e-05	-1.54903	-1.12072	3.42806e-05	-1.54899	-1.12071
70721513	chr13:70721513:C:T	2.58304e-07	-0.521921	-1.13215	0.000132735	-0.17378	-1.14162	0.000132794	-0.17387	-1.14161
70721603	chr13:70721603:G:A	2.3665e-06	1.57718	-1.01622	0.00237491	2.60534	-1.03638	0.0023763	2.60537	-1.03635
70721821	chr13:70721821:A:C	2.44723e-06	-1.44051e-10	0.594502	0.000769251	-1.44051e-10	0.441658	0.000769817	-1.44051e-10	0.441872
70721825	chr13:70721825:G:A	3.98836e-07	-1.44051e-10	-1.21966	0.000145873	-1.44051e-10	-1.22102	0.000145951	-1.44051e-10	-1.22101
70721856	chr13:70721856:G:GT	8.36854e-08	-1.67443	-1.10671	3.02823e-05	-1.67654	-1.11665	3.02982e-05	-1.67653	-1.11666
70721907	chr13:70721907:C:T	3.05762e-06	1.21879	-0.401607	0.00182744	1.7462	-0.439285	0.00182775	1.74592	-0.439354
70721964	chr13:70721964:A:G	4.05365e-07	-1.44051e-10	-1.20342	0.00014822	-1.44051e-10	-1.20506	0.000148299	-1.44051e-10	-1.20505
70721969	chr13:70721969:G:A	4.61816e-07	-1.44051e-10	-1.07304	0.000172522	-1.44051e-10	-1.05323	0.000172607	-1.44051e-10	-1.05326
70722020	chr13:70722020:T:C	4.16294e-07	-1.44051e-10	-1.17682	0.000151908	-1.44051e-10	-1.18048	0.000151987	-1.44051e-10	-1.18049
70722737	chr13:70722737:A:G	6.03982e-07	0.381495	-1.18616	0.000349323	0.855533	-1.20329	0.000349456	0.855387	-1.20329
70722758	chr13:70722758:G:A	8.84986e-08	-1.57489	-1.15033	2.91131e-05	-1.67046	-1.16212	2.91281e-05	-1.67046	-1.16212
70722831	chr13:70722831:T:C	2.83681e-06	-1.44051e-10	0.742225	0.000894286	-1.44051e-10	0.592266	0.000894947	-1.44051e-10	0.592484
70723022	chr13:70723022:C:T	6.43587e-06	1.56143	-2.75265e-10	0.00160379	1.17637	-2.75265e-10	0.00160473	1.17643	-2.75265e-10
70723081	chr13:70723081:T:G	2.53946e-07	-0.463981	-1.20711	0.000163458	0.0704896	-1.17769	0.000163534	0.0704197	-1.17768
70723109	chr13:70723109:G:A	1.302e-07	-1.13073	-1.2084	4.60333e-05	-1.17622	-1.19817	4.60525e-05	-1.17629	-1.19821
70723416	chr13:70723416:A:G	5.59311e-06	-1.44051e-10	1.42108	0.0017109	-1.44051e-10	1.24101	0.00171222	-1.44051e-10	1.24126
70723452	chr13:70723452:A:G	1.08986e-07	-1.55337	-0.963614	5.83081e-05	-1.19286	-0.945159	5.83352e-05	-1.19293	-0.945149
70723714	chr13:70723714:G:A	5.02931e-07	-1.44051e-10	-0.987757	0.000187642	-1.44051e-10	-0.969226	0.000187743	-1.44051e-10	-0.969204
70723802	chr13:70723802:ATTAG:A	4.23429e-07	-0.18151	-0.978313	0.000396653	0.729719	-0.950417	0.000396894	0.729857	-0.950469
70724118	chr13:70724118:A:AT	4.09047e-06	-1.44051e-10	1.10821	0.00135189	-1.44051e-10	1.0055	0.00135295	-1.44051e-10	1.00576
70724258	chr13:70724258:T:A	4.55875e-07	-1.44051e-10	-1.08599	0.000169386	-1.44051e-10	-1.07158	0.000169475	-1.44051e-10	-1.07158
70724411	chr13:70724411:A:G	6.31742e-07	-0.759729	-2.75265e-10	0.000317925	-0.441945	-2.75265e-10	0.00031812	-0.441852	-2.75265e-10
70724687	chr13:70724687:C:G	2.49077e-07	-1.69045	-2.75265e-10	9.12745e-05	-1.68989	-2.75265e-10	9.13222e-05	-1.68989	-2.75265e-10
70724690	chr13:70724690:A:G	2.49082e-07	-1.69043	-2.75265e-10	9.12726e-05	-1.68991	-2.75265e-10	9.13203e-05	-1.68991	-2.75265e-10
70724898	chr13:70724898:A:G	3.18387e-07	-1.44494	-2.75265e-10	0.00013701	-1.2837	-2.75265e-10	0.000137079	-1.28372	-2.75265e-10
70725219	chr13:70725219:T:C	4.94033e-07	-1.44051e-10	-1.00561	0.000186209	-1.44051e-10	-0.976887	0.000186298	-1.44051e-10	-0.976931
70725574	chr13:70725574:A:C	2.25945e-07	-0.83633	-0.951588	0.000238773	0.205678	-0.933924	0.00023886	0.205458	-0.93386
70725682	chr13:70725682:AATT:A	2.09548e-07	-0.665986	-1.19727	0.000114575	-0.278362	-1.18417	0.000114621	-0.278485	-1.18417
70725689	chr13:70725689:A:G	4.70507e-07	-1.44051e-10	-1.0544	0.00017518	-1.44051e-10	-1.03795	0.000175274	-1.44051e-10	-1.03793
70725693	chr13:70725693:A:T	4.23631e-07	-1.44051e-10	-1.15935	0.000154058	-1.44051e-10	-1.16643	0.000154141	-1.44051e-10	-1.16641
70725860	chr13:70725860:G:T	2.27927e-07	-0.591006	-1.18818	0.00012669	-0.188171	-1.17384	0.00012674	-0.188298	-1.17384
70725909	chr13:70725909:C:A	7.8303e-08	-1.6836	-1.16402	2.89334e-05	-1.67848	-1.16029	2.89475e-05	-1.67848	-1.16032
70725944	chr13:70725944:C:T	9.62132e-08	-1.42654	-1.2151	3.37846e-05	-1.47757	-1.20618	3.38e-05	-1.47761	-1.20621
70726031	chr13:70726031:G:A	5.54852e-07	-0.889509	-2.75265e-10	0.000256427	-0.656915	-2.75265e-10	0.000256545	-0.656977	-2.75265e-10
70726084	chr13:70726084:A:G	9.86155e-08	-1.40687	-1.21012	3.45848e-05	-1.4599	-1.20045	3.46004e-05	-1.45994	-1.20048
70726136	chr13:70726136:T:C	1.30084e-06	0.632334	-0.66978	0.00185185	1.9572	-0.637015	0.00185203	1.95676	-0.63701
70726190	chr13:70726190:A:G	9.67284e-07	-0.295211	-0.0385065	0.000555952	0.0778633	0.0390586	0.000556379	0.0779181	0.0392509
70726305	chr13:70726305:A:T	4.24601e-07	0.00628336	-1.16334	0.000320606	0.689125	-1.12267	0.000320747	0.689026	-1.12265
70726385	chr13:70726385:C:T	4.71046e-07	-0.0804017	-0.972852	0.000440842	0.847136	-0.962209	0.000441117	0.847285	-0.962255
70726788	chr13:70726788:A:G	1.19957e-06	1.10255	-1.22104	0.000856605	1.78108	-1.23186	0.000856869	1.78086	-1.23186
70726885	chr13:70726885:A:G	7.6143e-08	-1.64907	-1.22652	2.66544e-05	-1.69089	-1.22992	2.66681e-05	-1.69089	-1.22992
70726927	chr13:70726927:A:G	7.34124e-06	-1.44051e-10	1.69305	0.00222258	-1.44051e-10	1.50267	0.00222433	-1.44051e-10	1.50293
70726985	chr13:70726985:C:T	4.18229e-07	-1.17218	-2.75265e-10	0.000176313	-1.0315	-2.75265e-10	0.000176384	-1.03162	-2.75265e-10
70727463	chr13:70727463:A:G	1.18183e-07	-1.30808	-1.1279	9.77617e-05	-0.460406	-1.16082	9.77885e-05	-0.460677	-1.1608
70727503	chr13:70727503:T:A	8.77056e-07	-1.44051e-10	-0.43164	0.000355319	-1.44051e-10	-0.330744	0.000355538	-1.44051e-10	-0.330649
70728374	chr13:70728374:C:G	7.63086e-07	-1.44051e-10	-0.570839	0.000274734	-1.44051e-10	-0.587957	0.000274885	-1.44051e-10	-0.587926
70728422	chr13:70728422:A:C	9.51041e-08	-1.56914	-1.08409	3.26294e-05	-1.67983	-1.03871	3.26476e-05	-1.67982	-1.03868
70728528	chr13:70728528:T:C	5.30701e-07	-1.44051e-10	-0.934011	0.000203316	-1.44051e-10	-0.888997	0.000203407	-1.44051e-10	-0.88907
70728597	chr13:70728597:A:G	4.64397e-07	-1.44051e-10	-1.06747	0.000175005	-1.44051e-10	-1.03895	0.000175088	-1.44051e-10	-1.03899
70728610	chr13:70728610:A:C	4.5644e-07	-1.44051e-10	-1.08475	0.000171679	-1.44051e-10	-1.05813	0.000171762	-1.44051e-10	-1.05817
70728804	chr13:70728804:T:G	5.14276e-07	-1.44051e-10	-0.96545	0.000191662	-1.44051e-10	-0.948025	0.000191762	-1.44051e-10	-0.948023
70729028	chr13:70729028:C:T	9.4658e-08	-1.60038	-1.05756	3.38889e-05	-1.68739	-0.993284	3.39084e-05	-1.68738	-0.993234
70729113	chr13:70729113:G:A	7.57501e-08	-1.63877	-1.242	2.63659e-05	-1.68971	-1.24198	2.63796e-05	-1.68971	-1.24198
70729131	chr13:70729131:A:C	6.56494e-07	0.204131	-0.925428	0.000523924	0.907567	-0.849979	0.000524172	0.907468	-0.849928
70729414	chr13:70729414:CATGTTCCAAGAAGCTGAAAACATAAAGAGA:C	1.47942e-06	-1.44051e-10	0.0911951	0.000478469	-1.44051e-10	-0.0331674	0.000478795	-1.44051e-10	-0.0330086
70729472	chr13:70729472:C:T	3.78353e-07	-0.05059	-1.22179	0.000219719	0.399447	-1.21086	0.000219792	0.399259	-1.21086
70729753	chr13:70729753:G:A	2.02782e-07	-1.17058	-0.725499	0.000130314	-0.681521	-0.652293	0.000130365	-0.681663	-0.652279
70729909	chr13:70729909:C:T	4.76912e-07	-1.44051e-10	-1.04088	0.000177894	-1.44051e-10	-1.02257	0.000177986	-1.44051e-10	-1.02258
70729998	chr13:70729998:T:A	4.9464e-07	-1.44051e-10	-1.00438	0.00018451	-1.44051e-10	-0.986058	0.00018461	-1.44051e-10	-0.986036
70730171	chr13:70730171:A:G	3.84425e-07	-0.0547305	-1.20173	0.000224471	0.396898	-1.18691	0.000224545	0.396709	-1.18691
70730330	chr13:70730330:C:T	8.55863e-07	-1.44051e-10	-0.456099	0.000332157	-1.44051e-10	-0.398152	0.000332358	-1.44051e-10	-0.398067
70730439	chr13:70730439:A:G	1.34394e-06	-1.44051e-10	-0.00484782	0.000435799	-1.44051e-10	-0.126577	0.000436095	-1.44051e-10	-0.126421
70730486	chr13:70730486:T:C	5.06044e-07	-1.44051e-10	-0.981587	0.00018892	-1.44051e-10	-0.962434	0.000189023	-1.44051e-10	-0.962411
70730496	chr13:70730496:T:C	5.02455e-07	-1.44051e-10	-0.988704	0.00018376	-1.44051e-10	-0.990129	0.00018386	-1.44051e-10	-0.990108
70730712	chr13:70730712:G:A	1.0953e-07	-1.31281	-1.1992	5.85517e-05	-0.943551	-1.1903	5.85779e-05	-0.943616	-1.19031
70730720	chr13:70730720:A:G	9.75594e-08	-1.38575	-1.242	5.00685e-05	-1.04859	-1.24178	5.00916e-05	-1.04865	-1.24178
70730944	chr13:70730944:C:T	8.85922e-08	-1.69065	-1.03351	3.24166e-05	-1.6898	-1.03528	3.24342e-05	-1.68981	-1.03526
70731071	chr13:70731071:C:T	1.11217e-06	0.31816	-0.5123	0.00102076	1.30647	-0.581924	0.00102161	1.30664	-0.581778
70731106	chr13:70731106:G:T	1.10646e-06	0.297926	-0.497217	0.00100686	1.27839	-0.56756	0.0010077	1.27856	-0.567413
70731325	chr13:70731325:T:C	1.34508e-07	-1.6856	-0.620979	5.03542e-05	-1.61386	-0.670815	5.03811e-05	-1.61393	-0.67074
70731468	chr13:70731468:A:G	8.27873e-08	-1.55639	-1.23555	2.99156e-05	-1.57348	-1.2319	2.99325e-05	-1.57344	-1.2319
70732021	chr13:70732021:G:A	5.81991e-07	0.325122	-1.16688	0.000589155	1.32823	-1.1533	0.000589553	1.3284	-1.15331
70732262	chr13:70732262:T:C	3.90883e-07	-1.44051e-10	-1.2398	0.00014297	-1.44051e-10	-1.24112	0.000143045	-1.44051e-10	-1.24112
70732356	chr13:70732356:G:T	5.83125e-07	-0.839808	-2.75265e-10	0.000288179	-0.540177	-2.75265e-10	0.000288355	-0.540089	-2.75265e-10
70732510	chr13:70732510:T:G	7.28833e-08	-1.68792	-1.23143	2.67542e-05	-1.68999	-1.22708	2.67682e-05	-1.68999	-1.22708
70732580	chr13:70732580:G:A	4.13602e-07	-1.44051e-10	-1.18331	0.000152122	-1.44051e-10	-1.17908	0.000152201	-1.44051e-10	-1.17908
70732947	chr13:70732947:A:G	2.54092e-07	-0.441234	-1.22928	0.000210709	0.378838	-1.23212	0.000210854	0.379002	-1.23212
70733246	chr13:70733246:G:A	4.64682e-07	-0.0242498	-1.04261	0.000443927	0.912699	-1.0208	0.000444199	0.912844	-1.02085
70733364	chr13:70733364:C:T	5.39392e-07	0.314289	-1.23206	0.000413589	1.03958	-1.21846	0.000413777	1.03949	-1.21844
70733875	chr13:70733875:C:T	2.51178e-07	-1.68205	-2.75265e-10	9.78926e-05	-1.61989	-2.75265e-10	9.79433e-05	-1.61989	-2.75265e-10
70734428	chr13:70734428:A:T	3.90319e-07	-1.44051e-10	-1.24125	0.000143082	-1.44051e-10	-1.24034	0.000143156	-1.44051e-10	-1.24034
70734475	chr13:70734475:C:T	3.57044e-07	-0.100962	-1.22939	0.000326085	0.810252	-1.22685	0.0003263	0.8104	-1.22686
70734554	chr13:70734554:T:A	1.1941e-06	-1.44051e-10	-0.123064	0.000393605	-1.44051e-10	-0.228411	0.000393872	-1.44051e-10	-0.228255
70734599	chr13:70734599:G:T	2.51149e-07	-1.68216	-2.75265e-10	9.81001e-05	-1.61777	-2.75265e-10	9.81524e-05	-1.61776	-2.75265e-10
70734786	chr13:70734786:G:A	4.5775e-07	-1.44051e-10	-1.08189	0.000169257	-1.44051e-10	-1.07234	0.000169348	-1.44051e-10	-1.07233
70734843	chr13:70734843:A:G	4.90002e-07	-1.44051e-10	-1.0138	0.000177433	-1.44051e-10	-1.02517	0.000177531	-1.44051e-10	-1.02513
70735046	chr13:70735046:A:G	5.82377e-07	0.38913	-1.23022	0.000454188	1.13031	-1.21556	0.000454395	1.13022	-1.21553
70735115	chr13:70735115:A:C	1.09735e-07	-1.61632	-0.893821	4.02174e-05	-1.68834	-0.821121	4.024e-05	-1.68833	-0.821085
70735536	chr13:70735536:G:A	1.78319e-07	-1.60381	-0.420825	6.93319e-05	-1.68604	-0.278819	6.9375e-05	-1.68603	-0.278724
70735855	chr13:70735855:G:A	1.51587e-07	-1.61471	-0.572342	5.85336e-05	-1.6884	-0.445762	5.8569e-05	-1.68839	-0.445683
70735920	chr13:70735920:A:G	7.34419e-07	-1.44051e-10	-0.60913	0.000264422	-1.44051e-10	-0.626214	0.000264566	-1.44051e-10	-0.626189
70736102	chr13:70736102:G:A	2.50601e-07	-1.68435	-2.75265e-10	9.87378e-05	-1.61129	-2.75265e-10	9.87842e-05	-1.61134	-2.75265e-10
70736184	chr13:70736184:G:A	7.19807e-08	-1.69085	-1.24096	2.68192e-05	-1.67265	-1.24199	2.68333e-05	-1.67264	-1.24199
70736420	chr13:70736420:T:C	5.94342e-07	-1.44051e-10	-0.820755	0.000224364	-1.44051e-10	-0.790488	0.000224465	-1.44051e-10	-0.79056
70736490	chr13:70736490:T:C	5.75806e-07	-1.44051e-10	-0.852439	0.000209881	-1.44051e-10	-0.857217	0.000209996	-1.44051e-10	-0.85719
70736593	chr13:70736593:C:T	4.84462e-07	-1.44051e-10	-1.02517	0.000181968	-1.44051e-10	-0.999929	0.000182056	-1.44051e-10	-0.999968
70736875	chr13:70736875:C:T	9.76118e-07	0.760736	-1.08536	0.00191983	2.40023	-1.04399	0.00192046	2.40003	-1.04399
70737025	chr13:70737025:G:A	7.20516e-08	-1.69063	-1.2402	2.70767e-05	-1.6692	-1.23589	2.70909e-05	-1.66919	-1.23589
70737083	chr13:70737083:C:A	9.58522e-07	-1.44051e-10	-0.342818	0.000318902	-1.44051e-10	-0.438876	0.000319115	-1.44051e-10	-0.43873
70737147	chr13:70737147:C:T	9.28164e-07	0.852485	-1.22749	0.0010745	2.00058	-1.22473	0.00107486	2.00037	-1.22471
70737334	chr13:70737334:T:C	1.11988e-06	0.838462	-1.0257	0.00192619	2.3414	-0.981857	0.00192686	2.34121	-0.981848
70737473	chr13:70737473:G:A	8.72822e-07	0.774902	-1.21138	0.000933829	1.86418	-1.22865	0.00093414	1.86401	-1.22866
70737589	chr13:70737589:T:C	9.21778e-07	0.839627	-1.22153	0.00100329	1.9423	-1.23502	0.00100363	1.94212	-1.23503
70737957	chr13:70737957:A:G	9.34734e-07	-1.44051e-10	-0.367948	0.000366338	-1.44051e-10	-0.300204	0.000366511	-1.44051e-10	-0.300253
70738103	chr13:70738103:C:T	4.37904e-07	-1.44051e-10	-1.12621	0.000160835	-1.44051e-10	-1.12338	0.000160919	-1.44051e-10	-1.12338
70738156	chr13:70738156:A:T	2.43155e-06	-1.44051e-10	0.588073	0.00110212	-1.44051e-10	0.801234	0.00110289	-1.44051e-10	0.80141
70738234	chr13:70738234:T:C	9.86999e-07	0.889472	-1.20301	0.00108616	2.0094	-1.22275	0.00108652	2.00921	-1.22276
70738294	chr13:70738294:A:G	1.68237e-07	-1.61842	-0.464415	6.18238e-05	-1.53328	-0.546193	6.18586e-05	-1.5332	-0.546229
70739587	chr13:70739587:GTTTCT:G	9.30316e-07	-1.44051e-10	-0.372685	0.000310051	-1.44051e-10	-0.467021	0.000310258	-1.44051e-10	-0.466878
70739706	chr13:70739706:T:C	6.58308e-07	-1.44051e-10	-0.718538	0.000249595	-1.44051e-10	-0.68392	0.000249705	-1.44051e-10	-0.684
70739856	chr13:70739856:A:T	6.66401e-07	-1.44051e-10	-0.706318	0.000288782	-1.44051e-10	-0.538088	0.000288948	-1.44051e-10	-0.538034
70739961	chr13:70739961:T:C	4.3823e-07	-1.44051e-10	-1.12547	0.000163671	-1.44051e-10	-1.1059	0.000163758	-1.44051e-10	-1.10589
70740006	chr13:70740006:T:A	9.59603e-07	-1.44051e-10	-0.34169	0.000319283	-1.44051e-10	-0.437681	0.000319496	-1.44051e-10	-0.437534
70740268	chr13:70740268:A:G	9.34573e-07	-1.44051e-10	-0.36812	0.000311356	-1.44051e-10	-0.462823	0.000311563	-1.44051e-10	-0.462679
70740368	chr13:70740368:A:G	1.0173e-06	-1.44051e-10	-0.283298	0.000337268	-1.44051e-10	-0.382882	0.000337494	-1.44051e-10	-0.382732
70740380	chr13:70740380:G:A	1.55602e-07	-1.62985	-0.53106	6.10303e-05	-1.69041	-0.401977	6.10673e-05	-1.69041	-0.401894
70740504	chr13:70740504:G:T	7.91554e-07	0.669781	-1.20399	0.000820786	1.72966	-1.22316	0.000821057	1.72949	-1.22318
70740543	chr13:70740543:G:A	2.50967e-07	-1.68289	-2.75265e-10	9.83116e-05	-1.61562	-2.75265e-10	9.83579e-05	-1.61567	-2.75265e-10
70740898	chr13:70740898:T:C	8.77113e-07	-1.44051e-10	-0.431574	0.00031566	-1.44051e-10	-0.449095	0.000315823	-1.44051e-10	-0.4491
70740941	chr13:70740941:T:C	3.46272e-07	-0.426752	-0.934233	0.00020252	0.00506812	-0.897988	0.000202593	0.00489105	-0.897971
70741103	chr13:70741103:AT:A	2.94247e-07	-0.406452	-1.11734	0.000170643	0.0353174	-1.0995	0.000170702	0.0351359	-1.0995
70741115	chr13:70741115:A:G	6.83034e-07	0.46456	-1.14622	0.00120897	2.00674	-1.11298	0.00120941	2.00657	-1.11296
70741179	chr13:70741179:T:A	3.15363e-07	-0.217936	-1.23655	0.000199565	0.318416	-1.22604	0.000199658	0.318342	-1.22602
70741197	chr13:70741197:TAATAA:T	9.39247e-07	0.713674	-1.07681	0.00179597	2.32498	-1.03544	0.00179656	2.32478	-1.03543
70741388	chr13:70741388:G:A	1.0834e-07	-1.4568	-1.06613	5.13089e-05	-1.18441	-1.08148	5.13327e-05	-1.1845	-1.08146
70741936	chr13:70741936:A:C	1.21846e-07	-1.33976	-1.06569	4.9531e-05	-1.27594	-1.02522	4.95554e-05	-1.27601	-1.02518
70741947	chr13:70741947:C:T	9.53518e-08	-1.64991	-1.00073	3.31589e-05	-1.66658	-1.03587	3.31764e-05	-1.66661	-1.03583
70742499	chr13:70742499:T:C	1.46413e-07	-0.990217	-1.23156	8.34939e-05	-0.538317	-1.24067	8.35267e-05	-0.538446	-1.24067
70742563	chr13:70742563:T:C	6.10839e-07	-1.44051e-10	-0.793377	0.000230834	-1.44051e-10	-0.762061	0.000230937	-1.44051e-10	-0.762135
70742622	chr13:70742622:A:G	4.52223e-07	-1.44051e-10	-1.09403	0.000167787	-1.44051e-10	-1.08106	0.000167878	-1.44051e-10	-1.08105
70742764	chr13:70742764:C:A	7.48162e-08	-1.66109	-1.23209	3.14872e-05	-1.52395	-1.23022	3.1504e-05	-1.52395	-1.23022
70742801	chr13:70742801:T:C	2.97233e-07	-0.361163	-1.15253	0.000173395	0.0867104	-1.1349	0.000173454	0.0865257	-1.13489
70743112	chr13:70743112:A:G	3.93658e-07	-1.44051e-10	-1.23273	0.000143296	-1.44051e-10	-1.23885	0.000143371	-1.44051e-10	-1.23884
70743199	chr13:70743199:A:G	1.36737e-07	-1.11816	-1.17199	3.1463e-05	-1.55621	-1.19874	3.14816e-05	-1.55613	-1.19875
70743479	chr13:70743479:A:G	7.13084e-07	-1.44051e-10	-0.63861	0.000252256	-1.44051e-10	-0.673315	0.000252399	-1.44051e-10	-0.673271
70743519	chr13:70743519:G:A	5.21522e-07	-1.44051e-10	-0.951458	0.00019544	-1.44051e-10	-0.928503	0.000195535	-1.44051e-10	-0.928543
70743751	chr13:70743751:T:C	3.92585e-07	-1.44051e-10	-1.23546	0.000143917	-1.44051e-10	-1.23452	0.000143992	-1.44051e-10	-1.23453
70743829	chr13:70743829:G:A	2.04758e-07	-1.10431	-0.782068	8.59896e-05	-1.00126	-0.748276	8.60353e-05	-1.00131	-0.748212
70744095	chr13:70744095:T:C	1.01963e-06	-1.44051e-10	-0.281015	0.000369771	-1.44051e-10	-0.290876	0.000369977	-1.44051e-10	-0.29084
70744523	chr13:70744523:T:A	2.93166e-07	-1.52747	-2.75265e-10	0.000115995	-1.45021	-2.75265e-10	0.000116053	-1.45023	-2.75265e-10
70744626	chr13:70744626:A:C	1.30926e-07	-1.10058	-1.23299	6.02692e-05	-0.873745	-1.23119	6.03013e-05	-0.873746	-1.23118
70744880	chr13:70744880:G:A	8.42704e-08	-1.54238	-1.2318	3.41263e-05	-1.43276	-1.24094	3.41421e-05	-1.43281	-1.24094
70744991	chr13:70744991:T:C	2.58918e-07	-1.6517	-2.75265e-10	9.70834e-05	-1.62819	-2.75265e-10	9.71365e-05	-1.62816	-2.75265e-10
70745759	chr13:70745759:C:A	1.51001e-07	-0.979731	-1.21119	5.13966e-05	-1.06506	-1.19913	5.14288e-05	-1.06498	-1.1991
70745768	chr13:70745768:ACTCTAGGTCTCATTTCTC:A	1.43463e-07	-1.032	-1.21013	4.89837e-05	-1.11448	-1.19779	4.90142e-05	-1.11441	-1.19776
70745832	chr13:70745832:G:C	2.57489e-06	-1.44051e-10	0.645353	0.000970127	-1.44051e-10	0.673667	0.000970695	-1.44051e-10	0.673731
70745937	chr13:70745937:G:A	1.5886e-07	-0.940965	-1.19922	4.35816e-05	-1.21379	-1.21533	4.36052e-05	-1.21373	-1.21537
70746047	chr13:70746047:T:C	1.79668e-07	-0.823248	-1.19385	4.84845e-05	-1.11149	-1.21102	4.85108e-05	-1.11143	-1.21107
70746192	chr13:70746192:A:G	2.88348e-07	-1.54404	-2.75265e-10	0.000113751	-1.46975	-2.75265e-10	0.000113809	-1.46976	-2.75265e-10
70746256	chr13:70746256:T:C	2.26311e-05	-1.44051e-10	2.81887	0.0111589	-1.44051e-10	3.11623	0.0111708	-1.44051e-10	3.11678
70746367	chr13:70746367:G:A	1.67173e-07	-1.0141	-1.07508	5.74855e-05	-1.09782	-1.05441	5.75226e-05	-1.09774	-1.05436
70746717	chr13:70746717:G:T	1.28872e-07	-1.13767	-1.21172	6.41719e-05	-0.862701	-1.17949	6.42021e-05	-0.862801	-1.17944
70746975	chr13:70746975:T:C	2.15276e-07	-0.848466	-0.987821	7.33465e-05	-0.944859	-0.963705	7.33954e-05	-0.944774	-0.963644
70747002	chr13:70747002:T:C	6.14135e-07	-0.787995	-2.75265e-10	0.000174007	-1.04466	-2.75265e-10	0.000174102	-1.04464	-2.75265e-10
70747443	chr13:70747443:C:T	9.77992e-07	-1.44051e-10	-0.322709	0.000345463	-1.44051e-10	-0.358874	0.000345636	-1.44051e-10	-0.358895
70747751	chr13:70747751:C:T	4.29559e-07	-1.44051e-10	-1.14545	0.000153547	-1.44051e-10	-1.16975	0.000153628	-1.44051e-10	-1.16975
70748162	chr13:70748162:G:A	2.08195e-07	-0.854611	-1.01513	7.09697e-05	-0.949063	-0.992444	7.10169e-05	-0.948979	-0.992384
70748193	chr13:70748193:G:A	8.75782e-07	-1.44051e-10	-0.433093	0.000309739	-1.44051e-10	-0.46803	0.000309893	-1.44051e-10	-0.468054
70748270	chr13:70748270:T:C	2.48973e-07	-1.69087	-2.75265e-10	9.29763e-05	-1.67141	-2.75265e-10	9.30245e-05	-1.67142	-2.75265e-10
70748326	chr13:70748326:A:G	9.40678e-08	-1.56286	-1.10134	3.08543e-05	-1.68303	-1.09145	3.08694e-05	-1.68305	-1.09147
70749171	chr13:70749171:T:C	1.33977e-07	-1.07732	-1.23322	3.74488e-05	-1.35788	-1.2229	3.74718e-05	-1.35783	-1.22287
70749188	chr13:70749188:A:T	3.58684e-07	-1.32577	-2.75265e-10	0.000142148	-1.24689	-2.75265e-10	0.000142217	-1.24693	-2.75265e-10
70749369	chr13:70749369:C:G	4.09482e-07	-1.44051e-10	-1.19332	0.000151051	-1.44051e-10	-1.18614	0.00015113	-1.44051e-10	-1.18614
70749910	chr13:70749910:G:A	4.10217e-07	-1.44051e-10	-1.19152	0.000151331	-1.44051e-10	-1.18429	0.00015141	-1.44051e-10	-1.18429
70749934	chr13:70749934:A:T	4.19327e-07	-1.44051e-10	-1.16956	0.000152361	-1.44051e-10	-1.17751	0.000152442	-1.44051e-10	-1.1775
70750100	chr13:70750100:T:C	1.33901e-06	-1.44051e-10	-0.00852278	0.000470772	-1.44051e-10	-0.0493863	0.000471013	-1.44051e-10	-0.0493946
70750168	chr13:70750168:T:C	8.30221e-08	-1.67569	-1.11341	3.40267e-05	-1.55281	-1.1238	3.40431e-05	-1.55281	-1.12384
70750554	chr13:70750554:C:T	1.36973e-07	-1.07969	-1.20873	3.86483e-05	-1.35887	-1.19038	3.86729e-05	-1.35882	-1.19032
70750920	chr13:70750920:T:G	7.28768e-08	-1.68901	-1.23043	2.89886e-05	-1.60494	-1.23192	2.90033e-05	-1.60494	-1.23193
70751224	chr13:70751224:A:G	2.85735e-07	-1.55314	-2.75265e-10	0.000112465	-1.48112	-2.75265e-10	0.000112522	-1.48114	-2.75265e-10
70751560	chr13:70751560:A:T	4.23377e-07	-1.44051e-10	-1.15995	0.000156074	-1.44051e-10	-1.15343	0.000156149	-1.44051e-10	-1.15347
70751737	chr13:70751737:T:C	4.33625e-07	-1.44051e-10	-1.13603	0.000155933	-1.44051e-10	-1.15433	0.000156011	-1.44051e-10	-1.15435
70751781	chr13:70751781:G:A	4.34389e-07	-1.44051e-10	-1.13427	0.00015619	-1.44051e-10	-1.15269	0.000156268	-1.44051e-10	-1.15271
70751802	chr13:70751802:T:C	2.91039e-07	-1.53475	-2.75265e-10	0.000115017	-1.45868	-2.75265e-10	0.000115075	-1.45869	-2.75265e-10
70752230	chr13:70752230:A:G	1.23253e-06	-1.44051e-10	-0.0913844	0.000443713	-1.44051e-10	-0.108581	0.000443959	-1.44051e-10	-0.108548
70752262	chr13:70752262:G:A	5.37321e-07	-1.44051e-10	-0.921615	0.000190977	-1.44051e-10	-0.951609	0.00019107	-1.44051e-10	-0.951639
70752353	chr13:70752353:C:T	1.65769e-07	-0.857039	-1.24057	4.55425e-05	-1.1431	-1.24202	4.55691e-05	-1.14303	-1.24202
70752496	chr13:70752496:C:T	1.82043e-07	-1.61396	-0.390004	6.14677e-05	-1.65649	-0.428762	6.14994e-05	-1.65648	-0.428771
70752536	chr13:70752536:C:A	1.00817e-07	-1.51907	-1.07583	3.77561e-05	-1.48361	-1.089	3.77789e-05	-1.48356	-1.08897
70752802	chr13:70752802:G:A	2.85548e-07	-1.5538	-2.75265e-10	0.000112322	-1.48239	-2.75265e-10	0.000112378	-1.48241	-2.75265e-10
70752869	chr13:70752869:G:A	1.05503e-07	-1.31758	-1.23189	2.86904e-05	-1.61558	-1.23161	2.87075e-05	-1.61553	-1.2316
70753095	chr13:70753095:A:C	1.40487e-07	-1.02106	-1.24203	4.26955e-05	-1.21042	-1.23925	4.27223e-05	-1.21032	-1.23924
70753431	chr13:70753431:T:C	2.00019e-07	-0.836023	-1.07377	6.79518e-05	-0.930735	-1.05423	6.79964e-05	-0.93065	-1.05418
70753782	chr13:70753782:G:C	2.01698e-07	-0.871357	-1.03008	6.88798e-05	-0.9634	-1.008	6.89252e-05	-0.963318	-1.00794
70753850	chr13:70753850:C:T	4.44488e-07	-1.44051e-10	-1.11129	0.000165408	-1.44051e-10	-1.09535	0.000165497	-1.44051e-10	-1.09533
70754010	chr13:70754010:T:C	3.06859e-07	-1.48182	-2.75265e-10	0.000128981	-1.34409	-2.75265e-10	0.000129044	-1.34413	-2.75265e-10
70754042	chr13:70754042:G:A	1.33983e-07	-1.22482	-1.08568	4.21574e-05	-1.41516	-1.04719	4.21871e-05	-1.41509	-1.04708
70754204	chr13:70754204:C:T	7.93045e-08	-1.61552	-1.2194	3.34173e-05	-1.47407	-1.22061	3.34321e-05	-1.47414	-1.22063
70754270	chr13:70754270:A:G	3.50391e-07	-1.34916	-2.75265e-10	0.000144326	-1.23168	-2.75265e-10	0.000144398	-1.23171	-2.75265e-10
70754278	chr13:70754278:G:A	3.9211e-07	-1.44051e-10	-1.23667	0.000144234	-1.44051e-10	-1.23233	0.000144308	-1.44051e-10	-1.23233
70754442	chr13:70754442:T:C	1.13777e-07	-1.68581	-0.788161	4.65526e-05	-1.50001	-0.863166	4.65691e-05	-1.50007	-0.86327
70755223	chr13:70755223:G:A	2.54029e-07	-1.08526	-0.585497	0.000152625	-0.569836	-0.60594	0.000152703	-0.569892	-0.605895
70755476	chr13:70755476:C:T	4.75191e-07	-1.44051e-10	-1.04449	0.000176281	-1.44051e-10	-1.03168	0.000176374	-1.44051e-10	-1.03167
70755562	chr13:70755562:A:G	4.08891e-07	-1.44051e-10	-1.19476	0.000151491	-1.44051e-10	-1.18323	0.000151573	-1.44051e-10	-1.18321
70755734	chr13:70755734:C:T	9.93073e-08	-1.37991	-1.23008	3.82978e-05	-1.32565	-1.23272	3.83207e-05	-1.32558	-1.23271
70756680	chr13:70756680:G:T	4.07889e-07	-1.44051e-10	-1.19721	0.000151076	-1.44051e-10	-1.18597	0.000151158	-1.44051e-10	-1.18595
70756709	chr13:70756709:G:A	3.50706e-06	-1.44051e-10	0.954324	0.00154674	-1.44051e-10	1.14015	0.00154815	-1.44051e-10	1.14053
70756849	chr13:70756849:C:T	2.78562e-07	-1.57857	-2.75265e-10	0.000109758	-1.50548	-2.75265e-10	0.000109814	-1.50549	-2.75265e-10
70756995	chr13:70756995:C:A	7.66662e-08	-1.66707	-1.20167	2.7736e-05	-1.66487	-1.21616	2.77491e-05	-1.6649	-1.21618
70757310	chr13:70757310:A:G	8.83934e-07	-1.44051e-10	-0.423827	0.000323805	-1.44051e-10	-0.423619	0.000323968	-1.44051e-10	-0.423635
70757354	chr13:70757354:A:T	4.09383e-07	-1.44051e-10	-1.19356	0.0001517	-1.44051e-10	-1.18185	0.000151783	-1.44051e-10	-1.18183
70757498	chr13:70757498:C:T	1.27068e-07	-1.164	-1.19948	5.65734e-05	-0.978739	-1.18948	5.66084e-05	-0.978676	-1.18945
70757524	chr13:70757524:A:G	4.56363e-07	-1.44051e-10	-1.08492	0.000162859	-1.44051e-10	-1.11087	0.000162945	-1.44051e-10	-1.11087
70757706	chr13:70757706:A:G	8.36601e-08	-1.54752	-1.23393	3.67697e-05	-1.3773	-1.22178	3.67869e-05	-1.37736	-1.22177
70757975	chr13:70757975:G:T	6.2967e-07	-1.44051e-10	-0.763014	0.000247076	-1.44051e-10	-0.694064	0.000247237	-1.44051e-10	-0.693933
70757994	chr13:70757994:A:G	7.66395e-08	-1.63956	-1.22953	3.22155e-05	-1.52701	-1.20431	3.22329e-05	-1.52703	-1.20426
70758002	chr13:70758002:A:G	4.1999e-07	-1.44051e-10	-1.16798	0.000155932	-1.44051e-10	-1.15434	0.000156017	-1.44051e-10	-1.15431
70758344	chr13:70758344:T:G	1.07442e-07	-1.35678	-1.17448	4.152e-05	-1.29775	-1.17984	4.15454e-05	-1.29767	-1.17982
70758395	chr13:70758395:A:G	4.49884e-07	-1.44051e-10	-1.09922	0.000167997	-1.44051e-10	-1.07981	0.00016809	-1.44051e-10	-1.07978
70758439	chr13:70758439:A:G	3.95722e-07	-1.44051e-10	-1.2275	0.000146276	-1.44051e-10	-1.21826	0.000146354	-1.44051e-10	-1.21825
70758515	chr13:70758515:C:T	5.02313e-07	-1.44051e-10	-0.988987	0.00018381	-1.44051e-10	-0.989854	0.000183904	-1.44051e-10	-0.989868
70758543	chr13:70758543:T:C	2.82912e-07	-1.56307	-2.75265e-10	0.000111998	-1.48528	-2.75265e-10	0.000112054	-1.4853	-2.75265e-10
70759528	chr13:70759528:A:G	4.87086e-07	-1.01977	-2.75265e-10	0.000238595	-0.728992	-2.75265e-10	0.000238695	-0.729095	-2.75265e-10
70759709	chr13:70759709:T:C	2.82898e-07	-1.56312	-2.75265e-10	0.000112036	-1.48493	-2.75265e-10	0.000112093	-1.48495	-2.75265e-10
70759735	chr13:70759735:A:G	1.22074e-06	-1.44051e-10	-0.100995	0.000455253	-1.44051e-10	-0.0829051	0.000455502	-1.44051e-10	-0.0828801
70759913	chr13:70759913:CT:C	4.13599e-07	-1.44051e-10	-1.18331	0.00015035	-1.44051e-10	-1.19079	0.00015043	-1.44051e-10	-1.19078
70759984	chr13:70759984:G:A	7.36336e-07	-1.44051e-10	-0.606523	0.000269703	-1.44051e-10	-0.606438	0.000269841	-1.44051e-10	-0.606449
70760020	chr13:70760020:A:G	4.8287e-07	-1.44051e-10	-1.02846	0.000172565	-1.44051e-10	-1.05298	0.000172653	-1.44051e-10	-1.053
70760115	chr13:70760115:T:A	1.07955e-07	-1.36054	-1.16596	4.1626e-05	-1.30337	-1.17166	4.16515e-05	-1.3033	-1.17164
70760423	chr13:70760423:G:A	1.10407e-07	-1.3625	-1.14154	4.252e-05	-1.30566	-1.14813	4.25462e-05	-1.30558	-1.14811
70760648	chr13:70760648:A:G	2.74838e-07	-1.59203	-2.75265e-10	0.000107937	-1.52221	-2.75265e-10	0.000107992	-1.52222	-2.75265e-10
70760901	chr13:70760901:T:C	4.17354e-07	-1.44051e-10	-1.17428	0.000154908	-1.44051e-10	-1.16092	0.000154993	-1.44051e-10	-1.1609
70760986	chr13:70760986:G:T	3.90771e-07	-1.44051e-10	-1.24009	0.000142893	-1.44051e-10	-1.24166	0.000142967	-1.44051e-10	-1.24166
70761025	chr13:70761025:C:T	1.18737e-07	-1.33623	-1.09507	6.23112e-05	-0.955816	-1.1158	6.23428e-05	-0.955853	-1.11578
70761171	chr13:70761171:G:A	3.95364e-07	-1.44051e-10	-1.2284	0.000144082	-1.44051e-10	-1.23338	0.000144157	-1.44051e-10	-1.23338
70761749	chr13:70761749:T:A	4.71186e-07	-1.44051e-10	-1.05296	0.00016675	-1.44051e-10	-1.08726	0.000166839	-1.44051e-10	-1.08725
70761981	chr13:70761981:T:C	2.63333e-07	-1.63479	-2.75265e-10	9.486e-05	-1.65136	-2.75265e-10	9.4909e-05	-1.65136	-2.75265e-10
70761984	chr13:70761984:C:T	2.6056e-07	-1.64538	-2.75265e-10	9.41047e-05	-1.65935	-2.75265e-10	9.41533e-05	-1.65936	-2.75265e-10
70761992	chr13:70761992:A:G	5.44461e-07	-1.44051e-10	-0.908413	0.00020684	-1.44051e-10	-0.871812	0.000206979	-1.44051e-10	-0.871665
70763474	chr13:70763474:T:A	1.16014e-06	-1.44051e-10	-0.151918	0.000436254	-1.44051e-10	-0.125534	0.000436493	-1.44051e-10	-0.125508
70763611	chr13:70763611:T:C	4.79489e-07	-1.44051e-10	-1.03549	0.00017545	-1.44051e-10	-1.03641	0.000175541	-1.44051e-10	-1.03641
70763629	chr13:70763629:T:A	1.92868e-07	-1.57379	-0.372414	7.88509e-05	-1.50472	-0.331476	7.8891e-05	-1.50474	-0.331478
70763643	chr13:70763643:A:G	9.92049e-08	-1.40995	-1.20107	4.89219e-05	-1.13221	-1.18132	4.89479e-05	-1.13223	-1.18129
70763679	chr13:70763679:A:T	1.29253e-07	-1.45539	-0.891047	3.67493e-05	-1.68168	-0.917956	3.67694e-05	-1.68167	-0.917949
70763863	chr13:70763863:A:G	2.12879e-07	-1.55646	-0.291023	8.76166e-05	-1.48275	-0.248038	8.76611e-05	-1.48276	-0.24804
70764082	chr13:70764082:T:A	6.29756e-07	0.474231	-1.23711	0.000135756	-0.0597824	-1.23312	0.000135866	-0.059505	-1.2331
70764131	chr13:70764131:G:A	1.25285e-07	-1.28128	-1.09634	6.79347e-05	-0.867446	-1.11777	6.79691e-05	-0.867485	-1.11774
70764250	chr13:70764250:A:C	8.18364e-07	-1.44051e-10	-0.500903	0.00029045	-1.44051e-10	-0.532328	0.000290597	-1.44051e-10	-0.532343
70764456	chr13:70764456:A:T	1.07214e-07	-1.40942	-1.12396	4.10394e-05	-1.35761	-1.13162	4.10645e-05	-1.35754	-1.1316
70765322	chr13:70765322:C:G	1.31243e-07	-1.4004	-0.930759	5.05645e-05	-1.35175	-0.928758	5.05971e-05	-1.35168	-0.928704
70765533	chr13:70765533:G:A	1.47867e-07	-1.44789	-0.764005	5.66236e-05	-1.40228	-0.765048	5.66609e-05	-1.40222	-0.764975
70766000	chr13:70766000:C:T	2.64529e-06	-1.44051e-10	0.672326	0.000999177	-1.44051e-10	0.703173	0.000999778	-1.44051e-10	0.703253
70766186	chr13:70766186:G:A	4.93264e-07	-1.44051e-10	-1.00716	0.000188466	-1.44051e-10	-0.964842	0.000188568	-1.44051e-10	-0.964823
70766267	chr13:70766267:G:GT	2.20921e-07	-0.643158	-1.16725	9.0757e-05	-0.542971	-1.1526	9.08157e-05	-0.54288	-1.15257
70766465	chr13:70766465:A:C	3.97482e-07	-1.44051e-10	-1.22306	0.000145836	-1.44051e-10	-1.22127	0.000145913	-1.44051e-10	-1.22127
70766517	chr13:70766517:C:A	9.74177e-08	-1.38732	-1.24189	5.13629e-05	-1.02283	-1.24201	5.13879e-05	-1.02287	-1.24201
70766549	chr13:70766549:CAT:C	9.40009e-08	-1.54367	-1.12124	4.3184e-05	-1.35294	-1.08535	4.32057e-05	-1.353	-1.0853
70766649	chr13:70766649:C:T	1.03463e-07	-1.64481	-0.924187	4.02795e-05	-1.61598	-0.891937	4.03016e-05	-1.61598	-0.891913
70766754	chr13:70766754:G:A	6.61441e-07	-0.713789	-2.75265e-10	0.000247087	-0.694019	-2.75265e-10	0.000247197	-0.694095	-2.75265e-10
70767228	chr13:70767228:A:G	2.89578e-07	-1.53979	-2.75265e-10	0.000115219	-1.45693	-2.75265e-10	0.000115277	-1.45695	-2.75265e-10
70767413	chr13:70767413:G:A	9.40903e-08	-1.42631	-1.23765	4.85981e-05	-1.08494	-1.23523	4.86215e-05	-1.08498	-1.23524
70767541	chr13:70767541:T:C	1.22608e-07	-1.51455	-0.884674	3.72213e-05	-1.68972	-0.89716	3.72407e-05	-1.68971	-0.897167
70767947	chr13:70767947:A:T	1.1515e-07	-1.61819	-0.843791	4.32555e-05	-1.5873	-0.849337	4.3281e-05	-1.58727	-0.849303
70768160	chr13:70768160:A:G	8.94064e-08	-1.59873	-1.11629	4.41741e-05	-1.37461	-1.04101	4.41979e-05	-1.37468	-1.04093
70768224	chr13:70768224:C:T	4.72097e-07	-1.44051e-10	-1.05103	0.000172961	-1.44051e-10	-1.05069	0.000173053	-1.44051e-10	-1.05068
70768346	chr13:70768346:A:G	3.94273e-07	-1.44051e-10	-1.23117	0.000144098	-1.44051e-10	-1.23327	0.000144174	-1.44051e-10	-1.23326
70768408	chr13:70768408:G:A	3.92161e-07	-1.44051e-10	-1.23654	0.000143425	-1.44051e-10	-1.23795	0.0001435	-1.44051e-10	-1.23795
70768865	chr13:70768865:A:AC	7.86502e-07	0.590437	-1.13105	0.000169017	0.0464532	-1.12021	0.000169161	0.0467445	-1.12017
70769211	chr13:70769211:T:G	3.36827e-07	-1.03432	-0.354318	0.000107566	-1.18732	-0.338334	0.000107648	-1.18719	-0.338222
70769270	chr13:70769270:T:A	1.31858e-07	-1.29603	-1.03046	6.88919e-05	-0.917971	-1.05325	6.89259e-05	-0.918026	-1.05322
70769313	chr13:70769313:G:A	7.49534e-08	-1.67705	-1.21429	2.80778e-05	-1.65905	-1.20973	2.80929e-05	-1.65904	-1.20972
70769805	chr13:70769805:A:G	1.98977e-07	-1.55673	-0.358291	9.38069e-05	-1.40647	-0.256045	9.38645e-05	-1.40655	-0.255882
70770195	chr13:70770195:A:T	9.59836e-08	-1.6295	-1.01453	3.37885e-05	-1.66252	-1.02112	3.38067e-05	-1.66252	-1.0211
70770804	chr13:70770804:C:T	1.22267e-07	-1.41672	-0.985283	4.90637e-05	-1.32134	-0.989304	4.90934e-05	-1.3213	-0.98926
70770966	chr13:70770966:A:ACAGATATCT	1.21291e-07	-1.41574	-0.994276	4.87018e-05	-1.31985	-0.998197	4.87313e-05	-1.31981	-0.998154
70771054	chr13:70771054:G:A	3.90055e-07	-1.44051e-10	-1.24192	0.000142841	-1.44051e-10	-1.24203	0.000142915	-1.44051e-10	-1.24203
70771415	chr13:70771415:C:T	1.06937e-07	-1.53134	-1.00463	4.6126e-05	-1.3666	-1.00578	4.61433e-05	-1.36668	-1.00585
70771595	chr13:70771595:G:A	8.7545e-08	-1.50951	-1.22655	3.75261e-05	-1.34123	-1.23749	3.75427e-05	-1.3413	-1.2375
70771824	chr13:70771824:C:T	6.40327e-07	-1.44051e-10	-0.74623	0.00024218	-1.44051e-10	-0.714076	0.00024232	-1.44051e-10	-0.714023
70771835	chr13:70771835:T:A	1.46012e-07	-1.02351	-1.20101	3.30832e-05	-1.49881	-1.20593	3.31031e-05	-1.49872	-1.20593
70772187	chr13:70772187:T:C	2.20447e-07	-0.818771	-0.993781	6.48865e-05	-1.04232	-0.988802	6.49282e-05	-1.0422	-0.988797
70772371	chr13:70772371:A:G	1.04254e-07	-1.57506	-0.986323	5.16609e-05	-1.37465	-0.884407	5.1692e-05	-1.37469	-0.884283
70772395	chr13:70772395:A:G	2.76858e-07	-1.58471	-2.75265e-10	0.000108558	-1.51647	-2.75265e-10	0.000108613	-1.51649	-2.75265e-10
70772991	chr13:70772991:G:A	1.78771e-07	-0.933042	-1.08906	3.86903e-05	-1.44907	-1.0991	3.87138e-05	-1.44897	-1.09911
70773009	chr13:70773009:A:G	1.49037e-07	-1.68882	-0.515189	5.5106e-05	-1.66654	-0.527963	5.51355e-05	-1.66654	-0.527949
70773049	chr13:70773049:A:G	4.6204e-07	-1.44051e-10	-1.07256	0.000166772	-1.44051e-10	-1.08713	0.000166858	-1.44051e-10	-1.08714
70773405	chr13:70773405:G:A	1.02925e-06	0.137023	-0.40865	0.000541135	0.425591	-0.335682	0.000541503	0.425633	-0.335564
70773455	chr13:70773455:T:A	2.90982e-07	-1.53495	-2.75265e-10	0.00013352	-1.30951	-2.75265e-10	0.000133583	-1.30956	-2.75265e-10
70773660	chr13:70773660:C:T	3.40774e-07	-1.60373	0.22674	0.000138505	-1.54747	0.274622	0.000138582	-1.54748	0.274667
70774099	chr13:70774099:G:A	1.08499e-06	1.01456	-1.23344	0.000214815	0.39675	-1.23073	0.000215001	0.397083	-1.23072
70774508	chr13:70774508:C:T	4.24969e-07	-1.44051e-10	-1.15619	0.000158526	-1.44051e-10	-1.13784	0.000158608	-1.44051e-10	-1.13784
70774602	chr13:70774602:T:C	2.59512e-07	-1.42788	-0.221531	0.000129024	-1.11065	-0.23311	0.000129093	-1.1107	-0.233047
70774694	chr13:70774694:C:G	1.42629e-06	-0.344706	0.399327	0.000457122	-0.496458	0.417649	0.000457503	-0.496267	0.417769
70774950	chr13:70774950:A:G	5.33416e-07	-1.44051e-10	-0.928908	0.000199925	-1.44051e-10	-0.905815	0.000200027	-1.44051e-10	-0.905827
70775045	chr13:70775045:G:A	2.74266e-07	-1.59411	-2.75265e-10	0.000107203	-1.52904	-2.75265e-10	0.000107257	-1.52905	-2.75265e-10
70775286	chr13:70775286:A:G	2.74931e-07	-1.59169	-2.75265e-10	0.000107516	-1.52612	-2.75265e-10	0.00010757	-1.52614	-2.75265e-10
70775457	chr13:70775457:A:G	2.76671e-07	-1.58538	-2.75265e-10	0.0001084	-1.51793	-2.75265e-10	0.000108455	-1.51795	-2.75265e-10
70775619	chr13:70775619:G:A	1.29436e-07	-1.42549	-0.919533	5.19636e-05	-1.33091	-0.922311	5.19953e-05	-1.33087	-0.922261
70775717	chr13:70775717:G:A	2.14439e-07	-1.65578	-0.184407	7.78284e-05	-1.68461	-0.16464	7.78768e-05	-1.6846	-0.164547
70775950	chr13:70775950:A:C	4.42255e-07	-1.44051e-10	-1.11632	0.00015988	-1.44051e-10	-1.12933	0.000159963	-1.44051e-10	-1.12934
70776693	chr13:70776693:C:A	7.1265e-07	-1.44051e-10	-0.639219	0.000261165	-1.44051e-10	-0.638609	0.000261302	-1.44051e-10	-0.638602
70777404	chr13:70777404:T:C	3.22008e-07	-1.43363	-2.75265e-10	0.000138013	-1.27641	-2.75265e-10	0.000138085	-1.27641	-2.75265e-10
70777676	chr13:70777676:A:T	1.3181e-07	-1.4298	-0.897044	5.28805e-05	-1.33599	-0.899733	5.29129e-05	-1.33595	-0.899681
70777698	chr13:70777698:G:A	7.80271e-07	0.691324	-1.23989	0.000164498	0.137612	-1.23847	0.000164634	0.13791	-1.23846
70777891	chr13:70777891:T:A	1.20991e-07	-1.29253	-1.11996	6.36656e-05	-0.91351	-1.13661	6.36964e-05	-0.913567	-1.13659
70777914	chr13:70777914:C:T	1.81371e-07	-1.44242	-0.565243	7.36985e-05	-1.35314	-0.550636	7.37473e-05	-1.3531	-0.550538
70777985	chr13:70777985:A:T	1.75079e-07	-1.45958	-0.583399	7.09069e-05	-1.37315	-0.569242	7.09537e-05	-1.37311	-0.569145
70778190	chr13:70778190:G:A	1.87139e-07	-1.44742	-0.528944	7.60092e-05	-1.35903	-0.513874	7.60597e-05	-1.35899	-0.513773
70778210	chr13:70778210:T:C	3.98686e-07	-1.44051e-10	-1.22004	0.000145536	-1.44051e-10	-1.22334	0.000145613	-1.44051e-10	-1.22333
70778460	chr13:70778460:G:A	1.00289e-07	-1.5446	-1.05555	4.95529e-05	-1.32635	-0.974372	4.95818e-05	-1.32639	-0.974265
70778497	chr13:70778497:C:T	3.9051e-07	-1.44051e-10	-1.24076	0.000142844	-1.44051e-10	-1.24201	0.000142918	-1.44051e-10	-1.24201
70778575	chr13:70778575:C:T	1.36471e-07	-1.41771	-0.874385	5.48497e-05	-1.32184	-0.877327	5.48835e-05	-1.32179	-0.877273
70778899	chr13:70778899:C:T	1.34427e-07	-1.43922	-0.867962	5.3849e-05	-1.34687	-0.870702	5.38821e-05	-1.34683	-0.870648
70778971	chr13:70778971:A:G	1.30118e-06	-0.357068	0.319883	0.000416	-0.508815	0.335742	0.000416346	-0.508626	0.335863
70779017	chr13:70779017:T:C	9.5309e-07	0.789895	-1.1384	0.000200646	0.226538	-1.12876	0.000200818	0.226841	-1.12872
70779054	chr13:70779054:C:T	3.93985e-07	-1.44051e-10	-1.2319	0.000143376	-1.44051e-10	-1.23829	0.000143451	-1.44051e-10	-1.23829
70779195	chr13:70779195:A:G	5.72214e-07	-1.44051e-10	-0.858697	0.000209762	-1.44051e-10	-0.857785	0.00020987	-1.44051e-10	-0.857792
70779465	chr13:70779465:C:T	9.49193e-07	0.794831	-1.14743	0.000199421	0.230231	-1.13857	0.000199593	0.230536	-1.13853
70779616	chr13:70779616:G:A	1.77514e-07	-0.926313	-1.10285	3.83258e-05	-1.44534	-1.11229	3.83491e-05	-1.44524	-1.11231
70779673	chr13:70779673:A:G	4.69137e-07	-1.05732	-2.75265e-10	0.000132424	-1.31775	-2.75265e-10	0.000132503	-1.31767	-2.75265e-10
70779683	chr13:70779683:A:G	8.4223e-07	-1.44051e-10	-0.472157	0.00031269	-1.44051e-10	-0.458548	0.000312847	-1.44051e-10	-0.458567
70780077	chr13:70780077:G:A	7.32379e-07	-1.44051e-10	-0.611911	0.000268325	-1.44051e-10	-0.611559	0.000268467	-1.44051e-10	-0.611553
70780844	chr13:70780844:A:C	1.82227e-07	-1.40271	-0.600245	7.44825e-05	-1.30702	-0.586176	7.45318e-05	-1.30697	-0.586081
70781035	chr13:70781035:C:T	1.35041e-07	-1.41914	-0.883493	5.42639e-05	-1.32354	-0.886359	5.42972e-05	-1.3235	-0.886306
70781325	chr13:70781325:TA:T	8.28953e-07	-1.44051e-10	-0.488046	0.000289996	-1.44051e-10	-0.533892	0.000290147	-1.44051e-10	-0.533894
70781372	chr13:70781372:G:C	1.75493e-07	-0.944121	-1.09649	3.81701e-05	-1.45543	-1.10628	3.81932e-05	-1.45533	-1.10629
70781466	chr13:70781466:G:A	6.75208e-07	-0.69319	-2.75265e-10	0.00017926	-1.01492	-2.75265e-10	0.000179362	-1.01487	-2.75265e-10
70781648	chr13:70781648:A:G	3.11892e-07	-1.46555	-2.75265e-10	0.000132187	-1.31954	-2.75265e-10	0.000132254	-1.31956	-2.75265e-10
70781771	chr13:70781771:T:A	4.45969e-07	-1.44051e-10	-1.10796	0.000161271	-1.44051e-10	-1.12067	0.000161354	-1.44051e-10	-1.12068
70781834	chr13:70781834:T:C	9.2836e-07	-1.44051e-10	-0.37479	0.000333402	-1.44051e-10	-0.39441	0.000333579	-1.44051e-10	-0.394401
70782269	chr13:70782269:G:A	9.52515e-08	-1.57654	-1.07515	4.57164e-05	-1.38358	-0.997719	4.57429e-05	-1.38363	-0.997615
70782449	chr13:70782449:A:C	2.51163e-07	-1.68211	-2.75265e-10	9.11948e-05	-1.69076	-2.75265e-10	9.12424e-05	-1.69076	-2.75265e-10
70782572	chr13:70782572:C:T	4.38011e-07	-1.44051e-10	-1.12597	0.000157214	-1.44051e-10	-1.14615	0.000157297	-1.44051e-10	-1.14615
70783207	chr13:70783207:C:A	1.01031e-07	-1.3556	-1.23719	4.65622e-05	-1.13817	-1.2248	4.65829e-05	-1.13826	-1.22478
70783330	chr13:70783330:T:C	3.99007e-07	-1.44051e-10	-1.21923	0.000145642	-1.44051e-10	-1.2226	0.000145719	-1.44051e-10	-1.2226
70783361	chr13:70783361:T:C	3.989e-07	-1.44051e-10	-1.2195	0.000145605	-1.44051e-10	-1.22286	0.000145682	-1.44051e-10	-1.22286
70783545	chr13:70783545:T:C	1.54169e-06	-1.44051e-10	0.132422	0.000601563	-1.44051e-10	0.195772	0.000601892	-1.44051e-10	0.195798
70784055	chr13:70784055:G:A	1.71832e-07	-1.65167	-0.410022	6.21034e-05	-1.68284	-0.392115	6.21408e-05	-1.68283	-0.392043
70784131	chr13:70784131:A:T	4.28355e-07	-1.44051e-10	-1.14826	0.000157921	-1.44051e-10	-1.14167	0.000158003	-1.44051e-10	-1.14167
70784214	chr13:70784214:C:A	3.52309e-07	-1.3437	-2.75265e-10	0.000139008	-1.26922	-2.75265e-10	0.000139076	-1.26926	-2.75265e-10
70784486	chr13:70784486:C:T	1.20247e-05	-1.44051e-10	2.18651	0.00504115	-1.44051e-10	2.32163	0.00504422	-1.44051e-10	2.32172
70784560	chr13:70784560:C:T	2.80285e-07	-1.5724	-2.75265e-10	0.000110285	-1.50069	-2.75265e-10	0.000110341	-1.50071	-2.75265e-10
70785074	chr13:70785074:G:T	1.20192e-07	-1.33006	-1.08906	6.22225e-05	-0.9658	-1.10724	6.22531e-05	-0.965853	-1.10722
70785191	chr13:70785191:A:T	1.79697e-07	-0.948639	-1.0683	3.91205e-05	-1.45821	-1.07891	3.91441e-05	-1.45811	-1.07892
70785202	chr13:70785202:G:A	5.17613e-07	-1.44051e-10	-0.958981	0.0001941	-1.44051e-10	-0.935386	0.000194209	-1.44051e-10	-0.935345
70785214	chr13:70785214:A:G	1.78715e-07	-0.973575	-1.04884	3.93798e-05	-1.4721	-1.0584	3.94033e-05	-1.47201	-1.05842
70785368	chr13:70785368:C:T	1.73821e-07	-0.975146	-1.07504	3.82911e-05	-1.4731	-1.08544	3.83141e-05	-1.47301	-1.08545
70786026	chr13:70786026:T:G	8.31013e-07	-0.403244	-0.0823205	0.000267789	-0.551123	-0.0624352	0.00026801	-0.550932	-0.062326
70786089	chr13:70786089:T:G	5.72357e-07	-1.44051e-10	-0.858447	0.000209814	-1.44051e-10	-0.857536	0.000209922	-1.44051e-10	-0.857542
70786256	chr13:70786256:G:A	3.90547e-07	-1.44051e-10	-1.24066	0.000142842	-1.44051e-10	-1.24202	0.000142917	-1.44051e-10	-1.24202
70786381	chr13:70786381:C:T	1.8246e-07	-1.63036	-0.371326	6.49515e-05	-1.67187	-0.358252	6.49919e-05	-1.67185	-0.358164
70786410	chr13:70786410:T:C	1.27512e-07	-1.45978	-0.900216	5.22063e-05	-1.35695	-0.891602	5.22362e-05	-1.35693	-0.891575
70786667	chr13:70786667:G:A	1.5027e-06	-1.44051e-10	0.106809	0.000595992	-1.44051e-10	0.186468	0.000596324	-1.44051e-10	0.186504
70786690	chr13:70786690:G:T	1.83137e-07	-1.63389	-0.364085	6.53284e-05	-1.67376	-0.350575	6.5369e-05	-1.67374	-0.350488
70786711	chr13:70786711:G:A	9.27675e-08	-1.60189	-1.07623	4.37708e-05	-1.42523	-0.999558	4.37963e-05	-1.42528	-0.999456
70786864	chr13:70786864:A:G	1.81781e-07	-1.63493	-0.370473	6.48587e-05	-1.67436	-0.357192	6.4899e-05	-1.67434	-0.357105
70787048	chr13:70787048:T:G	7.5063e-07	-1.44051e-10	-0.587297	0.000274026	-1.44051e-10	-0.590538	0.000274166	-1.44051e-10	-0.590545
70787256	chr13:70787256:C:T	1.77801e-07	-1.63381	-0.39374	6.33645e-05	-1.6738	-0.381058	6.34038e-05	-1.67379	-0.380971
70787524	chr13:70787524:A:G	2.69014e-07	-1.61344	-2.75265e-10	9.47916e-05	-1.65208	-2.75265e-10	9.48413e-05	-1.65208	-2.75265e-10
70787768	chr13:70787768:C:T	6.83637e-07	-1.44051e-10	-0.680782	0.000252468	-1.44051e-10	-0.672475	0.000252596	-1.44051e-10	-0.672488
70787926	chr13:70787926:A:G	9.79484e-08	-1.45486	-1.16891	4.46315e-05	-1.26626	-1.13906	4.46526e-05	-1.26635	-1.13902
70788097	chr13:70788097:C:A	2.92509e-07	-1.52971	-2.75265e-10	0.000116437	-1.44641	-2.75265e-10	0.000116495	-1.44643	-2.75265e-10
70788183	chr13:70788183:G:A	8.21577e-07	-1.44051e-10	-0.496984	0.000297587	-1.44051e-10	-0.508054	0.000297743	-1.44051e-10	-0.50805
70788251	chr13:70788251:G:A	8.06012e-07	-1.44051e-10	-0.516111	0.000282325	-1.44051e-10	-0.560699	0.000282472	-1.44051e-10	-0.560702
70788518	chr13:70788518:C:A	4.48386e-07	-1.44051e-10	-1.10255	0.000164562	-1.44051e-10	-1.10047	0.00016465	-1.44051e-10	-1.10046
70788540	chr13:70788540:C:CA	9.72788e-08	-1.56303	-1.0676	4.75751e-05	-1.35277	-0.988682	4.76027e-05	-1.35281	-0.988578
70788586	chr13:70788586:C:T	1.40381e-07	-1.42698	-0.83687	5.6359e-05	-1.33165	-0.840368	5.6394e-05	-1.33161	-0.840312
70788686	chr13:70788686:C:T	1.38795e-07	-1.42511	-0.850097	5.57693e-05	-1.32959	-0.852946	5.58039e-05	-1.32955	-0.852889
70788705	chr13:70788705:T:C	5.48398e-07	-1.44051e-10	-0.901208	0.00020628	-1.44051e-10	-0.874527	0.000206396	-1.44051e-10	-0.874482
70789229	chr13:70789229:G:A	1.64811e-07	-1.63939	-0.464017	5.89208e-05	-1.67668	-0.450884	5.8957e-05	-1.67667	-0.450803
70789299	chr13:70789299:G:T	1.15439e-06	-0.44908	0.292194	0.000369577	-0.595679	0.304278	0.000369886	-0.595491	0.304405
70789324	chr13:70789324:C:T	4.24648e-07	-1.44051e-10	-1.15695	0.000158393	-1.44051e-10	-1.13868	0.000158475	-1.44051e-10	-1.13869
70789422	chr13:70789422:A:G	1.17222e-06	-0.443044	0.301487	0.000374928	-0.590512	0.313486	0.000375242	-0.590323	0.313613
70789569	chr13:70789569:G:A	1.06723e-06	0.715185	-0.950568	0.00022858	0.161751	-0.933624	0.000228779	0.16205	-0.933574
70789787	chr13:70789787:G:C	8.88606e-07	-1.44051e-10	-0.418556	0.000319311	-1.44051e-10	-0.437595	0.00031948	-1.44051e-10	-0.437585
70789877	chr13:70789877:A:G	1.71659e-07	-1.61834	-0.444358	6.08196e-05	-1.66484	-0.431009	6.08573e-05	-1.66482	-0.430926
70790249	chr13:70790249:A:C	1.18738e-07	-1.30694	-1.12436	6.22864e-05	-0.931771	-1.14024	6.23166e-05	-0.931826	-1.14023
70790324	chr13:70790324:A:C	1.13976e-07	-1.34096	-1.13126	5.89833e-05	-0.979876	-1.14663	5.9012e-05	-0.979929	-1.14661
70790810	chr13:70790810:T:C	8.09665e-07	-1.44051e-10	-0.511589	0.000283541	-1.44051e-10	-0.556401	0.000283689	-1.44051e-10	-0.556404
70791296	chr13:70791296:T:C	2.56207e-07	-1.66222	-2.75265e-10	9.66512e-05	-1.63265	-2.75265e-10	9.67004e-05	-1.63266	-2.75265e-10
70791346	chr13:70791346:T:A	9.47471e-07	-0.43755	0.0831362	0.000301921	-0.585283	0.0916898	0.00030217	-0.585095	0.0918043
70791548	chr13:70791548:TATCTATC:T	3.90535e-07	-1.44051e-10	-1.24069	0.000143324	-1.44051e-10	-1.23865	0.0001434	-1.44051e-10	-1.23865
70791570	chr13:70791570:A:C	1.7318e-06	-1.44051e-10	0.248707	0.00067621	-1.44051e-10	0.312745	0.000676586	-1.44051e-10	0.312779
70791975	chr13:70791975:C:T	1.08465e-06	0.25284	-0.472034	0.000577868	0.55704	-0.401453	0.000578258	0.557081	-0.401341
70792105	chr13:70792105:A:T	4.06032e-07	-1.44051e-10	-1.20178	0.000149285	-1.44051e-10	-1.1979	0.000149364	-1.44051e-10	-1.19789
70792182	chr13:70792182:T:C	1.86322e-07	-0.851659	-1.12907	5.38345e-05	-1.08715	-1.13069	5.38694e-05	-1.08702	-1.13069
70792273	chr13:70792273:A:C	3.98567e-07	-1.44051e-10	-1.22033	0.000145496	-1.44051e-10	-1.22361	0.000145573	-1.44051e-10	-1.22361
70792370	chr13:70792370:A:G	5.72409e-07	-1.44051e-10	-0.858356	0.000209834	-1.44051e-10	-0.857442	0.000209942	-1.44051e-10	-0.857448
70792534	chr13:70792534:C:T	3.63411e-07	-1.31268	-2.75265e-10	0.000119456	-1.42082	-2.75265e-10	0.000119518	-1.42082	-2.75265e-10
70792722	chr13:70792722:G:A	1.59781e-07	-1.65789	-0.476521	5.77249e-05	-1.68538	-0.462693	5.77601e-05	-1.68537	-0.462612
70793231	chr13:70793231:T:C	1.1908e-06	-1.44051e-10	-0.125832	0.000438749	-1.44051e-10	-0.119831	0.000438976	-1.44051e-10	-0.119837
70793246	chr13:70793246:T:C	1.7418e-06	0.687279	-0.432816	0.000963343	1.03261	-0.365958	0.000964062	1.0327	-0.365823
70793772	chr13:70793772:C:T	1.5554e-07	-1.6647	-0.496607	5.64298e-05	-1.68786	-0.4829	5.64641e-05	-1.68786	-0.48282
70794283	chr13:70794283:T:G	5.41714e-07	-1.44051e-10	-0.913472	0.000203615	-1.44051e-10	-0.88753	0.00020373	-1.44051e-10	-0.887486
70794367	chr13:70794367:A:T	3.34871e-07	-0.92605	-0.468413	0.000100891	-1.13347	-0.456253	0.000100958	-1.13336	-0.456223
70794379	chr13:70794379:A:G	2.05102e-06	-1.44051e-10	0.417883	0.000806467	-1.44051e-10	0.488903	0.000806911	-1.44051e-10	0.488933
70794730	chr13:70794730:T:A	1.07454e-07	-1.57939	-0.951755	5.26841e-05	-1.3884	-0.851046	5.27158e-05	-1.38844	-0.850922
70794740	chr13:70794740:G:A	4.61974e-07	-1.44051e-10	-1.0727	0.000166698	-1.44051e-10	-1.08758	0.000166784	-1.44051e-10	-1.08758
70794794	chr13:70794794:A:T	3.9867e-07	-1.44051e-10	-1.22008	0.00014553	-1.44051e-10	-1.22338	0.000145606	-1.44051e-10	-1.22337
70794838	chr13:70794838:T:C	3.06125e-07	-1.22976	-0.254455	7.88975e-05	-1.57384	-0.261773	7.89484e-05	-1.57376	-0.261721
70794961	chr13:70794961:A:C	7.70558e-07	-1.44051e-10	-0.561095	0.000282199	-1.44051e-10	-0.561146	0.000282348	-1.44051e-10	-0.561141
70795078	chr13:70795078:C:T	3.97092e-07	-1.44051e-10	-1.22404	0.000145001	-1.44051e-10	-1.22702	0.000145078	-1.44051e-10	-1.22701
70795398	chr13:70795398:A:G	8.61393e-08	-1.5707	-1.18154	3.03528e-05	-1.60637	-1.1845	3.03688e-05	-1.60636	-1.18451
70795440	chr13:70795440:C:T	1.40172e-07	-1.48669	-0.778652	5.55745e-05	-1.40421	-0.78182	5.56088e-05	-1.40418	-0.781759
70795634	chr13:70795634:T:C	1.86917e-06	-1.44051e-10	0.325038	0.000733624	-1.44051e-10	0.394238	0.000734028	-1.44051e-10	0.394266
70795647	chr13:70795647:C:T	1.55448e-07	-1.07747	-1.08443	3.60105e-05	-1.5275	-1.09245	3.60315e-05	-1.52742	-1.09247
70795728	chr13:70795728:C:T	3.16858e-07	-1.44975	-2.75265e-10	0.000125292	-1.37312	-2.75265e-10	0.000125359	-1.3731	-2.75265e-10
70796040	chr13:70796040:A:C	8.21584e-07	-1.44051e-10	-0.496976	0.000287637	-1.44051e-10	-0.542061	0.000287785	-1.44051e-10	-0.542066
70796090	chr13:70796090:G:A	1.27634e-07	-1.44754	-0.9115	5.09794e-05	-1.3574	-0.914941	5.10105e-05	-1.35736	-0.91489
70796118	chr13:70796118:C:T	7.97945e-07	0.0750842	-0.601255	0.000178027	-0.4511	-0.570723	0.000178179	-0.450852	-0.570637
70796399	chr13:70796399:G:A	1.01739e-06	0.709351	-0.992569	0.000218919	0.161061	-0.976119	0.000219107	0.161357	-0.976078
70796507	chr13:70796507:A:G	4.06263e-07	-1.44051e-10	-1.20121	0.000149131	-1.44051e-10	-1.19893	0.000149211	-1.44051e-10	-1.19892
70796566	chr13:70796566:G:A	1.26812e-07	-1.47179	-0.893715	6.22314e-05	-1.18298	-0.889914	6.22639e-05	-1.18303	-0.889871
70796594	chr13:70796594:G:A	1.80362e-07	-0.95839	-1.05485	3.94658e-05	-1.46161	-1.06671	3.94895e-05	-1.46152	-1.06673
70796788	chr13:70796788:G:T	1.89098e-06	-1.44051e-10	0.336642	0.000742466	-1.44051e-10	0.406217	0.000742874	-1.44051e-10	0.406246
70796791	chr13:70796791:T:C	5.53007e-07	-1.44051e-10	-0.892838	0.00020801	-1.44051e-10	-0.866173	0.000208128	-1.44051e-10	-0.866128
70796796	chr13:70796796:A:G	1.78228e-07	-0.972434	-1.05271	3.92413e-05	-1.46948	-1.06455	3.92649e-05	-1.46939	-1.06456
70796895	chr13:70796895:C:T	2.55564e-07	-1.66474	-2.75265e-10	0.000101343	-1.58524	-2.75265e-10	0.000101394	-1.58527	-2.75265e-10
70797236	chr13:70797236:G:A	6.70875e-07	-1.44051e-10	-0.699627	0.000248771	-1.44051e-10	-0.687227	0.000248907	-1.44051e-10	-0.6872
70798455	chr13:70798455:A:C	5.45572e-07	-1.44051e-10	-0.906375	0.000199984	-1.44051e-10	-0.90552	0.000200088	-1.44051e-10	-0.905526
70798654	chr13:70798654:T:C	4.3131e-07	0.100596	-1.24198	9.51933e-05	-0.406518	-1.24133	9.52667e-05	-0.406269	-1.24133
70798677	chr13:70798677:C:A	1.22221e-07	-1.19011	-1.21227	6.11302e-05	-0.897898	-1.19286	6.11597e-05	-0.897966	-1.19283
70798723	chr13:70798723:GT:G	3.98567e-07	-1.44051e-10	-1.22033	0.000145496	-1.44051e-10	-1.22361	0.000145573	-1.44051e-10	-1.22361
70799081	chr13:70799081:G:A	9.97065e-07	-1.44051e-10	-0.303394	0.000360438	-1.44051e-10	-0.316438	0.000360627	-1.44051e-10	-0.316435
70799647	chr13:70799647:T:C	1.12203e-07	-1.33508	-1.15282	5.78106e-05	-0.980236	-1.16635	5.78387e-05	-0.980288	-1.16633
70799752	chr13:70799752:G:A	1.12812e-07	-1.46186	-1.02063	4.98739e-05	-1.27091	-1.02335	4.98921e-05	-1.27101	-1.02341
70800598	chr13:70800598:A:G	1.28802e-07	-1.32286	-1.02707	6.62733e-05	-0.963172	-1.0468	6.63063e-05	-0.963225	-1.04677
70800704	chr13:70800704:G:T	7.2581e-07	-1.44051e-10	-0.620922	0.000265913	-1.44051e-10	-0.620589	0.000266054	-1.44051e-10	-0.620583
70800812	chr13:70800812:A:G	9.85699e-08	-1.38726	-1.23018	2.76659e-05	-1.65587	-1.22769	2.76813e-05	-1.65584	-1.22768
70801107	chr13:70801107:A:T	1.06113e-07	-1.33022	-1.21349	4.97892e-05	-1.10747	-1.18849	4.98118e-05	-1.10756	-1.18847
70801187	chr13:70801187:T:C	1.95314e-07	-1.68418	-0.249422	7.33399e-05	-1.65284	-0.255811	7.33803e-05	-1.65285	-0.255779
70801331	chr13:70801331:A:T	2.87423e-07	-1.54725	-2.75265e-10	9.96902e-05	-1.60169	-2.75265e-10	9.97426e-05	-1.60169	-2.75265e-10
70801472	chr13:70801472:A:G	1.11193e-06	0.434969	-0.629329	0.000242663	-0.113966	-0.598121	0.00024288	-0.113681	-0.598034
70801486	chr13:70801486:C:T	1.16572e-06	0.412816	-0.559936	0.00025558	-0.132752	-0.52747	0.000255809	-0.132469	-0.527379
70801622	chr13:70801622:A:C	7.75069e-07	-1.44051e-10	-0.555258	0.000283706	-1.44051e-10	-0.555821	0.000283855	-1.44051e-10	-0.555816
70801713	chr13:70801713:A:G	4.89369e-07	-1.44051e-10	-1.01509	0.000173082	-1.44051e-10	-1.05	0.000173171	-1.44051e-10	-1.05
70802010	chr13:70802010:C:T	3.99071e-07	-1.44051e-10	-1.21907	0.000145664	-1.44051e-10	-1.22246	0.00014574	-1.44051e-10	-1.22245
70802190	chr13:70802190:A:G	1.23005e-07	-1.68756	-0.708423	4.41608e-05	-1.67678	-0.739144	4.41822e-05	-1.67678	-0.739184
70802252	chr13:70802252:T:C	2.62279e-07	-0.399659	-1.23914	0.000151815	0.0507706	-1.23187	0.000151883	0.0506989	-1.23187
70802451	chr13:70802451:C:T	2.24331e-06	-0.600131	1.10763	0.00136636	-0.279788	1.29593	0.00136722	-0.279894	1.29615
70802488	chr13:70802488:G:A	8.19674e-07	-1.44051e-10	-0.499303	0.000287009	-1.44051e-10	-0.544244	0.000287161	-1.44051e-10	-0.544239
70802529	chr13:70802529:A:G	4.41432e-07	-1.44051e-10	-1.11819	0.000162468	-1.44051e-10	-1.11328	0.00016255	-1.44051e-10	-1.1133
70802547	chr13:70802547:C:A	1.03212e-06	-0.938193	0.669355	0.000395272	-0.96157	0.737385	0.00039551	-0.961653	0.737548
70804009	chr13:70804009:T:G	8.06751e-08	-1.58502	-1.23276	2.90531e-05	-1.60137	-1.23326	2.90675e-05	-1.60139	-1.23327
70804010	chr13:70804010:T:G	4.60365e-07	-1.44051e-10	-1.07619	0.000171678	-1.44051e-10	-1.05814	0.000171765	-1.44051e-10	-1.05815
70804023	chr13:70804023:T:C	4.64693e-07	-1.44051e-10	-1.06683	0.000166243	-1.44051e-10	-1.09031	0.000166327	-1.44051e-10	-1.09033
70804086	chr13:70804086:CA:C	8.24964e-08	-1.56712	-1.22834	3.02089e-05	-1.56833	-1.22729	3.02245e-05	-1.56834	-1.22728
70804312	chr13:70804312:A:C	8.45994e-08	-1.5457	-1.22458	3.08496e-05	-1.54605	-1.22858	3.08649e-05	-1.54607	-1.22859
70804353	chr13:70804353:G:A	8.39497e-08	-1.6809	-1.09709	3.24801e-05	-1.6247	-1.09843	3.24964e-05	-1.62471	-1.09844
70804764	chr13:70804764:T:C	7.13684e-07	-1.44051e-10	-0.637769	0.000252101	-1.44051e-10	-0.673931	0.000252233	-1.44051e-10	-0.673929
70804800	chr13:70804800:G:A	4.04525e-07	-1.44051e-10	-1.2055	0.000147751	-1.44051e-10	-1.20823	0.000147828	-1.44051e-10	-1.20823
70804877	chr13:70804877:C:A	5.68044e-07	-1.44051e-10	-0.866012	0.000203486	-1.44051e-10	-0.888163	0.000203591	-1.44051e-10	-0.88817
70805405	chr13:70805405:G:GA	4.23355e-07	-1.44051e-10	-1.16	0.000153672	-1.44051e-10	-1.16894	0.000153751	-1.44051e-10	-1.16895
70805787	chr13:70805787:C:G	3.99981e-07	-1.44051e-10	-1.21679	0.000146034	-1.44051e-10	-1.21992	0.000146109	-1.44051e-10	-1.21993
70805803	chr13:70805803:A:C	8.09076e-08	-1.5871	-1.2278	2.95186e-05	-1.5872	-1.23154	2.95333e-05	-1.58721	-1.23155
70805851	chr13:70805851:G:A	5.12234e-07	-1.44051e-10	-0.969428	0.000195366	-1.44051e-10	-0.928885	0.000195462	-1.44051e-10	-0.928917
70806217	chr13:70806217:C:A	7.43022e-08	-1.68821	-1.21186	2.83163e-05	-1.64746	-1.21286	2.83307e-05	-1.64747	-1.21286
70806320	chr13:70806320:A:T	6.06717e-07	-1.44051e-10	-0.800148	0.000220619	-1.44051e-10	-0.80732	0.000220769	-1.44051e-10	-0.807164
70806594	chr13:70806594:C:T	6.747e-07	-1.44051e-10	-0.693942	0.000238745	-1.44051e-10	-0.728365	0.00023887	-1.44051e-10	-0.728363
70806795	chr13:70806795:C:T	1.04172e-07	-1.45693	-1.10523	3.83934e-05	-1.4555	-1.10037	3.84141e-05	-1.45551	-1.10034
70807060	chr13:70807060:C:A	2.24065e-07	-1.29943	-0.496849	0.000116852	-0.955067	-0.487783	0.000116896	-0.955131	-0.487868
70807221	chr13:70807221:A:T	1.04668e-07	-1.44861	-1.1088	3.86021e-05	-1.4466	-1.10386	3.86228e-05	-1.44661	-1.10383
70807361	chr13:70807361:C:T	1.04476e-07	-1.48749	-1.07176	3.85345e-05	-1.48586	-1.06634	3.85554e-05	-1.48587	-1.06631
70807394	chr13:70807394:T:C	8.29398e-08	-1.60674	-1.18335	3.01511e-05	-1.60619	-1.19135	3.01658e-05	-1.6062	-1.19137
70807499	chr13:70807499:A:G	3.9003e-07	-1.44051e-10	-1.24199	0.000142848	-1.44051e-10	-1.24198	0.000142923	-1.44051e-10	-1.24198
70807767	chr13:70807767:A:C	5.09883e-07	-1.44051e-10	-0.97403	0.000194561	-1.44051e-10	-0.933016	0.000194656	-1.44051e-10	-0.933047
70807818	chr13:70807818:TA:T	8.54624e-08	-1.55308	-1.20705	3.13252e-05	-1.55346	-1.20588	3.13416e-05	-1.55347	-1.20586
70807825	chr13:70807825:A:T	8.59071e-08	-1.55881	-1.19613	3.14937e-05	-1.55923	-1.19475	3.15102e-05	-1.55924	-1.19473
70807826	chr13:70807826:A:T	8.61407e-08	-1.55815	-1.19408	3.15826e-05	-1.5585	-1.19265	3.15992e-05	-1.55851	-1.19264
70808305	chr13:70808305:C:G	2.53755e-07	-1.67184	-2.75265e-10	9.6857e-05	-1.63052	-2.75265e-10	9.69053e-05	-1.63055	-2.75265e-10
70808830	chr13:70808830:A:T	1.0144e-07	-1.45403	-1.13471	3.73457e-05	-1.45258	-1.13096	3.73657e-05	-1.45259	-1.13093
70808891	chr13:70808891:C:T	9.95475e-08	-1.45734	-1.15024	3.6635e-05	-1.45609	-1.14666	3.66546e-05	-1.4561	-1.14664
70808921	chr13:70808921:C:T	1.66953e-07	-1.09473	-0.99576	4.69388e-05	-1.3461	-1.00881	4.69655e-05	-1.34604	-1.00882
70809047	chr13:70809047:C:T	4.1732e-07	-1.44051e-10	-1.17436	0.000152969	-1.44051e-10	-1.17352	0.000153049	-1.44051e-10	-1.17352
70809474	chr13:70809474:A:G	1.28755e-07	-1.53234	-0.817958	4.70263e-05	-1.52991	-0.823147	4.70523e-05	-1.52992	-0.823105
70809582	chr13:70809582:A:T	2.49001e-07	-1.69075	-2.75265e-10	9.12532e-05	-1.69012	-2.75265e-10	9.13011e-05	-1.69012	-2.75265e-10
70809920	chr13:70809920:C:T	2.72048e-06	-1.44051e-10	0.700354	0.00119945	-1.44051e-10	0.885858	0.00120055	-1.44051e-10	0.886257
70810016	chr13:70810016:A:G	1.49973e-07	-1.48305	-0.7147	5.50798e-05	-1.47862	-0.716353	5.51103e-05	-1.47863	-0.71631
70810219	chr13:70810219:G:A	2.65023e-07	-1.62839	-2.75265e-10	0.000135928	-1.29164	-2.75265e-10	0.000135974	-1.29182	-2.75265e-10
70810630	chr13:70810630:A:G	5.96639e-07	-1.44051e-10	-0.816897	0.000216858	-1.44051e-10	-0.824517	0.000217003	-1.44051e-10	-0.82437
70810659	chr13:70810659:G:A	2.49183e-07	-1.69002	-2.75265e-10	9.1641e-05	-1.68588	-2.75265e-10	9.16893e-05	-1.68588	-2.75265e-10
70811215	chr13:70811215:T:C	1.21022e-07	-1.46961	-0.942634	4.43304e-05	-1.46857	-0.943523	4.43536e-05	-1.46858	-0.943505
70811251	chr13:70811251:A:T	4.42546e-07	-1.44051e-10	-1.11566	0.000162706	-1.44051e-10	-1.11182	0.000162795	-1.44051e-10	-1.11179
70811259	chr13:70811259:C:T	1.17028e-07	-1.45886	-0.986936	4.28851e-05	-1.45743	-0.987806	4.29075e-05	-1.45744	-0.987788
70811595	chr13:70811595:A:G	2.55605e-07	-1.66458	-2.75265e-10	9.12397e-05	-1.69027	-2.75265e-10	9.1287e-05	-1.69027	-2.75265e-10
70812722	chr13:70812722:G:A	5.22991e-07	-0.948645	-2.75265e-10	0.000145363	-1.22453	-2.75265e-10	0.000145449	-1.22446	-2.75265e-10
70812932	chr13:70812932:T:A	6.24151e-07	-0.771818	-2.75265e-10	0.000163444	-1.10729	-2.75265e-10	0.000163551	-1.10715	-2.75265e-10
70812959	chr13:70812959:G:T	3.9413e-07	-1.44051e-10	-1.23153	0.000144534	-1.44051e-10	-1.23024	0.000144609	-1.44051e-10	-1.23025
70813147	chr13:70813147:G:A	4.93242e-07	-1.00721	-2.75265e-10	0.000128639	-1.34675	-2.75265e-10	0.000128716	-1.34667	-2.75265e-10
70813457	chr13:70813457:G:A	5.19984e-06	-1.44051e-10	1.34817	0.00235082	-1.44051e-10	1.55876	0.00235312	-1.44051e-10	1.55922
70813496	chr13:70813496:G:A	1.00472e-07	-1.54827	-1.05007	3.61033e-05	-1.55623	-1.06115	3.61225e-05	-1.55624	-1.06113
70813513	chr13:70813513:G:A	4.34851e-07	-1.44051e-10	-1.13321	0.000159554	-1.44051e-10	-1.13137	0.000159648	-1.44051e-10	-1.13131
70813608	chr13:70813608:A:G	4.42494e-07	-1.44051e-10	-1.11578	0.000162679	-1.44051e-10	-1.11198	0.000162769	-1.44051e-10	-1.11195
70813636	chr13:70813636:G:A	1.07725e-07	-1.34735	-1.18128	4.89383e-05	-1.13833	-1.17486	4.89623e-05	-1.13838	-1.17485
70813768	chr13:70813768:T:G	1.77953e-07	-0.919773	-1.10692	4.88858e-05	-1.19808	-1.1162	4.89138e-05	-1.19801	-1.11621
70814619	chr13:70814619:G:A	2.29463e-06	-1.44051e-10	0.530118	0.000833918	-1.44051e-10	0.522376	0.000834438	-1.44051e-10	0.522478
70814700	chr13:70814700:C:T	5.88912e-07	-1.44051e-10	-0.829933	0.000208368	-1.44051e-10	-0.864456	0.000208474	-1.44051e-10	-0.864465
70814749	chr13:70814749:G:A	4.28153e-07	-1.44051e-10	-1.14873	0.000160752	-1.44051e-10	-1.1239	0.000160833	-1.44051e-10	-1.12391
70815010	chr13:70815010:C:T	4.61057e-07	-1.44051e-10	-1.07469	0.000169415	-1.44051e-10	-1.07141	0.000169505	-1.44051e-10	-1.0714
70815485	chr13:70815485:A:C	8.21769e-08	-1.58605	-1.21328	2.95388e-05	-1.60079	-1.21726	2.95541e-05	-1.6008	-1.21726
70815559	chr13:70815559:T:C	1.06853e-07	-1.54217	-0.994578	3.83416e-05	-1.55131	-1.00591	3.83621e-05	-1.55132	-1.00589
70815582	chr13:70815582:A:G	1.08009e-07	-1.55313	-0.972863	3.87499e-05	-1.56179	-0.984846	3.87706e-05	-1.5618	-0.984823
70815808	chr13:70815808:C:T	4.29829e-07	-1.44051e-10	-1.14482	0.000161436	-1.44051e-10	-1.11965	0.000161517	-1.44051e-10	-1.11967
70815972	chr13:70815972:T:A	1.03984e-07	-1.61579	-0.94819	3.66311e-05	-1.6365	-0.96636	3.66512e-05	-1.6365	-0.966331
70816062	chr13:70816062:A:G	9.51755e-08	-1.68996	-0.96253	3.50778e-05	-1.68053	-0.965661	3.50962e-05	-1.68053	-0.965653
70816258	chr13:70816258:A:G	1.07932e-07	-1.60087	-0.92584	3.77062e-05	-1.62859	-0.945345	3.7727e-05	-1.62859	-0.945314
70816379	chr13:70816379:G:A	1.01365e-07	-1.61202	-0.977461	3.57137e-05	-1.63343	-0.994797	3.57332e-05	-1.63343	-0.99477
70816410	chr13:70816410:T:A	1.06168e-07	-1.60553	-0.937659	3.73141e-05	-1.62808	-0.956308	3.73345e-05	-1.62808	-0.956279
70817243	chr13:70817243:T:C	4.30246e-07	-1.44051e-10	-1.14385	0.000158073	-1.44051e-10	-1.1407	0.00015816	-1.44051e-10	-1.14068
70817434	chr13:70817434:T:C	3.91131e-07	-1.44051e-10	-1.23917	0.000143051	-1.44051e-10	-1.24056	0.000143126	-1.44051e-10	-1.24056
70817690	chr13:70817690:A:T	4.07239e-07	-1.44051e-10	-1.19881	0.000149141	-1.44051e-10	-1.19887	0.000149216	-1.44051e-10	-1.19888
70818032	chr13:70818032:T:C	2.58604e-07	-1.65291	-2.75265e-10	9.31128e-05	-1.66995	-2.75265e-10	9.31613e-05	-1.66995	-2.75265e-10
70818073	chr13:70818073:C:T	9.03624e-08	-1.65259	-1.05179	3.21708e-05	-1.66885	-1.06385	3.21878e-05	-1.66886	-1.06384
70818281	chr13:70818281:T:C	1.06036e-07	-1.59744	-0.946995	3.72592e-05	-1.62033	-0.965529	3.72796e-05	-1.62033	-0.965499
70818301	chr13:70818301:T:C	7.26872e-06	-1.44051e-10	1.68313	0.00261073	-1.44051e-10	1.66363	0.00261245	-1.44051e-10	1.66376
70818305	chr13:70818305:A:C	1.04292e-07	-1.62255	-0.938464	3.69492e-05	-1.63821	-0.956006	3.69695e-05	-1.63821	-0.955975
70818463	chr13:70818463:A:G	1.29751e-07	-1.50251	-0.840076	4.58188e-05	-1.51877	-0.860292	4.58439e-05	-1.51878	-0.86026
70818560	chr13:70818560:G:A	1.02741e-07	-1.61303	-0.962962	3.61857e-05	-1.63426	-0.980841	3.62055e-05	-1.63426	-0.980812
70818658	chr13:70818658:GT:G	1.05113e-07	-1.60397	-0.949204	3.69487e-05	-1.62648	-0.967752	3.6969e-05	-1.62648	-0.967722
70818863	chr13:70818863:T:C	8.07387e-06	-1.44051e-10	1.78818	0.00289898	-1.44051e-10	1.76836	0.0029009	-1.44051e-10	1.7685
70819099	chr13:70819099:A:T	4.20749e-07	-1.44051e-10	-1.16617	0.000154674	-1.44051e-10	-1.16244	0.000154753	-1.44051e-10	-1.16245
70819453	chr13:70819453:A:G	4.6074e-07	-1.44051e-10	-1.07538	0.000172551	-1.44051e-10	-1.05307	0.000172641	-1.44051e-10	-1.05307
70819469	chr13:70819469:AG:A	7.33209e-08	-1.68444	-1.22892	2.74528e-05	-1.65716	-1.23413	2.74671e-05	-1.65717	-1.23412
70820068	chr13:70820068:C:T	8.08937e-08	-1.62097	-1.19411	3.3178e-05	-1.51023	-1.19164	3.31938e-05	-1.5103	-1.19162
70820103	chr13:70820103:G:A	8.45433e-08	-1.58936	-1.18159	3.53085e-05	-1.4612	-1.17844	3.53248e-05	-1.46127	-1.17842
70820265	chr13:70820265:A:G	6.5364e-07	-1.44051e-10	-0.725653	0.00025448	-1.44051e-10	-0.664535	0.000254635	-1.44051e-10	-0.664448
70820880	chr13:70820880:A:T	7.58319e-08	-1.64613	-1.23357	2.7427e-05	-1.66198	-1.23025	2.74416e-05	-1.66198	-1.23024
70821038	chr13:70821038:T:C	4.18095e-07	-1.44051e-10	-1.1725	0.000151847	-1.44051e-10	-1.18089	0.000151926	-1.44051e-10	-1.18089
70821223	chr13:70821223:A:G	4.16217e-07	-1.44051e-10	-1.177	0.000152835	-1.44051e-10	-1.1744	0.000152923	-1.44051e-10	-1.17434
70821689	chr13:70821689:A:T	3.96278e-07	-1.44051e-10	-1.22609	0.000145156	-1.44051e-10	-1.22595	0.000145233	-1.44051e-10	-1.22594
70821706	chr13:70821706:A:G	4.22484e-07	-1.44051e-10	-1.16206	0.000155281	-1.44051e-10	-1.15852	0.00015536	-1.44051e-10	-1.15854
70822413	chr13:70822413:C:G	5.58045e-07	-1.44051e-10	-0.88377	0.000207825	-1.44051e-10	-0.867063	0.000207933	-1.44051e-10	-0.867066
70822505	chr13:70822505:A:G	4.78516e-07	-1.03752	-2.75265e-10	0.000198885	-0.911031	-2.75265e-10	0.000198996	-0.910994	-2.75265e-10
70822585	chr13:70822585:G:A	4.28411e-07	-1.44051e-10	-1.14813	0.000157306	-1.44051e-10	-1.14557	0.000157388	-1.44051e-10	-1.14556
70823293	chr13:70823293:G:C	4.19304e-07	-1.16961	-2.75265e-10	0.000164157	-1.10293	-2.75265e-10	0.000164253	-1.10287	-2.75265e-10
70823523	chr13:70823523:T:A	3.96447e-07	-1.44051e-10	-1.22567	0.000145218	-1.44051e-10	-1.22552	0.000145295	-1.44051e-10	-1.22551
70823609	chr13:70823609:A:G	7.81468e-08	-1.6629	-1.18672	2.84676e-05	-1.67521	-1.17979	2.84832e-05	-1.67521	-1.17976
70824164	chr13:70824164:C:T	8.29606e-08	-1.6634	-1.12644	2.98929e-05	-1.67504	-1.1311	2.99088e-05	-1.67504	-1.13109
70824183	chr13:70824183:A:G	7.79516e-08	-1.6708	-1.18133	2.84691e-05	-1.68077	-1.17417	2.84848e-05	-1.68077	-1.17414
70824326	chr13:70824326:C:T	8.09421e-08	-1.67401	-1.14046	2.87892e-05	-1.68969	-1.15407	2.88045e-05	-1.68969	-1.15406
70824538	chr13:70824538:CTT:C	3.34985e-07	-1.39412	-2.75265e-10	0.000133966	-1.30617	-2.75265e-10	0.000134034	-1.30618	-2.75265e-10
70824936	chr13:70824936:T:C	4.23067e-07	-1.44051e-10	-1.16068	0.000155386	-1.44051e-10	-1.15785	0.000155476	-1.44051e-10	-1.15779
70825112	chr13:70825112:T:A	2.60633e-07	-1.6451	-2.75265e-10	9.83967e-05	-1.61475	-2.75265e-10	9.84474e-05	-1.61476	-2.75265e-10
70825349	chr13:70825349:T:C	7.43099e-08	-1.68451	-1.21546	2.879e-05	-1.64608	-1.19765	2.88045e-05	-1.64612	-1.19763
70825825	chr13:70825825:G:A	3.90078e-07	-1.44051e-10	-1.24186	0.000142941	-1.44051e-10	-1.24133	0.000143015	-1.44051e-10	-1.24133
70825861	chr13:70825861:T:C	5.79037e-07	-1.44051e-10	-0.846843	0.000205397	-1.44051e-10	-0.878813	0.000205507	-1.44051e-10	-0.878802
70826031	chr13:70826031:T:C	4.79516e-07	-1.03543	-2.75265e-10	0.000114454	-1.46358	-2.75265e-10	0.000114524	-1.46349	-2.75265e-10
70826064	chr13:70826064:A:G	4.1488e-07	-1.44051e-10	-1.18022	0.000154996	-1.44051e-10	-1.16036	0.000155075	-1.44051e-10	-1.16037
70826434	chr13:70826434:A:G	4.1936e-07	-1.44051e-10	-1.16948	0.00015679	-1.44051e-10	-1.14885	0.000156871	-1.44051e-10	-1.14886
70826688	chr13:70826688:T:C	8.16411e-08	-1.59231	-1.21357	2.7866e-05	-1.69052	-1.18583	2.78811e-05	-1.69052	-1.18581
70826730	chr13:70826730:TTTATATA:T	4.20027e-07	-1.44051e-10	-1.16789	0.000157073	-1.44051e-10	-1.14705	0.000157153	-1.44051e-10	-1.14706
70827080	chr13:70827080:A:T	6.67578e-07	-1.44051e-10	-0.704554	0.000255075	-1.44051e-10	-0.6622	0.000255205	-1.44051e-10	-0.662213
70827135	chr13:70827135:A:G	4.29004e-07	-1.44051e-10	-1.14674	0.000158104	-1.44051e-10	-1.1405	0.000158187	-1.44051e-10	-1.1405
70827511	chr13:70827511:A:G	8.87426e-08	-1.56591	-1.15656	2.92518e-05	-1.66939	-1.15843	2.92661e-05	-1.66939	-1.15846
70827545	chr13:70827545:A:G	8.18978e-08	-1.58528	-1.21746	2.65899e-05	-1.69029	-1.23294	2.66036e-05	-1.69028	-1.23295
70828098	chr13:70828098:G:A	4.03468e-07	-1.44051e-10	-1.20811	0.000149967	-1.44051e-10	-1.19334	0.000150045	-1.44051e-10	-1.19335
70828342	chr13:70828342:A:G	1.74186e-06	-1.44051e-10	0.254497	0.000636639	-1.44051e-10	0.252444	0.000636942	-1.44051e-10	0.252397
70828612	chr13:70828612:T:C	4.71874e-07	-1.44051e-10	-1.0515	0.000170062	-1.44051e-10	-1.06759	0.000170156	-1.44051e-10	-1.06756
70829320	chr13:70829320:T:C	2.11679e-07	-0.649099	-1.20404	5.67237e-05	-0.969506	-1.19606	5.67578e-05	-0.969432	-1.19605
70829407	chr13:70829407:T:C	3.99876e-07	-1.44051e-10	-1.21706	0.000146143	-1.44051e-10	-1.21917	0.00014622	-1.44051e-10	-1.21916
70829475	chr13:70829475:A:G	5.4162e-06	-1.44051e-10	1.38894	0.0024535	-1.44051e-10	1.60151	0.00245592	-1.44051e-10	1.60198
70829725	chr13:70829725:G:T	4.06572e-07	-1.44051e-10	-1.20045	0.000151341	-1.44051e-10	-1.18423	0.000151419	-1.44051e-10	-1.18423
70829788	chr13:70829788:CT:C	7.85774e-08	-1.60673	-1.2374	2.68646e-05	-1.68908	-1.22387	2.68788e-05	-1.68908	-1.22386
70830042	chr13:70830042:G:A	8.06664e-08	-1.59743	-1.22046	2.75856e-05	-1.69017	-1.19629	2.76005e-05	-1.69018	-1.19627
70830194	chr13:70830194:G:A	2.73416e-07	-1.59722	-2.75265e-10	0.000101893	-1.57984	-2.75265e-10	0.000101946	-1.57984	-2.75265e-10
70830301	chr13:70830301:A:G	4.2455e-07	-1.44051e-10	-1.15718	0.000157695	-1.44051e-10	-1.1431	0.000157776	-1.44051e-10	-1.1431
70830441	chr13:70830441:T:G	5.73624e-07	-1.44051e-10	-0.856236	0.000220221	-1.44051e-10	-0.809126	0.00022035	-1.44051e-10	-0.809061
70831401	chr13:70831401:T:C	4.14619e-07	-1.44051e-10	-1.18085	0.000154825	-1.44051e-10	-1.16146	0.000154905	-1.44051e-10	-1.16147
70831520	chr13:70831520:C:T	1.47702e-07	-1.6587	-0.554315	5.20648e-05	-1.68956	-0.561713	5.20938e-05	-1.68956	-0.561678
70831639	chr13:70831639:A:G	1.08481e-07	-1.59592	-0.925717	3.84431e-05	-1.67307	-0.88151	3.84663e-05	-1.67305	-0.881443
70831688	chr13:70831688:A:G	4.09159e-07	-1.19411	-2.75265e-10	0.000112085	-1.4845	-2.75265e-10	0.00011215	-1.48444	-2.75265e-10
70831950	chr13:70831950:A:T	5.7584e-07	-0.852379	-2.75265e-10	0.000157412	-1.1449	-2.75265e-10	0.000157506	-1.14482	-2.75265e-10
70832334	chr13:70832334:G:A	4.23625e-07	-1.44051e-10	-1.15936	0.000157324	-1.44051e-10	-1.14545	0.000157405	-1.44051e-10	-1.14546
70832526	chr13:70832526:T:A	4.74744e-07	-1.04543	-2.75265e-10	0.000129519	-1.33993	-2.75265e-10	0.000129578	-1.34	-2.75265e-10
70832727	chr13:70832727:T:C	3.9099e-07	-1.44051e-10	-1.23953	0.000143892	-1.44051e-10	-1.2347	0.000143969	-1.44051e-10	-1.23468
70833057	chr13:70833057:T:G	4.8074e-07	-1.03288	-2.75265e-10	0.000171634	-1.05839	-2.75265e-10	0.000171727	-1.05837	-2.75265e-10
70834333	chr13:70834333:C:T	4.21867e-07	-1.44051e-10	-1.16352	0.000155594	-1.44051e-10	-1.15651	0.000155679	-1.44051e-10	-1.15649
70834481	chr13:70834481:C:T	1.20601e-07	-1.67658	-0.739138	4.33296e-05	-1.6902	-0.744726	4.33535e-05	-1.6902	-0.744697
70834685	chr13:70834685:G:T	1.90279e-07	-0.761924	-1.19779	5.19089e-05	-1.06521	-1.18906	5.194e-05	-1.06514	-1.18905
70835161	chr13:70835161:T:C	4.01579e-07	-1.44051e-10	-1.21281	0.000146738	-1.44051e-10	-1.21511	0.000146816	-1.44051e-10	-1.2151
70835214	chr13:70835214:A:G	5.20827e-07	-1.44051e-10	-0.952793	0.00019458	-1.44051e-10	-0.932918	0.000194708	-1.44051e-10	-0.932782
70835546	chr13:70835546:G:A	6.81312e-07	-1.44051e-10	-0.684189	0.000263116	-1.44051e-10	-0.631164	0.000263273	-1.44051e-10	-0.63109
70835808	chr13:70835808:T:C	9.54863e-08	-1.63527	-1.01396	3.35288e-05	-1.69049	-1.00087	3.35441e-05	-1.69049	-1.00093
70835859	chr13:70835859:T:C	1.07259e-07	-1.68771	-0.845256	3.94017e-05	-1.65361	-0.876337	3.94215e-05	-1.65362	-0.876351
70836002	chr13:70836002:G:A	2.5443e-07	-1.66918	-2.75265e-10	9.14665e-05	-1.68779	-2.75265e-10	9.15143e-05	-1.68778	-2.75265e-10
70836128	chr13:70836128:T:C	5.04328e-07	-0.984983	-2.75265e-10	0.000135387	-1.29562	-2.75265e-10	0.000135449	-1.29569	-2.75265e-10
70836303	chr13:70836303:C:T	1.8419e-07	-1.62368	-0.368565	6.45554e-05	-1.68987	-0.346361	6.45949e-05	-1.68987	-0.346272
70836479	chr13:70836479:T:C	4.08782e-07	-1.44051e-10	-1.19503	0.000148852	-1.44051e-10	-1.2008	0.000148931	-1.44051e-10	-1.20079
70836668	chr13:70836668:C:G	2.10286e-07	-0.618007	-1.24173	5.54424e-05	-0.947818	-1.2406	5.54757e-05	-0.94774	-1.2406
70836770	chr13:70836770:G:C	3.90025e-07	-1.44051e-10	-1.242	0.000142864	-1.44051e-10	-1.24187	0.000142938	-1.44051e-10	-1.24187
70836874	chr13:70836874:G:C	2.15007e-07	-1.68603	-0.151512	7.82816e-05	-1.68483	-0.158619	7.83254e-05	-1.68483	-0.15858
70836973	chr13:70836973:C:G	5.74906e-07	-0.854004	-2.75265e-10	0.000154072	-1.16634	-2.75265e-10	0.000154172	-1.16621	-2.75265e-10
70837013	chr13:70837013:G:T	4.01308e-07	-1.44051e-10	-1.21348	0.000149004	-1.44051e-10	-1.19979	0.000149081	-1.44051e-10	-1.19979
70837215	chr13:70837215:T:G	4.31101e-07	-1.44051e-10	-1.14187	0.000158865	-1.44051e-10	-1.13571	0.000158953	-1.44051e-10	-1.13567
70837425	chr13:70837425:T:A	4.03662e-07	-1.44051e-10	-1.20763	0.000150056	-1.44051e-10	-1.19275	0.000150133	-1.44051e-10	-1.19276
70838203	chr13:70838203:C:T	9.33727e-08	-1.59647	-1.07514	3.20226e-05	-1.6761	-1.06122	3.20411e-05	-1.67611	-1.06115
70838323	chr13:70838323:AT:A	1.16567e-07	-1.68745	-0.762288	4.37777e-05	-1.69078	-0.733855	4.38025e-05	-1.69078	-0.733809
70838642	chr13:70838642:C:T	8.14655e-08	-1.56789	-1.24014	3.34338e-05	-1.45222	-1.24197	3.34492e-05	-1.45229	-1.24197
70838724	chr13:70838724:C:T	7.82567e-08	-1.68025	-1.16797	3.08069e-05	-1.63182	-1.1442	3.08241e-05	-1.63182	-1.14416
70840396	chr13:70840396:A:C	1.13945e-07	-1.63919	-0.833305	3.83659e-05	-1.68341	-0.873181	3.83821e-05	-1.68341	-0.873283
70840666	chr13:70840666:C:T	1.04417e-07	-1.65829	-0.901527	3.64098e-05	-1.67079	-0.938131	3.64257e-05	-1.67079	-0.93822
70840961	chr13:70840961:C:T	3.96191e-07	-1.44051e-10	-1.22631	0.000146606	-1.44051e-10	-1.21601	0.000146682	-1.44051e-10	-1.21601
70841238	chr13:70841238:C:T	3.96904e-07	-1.44051e-10	-1.22452	0.000144648	-1.44051e-10	-1.22946	0.000144723	-1.44051e-10	-1.22946
70841314	chr13:70841314:G:C	4.82012e-07	-1.44051e-10	-1.03024	0.000182625	-1.44051e-10	-0.996325	0.00018273	-1.44051e-10	-0.996273
70842095	chr13:70842095:C:T	7.64948e-08	-1.68329	-1.18769	2.86418e-05	-1.66647	-1.18243	2.86573e-05	-1.66647	-1.1824
70842140	chr13:70842140:G:A	5.86249e-07	-1.44051e-10	-0.834466	0.000208221	-1.44051e-10	-0.865158	0.000208333	-1.44051e-10	-0.865141
70842362	chr13:70842362:T:C	3.96797e-07	-1.44051e-10	-1.22478	0.000145466	-1.44051e-10	-1.22382	0.000145542	-1.44051e-10	-1.22382
70842379	chr13:70842379:G:A	8.97429e-08	-1.57124	-1.14002	3.7147e-05	-1.45978	-1.1291	3.71635e-05	-1.45981	-1.12914
70842415	chr13:70842415:A:C	2.48982e-07	-1.69083	-2.75265e-10	9.13769e-05	-1.68877	-2.75265e-10	9.14243e-05	-1.68877	-2.75265e-10
70842473	chr13:70842473:C:T	6.18818e-07	-1.44051e-10	-0.780399	0.000229667	-1.44051e-10	-0.767127	0.000229787	-1.44051e-10	-0.76713
70842649	chr13:70842649:G:A	6.01939e-07	-1.44051e-10	-0.808054	0.000213476	-1.44051e-10	-0.840236	0.000213591	-1.44051e-10	-0.840216
70843268	chr13:70843268:A:C	3.96145e-07	-1.44051e-10	-1.22643	0.000146584	-1.44051e-10	-1.21616	0.00014666	-1.44051e-10	-1.21616
70843725	chr13:70843725:A:T	8.37548e-08	-1.65041	-1.1299	2.92618e-05	-1.68591	-1.14157	2.92757e-05	-1.68591	-1.14161
70843789	chr13:70843789:T:C	1.09141e-07	-1.64848	-0.867091	3.74433e-05	-1.68676	-0.894176	3.74593e-05	-1.68676	-0.894269
70844053	chr13:70844053:C:T	1.50094e-06	-1.44051e-10	0.105634	0.000555937	-1.44051e-10	0.116896	0.000556197	-1.44051e-10	0.116842
70845682	chr13:70845682:T:C	5.21101e-07	-1.44051e-10	-0.952265	0.000187959	-1.44051e-10	-0.967537	0.000188063	-1.44051e-10	-0.967504
70845732	chr13:70845732:A:G	5.18099e-07	-1.44051e-10	-0.958043	0.000197097	-1.44051e-10	-0.920065	0.000197211	-1.44051e-10	-0.920007
70845974	chr13:70845974:C:T	8.08253e-08	-1.5824	-1.23352	3.33537e-05	-1.4626	-1.23399	3.33694e-05	-1.46264	-1.234
70846013	chr13:70846013:A:C	4.24912e-07	-1.44051e-10	-1.15633	0.000154074	-1.44051e-10	-1.16633	0.00015416	-1.44051e-10	-1.16629
70846292	chr13:70846292:C:T	8.75866e-08	-1.64772	-1.08786	3.12428e-05	-1.6903	-1.07168	3.12597e-05	-1.6903	-1.07165
70846619	chr13:70846619:G:A	3.60237e-07	-1.32145	-2.75265e-10	9.95962e-05	-1.60264	-2.75265e-10	9.96531e-05	-1.60259	-2.75265e-10
70846643	chr13:70846643:C:T	2.81701e-07	-1.56736	-2.75265e-10	0.000102716	-1.57179	-2.75265e-10	0.000102766	-1.57182	-2.75265e-10
70847023	chr13:70847023:C:G	4.77246e-07	-1.44051e-10	-1.04018	0.000180652	-1.44051e-10	-1.00719	0.000180755	-1.44051e-10	-1.00714
70847193	chr13:70847193:G:A	1.06152e-07	-1.64868	-0.894655	3.64947e-05	-1.6851	-0.921489	3.65105e-05	-1.68511	-0.921574
70847888	chr13:70847888:T:C	2.31841e-07	-0.520425	-1.24173	6.87605e-05	-0.731115	-1.24201	6.87999e-05	-0.731064	-1.24201
70847993	chr13:70847993:C:T	4.73977e-07	-1.44051e-10	-1.04705	0.000174562	-1.44051e-10	-1.04148	0.00017466	-1.44051e-10	-1.04144
70848521	chr13:70848521:T:G	4.80627e-06	-1.44051e-10	1.26947	0.00191677	-1.44051e-10	1.35464	0.00191787	-1.44051e-10	1.35469
70848754	chr13:70848754:G:T	6.53383e-07	-1.44051e-10	-0.726047	0.000231153	-1.44051e-10	-0.760681	0.000231278	-1.44051e-10	-0.760659
70848858	chr13:70848858:T:A	4.09011e-07	-1.44051e-10	-1.19447	0.000150411	-1.44051e-10	-1.19039	0.000150493	-1.44051e-10	-1.19037
70849814	chr13:70849814:C:G	4.80599e-07	-1.44051e-10	-1.03318	0.00017815	-1.44051e-10	-1.02114	0.000178251	-1.44051e-10	-1.02109
70849942	chr13:70849942:A:G	2.55493e-07	-1.66502	-2.75265e-10	9.76259e-05	-1.62262	-2.75265e-10	9.76773e-05	-1.62261	-2.75265e-10
70849985	chr13:70849985:G:A	3.93377e-07	-1.44051e-10	-1.23344	0.000144145	-1.44051e-10	-1.23294	0.00014422	-1.44051e-10	-1.23294
70850138	chr13:70850138:C:G	9.41789e-07	-1.44051e-10	-0.360428	0.000347776	-1.44051e-10	-0.352201	0.000347986	-1.44051e-10	-0.352118
70850541	chr13:70850541:A:G	3.90026e-07	-1.44051e-10	-1.242	0.000142853	-1.44051e-10	-1.24194	0.000142927	-1.44051e-10	-1.24194
70850567	chr13:70850567:A:C	9.1726e-08	-1.4793	-1.2101	3.27725e-05	-1.51012	-1.20405	3.27891e-05	-1.51012	-1.20407
70851679	chr13:70851679:T:C	4.97478e-07	-1.44051e-10	-0.998658	0.0001873	-1.44051e-10	-0.971046	0.000187397	-1.44051e-10	-0.971054
70851875	chr13:70851875:C:A	2.7309e-07	-1.59841	-2.75265e-10	9.18244e-05	-1.68388	-2.75265e-10	9.18728e-05	-1.68388	-2.75265e-10
70853432	chr13:70853432:C:A	1.17986e-06	-1.44051e-10	-0.135057	0.000423156	-1.44051e-10	-0.156019	0.000423409	-1.44051e-10	-0.155942
70853661	chr13:70853661:T:C	2.50521e-07	-1.68467	-2.75265e-10	9.14993e-05	-1.68743	-2.75265e-10	9.15464e-05	-1.68743	-2.75265e-10
70854141	chr13:70854141:C:T	3.94717e-07	-1.44051e-10	-1.23004	0.000144425	-1.44051e-10	-1.231	0.000144501	-1.44051e-10	-1.231
70854180	chr13:70854180:A:G	4.43197e-07	-1.44051e-10	-1.11419	0.000162452	-1.44051e-10	-1.11338	0.000162538	-1.44051e-10	-1.11337
70854698	chr13:70854698:A:G	2.48966e-07	-1.69089	-2.75265e-10	9.14711e-05	-1.68774	-2.75265e-10	9.15187e-05	-1.68774	-2.75265e-10
70854994	chr13:70854994:G:A	5.65582e-07	-1.44051e-10	-0.870355	0.000204284	-1.44051e-10	-0.884249	0.000204391	-1.44051e-10	-0.884246
70855651	chr13:70855651:C:A	7.26596e-07	-1.44051e-10	-0.619839	0.000264267	-1.44051e-10	-0.626801	0.000264404	-1.44051e-10	-0.626803
70855799	chr13:70855799:G:A	4.16856e-07	-1.44051e-10	-1.17547	0.000152408	-1.44051e-10	-1.1772	0.000152486	-1.44051e-10	-1.17721
70856249	chr13:70856249:C:G	8.41866e-07	0.657152	-1.12974	0.000133513	-0.168342	-1.14122	0.000133638	-0.167975	-1.14117
70856453	chr13:70856453:T:C	2.73995e-07	-0.556549	-1.03855	5.5921e-05	-1.1329	-1.04691	5.59648e-05	-1.13268	-1.04688
70856489	chr13:70856489:A:G	4.04851e-07	-1.44051e-10	-1.20469	0.000148076	-1.44051e-10	-1.20604	0.000148154	-1.44051e-10	-1.20603
70856657	chr13:70856657:T:G	2.51218e-07	-1.68189	-2.75265e-10	9.1425e-05	-1.68824	-2.75265e-10	9.14725e-05	-1.68824	-2.75265e-10
70857399	chr13:70857399:C:T	4.86397e-07	-1.44051e-10	-1.02118	0.000182885	-1.44051e-10	-0.994899	0.00018298	-1.44051e-10	-0.994901
70857581	chr13:70857581:A:G	4.8656e-07	-1.44051e-10	-1.02085	0.000182951	-1.44051e-10	-0.994543	0.000183046	-1.44051e-10	-0.994545
70857962	chr13:70857962:T:C	4.01031e-07	-1.44051e-10	-1.21417	0.000147972	-1.44051e-10	-1.20674	0.000148048	-1.44051e-10	-1.20674
70857965	chr13:70857965:G:A	5.64685e-07	-1.44051e-10	-0.871941	0.000216124	-1.44051e-10	-0.827908	0.000216248	-1.44051e-10	-0.827855
70858611	chr13:70858611:T:C	3.75213e-07	-0.0444802	-1.23624	0.000136702	-0.0510252	-1.23493	0.000136779	-0.050979	-1.23494
70859283	chr13:70859283:T:C	1.28673e-07	-1.31142	-1.03951	6.07264e-05	-1.07187	-1.02551	6.07506e-05	-1.07204	-1.02546
70859367	chr13:70859367:A:G	1.06337e-06	0.891843	-1.13085	0.000160934	0.0195824	-1.14235	0.000161089	0.0199754	-1.1423
70859670	chr13:70859670:C:T	5.05203e-07	-1.44051e-10	-0.983249	0.000190374	-1.44051e-10	-0.954771	0.000190472	-1.44051e-10	-0.954774
70859726	chr13:70859726:C:T	4.96289e-07	-1.44051e-10	-1.00105	0.000179809	-1.44051e-10	-1.01187	0.000179915	-1.44051e-10	-1.0118
70859937	chr13:70859937:G:C	4.2938e-07	-1.44051e-10	-1.14587	0.000156918	-1.44051e-10	-1.14804	0.000156998	-1.44051e-10	-1.14805
70860337	chr13:70860337:T:C	2.96433e-07	-1.51639	-2.75265e-10	0.000111572	-1.48909	-2.75265e-10	0.000111624	-1.48914	-2.75265e-10
70860964	chr13:70860964:T:C	1.3932e-06	1.00367	-0.972516	0.000192898	0.0495427	-0.99114	0.000193092	0.0499427	-0.991058
70861396	chr13:70861396:T:C	3.74594e-07	-1.28237	-2.75265e-10	0.000116847	-1.4429	-2.75265e-10	0.000116911	-1.44287	-2.75265e-10
70861413	chr13:70861413:C:T	6.15184e-07	-0.786288	-2.75265e-10	0.000212109	-0.846658	-2.75265e-10	0.000212227	-0.846625	-2.75265e-10
70861826	chr13:70861826:T:C	2.35228e-07	-1.62648	-0.121174	8.78389e-05	-1.67627	-0.0519839	8.78974e-05	-1.67627	-0.0518445
70861894	chr13:70861894:G:A	2.52209e-07	-1.67795	-2.75265e-10	9.70565e-05	-1.62847	-2.75265e-10	9.71053e-05	-1.62848	-2.75265e-10
70862190	chr13:70862190:A:T	9.4874e-07	0.847088	-1.20016	0.000390933	0.970681	-1.2059	0.00039116	0.97072	-1.20588
70862270	chr13:70862270:T:C	4.02239e-07	-1.44051e-10	-1.21116	0.000147171	-1.44051e-10	-1.21216	0.000147243	-1.44051e-10	-1.21219
70862833	chr13:70862833:T:C	6.49384e-07	-1.44051e-10	-0.732186	0.000235286	-1.44051e-10	-0.742956	0.000235404	-1.44051e-10	-0.742978
70862920	chr13:70862920:C:T	4.95358e-07	-1.44051e-10	-1.00293	0.000186454	-1.44051e-10	-0.975572	0.000186551	-1.44051e-10	-0.975575
70863253	chr13:70863253:T:C	4.0057e-07	-1.44051e-10	-1.21532	0.000146543	-1.44051e-10	-1.21644	0.00014662	-1.44051e-10	-1.21644
70863411	chr13:70863411:C:G	5.76368e-07	-1.44051e-10	-0.851463	0.000214626	-1.44051e-10	-0.834862	0.000214728	-1.44051e-10	-0.834909
70863586	chr13:70863586:T:C	3.90064e-07	-1.44051e-10	-1.2419	0.000143058	-1.44051e-10	-1.24051	0.000143132	-1.44051e-10	-1.24051
70863595	chr13:70863595:GAATA:G	4.60501e-07	0.00172911	-1.07762	9.00517e-05	-0.588248	-1.11513	9.01169e-05	-0.588055	-1.11512
70865096	chr13:70865096:A:G	4.21958e-07	-1.44051e-10	-1.1633	0.000154234	-1.44051e-10	-1.16529	0.000154313	-1.44051e-10	-1.1653
70865342	chr13:70865342:A:G	1.4032e-06	1.00117	-0.962867	0.000195194	0.0514365	-0.9812	0.000195389	0.0518367	-0.981125
70866260	chr13:70866260:G:A	4.82464e-07	-1.44051e-10	-1.0293	0.000181357	-1.44051e-10	-1.00329	0.000181451	-1.44051e-10	-1.0033
70866974	chr13:70866974:A:T	4.11162e-07	-1.44051e-10	-1.18922	0.000150305	-1.44051e-10	-1.19109	0.000150383	-1.44051e-10	-1.1911
70867113	chr13:70867113:A:C	5.40555e-07	-1.44051e-10	-0.915613	0.000206496	-1.44051e-10	-0.873478	0.000206613	-1.44051e-10	-0.873431
70867733	chr13:70867733:T:C	3.91572e-07	-1.44051e-10	-1.23804	0.000143754	-1.44051e-10	-1.23565	0.000143829	-1.44051e-10	-1.23565
70867841	chr13:70867841:T:C	1.17382e-06	1.10179	-1.24198	0.000505933	1.26467	-1.24202	0.000506219	1.26471	-1.24202
70868161	chr13:70868161:G:A	6.26293e-07	-0.768392	-2.75265e-10	0.000180075	-1.01039	-2.75265e-10	0.000180176	-1.01034	-2.75265e-10
70868242	chr13:70868242:T:A	2.71289e-07	-1.60503	-2.75265e-10	0.000100611	-1.59249	-2.75265e-10	0.000100665	-1.59248	-2.75265e-10
70868654	chr13:70868654:T:C	5.56405e-07	-0.886713	-2.75265e-10	0.000150452	-1.19011	-2.75265e-10	0.000150519	-1.19019	-2.75265e-10
70868856	chr13:70868856:A:G	2.58114e-06	0.647776	-2.75265e-10	0.00109586	0.795531	-2.75265e-10	0.00109637	0.795477	-2.75265e-10
70868922	chr13:70868922:T:C	5.40731e-07	-1.44051e-10	-0.915289	0.000201359	-1.44051e-10	-0.898672	0.000201472	-1.44051e-10	-0.898628
70869190	chr13:70869190:TG:T	1.87084e-06	1.19493	-0.869004	0.000595366	1.08452	-0.899103	0.000595723	1.08466	-0.899169
70869276	chr13:70869276:C:T	2.98045e-06	2.02512	-1.2335	0.00129675	2.19973	-1.23587	0.0012974	2.19971	-1.23587
70869303	chr13:70869303:G:A	5.55162e-07	-0.888951	-2.75265e-10	0.000192159	-0.945437	-2.75265e-10	0.000192265	-0.945404	-2.75265e-10
70870020	chr13:70870020:G:T	5.27791e-07	-1.44051e-10	-0.93951	0.000188186	-1.44051e-10	-0.96633	0.000188295	-1.44051e-10	-0.966272
70870451	chr13:70870451:A:C	5.4428e-07	-1.44051e-10	-0.908747	0.000193803	-1.44051e-10	-0.936918	0.000193916	-1.44051e-10	-0.936857
70870599	chr13:70870599:A:G	7.37108e-07	-0.605475	-2.75265e-10	0.000252673	-0.671663	-2.75265e-10	0.000252814	-0.671626	-2.75265e-10
70870863	chr13:70870863:G:A	1.90101e-06	1.56476	-1.22283	0.000847194	1.76117	-1.223	0.000847676	1.76123	-1.22301
70870976	chr13:70870976:T:C	5.03676e-07	0.225773	-1.21205	0.000196548	0.294025	-1.21688	0.000196651	0.294007	-1.21686
70871016	chr13:70871016:A:G	4.88395e-07	-1.44051e-10	-1.01708	0.000176917	-1.44051e-10	-1.02808	0.000177021	-1.44051e-10	-1.02801
70871019	chr13:70871019:A:G	3.03312e-07	-1.49345	-2.75265e-10	0.000116053	-1.44971	-2.75265e-10	0.000116115	-1.4497	-2.75265e-10
70871082	chr13:70871082:A:T	2.5396e-07	-1.67103	-2.75265e-10	9.13112e-05	-1.68949	-2.75265e-10	9.1359e-05	-1.68948	-2.75265e-10
70871103	chr13:70871103:T:G	5.02037e-07	-1.44051e-10	-0.989536	0.000189341	-1.44051e-10	-0.960209	0.000189438	-1.44051e-10	-0.960219
70871190	chr13:70871190:G:C	3.99298e-07	-1.44051e-10	-1.2185	0.0001455	-1.44051e-10	-1.22358	0.000145576	-1.44051e-10	-1.22358
70871225	chr13:70871225:G:C	1.0858e-06	-1.44051e-10	-0.218139	0.000423915	-1.44051e-10	-0.154227	0.000424126	-1.44051e-10	-0.154251
70871485	chr13:70871485:G:A	2.51563e-07	-1.68051	-2.75265e-10	9.6532e-05	-1.63388	-2.75265e-10	9.65806e-05	-1.6339	-2.75265e-10
70872088	chr13:70872088:G:A	4.15598e-07	-1.44051e-10	-1.17849	0.000151937	-1.44051e-10	-1.18029	0.000152015	-1.44051e-10	-1.1803
70872197	chr13:70872197:A:G	3.64255e-07	-1.31036	-2.75265e-10	0.000153469	-1.17026	-2.75265e-10	0.000153547	-1.17027	-2.75265e-10
70872554	chr13:70872554:G:T	7.55578e-07	-1.44051e-10	-0.580727	0.000276021	-1.44051e-10	-0.583281	0.000276175	-1.44051e-10	-0.583245
70873092	chr13:70873092:G:A	2.21526e-06	0.494915	-2.75265e-10	0.000992987	0.696958	-2.75265e-10	0.000993425	0.696878	-2.75265e-10
70873329	chr13:70873329:T:C	2.61433e-07	-1.64735	0.00531765	9.92212e-05	-1.68604	0.0796371	9.9288e-05	-1.68604	0.0797866
70874005	chr13:70874005:A:G	5.01825e-07	-1.44051e-10	-0.989957	0.000188921	-1.44051e-10	-0.962432	0.000189018	-1.44051e-10	-0.96244
70874012	chr13:70874012:A:G	4.80628e-07	0.182763	-1.21588	0.000186811	0.246948	-1.22061	0.000186909	0.246929	-1.22059
70874406	chr13:70874406:CT:C	2.68685e-06	1.92634	-1.23843	0.00116839	2.09966	-1.24003	0.00116898	2.09963	-1.24003
70874789	chr13:70874789:G:A	5.04518e-07	-1.44051e-10	-0.984606	0.00017994	-1.44051e-10	-1.01114	0.000180032	-1.44051e-10	-1.01115
70875144	chr13:70875144:C:T	5.75704e-07	0.245824	-1.09844	0.000197851	0.175641	-1.09189	0.000197959	0.175692	-1.09191
70875773	chr13:70875773:A:G	5.48336e-07	0.196284	-1.0976	0.000187887	0.123047	-1.09097	0.000187989	0.123098	-1.09099
70876149	chr13:70876149:G:A	1.89638e-07	-1.35867	-0.604421	9.01091e-05	-1.13704	-0.565701	9.01511e-05	-1.1372	-0.565594
70876664	chr13:70876664:T:C	9.26325e-08	-1.5561	-1.12347	3.20186e-05	-1.61343	-1.12401	3.20351e-05	-1.61343	-1.12402
70877705	chr13:70877705:C:A	1.72708e-06	0.245977	-2.75265e-10	0.000818337	0.503515	-2.75265e-10	0.000818701	0.503439	-2.75265e-10
70878241	chr13:70878241:TTTG:T	4.05475e-07	-1.44051e-10	-1.20315	0.000146965	-1.44051e-10	-1.21357	0.000147039	-1.44051e-10	-1.21359
70878296	chr13:70878296:C:G	5.17246e-07	-1.44051e-10	-0.959691	0.000186976	-1.44051e-10	-0.972778	0.000187081	-1.44051e-10	-0.972739
70878317	chr13:70878317:G:A	5.05505e-07	-1.44051e-10	-0.982652	0.00018762	-1.44051e-10	-0.969339	0.000187717	-1.44051e-10	-0.969344
70878500	chr13:70878500:T:C	4.32666e-07	-0.143279	-0.994964	7.23287e-05	-0.90885	-1.01369	7.23918e-05	-0.908575	-1.01361
70879301	chr13:70879301:G:A	4.88999e-07	-1.44051e-10	-1.01585	0.000183702	-1.44051e-10	-0.990446	0.000183798	-1.44051e-10	-0.990445
70880048	chr13:70880048:T:G	7.1268e-07	-0.639178	-2.75265e-10	0.000292811	-0.524232	-2.75265e-10	0.00029296	-0.524245	-2.75265e-10
70880246	chr13:70880246:C:T	3.83924e-07	-1.25776	-2.75265e-10	0.000153976	-1.16696	-2.75265e-10	0.000154066	-1.1669	-2.75265e-10
70881149	chr13:70881149:A:C	4.79361e-07	-1.44051e-10	-1.03576	0.000180187	-1.44051e-10	-1.00976	0.000180284	-1.44051e-10	-1.00975
70881161	chr13:70881161:T:C	9.63895e-08	-1.53046	-1.10935	3.31166e-05	-1.59381	-1.10991	3.31337e-05	-1.59381	-1.10992
70881214	chr13:70881214:T:G	3.90014e-07	-1.44051e-10	-1.24203	0.000142871	-1.44051e-10	-1.24182	0.000142945	-1.44051e-10	-1.24182
70881336	chr13:70881336:A:T	3.57921e-07	-0.204467	-1.12343	6.3624e-05	-0.91559	-1.13518	6.36778e-05	-0.915318	-1.13513
70881786	chr13:70881786:G:A	2.03769e-07	-0.857719	-1.0335	4.42404e-05	-1.36981	-1.04431	4.42733e-05	-1.36963	-1.04427
70882100	chr13:70882100:T:A	4.69531e-07	-1.44051e-10	-1.05647	0.000169568	-1.44051e-10	-1.07051	0.000169657	-1.44051e-10	-1.0705
70882338	chr13:70882338:G:A	4.04814e-07	-1.44051e-10	-1.20478	0.000148752	-1.44051e-10	-1.20148	0.000148826	-1.44051e-10	-1.2015
70882508	chr13:70882508:T:C	5.07072e-07	-0.724476	-0.255081	0.000101933	-1.29369	-0.285757	0.000102019	-1.2935	-0.285621
70882566	chr13:70882566:A:G	4.61192e-07	-1.0744	-2.75265e-10	0.000128889	-1.34481	-2.75265e-10	0.000128948	-1.34487	-2.75265e-10
70882793	chr13:70882793:T:C	5.54484e-07	-1.44051e-10	-0.890172	0.000208171	-1.44051e-10	-0.8654	0.000208288	-1.44051e-10	-0.865358
70882907	chr13:70882907:G:A	3.90355e-07	-1.44051e-10	-1.24115	0.000143104	-1.44051e-10	-1.24019	0.000143178	-1.44051e-10	-1.24019
70883111	chr13:70883111:C:T	4.47872e-07	-1.44051e-10	-1.1037	0.000164117	-1.44051e-10	-1.10318	0.0001642	-1.44051e-10	-1.10319
70883368	chr13:70883368:G:T	3.90284e-07	-1.44051e-10	-1.24134	0.000142934	-1.44051e-10	-1.24137	0.000143009	-1.44051e-10	-1.24137
70883929	chr13:70883929:T:C	4.73282e-07	-1.44051e-10	-1.04852	0.000177708	-1.44051e-10	-1.02362	0.000177804	-1.44051e-10	-1.0236
70884901	chr13:70884901:G:A	2.35226e-07	-1.68699	-0.0606776	8.48318e-05	-1.69087	-0.0722222	8.48649e-05	-1.69087	-0.0723525
70885159	chr13:70885159:AAAAAAAAAAAGAAAAGAAAAG:A	4.06395e-07	-1.44051e-10	-1.20088	0.000149376	-1.44051e-10	-1.19729	0.000149455	-1.44051e-10	-1.19729
70885553	chr13:70885553:G:A	4.8721e-07	-0.0883282	-0.931187	8.80435e-05	-0.736011	-0.989917	8.81079e-05	-0.73582	-0.989899
70885591	chr13:70885591:T:C	6.01203e-07	-1.44051e-10	-0.809276	0.000226136	-1.44051e-10	-0.782625	0.000226264	-1.44051e-10	-0.782578
70885931	chr13:70885931:T:A	3.90148e-07	-1.44051e-10	-1.24168	0.00014288	-1.44051e-10	-1.24175	0.000142955	-1.44051e-10	-1.24175
70885983	chr13:70885983:G:A	4.41182e-07	-0.17947	-0.939281	8.11395e-05	-0.809301	-0.998288	8.11991e-05	-0.809107	-0.998269
70886145	chr13:70886145:GT:G	4.76857e-07	-1.44051e-10	-1.04099	0.000176102	-1.44051e-10	-1.0327	0.000176194	-1.44051e-10	-1.0327
70886489	chr13:70886489:T:A	3.82527e-07	-0.21717	-1.04424	6.57053e-05	-0.958709	-1.05987	6.57614e-05	-0.958444	-1.0598
70886823	chr13:70886823:C:T	3.43364e-07	-0.330408	-1.03901	6.26544e-05	-1.00858	-1.05754	6.27069e-05	-1.00833	-1.05748
70887221	chr13:70887221:A:C	5.81325e-07	-1.44051e-10	-0.8429	0.000220795	-1.44051e-10	-0.806523	0.000220908	-1.44051e-10	-0.806534
70887822	chr13:70887822:G:A	3.18212e-07	-0.834279	-0.611213	6.72389e-05	-1.36233	-0.633174	6.7291e-05	-1.36216	-0.633093
70887838	chr13:70887838:G:A	3.90965e-07	-1.44051e-10	-1.23959	0.000143038	-1.44051e-10	-1.24065	0.000143114	-1.44051e-10	-1.24064
70889031	chr13:70889031:T:A	4.63961e-07	-1.44051e-10	-1.06841	0.000173456	-1.44051e-10	-1.04784	0.000173549	-1.44051e-10	-1.04782
70889416	chr13:70889416:G:A	4.31841e-07	-1.44051e-10	-1.14015	0.000158893	-1.44051e-10	-1.13553	0.000158976	-1.44051e-10	-1.13553
70889589	chr13:70889589:T:G	4.64418e-07	-1.44051e-10	-1.06742	0.000173636	-1.44051e-10	-1.0468	0.00017373	-1.44051e-10	-1.04678
70890121	chr13:70890121:T:A	3.92263e-07	-1.44051e-10	-1.23628	0.000143612	-1.44051e-10	-1.23664	0.000143687	-1.44051e-10	-1.23665
70891225	chr13:70891225:C:T	4.40297e-07	-1.44051e-10	-1.12076	0.000162809	-1.44051e-10	-1.11118	0.000162894	-1.44051e-10	-1.11118
70891560	chr13:70891560:G:A	4.10595e-07	-1.44051e-10	-1.1906	0.000150049	-1.44051e-10	-1.1928	0.000150127	-1.44051e-10	-1.1928
70891688	chr13:70891688:G:T	9.11307e-08	-1.60759	-1.08833	3.19513e-05	-1.65037	-1.08917	3.19677e-05	-1.65037	-1.08919
70892216	chr13:70892216:T:G	5.28161e-07	-1.44051e-10	-0.938809	0.000191934	-1.44051e-10	-0.946606	0.000192037	-1.44051e-10	-0.946592
70892230	chr13:70892230:T:A	3.9006e-07	-1.44051e-10	-1.24191	0.000142918	-1.44051e-10	-1.24149	0.000142992	-1.44051e-10	-1.24149
70893368	chr13:70893368:T:C	2.53964e-07	-1.67102	-2.75265e-10	9.1187e-05	-1.69085	-2.75265e-10	9.12346e-05	-1.69085	-2.75265e-10
70893940	chr13:70893940:A:C	4.94649e-07	-1.44051e-10	-1.00436	0.000185973	-1.44051e-10	-0.978156	0.000186071	-1.44051e-10	-0.978154
70894022	chr13:70894022:T:A	5.35385e-07	-0.437019	-0.488205	0.000107381	-1.0183	-0.509074	0.000107471	-1.01807	-0.508988
70894175	chr13:70894175:T:C	3.90978e-07	-1.44051e-10	-1.23956	0.000143163	-1.44051e-10	-1.23978	0.000143238	-1.44051e-10	-1.23978
70894243	chr13:70894243:A:T	1.45603e-07	-0.997949	-1.22938	4.26246e-05	-1.2305	-1.22083	4.26561e-05	-1.23032	-1.22079
70895096	chr13:70895096:G:A	3.90544e-07	-1.44051e-10	-1.24067	0.000143198	-1.44051e-10	-1.23953	0.000143272	-1.44051e-10	-1.23954
70895791	chr13:70895791:T:C	4.56479e-07	-1.44051e-10	-1.08467	0.000166798	-1.44051e-10	-1.08698	0.000166885	-1.44051e-10	-1.08698
70895857	chr13:70895857:G:A	4.94015e-07	-1.44051e-10	-1.00564	0.00018586	-1.44051e-10	-0.978764	0.000185961	-1.44051e-10	-0.978744
70895945	chr13:70895945:T:C	7.2724e-07	0.249019	-0.867972	0.000139103	-0.345437	-0.923109	0.000139207	-0.345218	-0.923099
70896378	chr13:70896378:A:G	3.91573e-07	-1.44051e-10	-1.23804	0.000143757	-1.44051e-10	-1.23563	0.000143833	-1.44051e-10	-1.23563
70896462	chr13:70896462:A:T	3.91475e-07	-1.44051e-10	-1.23829	0.000143337	-1.44051e-10	-1.23856	0.000143411	-1.44051e-10	-1.23856
70897416	chr13:70897416:G:A	2.69456e-07	-1.6118	-2.75265e-10	9.2746e-05	-1.67389	-2.75265e-10	9.27963e-05	-1.67387	-2.75265e-10
70897480	chr13:70897480:A:G	3.91627e-07	-1.44051e-10	-1.2379	0.000143162	-1.44051e-10	-1.23978	0.000143237	-1.44051e-10	-1.23978
70897526	chr13:70897526:C:T	4.52389e-07	0.0253711	-1.11904	8.31574e-05	-0.648679	-1.13435	8.32288e-05	-0.648384	-1.1343
70898063	chr13:70898063:A:G	1.34575e-07	-1.36277	-0.943315	6.35205e-05	-1.1361	-0.9163	6.35481e-05	-1.13626	-0.916224
70898274	chr13:70898274:G:T	8.41249e-07	-1.44051e-10	-0.473322	0.000332328	-1.44051e-10	-0.397638	0.00033253	-1.44051e-10	-0.39755
70898295	chr13:70898295:C:A	5.20832e-07	-1.44051e-10	-0.952783	0.000188283	-1.44051e-10	-0.965812	0.000188369	-1.44051e-10	-0.965878
70898549	chr13:70898549:T:C	4.45144e-07	-1.44051e-10	-1.10981	0.000166387	-1.44051e-10	-1.08944	0.000166476	-1.44051e-10	-1.08943
70898821	chr13:70898821:A:G	1.32323e-07	-1.37427	-0.948695	6.22176e-05	-1.15118	-0.921938	6.22447e-05	-1.15134	-0.921863
70899271	chr13:70899271:C:A	3.9591e-07	-1.44051e-10	-1.22702	0.000144788	-1.44051e-10	-1.22849	0.000144863	-1.44051e-10	-1.22849
70899283	chr13:70899283:A:G	1.47634e-07	-1.25703	-0.956443	7.1706e-05	-1.00155	-0.929636	7.17358e-05	-1.00173	-0.929561
70899327	chr13:70899327:A:T	5.38278e-07	-0.482774	-0.43706	0.000108925	-1.05123	-0.461866	0.000109018	-1.05101	-0.461755
70899466	chr13:70899466:T:C	4.70998e-07	-1.44051e-10	-1.05336	0.000176258	-1.44051e-10	-1.03181	0.000176353	-1.44051e-10	-1.03179
70899828	chr13:70899828:C:T	3.97038e-07	-1.44051e-10	-1.22418	0.000145133	-1.44051e-10	-1.22611	0.000145208	-1.44051e-10	-1.22611
70899862	chr13:70899862:G:A	3.90082e-07	-1.44051e-10	-1.24185	0.000142866	-1.44051e-10	-1.24185	0.000142941	-1.44051e-10	-1.24185
70900089	chr13:70900089:A:T	3.96312e-07	-1.44051e-10	-1.22601	0.000145899	-1.44051e-10	-1.22085	0.000145974	-1.44051e-10	-1.22085
70900199	chr13:70900199:T:C	5.72536e-07	-0.410711	-0.447424	0.000113603	-0.998414	-0.472634	0.000113701	-0.998182	-0.472524
70900470	chr13:70900470:G:A	5.01998e-07	-1.44051e-10	-0.989614	0.000189032	-1.44051e-10	-0.961845	0.000189134	-1.44051e-10	-0.961824
70900644	chr13:70900644:TA:T	4.94889e-07	-1.44051e-10	-1.00388	0.000186068	-1.44051e-10	-0.977649	0.000186165	-1.44051e-10	-0.977647
70901017	chr13:70901017:A:G	4.73514e-07	-1.44051e-10	-1.04803	0.000171052	-1.44051e-10	-1.06179	0.000171142	-1.44051e-10	-1.06179
70901254	chr13:70901254:A:T	5.30268e-07	-1.44051e-10	-0.934828	0.00019155	-1.44051e-10	-0.948608	0.000191638	-1.44051e-10	-0.948673
70901283	chr13:70901283:A:G	3.90783e-07	-1.44051e-10	-1.24006	0.000143314	-1.44051e-10	-1.23872	0.000143387	-1.44051e-10	-1.23873
70901603	chr13:70901603:AT:A	4.93909e-07	-0.0175379	-0.98832	9.14254e-05	-0.681374	-1.00686	9.15061e-05	-0.681083	-1.00679
70901696	chr13:70901696:A:G	5.3575e-07	-1.44051e-10	-0.924542	0.000200786	-1.44051e-10	-0.901522	0.000200898	-1.44051e-10	-0.901481
70902338	chr13:70902338:G:A	5.11021e-07	-1.44051e-10	-0.971799	0.000192646	-1.44051e-10	-0.942904	0.000192751	-1.44051e-10	-0.942883
70902355	chr13:70902355:G:A	4.34234e-07	-1.44051e-10	-1.13463	0.000160619	-1.44051e-10	-1.12472	0.000160704	-1.44051e-10	-1.12471
70902942	chr13:70902942:A:T	5.3738e-07	-0.539431	-0.382075	0.000110354	-1.09452	-0.405544	0.000110446	-1.0943	-0.405448
70903001	chr13:70903001:C:T	4.03356e-07	-1.44051e-10	-1.20839	0.00014734	-1.44051e-10	-1.21102	0.000147416	-1.44051e-10	-1.21102
70903793	chr13:70903793:A:T	8.14219e-07	0.36674	-0.872721	0.000152664	-0.248018	-0.927498	0.00015278	-0.247791	-0.927489
70904238	chr13:70904238:C:T	3.41477e-07	-0.460894	-0.914036	7.02942e-05	-1.03349	-0.917583	7.03516e-05	-1.03325	-0.91752
70904844	chr13:70904844:A:G	4.08791e-07	-1.44051e-10	-1.19501	0.000149216	-1.44051e-10	-1.19837	0.000149292	-1.44051e-10	-1.19837
70904997	chr13:70904997:T:A	4.84619e-07	-1.44051e-10	-1.02485	0.000182035	-1.44051e-10	-0.999559	0.000182131	-1.44051e-10	-0.999557
70905860	chr13:70905860:A:G	3.90653e-07	-1.44051e-10	-1.24039	0.000142951	-1.44051e-10	-1.24126	0.000143026	-1.44051e-10	-1.24126
70905989	chr13:70905989:C:T	4.11732e-07	-1.44051e-10	-1.18784	0.00015228	-1.44051e-10	-1.17804	0.00015236	-1.44051e-10	-1.17804
70906839	chr13:70906839:A:T	4.00503e-07	-1.44051e-10	-1.21549	0.000147709	-1.44051e-10	-1.20852	0.000147786	-1.44051e-10	-1.20852
70907458	chr13:70907458:C:T	4.97685e-07	-1.44051e-10	-0.998243	0.000183308	-1.44051e-10	-0.992594	0.000183405	-1.44051e-10	-0.992586
70908315	chr13:70908315:G:A	4.82552e-07	-1.44051e-10	-1.02912	0.00017693	-1.44051e-10	-1.028	0.000177019	-1.44051e-10	-1.02802
70908661	chr13:70908661:A:G	3.90491e-07	-1.44051e-10	-1.24081	0.000143113	-1.44051e-10	-1.24012	0.000143187	-1.44051e-10	-1.24013
70908981	chr13:70908981:C:G	5.43262e-07	-1.44051e-10	-0.910617	0.000199023	-1.44051e-10	-0.910338	0.000199117	-1.44051e-10	-0.910388
70909736	chr13:70909736:C:G	4.02215e-07	-1.44051e-10	-1.21122	0.000146927	-1.44051e-10	-1.21382	0.000147003	-1.44051e-10	-1.21383
70909762	chr13:70909762:A:G	4.77329e-07	-0.573942	-0.466062	9.89516e-05	-1.12095	-0.488173	9.90354e-05	-1.12074	-0.488061
70909790	chr13:70909790:G:C	1.04868e-07	-1.46717	-1.08833	3.56573e-05	-1.54063	-1.08917	3.56757e-05	-1.54063	-1.08919
70910083	chr13:70910083:T:C	4.03131e-07	-1.44051e-10	-1.20895	0.000147303	-1.44051e-10	-1.21127	0.000147379	-1.44051e-10	-1.21128
70910219	chr13:70910219:T:C	1.33184e-07	-1.31413	-1.00234	6.33742e-05	-1.07613	-0.978569	6.34008e-05	-1.07631	-0.978499
70910396	chr13:70910396:G:C	3.96601e-07	-0.204708	-1.02057	7.70105e-05	-0.824866	-1.03495	7.70771e-05	-0.824593	-1.03488
70911182	chr13:70911182:A:G	2.31596e-06	0.539371	-2.75265e-10	0.000750381	0.416821	-2.75265e-10	0.000750807	0.416867	-2.75265e-10
70911346	chr13:70911346:T:C	7.31193e-07	-1.44051e-10	-0.613532	0.000287489	-1.44051e-10	-0.542576	0.000287657	-1.44051e-10	-0.542511
70911463	chr13:70911463:G:A	1.01e-07	-1.5128	-1.0803	4.44724e-05	-1.33556	-1.07333	4.44929e-05	-1.33561	-1.07334
70911585	chr13:70911585:A:G	8.14321e-07	-1.44051e-10	-0.505855	0.000306499	-1.44051e-10	-0.478546	0.000306671	-1.44051e-10	-0.478506
70911718	chr13:70911718:A:G	1.11336e-07	-1.48651	-1.00915	4.89528e-05	-1.31354	-0.999367	4.89756e-05	-1.31358	-0.999379
70912058	chr13:70912058:A:C	6.0889e-07	-1.44051e-10	-0.796572	0.000221597	-1.44051e-10	-0.8029	0.000221715	-1.44051e-10	-0.802886
70912133	chr13:70912133:T:C	4.38504e-07	-1.44051e-10	-1.12484	0.000162201	-1.44051e-10	-1.11492	0.000162287	-1.44051e-10	-1.11492
70912185	chr13:70912185:A:C	6.80812e-07	-1.44051e-10	-0.684923	0.000259555	-1.44051e-10	-0.64479	0.000259692	-1.44051e-10	-0.644784
70912874	chr13:70912874:C:T	1.47029e-06	0.0850029	-2.75265e-10	0.000792984	0.472044	-2.75265e-10	0.000793465	0.472129	-2.75265e-10
70912941	chr13:70912941:C:T	3.6923e-07	-1.68975	0.392963	0.000149789	-1.68528	0.490741	0.000149891	-1.68528	0.490905
70913081	chr13:70913081:T:C	8.09172e-07	-1.44051e-10	-0.512198	0.000290613	-1.44051e-10	-0.531768	0.000290765	-1.44051e-10	-0.531764
70913210	chr13:70913210:G:T	2.39661e-07	-0.603198	-1.12578	6.07985e-05	-0.983762	-1.11243	6.08423e-05	-0.983538	-1.11246
70913510	chr13:70913510:T:C	1.83419e-07	-0.992445	-1.00399	5.37134e-05	-1.16961	-1.05048	5.37419e-05	-1.16957	-1.05052
70913545	chr13:70913545:A:G	3.98795e-07	-1.44051e-10	-1.21976	0.000145888	-1.44051e-10	-1.22092	0.000145964	-1.44051e-10	-1.22092
70913594	chr13:70913594:G:T	7.47437e-06	0.869712	0.841313	0.00111085	0.0269625	0.782156	0.00111166	0.0272681	0.782064
70913605	chr13:70913605:C:G	4.65842e-07	-1.44051e-10	-1.06436	0.000175466	-1.44051e-10	-1.03632	0.00017556	-1.44051e-10	-1.0363
70913970	chr13:70913970:C:T	4.64789e-07	-1.44051e-10	-1.06663	0.000170465	-1.44051e-10	-1.06523	0.000170562	-1.44051e-10	-1.06518
70914749	chr13:70914749:G:A	6.81788e-07	-1.44051e-10	-0.683492	0.00025343	-1.44051e-10	-0.66867	0.00025357	-1.44051e-10	-0.668642
70914907	chr13:70914907:G:A	4.09575e-07	-1.44051e-10	-1.19309	0.000149788	-1.44051e-10	-1.19454	0.000149865	-1.44051e-10	-1.19454
70914922	chr13:70914922:T:A	1.5422e-07	-1.3688	-0.801027	7.12648e-05	-1.15989	-0.777471	7.12958e-05	-1.15995	-0.777495
70915082	chr13:70915082:T:C	3.91674e-07	-1.44051e-10	-1.23778	0.000143621	-1.44051e-10	-1.23658	0.000143696	-1.44051e-10	-1.23658
70915127	chr13:70915127:G:A	5.40548e-07	-1.44051e-10	-0.915626	0.000193087	-1.44051e-10	-0.940617	0.000193177	-1.44051e-10	-0.940673
70915198	chr13:70915198:G:C	3.9674e-07	-1.44051e-10	-1.22493	0.000146195	-1.44051e-10	-1.21881	0.000146272	-1.44051e-10	-1.21881
70915311	chr13:70915311:T:C	6.45937e-07	-1.44051e-10	-0.737508	0.000241718	-1.44051e-10	-0.715987	0.000241852	-1.44051e-10	-0.715953
70916265	chr13:70916265:A:G	6.75614e-07	-1.44051e-10	-0.692588	0.000257537	-1.44051e-10	-0.652597	0.000257672	-1.44051e-10	-0.652592
70916768	chr13:70916768:T:C	4.47732e-07	-0.195186	-0.90883	0.000104612	-0.664115	-0.889384	0.000104692	-0.663833	-0.889423
70916849	chr13:70916849:C:CTAA	2.52219e-07	-1.67791	-2.75265e-10	9.22126e-05	-1.67966	-2.75265e-10	9.22599e-05	-1.67967	-2.75265e-10
70917365	chr13:70917365:C:G	4.1783e-06	-1.44051e-10	1.12945	0.00159434	-1.44051e-10	1.17045	0.00159565	-1.44051e-10	1.17076
70917537	chr13:70917537:C:A	4.81811e-07	-1.44051e-10	-1.03066	0.000176564	-1.44051e-10	-1.03008	0.000176654	-1.44051e-10	-1.03009
70917669	chr13:70917669:T:C	7.25566e-07	-1.44051e-10	-0.621257	0.00026331	-1.44051e-10	-0.630429	0.00026344	-1.44051e-10	-0.630455
70917857	chr13:70917857:A:G	6.39356e-07	-1.44051e-10	-0.747748	0.000239259	-1.44051e-10	-0.726212	0.000239392	-1.44051e-10	-0.72618
70917899	chr13:70917899:C:T	9.72218e-07	-0.509059	0.180429	0.000193936	-1.0272	0.0909721	0.000194056	-1.02702	0.0908866
70917938	chr13:70917938:G:T	4.01126e-07	-1.44051e-10	-1.21393	0.000146726	-1.44051e-10	-1.21519	0.000146802	-1.44051e-10	-1.2152
70918194	chr13:70918194:C:T	1.20134e-07	-1.46003	-0.959576	5.32457e-05	-1.2789	-0.949944	5.32703e-05	-1.27895	-0.949956
70918507	chr13:70918507:G:A	6.51593e-07	0.182118	-0.910907	0.000191002	-0.0725877	-0.87889	0.000191154	-0.0723815	-0.878822
70918616	chr13:70918616:G:T	4.52608e-07	-1.44051e-10	-1.09318	0.000169941	-1.44051e-10	-1.06831	0.000170032	-1.44051e-10	-1.0683
70918696	chr13:70918696:A:G	2.54306e-07	-1.66967	-2.75265e-10	9.16803e-05	-1.68545	-2.75265e-10	9.17276e-05	-1.68546	-2.75265e-10
70919017	chr13:70919017:T:C	6.13586e-07	0.452868	-1.24176	0.000170525	0.176773	-1.24165	0.00017065	0.176984	-1.24165
70919349	chr13:70919349:G:A	1.51142e-06	0.112596	-2.75265e-10	0.000464947	-0.0618358	-2.75265e-10	0.000465207	-0.0617973	-2.75265e-10
70919396	chr13:70919396:T:C	1.07122e-05	-1.44051e-10	2.07093	0.00451239	-1.44051e-10	2.21082	0.00451546	-1.44051e-10	2.21098
70919642	chr13:70919642:A:G	1.10317e-06	-0.508018	0.305748	0.000220639	-1.01949	0.212258	0.000220774	-1.01931	0.212167
70920037	chr13:70920037:C:T	1.53698e-07	-1.37006	-0.803162	6.46547e-05	-1.26586	-0.768843	6.46924e-05	-1.26594	-0.768695
70920087	chr13:70920087:C:G	4.58358e-07	-1.44051e-10	-1.08056	0.000165967	-1.44051e-10	-1.09197	0.000166051	-1.44051e-10	-1.09199
70920334	chr13:70920334:G:C	1.07392e-05	-1.44051e-10	2.07345	0.00452406	-1.44051e-10	2.2134	0.00452714	-1.44051e-10	2.21356
70920407	chr13:70920407:C:T	5.16647e-07	0.277983	-1.23883	0.000143716	0.00567926	-1.2416	0.00014382	0.00588581	-1.2416
70920698	chr13:70920698:AT:A	1.28279e-07	-1.16279	-1.19121	5.6695e-05	-0.967851	-1.19822	5.67225e-05	-0.967877	-1.19823
70921240	chr13:70921240:A:T	8.36548e-07	-1.44051e-10	-0.478926	0.000319614	-1.44051e-10	-0.436645	0.000319781	-1.44051e-10	-0.436644
70921437	chr13:70921437:A:G	5.20789e-07	-1.44051e-10	-0.952865	0.000190524	-1.44051e-10	-0.95398	0.00019062	-1.44051e-10	-0.954
70922016	chr13:70922016:C:A	2.51632e-07	-1.68024	-2.75265e-10	9.20439e-05	-1.68149	-2.75265e-10	9.20918e-05	-1.6815	-2.75265e-10
70922077	chr13:70922077:T:C	3.42477e-07	-0.156209	-1.2158	8.14956e-05	-0.585298	-1.21791	8.15622e-05	-0.585025	-1.21789
70922285	chr13:70922285:T:C	1.34206e-07	-1.07489	-1.23394	6.06589e-05	-0.863312	-1.23518	6.06882e-05	-0.863341	-1.23519
70922321	chr13:70922321:A:T	9.95879e-07	-0.661114	0.35653	0.000205637	-1.13945	0.261806	0.00020576	-1.13929	0.261718
70922335	chr13:70922335:C:T	5.21946e-07	-1.44051e-10	-0.950646	0.000194078	-1.44051e-10	-0.935498	0.000194183	-1.44051e-10	-0.935481
70922582	chr13:70922582:AT:A	5.49577e-07	-1.44051e-10	-0.899061	0.000202607	-1.44051e-10	-0.892492	0.000202713	-1.44051e-10	-0.89249
70922876	chr13:70922876:T:G	1.27515e-07	-1.43793	-0.92205	5.24398e-05	-1.35155	-0.892549	5.247e-05	-1.35162	-0.892421
70922881	chr13:70922881:G:A	5.19074e-07	-0.956163	-2.75265e-10	0.000236966	-0.735841	-2.75265e-10	0.000237065	-0.735944	-2.75265e-10
70923020	chr13:70923020:G:A	5.80597e-07	-1.44051e-10	-0.844153	0.000212641	-1.44051e-10	-0.844153	0.000212764	-1.44051e-10	-0.844098
70923151	chr13:70923151:G:A	5.14201e-07	-1.44051e-10	-0.965595	0.000191103	-1.44051e-10	-0.950947	0.000191206	-1.44051e-10	-0.950931
70923293	chr13:70923293:T:C	7.98335e-07	-1.44051e-10	-0.525682	0.000304552	-1.44051e-10	-0.484917	0.000304712	-1.44051e-10	-0.484914
70923402	chr13:70923402:T:A	5.19795e-07	-1.44051e-10	-0.954776	0.000190206	-1.44051e-10	-0.955649	0.000190302	-1.44051e-10	-0.95567
70924120	chr13:70924120:G:A	1.25749e-07	-1.33153	-1.04239	5.83046e-05	-1.11128	-1.02679	5.83304e-05	-1.11135	-1.02681
70924206	chr13:70924206:C:T	5.24024e-07	-0.123824	-0.822848	0.000134504	-0.443123	-0.859044	0.000134592	-0.442969	-0.859065
70924207	chr13:70924207:G:A	2.65764e-07	-1.6256	-2.75265e-10	9.44598e-05	-1.65559	-2.75265e-10	9.45092e-05	-1.65558	-2.75265e-10
70924211	chr13:70924211:G:T	7.34076e-07	0.621416	-1.23101	0.000373742	0.945933	-1.22613	0.000373899	0.945831	-1.22613
70924228	chr13:70924228:G:C	5.28316e-07	-0.0946878	-0.843827	0.000135524	-0.41535	-0.879262	0.000135613	-0.415193	-0.879283
70924370	chr13:70924370:G:A	2.23266e-06	0.502738	-2.75265e-10	0.000695063	0.340243	-2.75265e-10	0.00069545	0.340279	-2.75265e-10
70924532	chr13:70924532:A:C	1.40784e-07	-1.19693	-1.06405	4.3363e-05	-1.34734	-1.08682	4.33887e-05	-1.34726	-1.08682
70924595	chr13:70924595:G:A	5.55865e-07	-0.887684	-2.75265e-10	0.000178394	-1.01976	-2.75265e-10	0.000178481	-1.0198	-2.75265e-10
70924643	chr13:70924643:G:A	4.08936e-07	-1.44051e-10	-1.19465	0.000149361	-1.44051e-10	-1.19739	0.000149439	-1.44051e-10	-1.19739
70924648	chr13:70924648:T:C	9.91874e-08	-1.37644	-1.23476	4.03116e-05	-1.26829	-1.23883	4.03286e-05	-1.26838	-1.23884
70924698	chr13:70924698:A:C	1.4214e-07	-1.2076	-1.0438	4.36914e-05	-1.35906	-1.06754	4.37173e-05	-1.35899	-1.06755
70924713	chr13:70924713:G:A	6.96677e-07	-0.661888	-2.75265e-10	0.000201046	-0.900225	-2.75265e-10	0.000201162	-0.900172	-2.75265e-10
70924752	chr13:70924752:T:A	3.9572e-07	-1.44051e-10	-1.2275	0.000144893	-1.44051e-10	-1.22777	0.00014497	-1.44051e-10	-1.22775
70924762	chr13:70924762:A:G	1.56264e-07	-1.13464	-1.02202	4.75298e-05	-1.2955	-1.0469	4.75584e-05	-1.29542	-1.04691
70925087	chr13:70925087:G:T	4.35343e-07	-1.44051e-10	-1.13207	0.000161163	-1.44051e-10	-1.12134	0.000161246	-1.44051e-10	-1.12135
70925239	chr13:70925239:G:A	1.80662e-07	-1.07459	-0.936997	5.40443e-05	-1.24366	-0.970293	5.40766e-05	-1.24358	-0.970302
70925930	chr13:70925930:G:A	1.46011e-07	-1.04626	-1.17827	6.94093e-05	-0.786059	-1.17768	6.94398e-05	-0.78613	-1.17769
70926040	chr13:70926040:G:A	5.00586e-07	-1.47858	0.486145	0.000145585	-1.62831	0.405315	0.000145655	-1.62827	0.405225
70926322	chr13:70926322:A:T	1.95446e-07	-0.973859	-0.959065	5.78269e-05	-1.15538	-0.990923	5.78622e-05	-1.15529	-0.990929
70926578	chr13:70926578:T:C	4.04656e-07	-1.44051e-10	-1.20517	0.000147896	-1.44051e-10	-1.20725	0.000147973	-1.44051e-10	-1.20725
70926843	chr13:70926843:G:A	3.92417e-07	-0.679498	-0.556387	0.000161161	-0.60783	-0.513525	0.000161248	-0.607978	-0.513358
70926847	chr13:70926847:C:T	4.73568e-07	-1.49636	0.448443	0.000139079	-1.63746	0.368748	0.000139145	-1.63742	0.368661
70927276	chr13:70927276:C:T	2.96487e-07	-0.292405	-1.2238	9.87875e-05	-0.396891	-1.2139	9.88534e-05	-0.396764	-1.21388
70927448	chr13:70927448:T:A	8.25616e-06	-1.44051e-10	1.8105	0.00318326	-1.44051e-10	1.8619	0.00318618	-1.44051e-10	1.8623
70927482	chr13:70927482:T:TC	4.92815e-07	-1.48318	0.475106	0.000143709	-1.63059	0.394616	0.000143777	-1.63054	0.394527
70927487	chr13:70927487:A:T	1.67742e-07	-1.07385	-1.01193	5.05366e-05	-1.23989	-1.04117	5.05671e-05	-1.2398	-1.04118
70927494	chr13:70927494:A:G	4.76049e-07	-1.44051e-10	-1.04269	0.000173359	-1.44051e-10	-1.04839	0.00017345	-1.44051e-10	-1.04839
70927526	chr13:70927526:A:T	4.87957e-07	-1.44051e-10	-1.01798	0.000177806	-1.44051e-10	-1.02307	0.000177897	-1.44051e-10	-1.02307
70927664	chr13:70927664:A:G	9.9042e-06	-1.44051e-10	1.9925	0.003813	-1.44051e-10	2.04241	0.00381654	-1.44051e-10	2.04282
70927729	chr13:70927729:G:A	1.60779e-07	-0.913061	-1.21512	7.55679e-05	-0.666949	-1.21178	7.56064e-05	-0.666983	-1.21176
70927730	chr13:70927730:G:C	2.91241e-07	-0.773423	-0.760636	0.000119659	-0.705327	-0.713784	0.000119723	-0.705474	-0.713624
70927783	chr13:70927783:C:T	3.09055e-07	-1.47469	-2.75265e-10	0.000118292	-1.4306	-2.75265e-10	0.000118356	-1.43058	-2.75265e-10
70927791	chr13:70927791:T:G	4.89761e-07	-1.4976	0.483308	0.000143767	-1.63814	0.402577	0.000143835	-1.6381	0.402487
70927872	chr13:70927872:T:C	4.44913e-07	-1.44051e-10	-1.11033	0.000165169	-1.44051e-10	-1.09679	0.000165258	-1.44051e-10	-1.09677
70927937	chr13:70927937:T:C	1.84893e-07	-1.01497	-0.973459	5.50891e-05	-1.19049	-1.00431	5.51225e-05	-1.1904	-1.00432
70928107	chr13:70928107:A:G	4.33892e-07	-1.44051e-10	-1.13541	0.000157902	-1.44051e-10	-1.14179	0.000157984	-1.44051e-10	-1.14178
70928226	chr13:70928226:A:G	1.88622e-07	-1.03292	-0.935546	5.62326e-05	-1.20596	-0.968303	5.62666e-05	-1.20587	-0.96831
70928290	chr13:70928290:G:C	2.53537e-07	-1.6727	-2.75265e-10	9.18462e-05	-1.68364	-2.75265e-10	9.18934e-05	-1.68365	-2.75265e-10
70928295	chr13:70928295:T:C	9.38399e-06	-1.44051e-10	1.93855	0.00362146	-1.44051e-10	1.99087	0.0036248	-1.44051e-10	1.99128
70928339	chr13:70928339:C:T	5.70846e-07	-1.44051e-10	-0.861091	0.000207096	-1.44051e-10	-0.870579	0.000207204	-1.44051e-10	-0.870577
70928433	chr13:70928433:A:G	5.3976e-07	-1.49881	0.581724	0.0001581	-1.63884	0.498311	0.000158175	-1.6388	0.498221
70928468	chr13:70928468:T:C	1.53089e-07	-1.01551	-1.16168	7.32549e-05	-0.748657	-1.16116	7.3287e-05	-0.748729	-1.16117
70928499	chr13:70928499:G:A	1.81746e-07	-1.03304	-0.972561	5.42808e-05	-1.20596	-1.00363	5.43136e-05	-1.20587	-1.00364
70928575	chr13:70928575:G:A	4.00629e-07	-1.44051e-10	-1.21517	0.000146461	-1.44051e-10	-1.217	0.000146537	-1.44051e-10	-1.217
70928877	chr13:70928877:G:T	4.43107e-07	-1.44051e-10	-1.1144	0.000165913	-1.44051e-10	-1.09229	0.000166002	-1.44051e-10	-1.09228
70929051	chr13:70929051:C:T	8.06257e-07	-1.44051e-10	-0.515807	0.000311939	-1.44051e-10	-0.46095	0.000312114	-1.44051e-10	-0.460911
70929216	chr13:70929216:G:T	9.34353e-06	-1.44051e-10	1.93423	0.00360573	-1.44051e-10	1.98652	0.00360906	-1.44051e-10	1.98692
70929302	chr13:70929302:T:C	2.9744e-07	-0.768411	-0.744588	0.000122308	-0.700461	-0.696753	0.000122374	-0.700609	-0.69659
70929501	chr13:70929501:T:C	4.51678e-07	-1.44051e-10	-1.09524	0.00016936	-1.44051e-10	-1.07174	0.00016945	-1.44051e-10	-1.07172
70929507	chr13:70929507:C:G	2.45879e-06	0.599216	-2.75265e-10	0.000750434	0.416893	-2.75265e-10	0.000750867	0.416948	-2.75265e-10
70929906	chr13:70929906:G:A	2.47685e-06	0.606533	-2.75265e-10	0.000755354	0.423428	-2.75265e-10	0.00075579	0.423483	-2.75265e-10
70929978	chr13:70929978:C:G	4.51454e-07	-1.44051e-10	-1.09574	0.000165462	-1.44051e-10	-1.09501	0.000165548	-1.44051e-10	-1.09502
70930119	chr13:70930119:G:T	5.61251e-07	-1.44051e-10	-0.878041	0.000203994	-1.44051e-10	-0.885671	0.000204117	-1.44051e-10	-0.885587
70930177	chr13:70930177:A:T	1.94167e-07	-1.06212	-0.877376	5.79636e-05	-1.23023	-0.913715	5.79981e-05	-1.23014	-0.91373
70930308	chr13:70930308:A:G	4.80824e-07	-1.49819	0.465483	0.000141264	-1.6385	0.385365	0.000141331	-1.63845	0.385276
70930317	chr13:70930317:T:C	2.89892e-07	-0.370431	-1.16827	9.7982e-05	-0.469083	-1.14989	9.80484e-05	-0.468961	-1.14986
70930642	chr13:70930642:T:C	1.91172e-07	-1.01943	-0.935608	5.70222e-05	-1.19234	-0.967978	5.70564e-05	-1.19225	-0.967992
70931168	chr13:70931168:T:C	1.03088e-07	-1.49757	-1.07506	3.47151e-05	-1.57874	-1.07784	3.4738e-05	-1.57866	-1.07779
70931441	chr13:70931441:A:G	2.73901e-07	-0.40874	-1.1867	9.25363e-05	-0.505816	-1.17034	9.25985e-05	-0.505696	-1.17031
70931699	chr13:70931699:C:T	2.20985e-06	0.492469	-2.75265e-10	0.000677803	0.315097	-2.75265e-10	0.000678193	0.315152	-2.75265e-10
70931860	chr13:70931860:A:T	4.19227e-07	-1.44051e-10	-1.1698	0.000152778	-1.44051e-10	-1.17477	0.000152858	-1.44051e-10	-1.17477
70931919	chr13:70931919:A:G	6.18245e-07	-0.781325	-2.75265e-10	0.000216129	-0.827885	-2.75265e-10	0.00021625	-0.827846	-2.75265e-10
70931929	chr13:70931929:T:C	4.041e-07	-1.44051e-10	-1.20655	0.000147683	-1.44051e-10	-1.20869	0.000147761	-1.44051e-10	-1.20869
70932106	chr13:70932106:G:A	1.77319e-07	-1.01669	-1.01356	5.3028e-05	-1.19149	-1.04145	5.30601e-05	-1.1914	-1.04146
70932130	chr13:70932130:T:C	1.85267e-07	-1.04196	-0.944448	5.54038e-05	-1.21253	-0.976584	5.54369e-05	-1.21244	-0.976598
70932145	chr13:70932145:T:A	2.80607e-07	-0.454555	-1.1167	0.000159722	-0.00402593	-1.1263	0.000159763	-0.00428004	-1.12631
70932196	chr13:70932196:A:G	1.92611e-07	-1.01218	-0.935356	5.73207e-05	-1.18711	-0.967988	5.73551e-05	-1.18702	-0.968002
70932229	chr13:70932229:A:G	4.24688e-07	-1.44051e-10	-1.15686	0.000154715	-1.44051e-10	-1.16218	0.000154796	-1.44051e-10	-1.16217
70932402	chr13:70932402:A:G	2.19836e-06	0.487255	-2.75265e-10	0.000674657	0.310445	-2.75265e-10	0.000675045	0.310499	-2.75265e-10
70933204	chr13:70933204:A:G	4.71231e-07	-1.44051e-10	-1.05286	0.000176956	-1.44051e-10	-1.02786	0.000177052	-1.44051e-10	-1.02784
70933226	chr13:70933226:T:C	4.28738e-07	-1.44051e-10	-1.14736	0.000158417	-1.44051e-10	-1.13853	0.000158499	-1.44051e-10	-1.13853
70933382	chr13:70933382:T:C	4.05616e-07	-1.44051e-10	-1.2028	0.000148625	-1.44051e-10	-1.20233	0.000148699	-1.44051e-10	-1.20236
70933549	chr13:70933549:A:T	2.13753e-07	-0.607645	-1.23574	8.55961e-05	-0.524459	-1.22966	8.56299e-05	-0.524608	-1.22964
70933629	chr13:70933629:T:A	3.78529e-07	-1.27192	-2.75265e-10	0.000132334	-1.31843	-2.75265e-10	0.000132405	-1.31842	-2.75265e-10
70933673	chr13:70933673:C:T	4.24488e-07	-1.44051e-10	-1.15733	0.000153334	-1.44051e-10	-1.17114	0.000153413	-1.44051e-10	-1.17115
70933988	chr13:70933988:G:T	3.90059e-07	-1.44051e-10	-1.24191	0.000142844	-1.44051e-10	-1.24201	0.000142918	-1.44051e-10	-1.24201
70933996	chr13:70933996:T:C	4.05306e-07	-1.20357	-2.75265e-10	0.00017296	-1.0507	-2.75265e-10	0.000173048	-1.05071	-2.75265e-10
70934304	chr13:70934304:A:G	2.80677e-07	-0.329959	-1.24105	9.29398e-05	-0.433409	-1.2384	9.30004e-05	-0.433286	-1.23839
70934632	chr13:70934632:G:C	1.75577e-07	-1.04665	-0.993485	5.25699e-05	-1.21982	-1.0218	5.26015e-05	-1.21973	-1.0218
70934728	chr13:70934728:T:C	2.12948e-06	0.455425	-2.75265e-10	0.000652454	0.276981	-2.75265e-10	0.000652828	0.277034	-2.75265e-10
70934739	chr13:70934739:G:A	4.7419e-07	-1.44051e-10	-1.0466	0.0001781	-1.44051e-10	-1.02142	0.000178196	-1.44051e-10	-1.0214
70934895	chr13:70934895:C:T	2.1339e-06	0.457495	-2.75265e-10	0.00065367	0.278843	-2.75265e-10	0.000654045	0.278896	-2.75265e-10
70935269	chr13:70935269:G:T	1.59461e-07	-0.976414	-1.16	7.65218e-05	-0.706942	-1.15924	7.65551e-05	-0.707016	-1.15925
70935424	chr13:70935424:G:A	1.58856e-07	-0.984496	-1.15571	7.61173e-05	-0.716545	-1.15494	7.61504e-05	-0.716619	-1.15495
70935447	chr13:70935447:G:A	4.51558e-07	-1.44051e-10	-1.09551	0.00016715	-1.44051e-10	-1.08487	0.000167236	-1.44051e-10	-1.08487
70935535	chr13:70935535:A:T	2.51093e-07	-1.68239	-2.75265e-10	9.11943e-05	-1.69077	-2.75265e-10	9.12419e-05	-1.69077	-2.75265e-10
70936027	chr13:70936027:A:T	1.57608e-07	-0.974244	-1.17386	7.5893e-05	-0.707301	-1.16713	7.59263e-05	-0.707378	-1.16714
70936141	chr13:70936141:C:A	4.39003e-07	-1.44051e-10	-1.1237	0.00016244	-1.44051e-10	-1.11345	0.000162524	-1.44051e-10	-1.11345
70936159	chr13:70936159:G:A	4.55978e-07	-1.44051e-10	-1.08577	0.00016898	-1.44051e-10	-1.07398	0.00016907	-1.44051e-10	-1.07397
70936292	chr13:70936292:T:C	5.2792e-07	-1.44051e-10	-0.939266	0.000191888	-1.44051e-10	-0.946848	0.000191991	-1.44051e-10	-0.946834
70936326	chr13:70936326:A:T	5.57547e-07	-1.44051e-10	-0.884663	0.000202571	-1.44051e-10	-0.892667	0.000202679	-1.44051e-10	-0.892656
70936330	chr13:70936330:T:C	2.99652e-07	-0.416522	-1.08907	0.000171548	0.0412055	-1.1001	0.00017159	0.0409459	-1.10012
70936833	chr13:70936833:C:A	1.44557e-06	-1.44051e-10	0.068048	0.000558584	-1.44051e-10	0.121646	0.000558874	-1.44051e-10	0.121643
70936945	chr13:70936945:T:C	3.76682e-07	-1.17385	-0.102958	0.000184463	-0.950643	-0.0356667	0.000184563	-0.950718	-0.0355738
70937065	chr13:70937065:C:A	3.93068e-07	-1.44051e-10	-1.23423	0.000144054	-1.44051e-10	-1.23357	0.000144131	-1.44051e-10	-1.23356
70937096	chr13:70937096:T:G	2.48473e-06	0.609708	-2.75265e-10	0.00129382	0.961599	-2.75265e-10	0.00129466	0.961721	-2.75265e-10
70937183	chr13:70937183:A:G	2.93727e-06	-1.44051e-10	0.777027	0.00110261	-1.44051e-10	0.801672	0.00110351	-1.44051e-10	0.801967
70937415	chr13:70937415:T:C	2.85739e-07	-1.55313	-2.75265e-10	0.000106647	-1.53424	-2.75265e-10	0.000106699	-1.53427	-2.75265e-10
70937448	chr13:70937448:A:G	1.36704e-07	-1.06846	-1.22193	4.17594e-05	-1.24061	-1.23123	4.17847e-05	-1.24052	-1.23123
70937865	chr13:70937865:G:A	1.56889e-07	-0.921225	-1.23145	4.72392e-05	-1.1107	-1.23784	4.72684e-05	-1.1106	-1.23784
70937873	chr13:70937873:G:A	1.40442e-06	0.0391705	-2.75265e-10	0.000408067	-0.192329	-2.75265e-10	0.000408314	-0.192243	-2.75265e-10
70938003	chr13:70938003:G:A	2.46538e-07	-0.523292	-1.1774	9.93474e-05	-0.440524	-1.16461	9.93896e-05	-0.440671	-1.16456
70938004	chr13:70938004:T:G	2.36837e-07	-0.566523	-1.17432	9.53363e-05	-0.485086	-1.16126	9.53772e-05	-0.48523	-1.16121
70938403	chr13:70938403:T:A	1.59299e-07	-0.911348	-1.22608	4.77911e-05	-1.10271	-1.23421	4.78207e-05	-1.10261	-1.23421
70938613	chr13:70938613:A:T	6.3409e-07	-0.756018	-2.75265e-10	0.000187583	-0.969539	-2.75265e-10	0.0001877	-0.969433	-2.75265e-10
70938867	chr13:70938867:AAG:A	3.92043e-07	-1.44051e-10	-1.23684	0.000143351	-1.44051e-10	-1.23846	0.000143427	-1.44051e-10	-1.23846
70939114	chr13:70939114:G:A	2.30655e-07	-0.570593	-1.19669	9.26054e-05	-0.489886	-1.18553	9.26443e-05	-0.490029	-1.18548
70939183	chr13:70939183:T:G	1.75245e-07	-0.849517	-1.19251	5.16184e-05	-1.05162	-1.20826	5.16505e-05	-1.05152	-1.20826
70939292	chr13:70939292:T:C	1.35051e-07	-1.07391	-1.22865	6.13748e-05	-0.859661	-1.2271	6.14058e-05	-0.859693	-1.22708
70939357	chr13:70939357:C:T	1.21015e-07	-1.1818	-1.2305	5.36938e-05	-0.991726	-1.22874	5.3721e-05	-0.991754	-1.22872
70939360	chr13:70939360:C:T	1.85508e-06	-1.44051e-10	0.317476	0.000731852	-1.44051e-10	0.391819	0.000732214	-1.44051e-10	0.391792
70939584	chr13:70939584:G:A	2.61006e-07	-1.64367	-2.75265e-10	9.11829e-05	-1.69089	-2.75265e-10	9.12304e-05	-1.69089	-2.75265e-10
70940268	chr13:70940268:C:T	4.08566e-07	-1.44051e-10	-1.19556	0.000150074	-1.44051e-10	-1.19263	0.000150152	-1.44051e-10	-1.19263
70940327	chr13:70940327:C:T	1.49794e-07	-1.12878	-1.07017	6.9637e-05	-0.901265	-1.0592	6.96685e-05	-0.901323	-1.05921
70940376	chr13:70940376:A:T	1.96161e-07	-0.740293	-1.18898	5.72107e-05	-0.951792	-1.20523	5.72469e-05	-0.951679	-1.20523
70940558	chr13:70940558:A:C	8.49387e-07	-1.2338	0.770103	0.000226459	-1.46511	0.683913	0.000226573	-1.46503	0.683812
70940816	chr13:70940816:C:T	3.90024e-07	-1.44051e-10	-1.242	0.000142847	-1.44051e-10	-1.24199	0.000142921	-1.44051e-10	-1.24199
70940894	chr13:70940894:G:A	2.57532e-07	-1.65707	-2.75265e-10	9.12903e-05	-1.68971	-2.75265e-10	9.13377e-05	-1.68972	-2.75265e-10
70940917	chr13:70940917:T:C	1.94796e-07	-0.739447	-1.19681	5.68765e-05	-0.950961	-1.21191	5.69126e-05	-0.950848	-1.21192
70940943	chr13:70940943:C:T	2.57998e-07	-1.65526	-2.75265e-10	9.12652e-05	-1.68999	-2.75265e-10	9.13126e-05	-1.68999	-2.75265e-10
70941056	chr13:70941056:G:C	3.12528e-07	-1.16204	-0.301475	8.53362e-05	-1.41337	-0.343792	8.53874e-05	-1.41328	-0.343803
70941077	chr13:70941077:C:T	4.05123e-07	-1.44051e-10	-1.20402	0.000148354	-1.44051e-10	-1.20415	0.000148435	-1.44051e-10	-1.20413
70941099	chr13:70941099:T:C	4.33733e-07	-1.44051e-10	-1.13578	0.000160363	-1.44051e-10	-1.12632	0.000160452	-1.44051e-10	-1.12628
70941243	chr13:70941243:C:A	1.34263e-06	-0.00582146	-2.75265e-10	0.000411876	-0.183036	-2.75265e-10	0.000412111	-0.182989	-2.75265e-10
70941329	chr13:70941329:G:A	4.27186e-07	-1.44051e-10	-1.15099	0.000157204	-1.44051e-10	-1.14621	0.000157286	-1.44051e-10	-1.14621
70941597	chr13:70941597:C:T	2.29225e-07	-0.770667	-1.00284	7.98097e-05	-0.810445	-1.01367	7.98666e-05	-0.810298	-1.01363
70942070	chr13:70942070:C:G	6.23761e-07	-1.44051e-10	-0.772443	0.000225208	-1.44051e-10	-0.786733	0.000225335	-1.44051e-10	-0.786692
70942295	chr13:70942295:G:C	3.50954e-07	-1.34755	-2.75265e-10	0.00015175	-1.18152	-2.75265e-10	0.000151819	-1.18159	-2.75265e-10
70942523	chr13:70942523:CA:C	2.01604e-07	-0.688109	-1.2138	5.87559e-05	-0.905127	-1.22524	5.87933e-05	-0.905011	-1.22524
70942721	chr13:70942721:C:T	1.385e-06	-1.44051e-10	0.0252425	0.000534742	-1.44051e-10	0.0780255	0.00053502	-1.44051e-10	0.0780234
70943043	chr13:70943043:G:A	2.01428e-07	-0.693234	-1.20954	5.87454e-05	-0.908558	-1.22199	5.87828e-05	-0.908442	-1.22199
70943110	chr13:70943110:G:A	8.22775e-08	-1.65989	-1.13823	3.2426e-05	-1.60441	-1.12039	3.24431e-05	-1.60443	-1.12036
70943269	chr13:70943269:A:G	2.11033e-07	-0.616851	-1.23935	8.37364e-05	-0.540998	-1.23509	8.37692e-05	-0.541143	-1.23507
70943291	chr13:70943291:C:T	1.51712e-06	-1.44051e-10	0.116359	0.000587411	-1.44051e-10	0.171965	0.000587716	-1.44051e-10	0.171964
70943300	chr13:70943300:T:TG	1.58932e-07	-1.0636	-1.07614	7.4812e-05	-0.823741	-1.06504	7.48456e-05	-0.823801	-1.06505
70943509	chr13:70943509:C:T	1.10545e-07	-1.40441	-1.09837	3.65107e-05	-1.50464	-1.10151	3.65355e-05	-1.50454	-1.10146
70943942	chr13:70943942:C:T	1.03471e-07	-1.45581	-1.11311	3.60654e-05	-1.52498	-1.09345	3.60867e-05	-1.52499	-1.09337
70944172	chr13:70944172:G:A	5.07042e-07	-0.979615	-2.75265e-10	0.000163522	-1.10681	-2.75265e-10	0.000163602	-1.10685	-2.75265e-10
70945837	chr13:70945837:G:A	2.50176e-07	-1.68604	-2.75265e-10	9.15037e-05	-1.68738	-2.75265e-10	9.15508e-05	-1.68739	-2.75265e-10
70946109	chr13:70946109:G:T	8.89899e-08	-1.49541	-1.22427	3.01438e-05	-1.57235	-1.22543	3.01626e-05	-1.57227	-1.22541
70946921	chr13:70946921:A:C	2.63881e-07	-0.395166	-1.23754	0.000153125	0.0614886	-1.234	0.00015317	0.0612656	-1.234
70947369	chr13:70947369:C:T	6.44588e-07	-1.1258	0.386201	0.00016877	-1.39312	0.317903	0.000168858	-1.39303	0.317807
70947776	chr13:70947776:A:G	3.90023e-07	-1.44051e-10	-1.242	0.000142846	-1.44051e-10	-1.242	0.00014292	-1.44051e-10	-1.242
70947976	chr13:70947976:A:G	7.48474e-07	-1.44051e-10	-0.590173	0.000274854	-1.44051e-10	-0.587519	0.000275011	-1.44051e-10	-0.587468
70948272	chr13:70948272:A:C	3.90673e-07	-1.44051e-10	-1.24034	0.000143004	-1.44051e-10	-1.24088	0.000143079	-1.44051e-10	-1.24088
70948274	chr13:70948274:T:A	3.9004e-07	-1.44051e-10	-1.24196	0.000142849	-1.44051e-10	-1.24197	0.000142924	-1.44051e-10	-1.24197
70948713	chr13:70948713:T:C	8.64428e-07	0.352694	-0.798836	0.000196619	-0.0717866	-0.850703	0.000196756	-0.0715835	-0.850733
70948922	chr13:70948922:A:C	1.22633e-07	-1.47167	-0.927347	3.98215e-05	-1.57216	-0.947196	3.98478e-05	-1.57207	-0.947146
70949402	chr13:70949402:T:C	3.71538e-07	-1.29056	-2.75265e-10	0.000116618	-1.44486	-2.75265e-10	0.000116684	-1.44481	-2.75265e-10
70949556	chr13:70949556:A:T	3.90077e-07	-1.44051e-10	-1.24187	0.000142881	-1.44051e-10	-1.24174	0.000142956	-1.44051e-10	-1.24174
70949923	chr13:70949923:T:G	1.63639e-06	0.192039	-2.75265e-10	0.000483294	-0.0231344	-2.75265e-10	0.000483568	-0.0230894	-2.75265e-10
70950090	chr13:70950090:T:C	2.08392e-06	-1.44051e-10	0.433797	0.000777185	-1.44051e-10	0.451919	0.000777656	-1.44051e-10	0.452004
70950307	chr13:70950307:C:A	5.86924e-07	-1.44051e-10	-0.833314	0.000212071	-1.44051e-10	-0.846838	0.00021219	-1.44051e-10	-0.8468
70950439	chr13:70950439:G:T	5.08291e-07	0.063245	-1.0404	0.000129737	-0.262105	-1.07614	0.000129824	-0.261935	-1.07616
70950922	chr13:70950922:A:C	1.7341e-07	-0.87224	-1.18031	6.89316e-05	-0.778466	-1.19218	6.8959e-05	-0.778552	-1.19222
70951157	chr13:70951157:G:A	8.30798e-07	-1.18099	0.695162	0.000221657	-1.4221	0.619475	0.000221768	-1.42201	0.619365
70951538	chr13:70951538:G:A	7.57172e-08	-1.65546	-1.22575	2.86614e-05	-1.61604	-1.23217	2.86758e-05	-1.61603	-1.23219
70951682	chr13:70951682:C:G	2.4254e-06	-1.44051e-10	0.585542	0.000884734	-1.44051e-10	0.581528	0.000885314	-1.44051e-10	0.581662
70951988	chr13:70951988:T:G	4.67147e-07	-1.44051e-10	-1.06157	0.000173383	-1.44051e-10	-1.04826	0.000173473	-1.44051e-10	-1.04826
70952602	chr13:70952602:C:G	4.46229e-07	-1.44051e-10	-1.10738	0.000161544	-1.44051e-10	-1.11898	0.000161621	-1.44051e-10	-1.11902
70952604	chr13:70952604:A:T	4.95506e-07	-1.44051e-10	-1.00263	0.000180621	-1.44051e-10	-1.00736	0.000180721	-1.44051e-10	-1.00733
70952648	chr13:70952648:T:C	4.50181e-07	-1.44051e-10	-1.09856	0.000166953	-1.44051e-10	-1.08605	0.000167036	-1.44051e-10	-1.08607
70952804	chr13:70952804:T:C	1.85845e-07	-1.06615	-0.917149	6.84626e-05	-1.01315	-0.964321	6.84849e-05	-1.01322	-0.964448
70953118	chr13:70953118:G:A	2.41408e-07	-1.30264	-0.419081	9.41803e-05	-1.218	-0.440546	9.42208e-05	-1.21805	-0.440588
70953274	chr13:70953274:A:G	4.55544e-07	-1.44051e-10	-1.08672	0.00016548	-1.44051e-10	-1.09491	0.000165559	-1.44051e-10	-1.09495
70953490	chr13:70953490:G:T	1.77102e-07	-1.60863	-0.422849	7.00655e-05	-1.57237	-0.381956	7.01109e-05	-1.57239	-0.381811
70953571	chr13:70953571:T:C	8.20219e-07	-1.44051e-10	-0.498638	0.000293724	-1.44051e-10	-0.521118	0.000293883	-1.44051e-10	-0.521098
70953800	chr13:70953800:T:A	2.55364e-07	-1.58662	-0.0788949	0.000102625	-1.54478	-0.0278985	0.000102691	-1.5448	-0.0277513
70954007	chr13:70954007:T:C	7.12872e-07	-1.57455	0.935643	0.000288634	-1.53077	0.99217	0.000288846	-1.53079	0.992407
70954076	chr13:70954076:G:T	8.263e-07	-1.60854	1.11729	0.000339104	-1.57078	1.19333	0.000339352	-1.5708	1.19356
70954089	chr13:70954089:CAGCTACTT:C	7.75036e-07	-1.59849	1.04319	0.000318373	-1.55853	1.118	0.000318606	-1.55855	1.11823
70954272	chr13:70954272:T:C	4.3413e-07	-1.44051e-10	-1.13486	0.000161245	-1.44051e-10	-1.12084	0.000161331	-1.44051e-10	-1.12082
70954274	chr13:70954274:T:C	2.97347e-07	-1.51331	-2.75265e-10	0.0001132	-1.47461	-2.75265e-10	0.000113254	-1.47465	-2.75265e-10
70954334	chr13:70954334:G:A	7.85827e-07	-1.57715	1.03568	0.000320371	-1.53444	1.10016	0.000320605	-1.53447	1.1004
70954348	chr13:70954348:C:T	7.93219e-07	-1.58355	1.05144	0.000322897	-1.54204	1.11562	0.000323133	-1.54206	1.11585
70954543	chr13:70954543:A:G	7.63372e-07	-1.44051e-10	-0.570464	0.000274435	-1.44051e-10	-0.589044	0.000274585	-1.44051e-10	-0.58902
70954811	chr13:70954811:A:G	8.81355e-07	-1.44051e-10	-0.426749	0.000314751	-1.44051e-10	-0.451978	0.000314933	-1.44051e-10	-0.451921
70954961	chr13:70954961:C:T	7.74261e-07	-1.57828	1.02198	0.000315296	-1.5363	1.08605	0.000315526	-1.53632	1.08628
70955050	chr13:70955050:A:T	7.77355e-07	-1.57199	1.01967	0.000317109	-1.52839	1.08388	0.00031734	-1.52842	1.08411
70955080	chr13:70955080:G:A	7.61828e-07	-1.5767	1.00421	0.000310311	-1.53386	1.06767	0.000310537	-1.53388	1.0679
70955231	chr13:70955231:A:G	6.13634e-07	-1.44051e-10	-0.788811	0.000224622	-1.44051e-10	-0.78934	0.000224746	-1.44051e-10	-0.789311
70955443	chr13:70955443:T:C	6.24676e-07	-1.44051e-10	-0.770977	0.000228706	-1.44051e-10	-0.771323	0.000228832	-1.44051e-10	-0.771294
70955450	chr13:70955450:A:C	7.66319e-07	-1.44051e-10	-0.566612	0.0002799	-1.44051e-10	-0.569328	0.00028007	-1.44051e-10	-0.569241
70955693	chr13:70955693:C:A	7.91396e-07	-1.56838	1.03397	0.000323307	-1.52381	1.09866	0.000323543	-1.52384	1.09889
70955762	chr13:70955762:C:A	7.57474e-07	-1.55589	0.977672	0.000309556	-1.50879	1.04017	0.00030978	-1.50881	1.0404
70955766	chr13:70955766:A:G	5.23347e-07	-1.44051e-10	-0.947965	0.000190848	-1.44051e-10	-0.95228	0.000190946	-1.44051e-10	-0.952289
70955956	chr13:70955956:A:C	7.80999e-07	-1.57045	1.02282	0.000318535	-1.5266	1.08657	0.000318767	-1.52663	1.0868
70955960	chr13:70955960:G:A	7.81759e-07	-1.56886	1.02219	0.000318964	-1.52462	1.08594	0.000319196	-1.52465	1.08617
70956112	chr13:70956112:G:A	7.16247e-07	-1.58447	0.950283	0.000291164	-1.54289	1.01302	0.000291375	-1.54291	1.01324
70956239	chr13:70956239:C:T	7.38768e-08	-1.6906	-1.21521	2.74279e-05	-1.67436	-1.21784	2.74423e-05	-1.67436	-1.21783
70956278	chr13:70956278:G:A	7.94658e-07	-1.44051e-10	-0.530298	0.000279419	-1.44051e-10	-0.571047	0.000279551	-1.44051e-10	-0.571095
70956516	chr13:70956516:T:C	8.94321e-07	-1.44051e-10	-0.412145	0.000310774	-1.44051e-10	-0.464693	0.000310927	-1.44051e-10	-0.464723
70956683	chr13:70956683:C:CAT	3.63922e-07	-1.59842	0.28715	0.000145025	-1.58406	0.357208	0.000145129	-1.58407	0.357416
70956734	chr13:70956734:G:T	4.17719e-07	-1.44051e-10	-1.1734	0.000153709	-1.44051e-10	-1.1687	0.000153792	-1.44051e-10	-1.16868
70956839	chr13:70956839:T:C	3.67929e-07	-1.58733	0.287014	0.000146698	-1.57236	0.356973	0.000146803	-1.57237	0.357181
70956922	chr13:70956922:A:G	6.54654e-07	-1.44051e-10	-0.724103	0.00023959	-1.44051e-10	-0.72483	0.000239733	-1.44051e-10	-0.724753
70957281	chr13:70957281:C:T	1.83878e-07	-1.60353	-0.390409	7.21637e-05	-1.58955	-0.33527	7.22103e-05	-1.58957	-0.335132
70957386	chr13:70957386:C:T	8.42067e-07	-1.44051e-10	-0.47235	0.00030162	-1.44051e-10	-0.494591	0.000301784	-1.44051e-10	-0.494569
70957445	chr13:70957445:A:G	3.81835e-07	-1.59462	0.331403	0.000152421	-1.57965	0.402541	0.000152531	-1.57967	0.402753
70957482	chr13:70957482:A:G	3.93044e-07	-1.44051e-10	-1.23429	0.000144173	-1.44051e-10	-1.23275	0.000144248	-1.44051e-10	-1.23275
70957487	chr13:70957487:A:G	3.74377e-07	-1.58885	0.305906	0.000149347	-1.57392	0.376432	0.000149454	-1.57393	0.376641
70957627	chr13:70957627:C:T	3.85516e-07	-1.62577	0.372139	0.000154934	-1.61269	0.451926	0.000155046	-1.6127	0.452139
70957677	chr13:70957677:G:A	1.66571e-07	-1.69079	-0.401997	6.43351e-05	-1.68552	-0.35413	6.43765e-05	-1.68553	-0.354006
70957972	chr13:70957972:T:G	3.94566e-07	-1.44051e-10	-1.23042	0.000144627	-1.44051e-10	-1.2296	0.000144702	-1.44051e-10	-1.2296
70958033	chr13:70958033:A:T	9.09759e-08	-1.50525	-1.19237	3.39594e-05	-1.47046	-1.20813	3.39742e-05	-1.4705	-1.20817
70958463	chr13:70958463:G:A	3.69686e-07	-1.61494	0.319384	0.00014729	-1.60202	0.390669	0.000147397	-1.60204	0.390882
70958694	chr13:70958694:G:T	2.19217e-07	-1.686	-0.132152	8.70394e-05	-1.68103	-0.05637	8.71004e-05	-1.68103	-0.0561858
70958831	chr13:70958831:G:T	2.29604e-06	-1.44051e-10	0.530731	0.000827612	-1.44051e-10	0.514785	0.00082814	-1.44051e-10	0.514902
70958968	chr13:70958968:A:G	3.58232e-07	-1.60786	0.280826	0.000142725	-1.59425	0.351408	0.000142827	-1.59426	0.351616
70959034	chr13:70959034:A:T	1.95413e-07	-1.68498	-0.248117	7.34015e-05	-1.65388	-0.253937	7.34451e-05	-1.65388	-0.253865
70959176	chr13:70959176:G:A	5.08788e-07	-1.44051e-10	-0.976178	0.000183015	-1.44051e-10	-0.994192	0.000183114	-1.44051e-10	-0.994171
70959184	chr13:70959184:A:G	4.97211e-07	-1.5989	0.599703	0.000198334	-1.58473	0.670923	0.000198483	-1.58474	0.671165
70959653	chr13:70959653:A:G	9.0263e-08	-1.54053	-1.16495	3.33618e-05	-1.51075	-1.1856	3.33761e-05	-1.51078	-1.18566
70959849	chr13:70959849:A:T	1.87259e-06	-1.67626	2.00313	0.000737834	-1.67889	2.07885	0.000738467	-1.67888	2.07918
70959948	chr13:70959948:C:T	3.25313e-07	-1.42342	-2.75265e-10	0.000109969	-1.50356	-2.75265e-10	0.00011003	-1.50352	-2.75265e-10
70960403	chr13:70960403:A:G	1.48501e-06	-1.66837	1.76334	0.000589966	-1.67246	1.84876	0.000590468	-1.67245	1.84909
70960568	chr13:70960568:T:C	1.73353e-06	-1.67314	1.92285	0.000683458	-1.6763	1.9997	0.000684044	-1.67629	2.00003
70960708	chr13:70960708:A:G	1.9519e-07	-1.5078	-0.426436	7.22346e-05	-1.53766	-0.386182	7.22789e-05	-1.53765	-0.386101
70960726	chr13:70960726:A:G	1.94391e-07	-1.66111	-0.277232	7.22476e-05	-1.65884	-0.264818	7.22833e-05	-1.65886	-0.264829
70961373	chr13:70961373:G:T	7.73173e-07	-1.44051e-10	-0.557708	0.00027631	-1.44051e-10	-0.582236	0.000276434	-1.44051e-10	-0.582308
70961531	chr13:70961531:T:G	3.81868e-06	-1.66793	2.70738	0.00155527	-1.67026	2.8159	0.00155671	-1.67025	2.8163
70961674	chr13:70961674:A:T	5.56101e-07	-1.44051e-10	-0.88726	0.000199868	-1.44051e-10	-0.906102	0.000199979	-1.44051e-10	-0.90607
70962243	chr13:70962243:T:C	8.56696e-08	-1.59245	-1.16526	2.98861e-05	-1.64532	-1.16104	2.99018e-05	-1.64532	-1.16104
70962324	chr13:70962324:A:G	7.25342e-07	-1.44051e-10	-0.621566	0.000267943	-1.44051e-10	-0.612985	0.000268087	-1.44051e-10	-0.612967
70962477	chr13:70962477:T:C	2.03793e-07	-1.29442	-0.596682	7.72368e-05	-1.30601	-0.550875	7.72904e-05	-1.30594	-0.550775
70962619	chr13:70962619:T:C	2.49046e-07	-1.69057	-2.75265e-10	9.6488e-05	-1.63434	-2.75265e-10	9.65352e-05	-1.63437	-2.75265e-10
70962682	chr13:70962682:G:A	4.82734e-07	-1.44051e-10	-1.02874	0.000178034	-1.44051e-10	-1.02178	0.000178124	-1.44051e-10	-1.0218
70962782	chr13:70962782:A:G	5.1928e-07	-0.955766	-2.75265e-10	0.000199441	-0.90824	-2.75265e-10	0.00019955	-0.908215	-2.75265e-10
70962925	chr13:70962925:G:A	3.95808e-07	-1.44051e-10	-1.22728	0.000145533	-1.44051e-10	-1.22336	0.000145609	-1.44051e-10	-1.22335
70962971	chr13:70962971:G:A	4.97526e-07	-1.44051e-10	-0.998563	0.000185204	-1.44051e-10	-0.982299	0.000185303	-1.44051e-10	-0.982287
70963064	chr13:70963064:A:G	1.001e-07	-1.36961	-1.23244	5.43536e-05	-0.977975	-1.23027	5.43774e-05	-0.978064	-1.23027
70963197	chr13:70963197:A:G	1.77069e-06	-1.44051e-10	0.270914	0.000669737	-1.44051e-10	0.303126	0.000670087	-1.44051e-10	0.303126
70963201	chr13:70963201:C:A	2.70413e-07	-1.69059	0.0823301	0.000104559	-1.67685	0.122839	0.000104612	-1.67686	0.122831
70963550	chr13:70963550:C:T	7.0142e-07	-1.44051e-10	-0.655103	0.000263465	-1.44051e-10	-0.629838	0.000263588	-1.44051e-10	-0.629892
70963774	chr13:70963774:T:C	4.76379e-07	-1.44051e-10	-1.042	0.000171559	-1.44051e-10	-1.05883	0.000171653	-1.44051e-10	-1.05881
70963970	chr13:70963970:G:A	1.05639e-07	-1.33262	-1.21557	5.8146e-05	-0.92818	-1.21262	5.81718e-05	-0.928265	-1.21262
70964036	chr13:70964036:A:G	2.03681e-07	-0.649623	-1.24203	0.000111034	-0.252221	-1.24171	0.000111081	-0.252318	-1.2417
70964142	chr13:70964142:A:G	3.17029e-07	-1.6253	0.176087	0.000120782	-1.65495	0.245184	0.000120865	-1.65495	0.245342
70964592	chr13:70964592:C:T	1.12199e-07	-1.29414	-1.19379	6.31336e-05	-0.87021	-1.1883	6.31616e-05	-0.870298	-1.18829
70964639	chr13:70964639:C:T	2.03177e-07	-0.653544	-1.24059	0.000110436	-0.257685	-1.24164	0.000110484	-0.25777	-1.24164
70964933	chr13:70964933:A:T	9.31473e-07	-1.68939	1.31795	0.000378136	-1.66264	1.39414	0.000378403	-1.66265	1.39433
70965013	chr13:70965013:A:AG	3.90014e-07	-1.44051e-10	-1.24203	0.000142886	-1.44051e-10	-1.24171	0.000142961	-1.44051e-10	-1.24171
70965087	chr13:70965087:C:T	3.92402e-07	-1.44051e-10	-1.23592	0.000143511	-1.44051e-10	-1.23735	0.000143585	-1.44051e-10	-1.23735
70965228	chr13:70965228:A:G	2.70674e-07	-1.60729	-2.75265e-10	0.000103807	-1.56122	-2.75265e-10	0.000103858	-1.56126	-2.75265e-10
70965248	chr13:70965248:G:A	2.40407e-07	-1.67202	-0.0538526	9.83829e-05	-1.61111	-0.00378251	9.84346e-05	-1.61112	-0.00376626
70965275	chr13:70965275:G:A	3.06843e-07	-1.48187	-2.75265e-10	0.000108974	-1.51265	-2.75265e-10	0.000109032	-1.51264	-2.75265e-10
70965393	chr13:70965393:A:G	1.03325e-07	-1.54513	-1.0252	4.71988e-05	-1.34017	-1.00922	4.72224e-05	-1.34022	-1.00919
70965694	chr13:70965694:A:G	2.02788e-07	-0.65833	-1.23772	0.000110285	-0.258746	-1.24194	0.000110333	-0.258833	-1.24195
70966238	chr13:70966238:G:T	1.15063e-07	-1.25454	-1.20819	6.58099e-05	-0.813441	-1.20355	6.58387e-05	-0.813532	-1.20354
70966319	chr13:70966319:A:C	3.99045e-07	-1.44051e-10	-1.21914	0.000145645	-1.44051e-10	-1.22259	0.000145722	-1.44051e-10	-1.22258
70966337	chr13:70966337:A:C	1.73455e-07	-1.20576	-0.84653	8.21589e-05	-0.984949	-0.810155	8.22046e-05	-0.984963	-0.810106
70966468	chr13:70966468:A:G	3.33249e-07	-1.68997	0.290649	0.000132847	-1.65983	0.345268	0.000132918	-1.65984	0.345284
70966873	chr13:70966873:G:A	3.91498e-07	-1.44051e-10	-1.23823	0.000143142	-1.44051e-10	-1.23993	0.000143216	-1.44051e-10	-1.23993
70966950	chr13:70966950:G:A	1.3514e-07	-1.41018	-0.891719	5.66653e-05	-1.28917	-0.877425	5.66904e-05	-1.28922	-0.877455
70966980	chr13:70966980:A:G	1.32659e-07	-1.3807	-0.939727	5.58802e-05	-1.2523	-0.928254	5.59049e-05	-1.25235	-0.928281
70967108	chr13:70967108:C:T	4.65404e-07	-1.44051e-10	-1.0653	0.000172221	-1.44051e-10	-1.05498	0.000172313	-1.44051e-10	-1.05497
70967152	chr13:70967152:T:C	4.94058e-07	-1.6772	0.67164	0.000188783	-1.69017	0.727013	0.000188901	-1.69017	0.727118
70967156	chr13:70967156:T:A	7.40057e-08	-1.66235	-1.24172	2.6711e-05	-1.67777	-1.24092	2.6725e-05	-1.67776	-1.24092
70967360	chr13:70967360:T:C	2.34247e-06	-1.44051e-10	0.550752	0.000932776	-1.44051e-10	0.634406	0.00093338	-1.44051e-10	0.634532
70967567	chr13:70967567:G:A	2.52844e-07	-1.67544	-2.75265e-10	9.1959e-05	-1.68242	-2.75265e-10	9.2007e-05	-1.68242	-2.75265e-10
70967867	chr13:70967867:C:A	2.29755e-07	-0.529648	-1.24155	0.000128289	-0.108638	-1.24083	0.000128345	-0.108728	-1.24083
70967904	chr13:70967904:G:A	3.90858e-07	-1.44051e-10	-1.23987	0.000143274	-1.44051e-10	-1.239	0.000143349	-1.44051e-10	-1.239
70967935	chr13:70967935:G:T	6.08079e-07	-1.44051e-10	-0.797905	0.000228328	-1.44051e-10	-0.772975	0.000228455	-1.44051e-10	-0.772941
70967939	chr13:70967939:T:C	2.09349e-07	-1.3114	-0.552804	9.64729e-05	-1.10814	-0.526352	9.65295e-05	-1.10816	-0.526273
70967951	chr13:70967951:C:T	2.32138e-06	-1.44051e-10	0.541708	0.00091916	-1.44051e-10	0.619701	0.000919761	-1.44051e-10	0.619833
70967966	chr13:70967966:A:G	8.23832e-07	-1.44051e-10	-0.494243	0.000305815	-1.44051e-10	-0.480778	0.000305966	-1.44051e-10	-0.480808
70968070	chr13:70968070:C:T	2.60077e-07	-1.64723	-2.75265e-10	9.13855e-05	-1.68867	-2.75265e-10	9.14326e-05	-1.68868	-2.75265e-10
70968071	chr13:70968071:A:G	1.40545e-06	-1.6837	1.7236	0.000570165	-1.68854	1.83071	0.000570581	-1.68855	1.83092
70968157	chr13:70968157:T:C	2.18431e-07	-0.582191	-1.23955	0.000120585	-0.169418	-1.24198	0.000120637	-0.169507	-1.24198
70968478	chr13:70968478:C:T	1.43719e-06	-1.44051e-10	0.0622329	0.00055073	-1.44051e-10	0.107485	0.00055106	-1.44051e-10	0.107564
70968520	chr13:70968520:C:T	1.61602e-06	-1.44051e-10	0.179513	0.000665269	-1.44051e-10	0.296432	0.000665754	-1.44051e-10	0.29664
70968533	chr13:70968533:G:T	1.27543e-06	-1.44051e-10	-0.0571726	0.000487908	-1.44051e-10	-0.0136324	0.000488199	-1.44051e-10	-0.0135568
70968687	chr13:70968687:T:A	4.45161e-07	-1.44051e-10	-1.10977	0.000164467	-1.44051e-10	-1.10105	0.000164555	-1.44051e-10	-1.10104
70968799	chr13:70968799:G:C	2.57811e-07	-1.28034	-0.375643	0.00012016	-1.06843	-0.346503	0.000120232	-1.06845	-0.346412
70968996	chr13:70968996:G:A	3.91633e-07	-1.44051e-10	-1.23789	0.000143144	-1.44051e-10	-1.23991	0.000143219	-1.44051e-10	-1.23991
70970134	chr13:70970134:T:A	4.11614e-07	-1.18812	-2.75265e-10	0.000161912	-1.1167	-2.75265e-10	0.000161985	-1.11678	-2.75265e-10
70970269	chr13:70970269:G:A	4.62996e-07	-1.44051e-10	-1.07049	0.000170053	-1.44051e-10	-1.06765	0.000170137	-1.44051e-10	-1.06768
70970593	chr13:70970593:A:C	7.70003e-08	-1.68968	-1.17472	2.86876e-05	-1.69035	-1.15694	2.87033e-05	-1.69035	-1.15692
70970666	chr13:70970666:A:T	2.74489e-07	-0.355083	-1.23822	9.9866e-05	-0.360822	-1.23911	9.99244e-05	-0.360754	-1.23911
70971428	chr13:70971428:A:G	3.92115e-07	-1.44051e-10	-1.23666	0.000143892	-1.44051e-10	-1.2347	0.000143967	-1.44051e-10	-1.2347
70972119	chr13:70972119:T:C	2.68026e-07	-1.61712	-2.75265e-10	9.87311e-05	-1.61136	-2.75265e-10	9.87821e-05	-1.61136	-2.75265e-10
70972123	chr13:70972123:T:G	2.76091e-06	0.715104	-2.75265e-10	0.000714717	0.368127	-2.75265e-10	0.000715225	0.368316	-2.75265e-10
70972198	chr13:70972198:A:G	4.77261e-07	-1.04015	-2.75265e-10	0.00013793	-1.27702	-2.75265e-10	0.000138013	-1.27694	-2.75265e-10
70972349	chr13:70972349:G:A	2.23339e-07	-1.24574	-0.553784	0.00010431	-1.02902	-0.527374	0.000104371	-1.02903	-0.527295
70972426	chr13:70972426:G:A	1.52359e-06	-1.44051e-10	0.120615	0.000580029	-1.44051e-10	0.159319	0.000580381	-1.44051e-10	0.159404
70972489	chr13:70972489:C:T	9.42807e-08	-1.50365	-1.15829	3.88869e-05	-1.38685	-1.15625	3.8905e-05	-1.3869	-1.15625
70973113	chr13:70973113:G:A	4.65518e-07	-1.44051e-10	-1.06506	0.000168773	-1.44051e-10	-1.0752	0.000168858	-1.44051e-10	-1.07522
70973177	chr13:70973177:G:A	8.06161e-08	-1.64879	-1.16972	2.98044e-05	-1.65756	-1.15154	2.98207e-05	-1.65756	-1.15152
70973261	chr13:70973261:C:A	1.02207e-07	-1.3584	-1.22282	3.56019e-05	-1.41472	-1.21664	3.56199e-05	-1.41474	-1.21663
70973309	chr13:70973309:G:A	2.29216e-07	-0.584368	-1.18918	0.000102307	-0.384853	-1.19093	0.000102351	-0.384938	-1.19094
70973380	chr13:70973380:T:C	4.58908e-07	-1.64888	0.569519	0.000191496	-1.57548	0.626585	0.000191598	-1.57549	0.626604
70973517	chr13:70973517:T:C	4.47871e-06	1.19888	-2.75265e-10	0.00317971	1.86078	-2.75265e-10	0.0031817	1.86089	-2.75265e-10
70973741	chr13:70973741:G:A	5.02214e-07	-1.44051e-10	-0.989183	0.000183904	-1.44051e-10	-0.989346	0.000183999	-1.44051e-10	-0.989348
70973775	chr13:70973775:C:T	1.45946e-07	-1.1838	-1.04117	7.27061e-05	-0.883629	-1.0337	7.27383e-05	-0.883711	-1.0337
70973980	chr13:70973980:C:T	1.46416e-07	-1.18089	-1.04087	7.29839e-05	-0.88005	-1.03347	7.30161e-05	-0.880133	-1.03347
70974392	chr13:70974392:A:T	3.90407e-07	-1.44051e-10	-1.24102	0.0001429	-1.44051e-10	-1.24162	0.000142974	-1.44051e-10	-1.24161
70974593	chr13:70974593:T:C	5.08822e-07	-1.67908	0.702973	0.000198958	-1.68898	0.778319	0.000199072	-1.68899	0.778373
70974618	chr13:70974618:T:C	1.85833e-07	-0.741332	-1.24203	9.84926e-05	-0.373517	-1.24026	9.85365e-05	-0.373599	-1.24025
70974962	chr13:70974962:T:C	4.19994e-07	-1.44051e-10	-1.16797	0.000152856	-1.44051e-10	-1.17426	0.000152933	-1.44051e-10	-1.17428
70975009	chr13:70975009:A:G	5.5192e-07	-1.44051e-10	-0.894806	0.000205263	-1.44051e-10	-0.879467	0.000205369	-1.44051e-10	-0.879472
70975925	chr13:70975925:T:A	2.08289e-07	-1.31612	-0.553164	9.56918e-05	-1.1159	-0.526722	9.57479e-05	-1.11592	-0.526643
70976004	chr13:70976004:A:G	1.23749e-06	-1.44051e-10	-0.0873716	0.000436506	-1.44051e-10	-0.124956	0.00043674	-1.44051e-10	-0.124943
70976376	chr13:70976376:A:G	2.0844e-07	-1.3198	-0.548759	9.57105e-05	-1.1202	-0.522235	9.57666e-05	-1.12021	-0.522156
70976925	chr13:70976925:T:A	4.59818e-07	-1.62893	0.55155	0.00016856	-1.68429	0.607826	0.000168659	-1.68429	0.607889
70976982	chr13:70976982:T:A	2.07936e-07	-1.31438	-0.556604	9.56429e-05	-1.11294	-0.530202	9.56989e-05	-1.11295	-0.530124
70977114	chr13:70977114:C:A	4.07297e-07	-1.68781	0.489147	0.000163222	-1.64949	0.540841	0.000163308	-1.6495	0.540854
70977253	chr13:70977253:G:A	4.33472e-07	-1.44051e-10	-1.13638	0.000157534	-1.44051e-10	-1.14412	0.000157614	-1.44051e-10	-1.14413
70977533	chr13:70977533:ATC:A	9.05365e-08	-1.50951	-1.19295	3.72951e-05	-1.39362	-1.19128	3.73125e-05	-1.39367	-1.19128
70977720	chr13:70977720:A:G	2.23869e-07	-1.32937	-0.467775	0.000102749	-1.13125	-0.440221	0.00010281	-1.13126	-0.440137
70977975	chr13:70977975:A:G	4.14871e-06	1.12234	-2.75265e-10	0.00292454	1.77713	-2.75265e-10	0.00292637	1.77724	-2.75265e-10
70978065	chr13:70978065:T:G	2.75997e-07	-1.58782	-2.75265e-10	0.000101267	-1.586	-2.75265e-10	0.000101321	-1.58599	-2.75265e-10
70978555	chr13:70978555:C:T	2.21998e-07	-1.30633	-0.499209	0.000102389	-1.10322	-0.471761	0.00010245	-1.10323	-0.471679
70978662	chr13:70978662:C:A	4.8232e-07	-1.44051e-10	-1.0296	0.000176647	-1.44051e-10	-1.02961	0.000176739	-1.44051e-10	-1.02961
70979199	chr13:70979199:A:T	1.5401e-07	-1.61194	-0.559253	6.31145e-05	-1.54051	-0.5183	6.31468e-05	-1.5405	-0.518316
70979313	chr13:70979313:T:C	2.44686e-07	-0.491026	-1.21721	0.000110259	-0.281718	-1.21921	0.000110306	-0.281808	-1.21922
70979616	chr13:70979616:C:T	3.32116e-07	-1.40273	-2.75265e-10	0.000115832	-1.45162	-2.75265e-10	0.00011589	-1.45164	-2.75265e-10
70979854	chr13:70979854:T:G	3.90013e-07	-1.44051e-10	-1.24203	0.000142893	-1.44051e-10	-1.24167	0.000142967	-1.44051e-10	-1.24167
70980046	chr13:70980046:T:C	3.95934e-07	-1.44051e-10	-1.22696	0.000145531	-1.44051e-10	-1.22337	0.000145607	-1.44051e-10	-1.22337
70980378	chr13:70980378:T:C	2.59896e-07	-1.64793	-2.75265e-10	9.14142e-05	-1.68836	-2.75265e-10	9.14613e-05	-1.68836	-2.75265e-10
70980390	chr13:70980390:A:G	1.91992e-07	-0.710271	-1.24048	0.000102198	-0.335054	-1.2418	0.000102243	-0.335133	-1.24179
70980523	chr13:70980523:T:C	1.6966e-07	-0.833598	-1.24082	8.85896e-05	-0.47779	-1.24196	8.86291e-05	-0.477866	-1.24195
70980589	chr13:70980589:ATGAG:A	4.1377e-07	-1.44051e-10	-1.1829	0.000150824	-1.44051e-10	-1.18765	0.000150904	-1.44051e-10	-1.18764
70980620	chr13:70980620:G:A	1.50945e-07	-1.11271	-1.07859	6.55048e-05	-0.984744	-1.03689	6.55429e-05	-0.984748	-1.03683
70981550	chr13:70981550:T:C	4.12491e-07	-1.44051e-10	-1.18599	0.000152034	-1.44051e-10	-1.17966	0.000152111	-1.44051e-10	-1.17967
70981670	chr13:70981670:G:A	4.32008e-07	-1.44051e-10	-1.13977	0.000158361	-1.44051e-10	-1.13888	0.000158447	-1.44051e-10	-1.13886
70981759	chr13:70981759:A:G	1.9846e-07	-1.32827	-0.589354	9.07481e-05	-1.13082	-0.564849	9.0801e-05	-1.13084	-0.564774
70981999	chr13:70981999:G:C	8.92818e-08	-1.47439	-1.24202	3.7135e-05	-1.3472	-1.242	3.71524e-05	-1.34725	-1.242
70982103	chr13:70982103:T:A	9.76355e-08	-1.38585	-1.24112	4.40109e-05	-1.17863	-1.24069	4.40346e-05	-1.17862	-1.24068
70982134	chr13:70982134:A:G	2.03502e-07	-0.662067	-1.23047	0.000108563	-0.277253	-1.23918	0.000108609	-0.277333	-1.23919
70982248	chr13:70982248:A:G	5.85716e-07	-1.44051e-10	-0.835375	0.000218085	-1.44051e-10	-0.818874	0.00021821	-1.44051e-10	-0.818822
70982612	chr13:70982612:G:A	3.90507e-07	-1.44051e-10	-1.24076	0.000143189	-1.44051e-10	-1.2396	0.000143263	-1.44051e-10	-1.2396
70983042	chr13:70983042:G:T	4.04551e-07	-1.44051e-10	-1.20543	0.000148929	-1.44051e-10	-1.20029	0.000149005	-1.44051e-10	-1.2003
70983170	chr13:70983170:T:G	4.46111e-07	-1.44051e-10	-1.10764	0.000163462	-1.44051e-10	-1.10718	0.000163551	-1.44051e-10	-1.10716
70983238	chr13:70983238:A:G	2.15811e-07	-1.30242	-0.531383	9.93985e-05	-1.09877	-0.505851	9.94567e-05	-1.09879	-0.505772
70983426	chr13:70983426:A:G	6.82396e-07	-1.44051e-10	-0.6826	0.000242666	-1.44051e-10	-0.712074	0.000242803	-1.44051e-10	-0.712029
70983788	chr13:70983788:G:A	4.39417e-07	-1.12276	-2.75265e-10	0.000140051	-1.26176	-2.75265e-10	0.000140122	-1.26177	-2.75265e-10
70983924	chr13:70983924:G:A	2.05915e-07	-0.694537	-1.18621	0.000107979	-0.313739	-1.20809	0.000108022	-0.313824	-1.20812
70984120	chr13:70984120:G:C	2.22963e-07	-1.23055	-0.570658	0.000104602	-1.00508	-0.548519	0.000104663	-1.00509	-0.548444
70984121	chr13:70984121:C:T	2.20279e-07	-1.24436	-0.568959	0.000103036	-1.02189	-0.546791	0.000103095	-1.02191	-0.546716
70984396	chr13:70984396:C:T	9.0851e-08	-1.47406	-1.22493	2.99575e-05	-1.58416	-1.21982	2.99743e-05	-1.58414	-1.21981
70984553	chr13:70984553:G:A	2.49031e-07	-1.69063	-2.75265e-10	9.11911e-05	-1.6908	-2.75265e-10	9.12386e-05	-1.6908	-2.75265e-10
70984707	chr13:70984707:A:G	3.15366e-06	-1.52685	2.37496	0.0015586	-1.36904	2.51683	0.00155951	-1.36908	2.51692
70984757	chr13:70984757:T:C	2.6718e-07	-1.66571	0.0454225	0.00011055	-1.59396	0.095665	0.000110609	-1.59397	0.0956856
70984877	chr13:70984877:T:C	1.42075e-07	-1.23301	-1.01884	5.30609e-05	-1.18594	-1.04638	5.30867e-05	-1.18596	-1.04639
70984892	chr13:70984892:C:T	4.9759e-07	-1.44051e-10	-0.998432	0.000182524	-1.44051e-10	-0.996877	0.000182625	-1.44051e-10	-0.996848
70985176	chr13:70985176:G:A	3.93733e-07	-1.44051e-10	-1.23254	0.000143726	-1.44051e-10	-1.23585	0.0001438	-1.44051e-10	-1.23585
70985352	chr13:70985352:G:A	4.16671e-07	-1.59528	0.419367	0.000181185	-1.48802	0.483776	0.00018128	-1.48803	0.483788
70985396	chr13:70985396:C:T	4.60749e-07	-1.44051e-10	-1.07536	0.000170677	-1.44051e-10	-1.06399	0.000170762	-1.44051e-10	-1.06401
70985410	chr13:70985410:C:T	4.3979e-07	-1.12191	-2.75265e-10	0.000165892	-1.09242	-2.75265e-10	0.000165975	-1.09244	-2.75265e-10
70985472	chr13:70985472:C:G	6.65742e-07	-1.44051e-10	-0.707308	0.000248561	-1.44051e-10	-0.68807	0.000248705	-1.44051e-10	-0.688011
70985543	chr13:70985543:T:C	2.97569e-07	-1.51257	-2.75265e-10	9.96417e-05	-1.60218	-2.75265e-10	9.96955e-05	-1.60216	-2.75265e-10
70985589	chr13:70985589:C:T	3.6974e-07	-1.6399	0.344487	0.000156015	-1.55708	0.403271	0.000156101	-1.55709	0.403311
70986206	chr13:70986206:A:G	2.48493e-06	0.609791	-2.75265e-10	0.000757321	0.426028	-2.75265e-10	0.000757738	0.426056	-2.75265e-10
70986458	chr13:70986458:T:C	1.537e-07	-1.32972	-0.84348	5.86133e-05	-1.25293	-0.879863	5.86411e-05	-1.25297	-0.879871
70986541	chr13:70986541:C:A	2.29999e-07	-0.529401	-1.24073	0.000103251	-0.324834	-1.24177	0.000103297	-0.324907	-1.24177
70986763	chr13:70986763:G:A	2.893e-06	-1.47513	2.23697	0.00143325	-1.3015	2.36544	0.00143408	-1.30154	2.36554
70987075	chr13:70987075:C:T	7.11162e-07	-0.64131	-2.75265e-10	0.000259574	-0.644717	-2.75265e-10	0.000259711	-0.64471	-2.75265e-10
70987231	chr13:70987231:T:A	5.92384e-07	-1.44051e-10	-0.824055	0.000215505	-1.44051e-10	-0.830777	0.00021562	-1.44051e-10	-0.830764
70987296	chr13:70987296:T:A	4.2246e-07	-1.44051e-10	-1.16211	0.000153498	-1.44051e-10	-1.17007	0.000153579	-1.44051e-10	-1.17007
70987329	chr13:70987329:G:C	2.49408e-07	-1.68912	-2.75265e-10	9.21426e-05	-1.68042	-2.75265e-10	9.21904e-05	-1.68042	-2.75265e-10
70987657	chr13:70987657:A:G	4.29866e-07	-1.44051e-10	-1.14474	0.000158798	-1.44051e-10	-1.13613	0.000158879	-1.44051e-10	-1.13614
70987856	chr13:70987856:T:C	2.91567e-07	-1.53294	-2.75265e-10	0.000114412	-1.46396	-2.75265e-10	0.000114466	-1.464	-2.75265e-10
70987988	chr13:70987988:C:T	7.77664e-07	-1.69089	1.13898	0.00032346	-1.6654	1.24072	0.000323649	-1.66541	1.24079
70988035	chr13:70988035:G:T	2.63672e-07	-1.6335	-2.75265e-10	9.63222e-05	-1.63606	-2.75265e-10	9.6373e-05	-1.63605	-2.75265e-10
70988573	chr13:70988573:T:C	6.0733e-07	-1.44051e-10	-0.799138	0.000226172	-1.44051e-10	-0.782465	0.00022628	-1.44051e-10	-0.782508
70989067	chr13:70989067:A:G	3.63003e-07	-1.68036	0.366558	0.000146642	-1.6317	0.415936	0.000146725	-1.6317	0.415986
70989174	chr13:70989174:G:A	1.12642e-07	-1.34321	-1.14078	5.00145e-05	-1.14901	-1.14243	5.00399e-05	-1.14903	-1.14243
70989454	chr13:70989454:A:C	6.02045e-07	-1.44051e-10	-0.807878	0.000224154	-1.44051e-10	-0.791426	0.000224261	-1.44051e-10	-0.791468
70989489	chr13:70989489:G:A	3.9415e-07	-1.44051e-10	-1.23148	0.000144788	-1.44051e-10	-1.22849	0.000144863	-1.44051e-10	-1.22849
70989729	chr13:70989729:C:A	3.4405e-07	-1.36742	-2.75265e-10	0.000124075	-1.38288	-2.75265e-10	0.000124143	-1.38285	-2.75265e-10
70989741	chr13:70989741:G:A	4.06814e-07	-1.44051e-10	-1.19985	0.000149199	-1.44051e-10	-1.19848	0.000149276	-1.44051e-10	-1.19848
70989843	chr13:70989843:A:C	2.47859e-07	-0.454972	-1.24038	8.54365e-05	-0.514397	-1.24159	8.54854e-05	-0.514345	-1.24159
70990050	chr13:70990050:T:C	2.49629e-07	-0.446585	-1.24165	0.000112796	-0.236148	-1.24203	0.000112846	-0.236224	-1.24203
70990139	chr13:70990139:G:C	1.56934e-07	-1.32493	-0.827461	5.81919e-05	-1.27268	-0.867334	5.822e-05	-1.2727	-0.867349
70990216	chr13:70990216:G:T	6.05848e-07	-1.44051e-10	-0.801581	0.000225598	-1.44051e-10	-0.785003	0.000225706	-1.44051e-10	-0.785046
70990475	chr13:70990475:T:G	1.39103e-07	-1.35947	-0.913529	5.18739e-05	-1.30972	-0.945225	5.18993e-05	-1.30974	-0.945233
70990484	chr13:70990484:T:C	1.41865e-07	-1.36157	-0.891771	5.28502e-05	-1.31183	-0.924463	5.28762e-05	-1.31186	-0.924471
70990659	chr13:70990659:T:A	4.52767e-07	-1.09283	-2.75265e-10	0.000148274	-1.2047	-2.75265e-10	0.000148355	-1.20467	-2.75265e-10
70990704	chr13:70990704:C:T	2.51629e-07	-0.439377	-1.24088	0.000114047	-0.227977	-1.23917	0.000114098	-0.228053	-1.23917
70991000	chr13:70991000:G:A	3.45059e-07	-0.792289	-0.572206	0.000152007	-0.556012	-0.623819	0.000152076	-0.556062	-0.623836
70991021	chr13:70991021:A:T	1.68974e-07	-1.32346	-0.755012	6.25628e-05	-1.27136	-0.796231	6.25931e-05	-1.27138	-0.796244
70991908	chr13:70991908:A:C	3.25217e-07	-0.845349	-0.578369	0.000142808	-0.618304	-0.623957	0.000142874	-0.618352	-0.623965
70992133	chr13:70992133:C:G	4.60699e-07	-1.44051e-10	-1.07547	0.000169612	-1.44051e-10	-1.07025	0.0001697	-1.44051e-10	-1.07025
70992350	chr13:70992350:C:T	5.82681e-07	-1.44051e-10	-0.84057	0.000216799	-1.44051e-10	-0.824787	0.000216904	-1.44051e-10	-0.824827
70992626	chr13:70992626:G:T	4.30785e-07	-0.811125	-0.331475	0.000188568	-0.578112	-0.386187	0.000188654	-0.578161	-0.386204
70992864	chr13:70992864:A:G	1.55936e-07	-1.31924	-0.839521	5.79573e-05	-1.26606	-0.877996	5.79851e-05	-1.26608	-0.878013
70992921	chr13:70992921:G:A	2.3906e-07	-0.495713	-1.23578	0.00010743	-0.288459	-1.23846	0.000107478	-0.288532	-1.23847
70993050	chr13:70993050:G:T	3.16612e-07	-1.50723	0.0566976	0.00014762	-1.34573	0.136615	0.000147695	-1.34577	0.136644
70993195	chr13:70993195:T:C	1.20239e-07	-1.31043	-1.1083	5.38409e-05	-1.10723	-1.1105	5.38682e-05	-1.10724	-1.1105
70993229	chr13:70993229:G:C	8.07813e-07	-1.44051e-10	-0.513879	0.000288504	-1.44051e-10	-0.539052	0.00028867	-1.44051e-10	-0.538998
70993764	chr13:70993764:G:A	2.83802e-07	-1.55993	-2.75265e-10	0.000101269	-1.58598	-2.75265e-10	0.000101322	-1.58597	-2.75265e-10
70993865	chr13:70993865:T:C	4.07712e-07	-1.44051e-10	-1.19765	0.000149111	-1.44051e-10	-1.19907	0.000149191	-1.44051e-10	-1.19906
70993913	chr13:70993913:T:C	5.40171e-07	-1.44051e-10	-0.916325	0.000198365	-1.44051e-10	-0.913651	0.000198476	-1.44051e-10	-0.913612
70993948	chr13:70993948:A:G	4.9722e-07	-0.999178	-2.75265e-10	0.000405935	-0.197566	-2.75265e-10	0.000406004	-0.197917	-2.75265e-10
70994053	chr13:70994053:C:T	4.11609e-07	-1.44051e-10	-1.18814	0.000150003	-1.44051e-10	-1.1931	0.000150082	-1.44051e-10	-1.1931
70994312	chr13:70994312:G:T	6.49963e-07	-1.44051e-10	-0.731295	0.000231889	-1.44051e-10	-0.7575	0.000232017	-1.44051e-10	-0.75747
70994587	chr13:70994587:C:T	3.60484e-07	-0.848981	-0.471781	0.000156653	-0.622889	-0.526836	0.000156725	-0.622937	-0.526852
70994627	chr13:70994627:C:T	1.16983e-07	-1.2172	-1.22898	3.98208e-05	-1.28591	-1.23346	3.98428e-05	-1.28588	-1.23346
70994808	chr13:70994808:T:C	1.40801e-07	-1.1184	-1.14246	6.17386e-05	-0.932757	-1.14809	6.17659e-05	-0.932846	-1.14808
70994916	chr13:70994916:A:G	1.1717e-07	-1.25278	-1.1918	3.97809e-05	-1.31963	-1.20074	3.9803e-05	-1.3196	-1.20074
70994994	chr13:70994994:A:G	3.31599e-07	-0.912751	-0.491533	0.000143997	-0.693824	-0.540143	0.000144064	-0.693872	-0.540149
70995133	chr13:70995133:A:G	2.59422e-07	-1.56702	-0.0827283	0.000117163	-1.42702	-0.0131764	0.000117222	-1.42705	-0.0131593
70995368	chr13:70995368:A:G	1.46885e-06	0.0840238	-2.75265e-10	0.000612203	0.213305	-2.75265e-10	0.00061259	0.213416	-2.75265e-10
70995383	chr13:70995383:C:A	5.66732e-07	-1.44051e-10	-0.868323	0.00021122	-1.44051e-10	-0.850857	0.000211322	-1.44051e-10	-0.850898
70995626	chr13:70995626:T:C	4.143e-07	-1.44051e-10	-1.18162	0.000152259	-1.44051e-10	-1.17818	0.00015234	-1.44051e-10	-1.17816
70996289	chr13:70996289:T:G	5.77308e-07	-1.44051e-10	-0.849835	0.000215116	-1.44051e-10	-0.832583	0.000215219	-1.44051e-10	-0.832624
70996449	chr13:70996449:G:A	6.11715e-07	-1.44051e-10	-0.791943	0.00022519	-1.44051e-10	-0.786813	0.00022532	-1.44051e-10	-0.786758
70996566	chr13:70996566:G:C	2.49404e-07	-1.68914	-2.75265e-10	9.15325e-05	-1.68706	-2.75265e-10	9.15801e-05	-1.68707	-2.75265e-10
70996726	chr13:70996726:A:C	1.47516e-07	-1.31504	-0.899225	5.50049e-05	-1.26155	-0.934783	5.50315e-05	-1.26158	-0.934797
70996729	chr13:70996729:C:T	1.19007e-07	-1.23263	-1.1964	4.03779e-05	-1.30062	-1.20486	4.04003e-05	-1.30059	-1.20485
70996941	chr13:70996941:G:A	2.75458e-07	-0.368757	-1.22102	0.000126352	-0.15075	-1.21394	0.000126408	-0.150825	-1.21394
70996989	chr13:70996989:A:G	1.47325e-07	-1.30889	-0.90668	5.49971e-05	-1.25469	-0.941786	5.50237e-05	-1.25472	-0.941799
70997014	chr13:70997014:G:A	1.45429e-07	-1.32943	-0.899093	5.41816e-05	-1.27675	-0.934664	5.42078e-05	-1.27678	-0.934677
70997069	chr13:70997069:G:A	1.48973e-07	-1.3364	-0.868044	5.53855e-05	-1.28424	-0.905205	5.54123e-05	-1.28426	-0.905219
70997138	chr13:70997138:G:A	1.49841e-07	-1.31261	-0.886022	5.58574e-05	-1.2587	-0.922255	5.58844e-05	-1.25873	-0.922269
70997399	chr13:70997399:A:G	7.64174e-08	-1.64743	-1.22457	2.68305e-05	-1.6854	-1.22882	2.68446e-05	-1.6854	-1.22882
70997550	chr13:70997550:G:A	1.06134e-07	-1.32329	-1.22022	4.65118e-05	-1.14278	-1.22127	4.65351e-05	-1.1428	-1.22127
70997719	chr13:70997719:T:A	7.7391e-08	-1.63401	-1.22533	2.69581e-05	-1.68	-1.22948	2.69723e-05	-1.67999	-1.22948
70997768	chr13:70997768:T:C	1.19117e-07	-1.21814	-1.20996	4.04099e-05	-1.28757	-1.21712	4.04323e-05	-1.28754	-1.21712
70997778	chr13:70997778:T:C	7.69949e-08	-1.63451	-1.22996	2.68452e-05	-1.68025	-1.23342	2.68593e-05	-1.68025	-1.23342
70997792	chr13:70997792:C:T	1.15598e-07	-1.24111	-1.21698	3.93312e-05	-1.30851	-1.22323	3.93529e-05	-1.30848	-1.22323
70997858	chr13:70997858:T:C	5.35699e-07	-0.924638	-2.75265e-10	0.000195483	-0.928285	-2.75265e-10	0.000195587	-0.928278	-2.75265e-10
70997930	chr13:70997930:G:C	5.80933e-07	-1.44051e-10	-0.843574	0.000216559	-1.44051e-10	-0.825895	0.000216663	-1.44051e-10	-0.825936
70998142	chr13:70998142:G:A	1.15121e-07	-1.34285	-1.11938	5.11537e-05	-1.14805	-1.12088	5.11796e-05	-1.14806	-1.12088
70998155	chr13:70998155:A:C	2.61704e-07	-0.411015	-1.22998	0.000119447	-0.196355	-1.22453	0.000119501	-0.196429	-1.22452
70998191	chr13:70998191:G:A	6.79975e-07	-1.44051e-10	-0.686154	0.000243039	-1.44051e-10	-0.710539	0.000243174	-1.44051e-10	-0.710502
70998516	chr13:70998516:A:G	3.98814e-07	-1.44051e-10	-1.21971	0.00014678	-1.44051e-10	-1.21482	0.000146856	-1.44051e-10	-1.21483
70998534	chr13:70998534:T:C	7.65337e-08	-1.64098	-1.2295	2.67831e-05	-1.68294	-1.23305	2.67972e-05	-1.68294	-1.23305
70998584	chr13:70998584:T:A	8.2863e-07	-1.44051e-10	-0.488437	0.000294874	-1.44051e-10	-0.517211	0.000295031	-1.44051e-10	-0.5172
70998606	chr13:70998606:C:T	7.60983e-08	-1.64675	-1.22944	2.67252e-05	-1.68516	-1.23299	2.67393e-05	-1.68516	-1.23299
70998912	chr13:70998912:C:T	7.7277e-08	-1.63257	-1.22825	2.69081e-05	-1.67936	-1.23198	2.69223e-05	-1.67935	-1.23198
70998937	chr13:70998937:C:A	7.76638e-08	-1.62663	-1.22919	2.69585e-05	-1.67668	-1.23278	2.69727e-05	-1.67667	-1.23278
70999195	chr13:70999195:C:T	3.90748e-07	-1.44051e-10	-1.24015	0.000143372	-1.44051e-10	-1.23832	0.000143446	-1.44051e-10	-1.23832
70999257	chr13:70999257:G:A	7.72788e-08	-1.63066	-1.23013	2.68881e-05	-1.6785	-1.23358	2.69023e-05	-1.67849	-1.23358
70999363	chr13:70999363:T:C	5.78304e-07	-1.44051e-10	-0.848109	0.000215492	-1.44051e-10	-0.830834	0.000215596	-1.44051e-10	-0.830874
70999553	chr13:70999553:G:A	4.41677e-07	-1.44051e-10	-1.11763	0.000163464	-1.44051e-10	-1.10717	0.000163554	-1.44051e-10	-1.10714
70999817	chr13:70999817:C:G	7.69756e-08	-1.63663	-1.22809	2.68633e-05	-1.68118	-1.23181	2.68774e-05	-1.68118	-1.23181
70999865	chr13:70999865:C:A	8.27372e-07	-0.489955	-2.75265e-10	0.000254249	-0.665446	-2.75265e-10	0.000254387	-0.665425	-2.75265e-10
70999997	chr13:70999997:G:A	5.06644e-07	-1.44051e-10	-0.980401	0.000188072	-1.44051e-10	-0.966936	0.000188172	-1.44051e-10	-0.966926
71000087	chr13:71000087:T:TA	7.6877e-08	-1.63364	-1.23237	2.68013e-05	-1.67986	-1.23545	2.68155e-05	-1.67986	-1.23545
71000132	chr13:71000132:G:A	8.41808e-08	-1.63673	-1.13852	2.91968e-05	-1.68118	-1.14852	2.92123e-05	-1.68118	-1.14851
71000260	chr13:71000260:T:C	2.94982e-07	-1.5213	-2.75265e-10	0.000105844	-1.54179	-2.75265e-10	0.000105902	-1.54177	-2.75265e-10
71000360	chr13:71000360:C:T	6.89665e-07	-1.62113	0.949122	0.00031132	-1.50658	1.04364	0.000311491	-1.50661	1.0437
71000510	chr13:71000510:G:A	2.84078e-07	-1.55896	-2.75265e-10	0.000121438	-1.40435	-2.75265e-10	0.000121495	-1.40441	-2.75265e-10
71000780	chr13:71000780:TCAAA:T	1.13626e-07	-1.35596	-1.11934	5.03146e-05	-1.16463	-1.12084	5.03401e-05	-1.16464	-1.12084
71000984	chr13:71000984:T:C	7.63255e-08	-1.64103	-1.23217	2.67237e-05	-1.68292	-1.23528	2.67378e-05	-1.68292	-1.23528
71001171	chr13:71001171:C:T	1.72139e-07	-1.62722	-0.432686	7.13601e-05	-1.53456	-0.40146	7.13934e-05	-1.53457	-0.401502
71001502	chr13:71001502:A:T	1.74081e-07	-1.65555	-0.393146	7.121e-05	-1.57791	-0.360218	7.12429e-05	-1.57792	-0.360264
71001551	chr13:71001551:G:A	8.26602e-07	-1.44051e-10	-0.490887	0.000311534	-1.44051e-10	-0.462249	0.000311711	-1.44051e-10	-0.462206
71001782	chr13:71001782:T:C	1.11859e-07	-1.37106	-1.1199	4.93542e-05	-1.18334	-1.12139	4.93793e-05	-1.18336	-1.12139
71001884	chr13:71001884:T:C	3.90336e-07	-1.44051e-10	-1.2412	0.000143115	-1.44051e-10	-1.24011	0.000143189	-1.44051e-10	-1.24011
71001972	chr13:71001972:C:T	3.91996e-07	-1.44051e-10	-1.23696	0.000143934	-1.44051e-10	-1.2344	0.000144009	-1.44051e-10	-1.23441
71002159	chr13:71002159:G:A	4.82975e-07	-1.44051e-10	-1.02824	0.000178481	-1.44051e-10	-1.01928	0.000178582	-1.44051e-10	-1.01924
71002310	chr13:71002310:A:G	1.0891e-06	-1.6849	1.4698	0.000405053	-1.68606	1.48632	0.00040524	-1.68606	1.48626
71002632	chr13:71002632:A:G	5.76866e-07	-1.44051e-10	-0.8506	0.000214949	-1.44051e-10	-0.83336	0.000215052	-1.44051e-10	-0.8334
71002676	chr13:71002676:G:A	1.0222e-07	-1.35512	-1.22597	4.82404e-05	-1.12153	-1.20603	4.82639e-05	-1.1216	-1.206
71002711	chr13:71002711:A:G	8.83201e-07	-1.68465	1.26	0.000328568	-1.68558	1.27656	0.000328725	-1.68558	1.27652
71002712	chr13:71002712:G:T	9.13573e-07	-1.44051e-10	-0.390846	0.000325704	-1.44051e-10	-0.417771	0.000325874	-1.44051e-10	-0.417769
71002788	chr13:71002788:C:T	7.29304e-07	-1.44051e-10	-0.616119	0.000268157	-1.44051e-10	-0.612186	0.000268308	-1.44051e-10	-0.612147
71003295	chr13:71003295:C:T	1.36576e-07	-1.20225	-1.08908	4.59259e-05	-1.27163	-1.1051	4.59512e-05	-1.2716	-1.1051
71003413	chr13:71003413:C:T	1.31443e-07	-1.18078	-1.14886	4.42739e-05	-1.25247	-1.1609	4.42984e-05	-1.25244	-1.16089
71003661	chr13:71003661:G:C	1.37327e-07	-1.20338	-1.08246	4.61281e-05	-1.27347	-1.09887	4.61536e-05	-1.27344	-1.09887
71003770	chr13:71003770:A:G	1.31529e-07	-1.23552	-1.09346	4.43306e-05	-1.30279	-1.10929	4.4355e-05	-1.30276	-1.10929
71004327	chr13:71004327:G:A	1.26163e-07	-1.63526	-0.735379	4.70773e-05	-1.63757	-0.714394	4.70995e-05	-1.63758	-0.714439
71004664	chr13:71004664:G:A	3.90913e-07	-1.44051e-10	-1.23972	0.000143174	-1.44051e-10	-1.2397	0.000143248	-1.44051e-10	-1.2397
71004718	chr13:71004718:C:T	2.49191e-07	-0.473844	-1.21614	0.000115508	-0.246393	-1.20802	0.00011556	-0.246468	-1.20802
71004726	chr13:71004726:A:G	1.39984e-07	-1.20248	-1.0642	4.70042e-05	-1.27229	-1.08123	4.70301e-05	-1.27226	-1.08123
71004781	chr13:71004781:A:C	1.36298e-07	-1.21547	-1.07789	4.58421e-05	-1.2843	-1.09425	4.58674e-05	-1.28427	-1.09425
71004876	chr13:71004876:A:T	5.79681e-07	-1.44051e-10	-0.845732	0.000216016	-1.44051e-10	-0.828409	0.000216119	-1.44051e-10	-0.82845
71005026	chr13:71005026:C:G	1.16879e-07	-1.32913	-1.11794	5.21468e-05	-1.13059	-1.11911	5.21733e-05	-1.1306	-1.11911
71005172	chr13:71005172:A:G	1.35476e-07	-1.22126	-1.07816	4.56451e-05	-1.28838	-1.09448	4.56702e-05	-1.28835	-1.09448
71005191	chr13:71005191:G:A	6.76175e-07	-1.44051e-10	-0.691758	0.000248398	-1.44051e-10	-0.688726	0.000248537	-1.44051e-10	-0.688689
71005228	chr13:71005228:C:G	3.02461e-06	0.806326	-2.75265e-10	0.00196042	1.37715	-2.75265e-10	0.00196165	1.37726	-2.75265e-10
71005342	chr13:71005342:G:A	1.59743e-07	-1.06335	-1.07129	5.34049e-05	-1.1379	-1.08796	5.34346e-05	-1.13787	-1.08796
71005624	chr13:71005624:A:G	2.28373e-07	-0.536804	-1.24043	0.000104588	-0.31549	-1.23824	0.000104635	-0.315564	-1.23824
71005644	chr13:71005644:A:G	1.44046e-07	-1.15497	-1.08311	4.82709e-05	-1.22773	-1.0992	4.82976e-05	-1.22769	-1.0992
71005716	chr13:71005716:A:G	1.07983e-07	-1.68875	-0.837487	4.05993e-05	-1.68037	-0.81964	4.0621e-05	-1.68037	-0.819623
71005771	chr13:71005771:A:AAG	1.40779e-07	-1.17981	-1.0812	4.72293e-05	-1.25136	-1.09739	4.72554e-05	-1.25133	-1.09739
71006550	chr13:71006550:T:C	4.25746e-07	-1.44051e-10	-1.15437	0.000157529	-1.44051e-10	-1.14415	0.000157612	-1.44051e-10	-1.14414
71006878	chr13:71006878:G:A	1.42445e-07	-1.14042	-1.10883	4.77508e-05	-1.2143	-1.12346	4.77773e-05	-1.21427	-1.12346
71006905	chr13:71006905:T:A	4.20048e-07	-1.44051e-10	-1.16784	0.000152365	-1.44051e-10	-1.17748	0.000152441	-1.44051e-10	-1.1775
71006985	chr13:71006985:G:T	1.40424e-07	-1.18439	-1.07915	4.71307e-05	-1.25539	-1.09544	4.71567e-05	-1.25536	-1.09544
71007077	chr13:71007077:T:C	4.06429e-07	-1.2008	-2.75265e-10	0.000129569	-1.33955	-2.75265e-10	0.000129641	-1.33951	-2.75265e-10
71007314	chr13:71007314:T:C	5.30333e-07	-0.934705	-2.75265e-10	0.000183915	-0.989287	-2.75265e-10	0.000184016	-0.98926	-2.75265e-10
71007554	chr13:71007554:T:A	6.23068e-07	-0.619013	-0.154541	0.000300519	-0.336696	-0.161551	0.000300691	-0.33669	-0.161508
71007561	chr13:71007561:A:G	1.15838e-07	-1.21428	-1.24173	3.96339e-05	-1.28357	-1.2405	3.96558e-05	-1.28354	-1.2405
71007862	chr13:71007862:G:A	1.1929e-07	-1.18515	-1.24151	4.07385e-05	-1.25655	-1.24003	4.0761e-05	-1.25652	-1.24003
71007875	chr13:71007875:A:T	1.16639e-07	-1.2086	-1.24052	3.99288e-05	-1.27831	-1.23835	3.99508e-05	-1.27828	-1.23835
71007949	chr13:71007949:T:G	5.44434e-07	-1.44051e-10	-0.908463	0.000202672	-1.44051e-10	-0.892169	0.00020277	-1.44051e-10	-0.892207
71007953	chr13:71007953:C:T	3.9913e-07	-1.44051e-10	-1.21892	0.000145879	-1.44051e-10	-1.22098	0.000145953	-1.44051e-10	-1.22099
71008079	chr13:71008079:T:C	1.42339e-07	-1.1631	-1.0869	4.77166e-05	-1.23568	-1.1028	4.7743e-05	-1.23565	-1.1028
71008145	chr13:71008145:AT:A	1.36946e-07	-1.20819	-1.08043	4.60398e-05	-1.27755	-1.09671	4.60652e-05	-1.27752	-1.09671
71008357	chr13:71008357:T:C	1.24475e-07	-1.62808	-0.756026	4.6364e-05	-1.6308	-0.736434	4.6386e-05	-1.6308	-0.736478
71009024	chr13:71009024:A:G	6.79158e-07	-1.44051e-10	-0.687356	0.000249922	-1.44051e-10	-0.682611	0.000250061	-1.44051e-10	-0.682575
71009058	chr13:71009058:A:C	1.09802e-07	-1.37187	-1.13766	4.54927e-05	-1.24852	-1.13769	4.55173e-05	-1.2485	-1.13769
71009427	chr13:71009427:G:A	1.43598e-07	-1.10516	-1.13603	4.80751e-05	-1.18239	-1.1486	4.81018e-05	-1.18236	-1.1486
71009696	chr13:71009696:C:A	5.5946e-07	-1.44051e-10	-0.881239	0.000201237	-1.44051e-10	-0.899278	0.000201347	-1.44051e-10	-0.899251
71010041	chr13:71010041:TATC:T	2.52166e-07	-1.67812	-2.75265e-10	9.46431e-05	-1.65365	-2.75265e-10	9.46909e-05	-1.65366	-2.75265e-10
71010047	chr13:71010047:C:T	2.42805e-07	-0.51978	-1.19617	0.000112615	-0.294055	-1.18573	0.000112666	-0.294129	-1.18572
71010069	chr13:71010069:A:T	1.29643e-07	-1.24119	-1.10224	4.37239e-05	-1.30881	-1.11706	4.3748e-05	-1.30878	-1.11706
71010114	chr13:71010114:A:G	1.40529e-07	-1.67635	-0.58644	5.56577e-05	-1.61884	-0.565697	5.5685e-05	-1.61885	-0.56572
71010186	chr13:71010186:G:T	7.56441e-07	-1.44051e-10	-0.579585	0.000278248	-1.44051e-10	-0.575248	0.000278404	-1.44051e-10	-0.575208
71010250	chr13:71010250:T:C	1.37884e-06	-1.67432	1.69511	0.000513635	-1.67581	1.71357	0.000513869	-1.67581	1.7135
71010325	chr13:71010325:T:C	1.14922e-07	-1.22413	-1.23982	3.93991e-05	-1.29272	-1.23729	3.94208e-05	-1.29269	-1.23729
71010385	chr13:71010385:T:G	4.2553e-07	-1.44051e-10	-1.15488	0.000157272	-1.44051e-10	-1.14578	0.000157352	-1.44051e-10	-1.1458
71010429	chr13:71010429:T:C	1.15225e-07	-1.2207	-1.24063	3.94699e-05	-1.28969	-1.23853	3.94916e-05	-1.28966	-1.23854
71010455	chr13:71010455:A:G	1.22134e-07	-1.18986	-1.21323	4.13946e-05	-1.26073	-1.21988	4.14175e-05	-1.2607	-1.21987
71010509	chr13:71010509:C:T	1.33938e-07	-1.15918	-1.15165	4.50701e-05	-1.23219	-1.16335	4.50951e-05	-1.23216	-1.16335
71010703	chr13:71010703:T:G	5.19851e-07	-1.44051e-10	-0.954668	0.000192065	-1.44051e-10	-0.945926	0.000192169	-1.44051e-10	-0.945904
71010982	chr13:71010982:A:G	1.38408e-07	-1.18914	-1.08886	4.64915e-05	-1.25985	-1.10464	4.65172e-05	-1.25982	-1.10464
71011195	chr13:71011195:T:C	1.37951e-07	-1.20338	-1.07794	4.636e-05	-1.27302	-1.0943	4.63856e-05	-1.27299	-1.0943
71011200	chr13:71011200:A:G	8.1256e-07	-0.50802	-2.75265e-10	0.000384433	-0.251989	-2.75265e-10	0.000384586	-0.252113	-2.75265e-10
71011454	chr13:71011454:C:T	8.27096e-07	-1.44051e-10	-0.490289	0.000295266	-1.44051e-10	-0.515882	0.000295422	-1.44051e-10	-0.515876
71011459	chr13:71011459:T:A	1.17264e-07	-1.23793	-1.20585	3.98456e-05	-1.30537	-1.21338	3.98676e-05	-1.30534	-1.21338
71011866	chr13:71011866:T:C	1.37312e-07	-1.15803	-1.12792	4.61232e-05	-1.23126	-1.14119	4.61486e-05	-1.23123	-1.14119
71011868	chr13:71011868:A:C	1.39079e-07	-1.15403	-1.11914	4.6678e-05	-1.22757	-1.13292	4.67038e-05	-1.22754	-1.13292
71011929	chr13:71011929:T:TA	1.37336e-07	-1.13966	-1.14612	4.61269e-05	-1.21419	-1.15817	4.61524e-05	-1.21416	-1.15817
71012069	chr13:71012069:G:A	2.28517e-07	-0.535014	-1.24158	0.000104573	-0.313629	-1.24024	0.00010462	-0.313704	-1.24024
71012098	chr13:71012098:T:C	2.54351e-07	-1.68249	0.0129991	9.95066e-05	-1.6331	0.0295669	9.95558e-05	-1.63311	0.02955
71012379	chr13:71012379:C:T	5.68123e-07	-1.44051e-10	-0.865873	0.000208224	-1.44051e-10	-0.865143	0.000208341	-1.44051e-10	-0.865102
71012381	chr13:71012381:C:A	9.15988e-07	-1.44051e-10	-0.388207	0.000326563	-1.44051e-10	-0.415138	0.000326734	-1.44051e-10	-0.415133
71012495	chr13:71012495:A:G	1.38371e-07	-1.15144	-1.12684	4.64647e-05	-1.22491	-1.14016	4.64904e-05	-1.22488	-1.14016
71012751	chr13:71012751:A:G	8.5865e-07	-1.44051e-10	-0.452849	0.000307352	-1.44051e-10	-0.475766	0.000307528	-1.44051e-10	-0.475716
71012767	chr13:71012767:T:C	1.37176e-07	-1.13966	-1.14729	4.60139e-05	-1.21557	-1.15924	4.60394e-05	-1.21554	-1.15925
71012952	chr13:71012952:G:A	1.22054e-07	-1.26165	-1.1421	4.13463e-05	-1.32745	-1.15432	4.1369e-05	-1.32742	-1.15433
71013015	chr13:71013015:C:T	1.21664e-07	-1.26635	-1.1406	4.12345e-05	-1.33171	-1.15278	4.12571e-05	-1.33168	-1.15278
71013337	chr13:71013337:A:T	1.18021e-07	-1.68656	-0.75079	4.59308e-05	-1.64528	-0.731349	4.59537e-05	-1.64528	-0.731366
71013442	chr13:71013442:A:G	1.43415e-07	-1.11839	-1.12408	4.82192e-05	-1.19035	-1.13765	4.82458e-05	-1.19032	-1.13765
71013614	chr13:71013614:C:T	7.38529e-07	-1.44051e-10	-0.603549	0.00027623	-1.44051e-10	-0.582527	0.000276391	-1.44051e-10	-0.582462
71013839	chr13:71013839:C:T	1.33547e-07	-1.13834	-1.17542	4.49395e-05	-1.21331	-1.18513	4.49643e-05	-1.21328	-1.18513
71014080	chr13:71014080:C:A	1.2428e-07	-1.20931	-1.17636	4.27107e-05	-1.28416	-1.16515	4.27343e-05	-1.28413	-1.16515
71014095	chr13:71014095:TA:T	1.15612e-07	-1.2607	-1.19727	3.93453e-05	-1.32615	-1.20523	3.93669e-05	-1.32612	-1.20523
71014146	chr13:71014146:G:T	1.05544e-07	-1.68777	-0.861304	4.08171e-05	-1.65044	-0.844215	4.08375e-05	-1.65045	-0.84423
71014252	chr13:71014252:T:C	3.90504e-07	-1.44051e-10	-1.24077	0.000143021	-1.44051e-10	-1.24077	0.000143096	-1.44051e-10	-1.24076
71014468	chr13:71014468:T:C	1.1352e-07	-1.29788	-1.17835	3.86443e-05	-1.36125	-1.18811	3.86654e-05	-1.36122	-1.18811
71015250	chr13:71015250:T:C	2.71596e-07	-1.60389	-2.75265e-10	0.000102227	-1.57656	-2.75265e-10	0.000102281	-1.57656	-2.75265e-10
71015276	chr13:71015276:TC:T	1.30205e-07	-1.09736	-1.24174	4.1197e-05	-1.24343	-1.24196	4.12199e-05	-1.2434	-1.24196
71015691	chr13:71015691:T:G	2.56799e-07	-1.65992	-2.75265e-10	9.9001e-05	-1.60863	-2.75265e-10	9.90507e-05	-1.60865	-2.75265e-10
71015706	chr13:71015706:A:G	7.76526e-07	-1.66213	1.10875	0.000290801	-1.6636	1.13248	0.000290942	-1.6636	1.13245
71015824	chr13:71015824:C:T	8.43854e-07	-1.3279	0.857671	0.000290307	-1.39815	0.865328	0.000290455	-1.39814	0.865307
71015991	chr13:71015991:A:G	8.16181e-07	-1.32442	0.820842	0.000280593	-1.39501	0.828151	0.000280736	-1.395	0.828131
71016057	chr13:71016057:A:T	9.85946e-07	-1.44051e-10	-0.314609	0.000350139	-1.44051e-10	-0.34543	0.000350323	-1.44051e-10	-0.345424
71016138	chr13:71016138:G:A	8.34178e-07	-1.32571	0.843943	0.000286918	-1.39633	0.851766	0.000287064	-1.39632	0.851745
71016447	chr13:71016447:A:T	8.41237e-07	-1.31953	0.846189	0.000289197	-1.39089	0.854239	0.000289345	-1.39088	0.854219
71016618	chr13:71016618:C:T	8.45385e-07	-1.34126	0.87284	0.000291189	-1.41035	0.880561	0.000291337	-1.41034	0.88054
71016921	chr13:71016921:A:C	6.42753e-07	-1.44051e-10	-0.742449	0.000240018	-1.44051e-10	-0.723044	0.000240133	-1.44051e-10	-0.723089
71017019	chr13:71017019:T:A	1.15961e-07	-1.22063	-1.23432	5.14917e-05	-1.0444	-1.21794	5.15227e-05	-1.04435	-1.21791
71017160	chr13:71017160:C:G	6.29819e-07	-1.44051e-10	-0.762777	0.000234475	-1.44051e-10	-0.74641	0.000234602	-1.44051e-10	-0.746389
71017227	chr13:71017227:C:A	9.2776e-07	-1.44051e-10	-0.375437	0.000329027	-1.44051e-10	-0.407618	0.000329201	-1.44051e-10	-0.407611
71017332	chr13:71017332:G:A	7.8754e-07	-1.44051e-10	-0.539295	0.000283015	-1.44051e-10	-0.558258	0.00028318	-1.44051e-10	-0.558198
71017598	chr13:71017598:C:T	1.3369e-07	-1.1926	-1.12009	6.14612e-05	-0.964325	-1.12103	6.14922e-05	-0.964342	-1.12103
71017673	chr13:71017673:T:C	3.24625e-07	-0.204958	-1.22058	0.000138874	-0.0562388	-1.21395	0.000138945	-0.0562589	-1.21394
71017716	chr13:71017716:T:C	4.8753e-07	-1.01886	-2.75265e-10	0.000184576	-0.985699	-2.75265e-10	0.000184658	-0.985777	-2.75265e-10
71018428	chr13:71018428:G:A	3.91876e-07	-1.44051e-10	-1.23726	0.000143019	-1.44051e-10	-1.24078	0.000143093	-1.44051e-10	-1.24079
71018491	chr13:71018491:A:G	5.79898e-07	-1.59667	0.751318	0.000207891	-1.68102	0.814272	0.000208011	-1.68101	0.814318
71018775	chr13:71018775:G:A	5.62529e-07	-1.5891	0.713334	0.000200287	-1.67838	0.774374	0.000200403	-1.67837	0.774419
71018800	chr13:71018800:C:T	9.681e-07	-1.66751	1.33463	0.00041944	-1.59287	1.42803	0.000419668	-1.59289	1.42808
71018811	chr13:71018811:C:G	5.98851e-07	-1.59402	0.780825	0.000214212	-1.68008	0.843284	0.000214336	-1.68007	0.84333
71019149	chr13:71019149:C:T	5.60423e-07	-1.60325	0.72373	0.000201522	-1.68301	0.785146	0.000201638	-1.683	0.785191
71019206	chr13:71019206:C:A	7.17273e-07	-1.44051e-10	-0.632753	0.000268303	-1.44051e-10	-0.611642	0.00026843	-1.44051e-10	-0.611692
71019592	chr13:71019592:A:G	6.90291e-07	-1.67606	1.00496	0.000292877	-1.61107	1.08706	0.000293036	-1.61109	1.08711
71019679	chr13:71019679:C:T	6.38042e-07	-1.44051e-10	-0.749806	0.000238123	-1.44051e-10	-0.730971	0.000238236	-1.44051e-10	-0.731017
71019692	chr13:71019692:T:C	1.29367e-07	-1.14168	-1.20388	4.14214e-05	-1.27968	-1.20028	4.14442e-05	-1.27964	-1.20029
71019734	chr13:71019734:C:T	4.23289e-07	-1.44051e-10	-1.16015	0.000156211	-1.44051e-10	-1.15255	0.000156297	-1.44051e-10	-1.15252
71019846	chr13:71019846:T:C	2.5122e-07	-1.68188	-2.75265e-10	9.11906e-05	-1.69081	-2.75265e-10	9.12382e-05	-1.69081	-2.75265e-10
71020240	chr13:71020240:G:A	9.47129e-07	-1.44051e-10	-0.354774	0.000336678	-1.44051e-10	-0.384634	0.000336855	-1.44051e-10	-0.384627
71020287	chr13:71020287:G:A	8.35503e-07	-1.44051e-10	-0.480176	0.000297216	-1.44051e-10	-0.5093	0.000297373	-1.44051e-10	-0.509293
71020302	chr13:71020302:T:G	4.75436e-07	-1.44051e-10	-1.04398	0.000175264	-1.44051e-10	-1.03746	0.000175361	-1.44051e-10	-1.03743
71020556	chr13:71020556:A:T	1.55827e-07	-1.14409	-1.01538	5.0188e-05	-1.28194	-1.00604	5.02154e-05	-1.28191	-1.00605
71020741	chr13:71020741:T:C	1.62969e-07	-1.10243	-1.01222	5.22022e-05	-1.24593	-1.0027	5.22308e-05	-1.2459	-1.00271
71021073	chr13:71021073:T:A	1.65239e-07	-1.0263	-1.07451	5.17735e-05	-1.19006	-1.06682	5.1802e-05	-1.19002	-1.06683
71021293	chr13:71021293:T:C	1.42603e-07	-1.12855	-1.1196	6.63628e-05	-0.888088	-1.12053	6.63962e-05	-0.888107	-1.12053
71021563	chr13:71021563:T:G	2.49224e-07	-1.68986	-2.75265e-10	9.31469e-05	-1.66958	-2.75265e-10	9.3194e-05	-1.6696	-2.75265e-10
71021848	chr13:71021848:T:A	2.7119e-07	-1.60539	-2.75265e-10	9.87928e-05	-1.61073	-2.75265e-10	9.88449e-05	-1.61073	-2.75265e-10
71022017	chr13:71022017:A:G	6.76039e-07	-1.44051e-10	-0.691959	0.000252615	-1.44051e-10	-0.671891	0.000252735	-1.44051e-10	-0.671939
71022255	chr13:71022255:C:T	1.7527e-07	-0.811521	-1.23036	8.30394e-05	-0.544013	-1.24043	8.30883e-05	-0.543939	-1.24044
71022305	chr13:71022305:C:T	1.51262e-07	-1.14183	-1.04737	7.01759e-05	-0.904283	-1.04847	7.02111e-05	-0.904303	-1.04847
71022370	chr13:71022370:T:A	1.00004e-06	-0.300414	-2.75265e-10	0.00029353	-0.521781	-2.75265e-10	0.000293695	-0.521739	-2.75265e-10
71022384	chr13:71022384:A:ATT	3.93295e-07	-1.44051e-10	-1.23365	0.000143683	-1.44051e-10	-1.23615	0.000143758	-1.44051e-10	-1.23615
71023220	chr13:71023220:A:G	1.91887e-07	-0.962704	-0.988599	5.90794e-05	-1.15116	-0.97372	5.91115e-05	-1.15113	-0.973727
71023418	chr13:71023418:T:C	2.2025e-07	-0.571531	-1.24191	7.65996e-05	-0.623251	-1.24192	7.66442e-05	-0.623191	-1.24192
71023670	chr13:71023670:T:C	4.06134e-07	-1.44051e-10	-1.20153	0.000149705	-1.44051e-10	-1.19509	0.000149784	-1.44051e-10	-1.19509
71023775	chr13:71023775:T:C	6.17221e-07	-1.44051e-10	-0.782983	0.000229535	-1.44051e-10	-0.767703	0.000229643	-1.44051e-10	-0.767755
71024029	chr13:71024029:T:G	4.21525e-07	-1.44051e-10	-1.16433	0.000155159	-1.44051e-10	-1.15931	0.000155238	-1.44051e-10	-1.15932
71024352	chr13:71024352:A:G	1.68411e-06	0.22078	-2.75265e-10	0.00045931	-0.0740332	-2.75265e-10	0.000459575	-0.0739779	-2.75265e-10
71024368	chr13:71024368:TGAA:T	1.5091e-07	-1.16542	-1.0261	7.01801e-05	-0.927169	-1.02553	7.02153e-05	-0.927191	-1.02552
71024909	chr13:71024909:G:T	2.31618e-07	-0.555118	-1.208	9.58008e-05	-0.434514	-1.20697	9.5861e-05	-0.434425	-1.20696
71024911	chr13:71024911:G:T	2.45137e-07	-1.69029	-0.0161	9.41038e-05	-1.6768	0.0174375	9.41521e-05	-1.67681	0.0174376
71024999	chr13:71024999:T:C	1.79994e-07	-1.04624	-0.969046	8.46483e-05	-0.803004	-0.96225	8.46927e-05	-0.803026	-0.962225
71025413	chr13:71025413:T:C	3.99439e-07	-1.44051e-10	-1.21815	0.000145365	-1.44051e-10	-1.22451	0.00014544	-1.44051e-10	-1.22452
71025418	chr13:71025418:G:A	8.37072e-07	-1.44051e-10	-0.4783	0.000295421	-1.44051e-10	-0.515357	0.00029557	-1.44051e-10	-0.515375
71025903	chr13:71025903:C:T	5.59183e-07	-0.352812	-0.528921	0.000250585	-0.163107	-0.516855	0.000250761	-0.162967	-0.516815
71026102	chr13:71026102:G:A	1.44439e-06	-1.44051e-10	0.0672308	0.000580025	-1.44051e-10	0.159312	0.000580462	-1.44051e-10	0.159545
71026231	chr13:71026231:C:G	4.00772e-07	-1.44051e-10	-1.21482	0.000146039	-1.44051e-10	-1.21988	0.000146113	-1.44051e-10	-1.2199
71026298	chr13:71026298:T:C	6.72458e-07	-0.392606	-0.304664	0.00029618	-0.213371	-0.29942	0.000296389	-0.213231	-0.299377
71026306	chr13:71026306:A:G	7.24834e-07	-0.412697	-0.209571	0.000318857	-0.235469	-0.203547	0.000319083	-0.23533	-0.2035
71027196	chr13:71027196:T:C	1.02492e-06	-1.44051e-10	-0.275835	0.000369213	-1.44051e-10	-0.292386	0.000369413	-1.44051e-10	-0.292364
71027334	chr13:71027334:C:T	3.35491e-07	-1.39261	-2.75265e-10	0.000114563	-1.46264	-2.75265e-10	0.000114626	-1.46261	-2.75265e-10
71027376	chr13:71027376:C:T	6.54612e-07	-0.611802	-0.112365	0.000283181	-0.459458	-0.0982162	0.000283375	-0.459352	-0.098156
71027393	chr13:71027393:T:C	5.61794e-07	-1.44051e-10	-0.877074	0.000206537	-1.44051e-10	-0.873281	0.000206643	-1.44051e-10	-0.873287
71027557	chr13:71027557:C:T	4.77455e-07	-1.44051e-10	-1.03974	0.000175967	-1.44051e-10	-1.03346	0.000176064	-1.44051e-10	-1.03343
71027740	chr13:71027740:C:T	4.01882e-06	-0.931385	2.02192	0.00183759	-0.691651	2.0041	0.00183861	-0.691636	2.00412
71027868	chr13:71027868:A:C	1.0222e-06	-1.44051e-10	-0.278493	0.000368254	-1.44051e-10	-0.294985	0.000368455	-1.44051e-10	-0.294963
71028290	chr13:71028290:T:C	9.72558e-07	-1.44051e-10	-0.32828	0.00038782	-1.44051e-10	-0.243219	0.000388106	-1.44051e-10	-0.243003
71028535	chr13:71028535:G:C	1.29178e-07	-1.2824	-1.06461	5.35287e-05	-1.16287	-1.06067	5.35591e-05	-1.16284	-1.06066
71028666	chr13:71028666:A:C	5.32278e-07	-1.44051e-10	-0.931044	0.000199803	-1.44051e-10	-0.906427	0.000199914	-1.44051e-10	-0.906392
71028675	chr13:71028675:G:T	8.10525e-07	-1.44051e-10	-0.510528	0.000304615	-1.44051e-10	-0.484712	0.000304783	-1.44051e-10	-0.48468
71028893	chr13:71028893:T:C	1.17442e-07	-1.20709	-1.23518	4.70851e-05	-1.11021	-1.2416	4.71142e-05	-1.11011	-1.2416
71028894	chr13:71028894:C:A	4.36665e-07	-1.44051e-10	-1.12904	0.000158543	-1.44051e-10	-1.13773	0.000158626	-1.44051e-10	-1.13773
71028907	chr13:71028907:C:T	2.19298e-07	-1.14091	-0.67687	8.24489e-05	-1.13011	-0.661469	8.24939e-05	-1.13013	-0.661422
71029669	chr13:71029669:T:C	3.60156e-07	-1.16795	-0.153719	0.00014615	-1.06185	-0.157279	0.000146245	-1.06176	-0.157241
71029771	chr13:71029771:C:A	5.40035e-07	-0.562393	-0.354183	0.000232543	-0.412625	-0.342059	0.000232702	-0.412518	-0.342003
71029905	chr13:71029905:C:T	2.54303e-07	-1.66968	-2.75265e-10	9.26503e-05	-1.67493	-2.75265e-10	9.26988e-05	-1.67493	-2.75265e-10
71030052	chr13:71030052:G:A	3.24204e-07	-1.1544	-0.272438	0.000131572	-1.04773	-0.276471	0.000131657	-1.04764	-0.276438
71030092	chr13:71030092:T:C	5.48764e-07	-0.900542	-2.75265e-10	0.000158487	-1.13809	-2.75265e-10	0.000158579	-1.13803	-2.75265e-10
71030583	chr13:71030583:G:T	5.31168e-07	-1.44051e-10	-0.933131	0.000199071	-1.44051e-10	-0.910099	0.000199181	-1.44051e-10	-0.910066
71030609	chr13:71030609:A:G	5.54046e-07	-0.535837	-0.355125	0.000238969	-0.384207	-0.343218	0.000239133	-0.384099	-0.343163
71030649	chr13:71030649:C:G	3.39454e-07	-1.13661	-0.244259	0.000137993	-1.02848	-0.248078	0.000138083	-1.02838	-0.248044
71030652	chr13:71030652:C:T	1.44697e-07	-1.12866	-1.1049	6.2283e-05	-0.955488	-1.11658	6.23111e-05	-0.955547	-1.11659
71030736	chr13:71030736:A:G	3.91022e-07	-1.44051e-10	-1.23945	0.000143026	-1.44051e-10	-1.24073	0.000143101	-1.44051e-10	-1.24073
71030882	chr13:71030882:A:G	2.32987e-07	-1.60522	-0.152012	7.89575e-05	-1.65254	-0.182314	7.89918e-05	-1.65251	-0.182427
71030921	chr13:71030921:C:T	7.09063e-07	-1.44051e-10	-0.644265	0.000254047	-1.44051e-10	-0.66624	0.000254181	-1.44051e-10	-0.666235
71030952	chr13:71030952:T:TA	5.9318e-06	-1.44051e-10	1.47987	0.00224169	-1.44051e-10	1.51123	0.00224296	-1.44051e-10	1.51127
71031118	chr13:71031118:G:C	4.56066e-07	-1.08557	-2.75265e-10	0.000140657	-1.25743	-2.75265e-10	0.000140741	-1.25736	-2.75265e-10
71031304	chr13:71031304:C:A	4.73002e-07	-1.44051e-10	-1.04911	0.000175117	-1.44051e-10	-1.03831	0.00017521	-1.44051e-10	-1.03829
71031343	chr13:71031343:T:C	7.26186e-08	-1.68393	-1.23906	2.90893e-05	-1.59255	-1.24084	2.91023e-05	-1.59262	-1.24084
71031442	chr13:71031442:G:A	1.11121e-06	-0.951078	0.756075	0.00041892	-0.975203	0.809125	0.000419242	-0.975077	0.809244
71031482	chr13:71031482:A:G	1.06441e-07	-1.59319	-0.947428	3.99962e-05	-1.56247	-0.952503	4.00158e-05	-1.5625	-0.952506
71031568	chr13:71031568:G:A	3.98532e-07	-1.44051e-10	-1.22042	0.000146325	-1.44051e-10	-1.21793	0.000146401	-1.44051e-10	-1.21793
71031714	chr13:71031714:C:A	7.2294e-07	-1.44051e-10	-0.624883	0.000260344	-1.44051e-10	-0.641754	0.000260499	-1.44051e-10	-0.641683
71032122	chr13:71032122:C:T	5.51889e-07	-0.894864	-2.75265e-10	0.000195349	-0.928973	-2.75265e-10	0.000195457	-0.928941	-2.75265e-10
71032294	chr13:71032294:A:G	3.98558e-07	-1.44051e-10	-1.22036	0.000145297	-1.44051e-10	-1.22498	0.000145374	-1.44051e-10	-1.22497
71032547	chr13:71032547:G:A	4.34175e-07	-1.44051e-10	-1.13476	0.000158775	-1.44051e-10	-1.13627	0.00015886	-1.44051e-10	-1.13626
71032650	chr13:71032650:A:G	2.93528e-07	-0.862094	-0.664144	0.000125712	-0.706037	-0.663728	0.000125795	-0.705927	-0.663701
71033073	chr13:71033073:A:G	2.54075e-07	-1.67058	-2.75265e-10	9.12923e-05	-1.68969	-2.75265e-10	9.134e-05	-1.68969	-2.75265e-10
71033138	chr13:71033138:A:T	4.07514e-07	-1.62957	0.431434	0.000157156	-1.60217	0.455647	0.000157245	-1.60219	0.455715
71033621	chr13:71033621:C:T	9.89163e-08	-1.56362	-1.05031	3.70721e-05	-1.53179	-1.0591	3.70932e-05	-1.53174	-1.0591
71033812	chr13:71033812:T:A	5.48714e-07	-1.44051e-10	-0.900632	0.000201606	-1.44051e-10	-0.897445	0.000201718	-1.44051e-10	-0.897411
71033987	chr13:71033987:C:G	5.67818e-07	-1.44051e-10	-0.866408	0.00020811	-1.44051e-10	-0.865692	0.000208224	-1.44051e-10	-0.865667
71034371	chr13:71034371:G:A	5.58271e-07	-1.44051e-10	-0.883366	0.000204539	-1.44051e-10	-0.882999	0.000204651	-1.44051e-10	-0.882975
71034474	chr13:71034474:G:A	4.07604e-07	-1.44051e-10	-1.19791	0.000148017	-1.44051e-10	-1.20643	0.000148094	-1.44051e-10	-1.20643
71034543	chr13:71034543:A:G	1.10745e-06	0.958869	-1.15727	0.000262361	0.514368	-1.14841	0.000262548	0.514551	-1.1484
71034871	chr13:71034871:G:A	8.09499e-08	-1.66129	-1.15309	2.93296e-05	-1.68282	-1.14234	2.93463e-05	-1.68281	-1.1423
71034903	chr13:71034903:A:C	3.19397e-07	-1.44177	-2.75265e-10	0.00011187	-1.48642	-2.75265e-10	0.000111928	-1.48643	-2.75265e-10
71035157	chr13:71035157:C:T	7.55488e-07	-1.44051e-10	-0.580847	0.00027784	-1.44051e-10	-0.576714	0.000277995	-1.44051e-10	-0.576679
71035533	chr13:71035533:G:A	8.40023e-08	-1.64922	-1.12815	3.03001e-05	-1.676	-1.11661	3.03176e-05	-1.67599	-1.11656
71035673	chr13:71035673:G:A	7.74962e-08	-1.63449	-1.22349	2.76578e-05	-1.66707	-1.21678	2.76733e-05	-1.66705	-1.21676
71036085	chr13:71036085:AC:A	3.30065e-07	-1.40892	-2.75265e-10	0.000129015	-1.34383	-2.75265e-10	0.000129083	-1.34382	-2.75265e-10
71036238	chr13:71036238:A:G	7.79391e-08	-1.63891	-1.21338	2.78977e-05	-1.67006	-1.20516	2.79134e-05	-1.67004	-1.20513
71036330	chr13:71036330:C:T	4.0896e-07	-1.44051e-10	-1.19459	0.000150131	-1.44051e-10	-1.19225	0.000150211	-1.44051e-10	-1.19224
71036521	chr13:71036521:A:G	4.19501e-07	-1.44051e-10	-1.16914	0.000152299	-1.44051e-10	-1.17791	0.000152381	-1.44051e-10	-1.17789
71037367	chr13:71037367:A:G	4.19222e-07	-1.44051e-10	-1.16981	0.000152188	-1.44051e-10	-1.17865	0.00015227	-1.44051e-10	-1.17863
71037579	chr13:71037579:G:C	6.53001e-07	-1.44051e-10	-0.726631	0.000235233	-1.44051e-10	-0.743182	0.000235356	-1.44051e-10	-0.743181
71037580	chr13:71037580:A:G	2.7359e-07	-1.59658	-2.75265e-10	9.86233e-05	-1.61245	-2.75265e-10	9.8676e-05	-1.61244	-2.75265e-10
71037625	chr13:71037625:C:T	7.85511e-08	-1.67124	-1.17322	2.85599e-05	-1.68799	-1.16377	2.85759e-05	-1.68798	-1.16373
71037982	chr13:71037982:A:T	3.73418e-07	-0.732115	-0.553397	8.3309e-05	-1.14928	-0.631926	8.33593e-05	-1.14911	-0.632011
71038043	chr13:71038043:A:G	4.99285e-07	-1.44051e-10	-0.995033	0.000186766	-1.44051e-10	-0.973904	0.000186869	-1.44051e-10	-0.97387
71038092	chr13:71038092:G:A	8.43958e-07	-1.44051e-10	-0.470108	0.000333151	-1.44051e-10	-0.395164	0.000333385	-1.44051e-10	-0.394983
71038177	chr13:71038177:G:A	9.4601e-08	-1.51592	-1.14262	3.97497e-05	-1.38263	-1.13852	3.97708e-05	-1.38264	-1.13851
71038530	chr13:71038530:T:TAA	9.06517e-08	-1.52189	-1.17929	3.50969e-05	-1.4703	-1.17534	3.51173e-05	-1.47026	-1.17533
71038635	chr13:71038635:G:A	1.01126e-07	-1.52873	-1.06311	3.91962e-05	-1.47858	-1.0566	3.92192e-05	-1.47854	-1.05658
71038830	chr13:71038830:G:C	9.12971e-08	-1.51211	-1.18198	3.53952e-05	-1.45914	-1.17805	3.54158e-05	-1.45909	-1.17803
71038976	chr13:71038976:G:A	9.29275e-08	-1.50629	-1.1701	3.60827e-05	-1.45229	-1.16566	3.61037e-05	-1.45224	-1.16564
71039065	chr13:71039065:G:A	7.90784e-08	-1.67274	-1.16503	2.88028e-05	-1.68853	-1.15476	2.8819e-05	-1.68852	-1.15472
71039094	chr13:71039094:A:T	3.04047e-07	-1.52015	0.0291234	0.000108965	-1.54251	0.0297755	0.000109021	-1.54249	0.0297532
71039445	chr13:71039445:G:A	2.19635e-07	-1.43703	-0.37921	7.34957e-05	-1.504	-0.402537	7.35277e-05	-1.50402	-0.402601
71039586	chr13:71039586:C:T	9.0034e-08	-1.53768	-1.17034	3.47893e-05	-1.48829	-1.16616	3.48095e-05	-1.48825	-1.16615
71039670	chr13:71039670:C:G	4.7407e-07	-1.04686	-2.75265e-10	0.000169587	-1.07039	-2.75265e-10	0.00016968	-1.07037	-2.75265e-10
71039829	chr13:71039829:G:T	9.94735e-08	-1.54579	-1.06253	3.87472e-05	-1.49964	-1.04706	3.87714e-05	-1.49959	-1.047
71039897	chr13:71039897:C:T	4.00975e-07	-1.44051e-10	-1.21431	0.000147737	-1.44051e-10	-1.20833	0.000147816	-1.44051e-10	-1.20831
71040029	chr13:71040029:C:T	3.0068e-07	-1.53455	0.0323876	0.000107797	-1.55707	0.0335559	0.000107852	-1.55705	0.0335327
71040339	chr13:71040339:A:G	5.73727e-07	-1.44051e-10	-0.856055	0.000214493	-1.44051e-10	-0.83548	0.000214615	-1.44051e-10	-0.835434
71040581	chr13:71040581:C:T	7.06106e-07	-1.606	0.957557	0.000280484	-1.56785	1.00061	0.000280651	-1.56788	1.00071
71040594	chr13:71040594:T:A	4.91035e-07	-1.44051e-10	-1.01169	0.000178744	-1.44051e-10	-1.01781	0.000178834	-1.44051e-10	-1.01782
71040611	chr13:71040611:G:A	1.18926e-06	-0.127124	-2.75265e-10	0.000463214	-0.0655708	-2.75265e-10	0.000463416	-0.0656557	-2.75265e-10
71040705	chr13:71040705:T:G	7.87021e-08	-1.67521	-1.16733	3.06871e-05	-1.62543	-1.15449	3.07043e-05	-1.62543	-1.15445
71040821	chr13:71040821:G:A	5.44408e-07	-1.44051e-10	-0.908511	0.000203525	-1.44051e-10	-0.887971	0.000203639	-1.44051e-10	-0.887933
71041038	chr13:71041038:A:G	8.17121e-07	-1.44051e-10	-0.502422	0.000322411	-1.44051e-10	-0.427933	0.000322636	-1.44051e-10	-0.427756
71041046	chr13:71041046:A:G	7.87604e-08	-1.66161	-1.18019	3.11122e-05	-1.59797	-1.16819	3.11294e-05	-1.59797	-1.16816
71041100	chr13:71041100:C:A	6.07407e-07	-0.799011	-2.75265e-10	0.00024207	-0.714531	-2.75265e-10	0.000242182	-0.714593	-2.75265e-10
71041137	chr13:71041137:A:G	7.23411e-08	-1.68487	-1.24194	2.75287e-05	-1.64666	-1.24187	2.7543e-05	-1.64667	-1.24187
71042131	chr13:71042131:G:A	6.79415e-07	-1.44051e-10	-0.686978	0.000245007	-1.44051e-10	-0.702471	0.000245135	-1.44051e-10	-0.702472
71042323	chr13:71042323:T:C	8.30981e-07	-1.60808	1.12248	0.000329777	-1.57085	1.16551	0.000329976	-1.57087	1.16561
71042346	chr13:71042346:C:A	8.24819e-08	-1.65687	-1.13876	3.27901e-05	-1.58976	-1.12387	3.28087e-05	-1.58977	-1.12382
71042787	chr13:71042787:C:T	2.08655e-07	-1.45501	-0.41252	7.00718e-05	-1.51879	-0.435447	7.01025e-05	-1.51881	-0.435509
71042970	chr13:71042970:G:A	7.85471e-07	-1.44051e-10	-0.541926	0.00028788	-1.44051e-10	-0.541216	0.000288044	-1.44051e-10	-0.541169
71043054	chr13:71043054:C:T	2.50448e-07	-1.68496	-2.75265e-10	9.12369e-05	-1.6903	-2.75265e-10	9.12843e-05	-1.6903	-2.75265e-10
71043550	chr13:71043550:T:A	4.94286e-07	-1.61593	0.61083	0.00019665	-1.57965	0.657315	0.00019677	-1.57967	0.657424
71043768	chr13:71043768:T:G	6.10702e-07	-1.44051e-10	-0.7936	0.000225031	-1.44051e-10	-0.787523	0.000225147	-1.44051e-10	-0.787529
71043793	chr13:71043793:A:G	1.07754e-07	-1.29685	-1.23151	3.96916e-05	-1.29068	-1.23194	3.97116e-05	-1.2907	-1.23194
71043995	chr13:71043995:A:G	5.06808e-07	-1.44051e-10	-0.980078	0.000187825	-1.44051e-10	-0.968248	0.000187925	-1.44051e-10	-0.968239
71044292	chr13:71044292:C:T	8.38655e-08	-1.68888	-1.09011	3.21733e-05	-1.66706	-1.06557	3.21907e-05	-1.66706	-1.06554
71044638	chr13:71044638:G:A	4.11802e-07	-1.18767	-2.75265e-10	0.000136179	-1.28979	-2.75265e-10	0.000136256	-1.28974	-2.75265e-10
71044872	chr13:71044872:T:C	7.15938e-07	-1.44051e-10	-0.634617	0.000265718	-1.44051e-10	-0.621323	0.000265867	-1.44051e-10	-0.621286
71044880	chr13:71044880:T:C	5.76111e-07	0.183208	-1.03512	0.000148244	-0.181396	-1.0235	0.000148351	-0.181228	-1.02347
71044888	chr13:71044888:C:T	6.11681e-07	-1.65941	0.867414	0.000226062	-1.61712	0.834171	0.000226173	-1.61712	0.834135
71045019	chr13:71045019:C:T	6.10398e-07	-1.44051e-10	-0.794098	0.000224924	-1.44051e-10	-0.787997	0.00022504	-1.44051e-10	-0.788003
71045150	chr13:71045150:C:T	4.25703e-07	-1.44051e-10	-1.15447	0.00015612	-1.44051e-10	-1.15313	0.000156205	-1.44051e-10	-1.15311
71045706	chr13:71045706:A:G	8.22548e-08	-1.60469	-1.1937	3.10504e-05	-1.57019	-1.19796	3.10678e-05	-1.57015	-1.19796
71045955	chr13:71045955:GA:G	1.91364e-07	-1.4805	-0.473528	6.457e-05	-1.54048	-0.495528	6.45985e-05	-1.5405	-0.495589
71046126	chr13:71046126:T:A	1.16704e-06	-0.145984	-2.75265e-10	0.000454103	-0.0854358	-2.75265e-10	0.000454301	-0.0855201	-2.75265e-10
71046846	chr13:71046846:C:T	1.04458e-07	-1.67595	-0.883481	3.88323e-05	-1.68993	-0.854579	3.88567e-05	-1.68992	-0.854476
71046992	chr13:71046992:A:G	4.42983e-07	-1.64396	0.529278	0.000178589	-1.59513	0.576453	0.000178712	-1.59513	0.576628
71047584	chr13:71047584:C:T	4.28897e-07	-1.62609	0.479095	0.000169945	-1.59146	0.523177	0.000170045	-1.59148	0.523266
71047659	chr13:71047659:G:A	1.18763e-07	-1.67548	-0.755603	4.39586e-05	-1.68977	-0.73074	4.39876e-05	-1.68977	-0.730606
71047714	chr13:71047714:C:G	1.29059e-07	-1.25618	-1.09176	4.74129e-05	-1.24909	-1.09578	4.74363e-05	-1.2491	-1.09579
71047857	chr13:71047857:C:T	3.59975e-07	-1.46003	0.137857	0.000150695	-1.35662	0.168119	0.000150784	-1.35664	0.168211
71047861	chr13:71047861:A:G	1.34414e-06	-0.00470015	-2.75265e-10	0.000472595	-0.0455196	-2.75265e-10	0.000472875	-0.0454503	-2.75265e-10
71048116	chr13:71048116:A:C	9.92888e-07	-1.44051e-10	-0.307592	0.00037506	-1.44051e-10	-0.276673	0.000375283	-1.44051e-10	-0.276601
71048159	chr13:71048159:T:C	9.45426e-07	-0.356574	-2.75265e-10	0.000303638	-0.487922	-2.75265e-10	0.000303808	-0.487885	-2.75265e-10
71048315	chr13:71048315:G:A	3.35467e-07	-1.39269	-2.75265e-10	0.000122122	-1.39874	-2.75265e-10	0.00012219	-1.3987	-2.75265e-10
71048364	chr13:71048364:G:A	3.50939e-07	-1.4911	0.143505	0.000145819	-1.39475	0.173355	0.000145905	-1.39477	0.173447
71048760	chr13:71048760:A:G	4.16008e-07	-1.44051e-10	-1.17751	0.000154013	-1.44051e-10	-1.16672	0.000154092	-1.44051e-10	-1.16673
71049035	chr13:71049035:G:A	1.17481e-07	-1.24709	-1.19484	4.32704e-05	-1.24036	-1.19593	4.32921e-05	-1.24038	-1.19593
71049078	chr13:71049078:G:T	9.05192e-08	-1.65428	-1.04836	3.65466e-05	-1.58585	-1.01932	3.65694e-05	-1.58586	-1.01921
71049246	chr13:71049246:C:G	4.24907e-07	-1.44051e-10	-1.15634	0.000154168	-1.44051e-10	-1.16572	0.000154252	-1.44051e-10	-1.1657
71049272	chr13:71049272:G:A	4.0684e-07	-1.44051e-10	-1.19979	0.000148968	-1.44051e-10	-1.20003	0.000149046	-1.44051e-10	-1.20002
71049425	chr13:71049425:A:T	4.06918e-07	-1.44051e-10	-1.1996	0.000149332	-1.44051e-10	-1.19759	0.000149412	-1.44051e-10	-1.19758
71049443	chr13:71049443:C:T	9.1237e-08	-1.64854	-1.04621	3.70056e-05	-1.5768	-1.01589	3.70288e-05	-1.5768	-1.01578
71049507	chr13:71049507:T:G	4.11974e-07	-1.44051e-10	-1.18725	0.0001519	-1.44051e-10	-1.18054	0.00015198	-1.44051e-10	-1.18053
71049532	chr13:71049532:C:T	9.21563e-08	-1.64503	-1.03969	3.74812e-05	-1.57093	-1.00899	3.75048e-05	-1.57093	-1.00888
71049630	chr13:71049630:T:C	9.11051e-08	-1.65493	-1.04127	3.68036e-05	-1.58755	-1.01062	3.68267e-05	-1.58755	-1.01051
71049712	chr13:71049712:A:G	9.37167e-08	-1.64767	-1.02026	3.81129e-05	-1.57505	-0.988159	3.8137e-05	-1.57505	-0.988044
71049781	chr13:71049781:G:T	8.9905e-08	-1.64996	-1.05949	3.63896e-05	-1.57931	-1.03017	3.64123e-05	-1.57931	-1.03006
71049879	chr13:71049879:G:C	6.56216e-07	-1.44051e-10	-0.72172	0.000241106	-1.44051e-10	-0.718521	0.000241252	-1.44051e-10	-0.718439
71049881	chr13:71049881:A:G	9.21284e-08	-1.48069	-1.20434	3.36147e-05	-1.48353	-1.20526	3.36318e-05	-1.48354	-1.20527
71049958	chr13:71049958:T:C	4.12543e-07	-1.44051e-10	-1.18587	0.0001502	-1.44051e-10	-1.19179	0.00015028	-1.44051e-10	-1.19178
71050101	chr13:71050101:C:G	9.0657e-08	-1.64678	-1.05435	3.68175e-05	-1.57364	-1.02414	3.68406e-05	-1.57365	-1.02404
71050259	chr13:71050259:T:C	9.39823e-08	-1.55452	-1.11059	3.96263e-05	-1.43878	-1.08549	3.96504e-05	-1.43879	-1.08539
71050443	chr13:71050443:C:A	9.83193e-08	-1.4638	-1.15619	3.59769e-05	-1.46706	-1.15383	3.59958e-05	-1.46707	-1.15381
71050825	chr13:71050825:T:A	9.13265e-08	-1.56216	-1.13161	3.8337e-05	-1.44893	-1.10842	3.836e-05	-1.44893	-1.10833
71051737	chr13:71051737:C:A	7.74803e-07	-1.44051e-10	-0.5556	0.000283972	-1.44051e-10	-0.554885	0.000284133	-1.44051e-10	-0.554837
71052153	chr13:71052153:A:G	6.63887e-07	-1.44051e-10	-0.710098	0.000247532	-1.44051e-10	-0.692221	0.000247667	-1.44051e-10	-0.692196
71052388	chr13:71052388:A:G	1.14444e-07	-1.49719	-0.970939	4.94954e-05	-1.36385	-0.938031	4.95271e-05	-1.36386	-0.937904
71052463	chr13:71052463:A:G	8.63469e-08	-1.51953	-1.23031	3.34281e-05	-1.47015	-1.22421	3.34478e-05	-1.4701	-1.2242
71052606	chr13:71052606:T:C	6.18973e-07	-1.65518	0.87503	0.000241831	-1.63043	0.914908	0.000241978	-1.63044	0.915009
71052631	chr13:71052631:C:G	4.54807e-07	-1.44051e-10	-1.08834	0.00016877	-1.44051e-10	-1.07522	0.000168865	-1.44051e-10	-1.07518
71052828	chr13:71052828:T:C	3.99585e-07	-1.44051e-10	-1.21778	0.000146522	-1.44051e-10	-1.21658	0.000146599	-1.44051e-10	-1.21658
71052907	chr13:71052907:A:G	4.42454e-07	-1.44051e-10	-1.11587	0.000162339	-1.44051e-10	-1.11407	0.000162427	-1.44051e-10	-1.11405
71052961	chr13:71052961:T:C	3.98705e-07	-1.21999	-2.75265e-10	0.000147494	-1.20997	-2.75265e-10	0.000147573	-1.20996	-2.75265e-10
71053222	chr13:71053222:G:A	6.29171e-07	-1.65043	0.886628	0.000246173	-1.62436	0.926635	0.000246321	-1.62438	0.926734
71053416	chr13:71053416:T:G	1.14115e-07	-1.48662	-0.984383	4.94787e-05	-1.34984	-0.95238	4.95102e-05	-1.34985	-0.952255
71053661	chr13:71053661:A:G	9.38852e-08	-1.48413	-1.182	3.4345e-05	-1.48724	-1.18007	3.4363e-05	-1.48724	-1.18006
71053671	chr13:71053671:A:G	5.88182e-07	-1.66593	0.834753	0.000228921	-1.6449	0.874516	0.00022906	-1.64491	0.874615
71053975	chr13:71053975:G:T	7.69579e-07	-1.44051e-10	-0.562366	0.000286294	-1.44051e-10	-0.546741	0.000286455	-1.44051e-10	-0.5467
71054153	chr13:71054153:C:T	9.44159e-08	-1.48576	-1.17474	3.58341e-05	-1.43634	-1.18852	3.58542e-05	-1.43628	-1.18854
71054361	chr13:71054361:T:C	4.13292e-07	-1.44051e-10	-1.18406	0.000150457	-1.44051e-10	-1.19008	0.000150536	-1.44051e-10	-1.19008
71054592	chr13:71054592:T:G	9.34841e-08	-1.55127	-1.11915	3.87981e-05	-1.43044	-1.11495	3.88188e-05	-1.43044	-1.11493
71055002	chr13:71055002:C:G	5.17975e-07	-1.44051e-10	-0.958282	0.000192284	-1.44051e-10	-0.944787	0.000192387	-1.44051e-10	-0.94477
71055470	chr13:71055470:A:T	8.586e-07	-1.44051e-10	-0.452907	0.000303411	-1.44051e-10	-0.48867	0.000303587	-1.44051e-10	-0.488613
71055844	chr13:71055844:G:T	9.41682e-08	-1.44687	-1.21625	3.60736e-05	-1.39274	-1.22546	3.60943e-05	-1.39267	-1.22548
71055978	chr13:71055978:T:C	2.19082e-07	-1.68757	-0.131191	7.77233e-05	-1.68974	-0.160862	7.77576e-05	-1.68974	-0.160943
71056338	chr13:71056338:C:T	1.13498e-07	-1.50182	-0.974609	4.90007e-05	-1.3699	-0.942024	4.9032e-05	-1.36991	-0.941898
71056360	chr13:71056360:T:A	1.12787e-07	-1.49799	-0.984715	4.87278e-05	-1.36465	-0.952857	4.87588e-05	-1.36466	-0.952733
71057006	chr13:71057006:T:C	4.09845e-07	-1.19243	-2.75265e-10	0.000140719	-1.25699	-2.75265e-10	0.000140792	-1.257	-2.75265e-10
71057094	chr13:71057094:G:A	1.1085e-07	-1.5187	-0.981332	4.75758e-05	-1.39239	-0.949043	4.76062e-05	-1.3924	-0.948918
71057314	chr13:71057314:C:T	4.53459e-07	-1.44051e-10	-1.09131	0.000168276	-1.44051e-10	-1.07815	0.00016837	-1.44051e-10	-1.07812
71058240	chr13:71058240:T:C	6.40127e-06	-1.44051e-10	1.55604	0.002443	-1.44051e-10	1.59722	0.0024447	-1.44051e-10	1.5974
71059108	chr13:71059108:T:C	3.20729e-07	-1.43761	-2.75265e-10	0.000117603	-1.43645	-2.75265e-10	0.000117667	-1.43642	-2.75265e-10
71059228	chr13:71059228:G:A	4.27581e-07	-1.44051e-10	-1.15006	0.000156752	-1.44051e-10	-1.14909	0.000156833	-1.44051e-10	-1.1491
71059548	chr13:71059548:A:G	8.075e-07	-1.44051e-10	-0.514267	0.000295984	-1.44051e-10	-0.513454	0.00029615	-1.44051e-10	-0.513415
71059718	chr13:71059718:CTTGCAAAGTTAGTAAG:C	6.84484e-07	-1.44051e-10	-0.679545	0.000246802	-1.44051e-10	-0.695171	0.000246931	-1.44051e-10	-0.695173
71060316	chr13:71060316:C:T	4.18905e-07	-1.44051e-10	-1.17057	0.000152078	-1.44051e-10	-1.17936	0.000152161	-1.44051e-10	-1.17934
71060355	chr13:71060355:T:C	1.13117e-07	-1.49655	-0.983237	4.88615e-05	-1.36356	-0.951207	4.88926e-05	-1.36357	-0.951083
71061107	chr13:71061107:C:T	3.90202e-07	-1.44051e-10	-1.24154	0.000143029	-1.44051e-10	-1.24071	0.000143104	-1.44051e-10	-1.24071
71061134	chr13:71061134:G:A	8.69115e-08	-1.68911	-1.0542	3.28493e-05	-1.67477	-1.03706	3.28683e-05	-1.67478	-1.03699
71061457	chr13:71061457:G:A	3.91051e-07	-1.44051e-10	-1.23937	0.000143239	-1.44051e-10	-1.23925	0.000143314	-1.44051e-10	-1.23925
71061469	chr13:71061469:A:G	2.19681e-07	-1.68184	-0.134192	7.74144e-05	-1.69088	-0.163704	7.74485e-05	-1.69088	-0.163785
71061834	chr13:71061834:C:T	1.11227e-07	-1.51338	-0.983251	4.78055e-05	-1.38542	-0.951201	4.78359e-05	-1.38543	-0.951077
71061988	chr13:71061988:A:G	1.12768e-07	-1.50041	-0.982469	4.86637e-05	-1.36843	-0.950401	4.86946e-05	-1.36843	-0.950277
71062008	chr13:71062008:A:T	5.82011e-07	-1.63925	0.797528	0.000228034	-1.61042	0.836153	0.000228171	-1.61044	0.836252
71062112	chr13:71062112:C:A	2.51296e-07	-1.68158	-2.75265e-10	9.11896e-05	-1.69082	-2.75265e-10	9.12371e-05	-1.69082	-2.75265e-10
71062329	chr13:71062329:A:T	8.47431e-08	-1.54108	-1.22751	3.27198e-05	-1.4949	-1.22088	3.2739e-05	-1.49485	-1.22086
71062636	chr13:71062636:C:T	4.46581e-07	-1.10659	-2.75265e-10	0.000160053	-1.12826	-2.75265e-10	0.00016014	-1.12823	-2.75265e-10
71062777	chr13:71062777:T:G	1.10922e-07	-1.51375	-0.985641	4.7687e-05	-1.38571	-0.953387	4.77175e-05	-1.38572	-0.953261
71062794	chr13:71062794:G:A	2.3183e-07	-1.69042	-0.0717847	8.40326e-05	-1.66892	-0.103638	8.40768e-05	-1.66892	-0.103632
71062796	chr13:71062796:T:TA	3.99045e-07	-1.44051e-10	-1.21913	0.000146049	-1.44051e-10	-1.21982	0.000146124	-1.44051e-10	-1.21983
71062859	chr13:71062859:T:C	5.8325e-07	-1.65723	0.817638	0.000227384	-1.63338	0.856262	0.000227521	-1.6334	0.856361
71062958	chr13:71062958:G:C	1.13109e-07	-1.52405	-0.955808	4.85205e-05	-1.39942	-0.922353	4.85518e-05	-1.39943	-0.922222
71063276	chr13:71063276:C:T	6.12314e-07	-1.44051e-10	-0.790965	0.000225642	-1.44051e-10	-0.784809	0.000225759	-1.44051e-10	-0.784815
71063513	chr13:71063513:C:T	9.17698e-08	-1.47248	-1.21645	3.50411e-05	-1.42165	-1.22559	3.50611e-05	-1.42158	-1.22561
71063624	chr13:71063624:G:C	1.09578e-07	-1.51878	-0.992789	4.69714e-05	-1.39296	-0.961255	4.70014e-05	-1.39297	-0.961132
71063955	chr13:71063955:T:C	4.00644e-07	-1.44051e-10	-1.21514	0.000146352	-1.44051e-10	-1.21774	0.000146427	-1.44051e-10	-1.21775
71064249	chr13:71064249:G:A	4.43062e-07	-1.44051e-10	-1.1145	0.000162535	-1.44051e-10	-1.11287	0.000162622	-1.44051e-10	-1.11285
71064285	chr13:71064285:G:A	8.15804e-07	-1.44051e-10	-0.504035	0.000303837	-1.44051e-10	-0.487266	0.000304009	-1.44051e-10	-0.487223
71064307	chr13:71064307:A:G	6.78909e-07	-1.44051e-10	-0.687723	0.000244828	-1.44051e-10	-0.703203	0.000244955	-1.44051e-10	-0.703204
71064371	chr13:71064371:G:T	1.27438e-07	-1.59747	-0.763111	4.32868e-05	-1.65082	-0.785096	4.33074e-05	-1.65079	-0.785166
71064372	chr13:71064372:G:T	1.28606e-07	-1.58794	-0.763517	4.35391e-05	-1.64452	-0.785578	4.35598e-05	-1.6445	-0.785649
71064606	chr13:71064606:TAGCTGA:T	9.21361e-08	-1.54012	-1.14482	3.83882e-05	-1.41524	-1.14077	3.84086e-05	-1.41525	-1.14075
71064658	chr13:71064658:T:C	2.1676e-07	-1.68247	-0.146948	7.6413e-05	-1.6909	-0.176711	7.64468e-05	-1.6909	-0.176791
71064730	chr13:71064730:C:T	1.3477e-07	-1.68921	-0.615431	4.77402e-05	-1.68893	-0.649055	4.776e-05	-1.68893	-0.649165
71065190	chr13:71065190:A:G	7.45147e-08	-1.66396	-1.23325	2.68471e-05	-1.68528	-1.22832	2.68618e-05	-1.68527	-1.22831
71065262	chr13:71065262:G:A	5.69562e-07	-1.64684	0.7835	0.000222568	-1.62002	0.821495	0.000222702	-1.62004	0.821593
71065485	chr13:71065485:A:T	2.1998e-06	-1.44051e-10	0.487914	0.000829516	-1.44051e-10	0.517083	0.000830021	-1.44051e-10	0.517171
71065597	chr13:71065597:A:G	4.05744e-07	-1.44051e-10	-1.20249	0.00014762	-1.44051e-10	-1.20912	0.000147699	-1.44051e-10	-1.2091
71065631	chr13:71065631:G:A	1.48772e-06	-1.44051e-10	0.0967916	0.000542015	-1.44051e-10	0.0915352	0.000542303	-1.44051e-10	0.0915438
71065697	chr13:71065697:C:T	1.51507e-07	-1.69059	-0.496986	5.72818e-05	-1.68626	-0.469519	5.73211e-05	-1.68627	-0.469346
71065853	chr13:71065853:A:T	4.02231e-07	-1.44051e-10	-1.21118	0.000147967	-1.44051e-10	-1.20677	0.000148047	-1.44051e-10	-1.20675
71066022	chr13:71066022:A:G	1.29304e-06	-1.44051e-10	-0.0434566	0.000478945	-1.44051e-10	-0.0321737	0.000479191	-1.44051e-10	-0.0321817
71066032	chr13:71066032:C:T	1.59489e-07	-1.68835	-0.44789	6.10792e-05	-1.67198	-0.419603	6.11209e-05	-1.672	-0.419426
71066232	chr13:71066232:A:G	1.10497e-07	-1.55544	-0.947778	4.1801e-05	-1.51248	-0.958354	4.18258e-05	-1.51244	-0.958328
71066481	chr13:71066481:C:G	1.14146e-07	-1.49791	-0.972822	4.15672e-05	-1.50126	-0.975184	4.15881e-05	-1.50127	-0.975196
71066903	chr13:71066903:CT:C	1.61514e-07	-1.68919	-0.434424	6.17027e-05	-1.67439	-0.407038	6.17449e-05	-1.67441	-0.406859
71067050	chr13:71067050:ATGG:A	2.13436e-07	-1.68223	-0.162638	7.5229e-05	-1.69089	-0.192328	7.52622e-05	-1.69089	-0.192408
71067221	chr13:71067221:G:A	2.79346e-07	-1.62728	0.0515229	9.94972e-05	-1.66968	0.0660476	9.95512e-05	-1.66966	0.0660517
71067653	chr13:71067653:A:C	1.37157e-07	-1.69032	-0.596758	5.26572e-05	-1.67847	-0.561486	5.26917e-05	-1.67848	-0.56134
71067784	chr13:71067784:A:T	9.79611e-07	-1.44051e-10	-0.321055	0.000364024	-1.44051e-10	-0.306539	0.000364239	-1.44051e-10	-0.306471
71067834	chr13:71067834:T:C	9.93755e-07	-1.44051e-10	-0.306719	0.000369315	-1.44051e-10	-0.292109	0.000369533	-1.44051e-10	-0.29204
71068389	chr13:71068389:A:G	9.01837e-08	-1.51963	-1.18674	3.29172e-05	-1.52275	-1.18701	3.2934e-05	-1.52276	-1.18702
71068393	chr13:71068393:A:C	4.18905e-07	-1.44051e-10	-1.17057	0.000152078	-1.44051e-10	-1.17936	0.000152161	-1.44051e-10	-1.17934
71068403	chr13:71068403:G:A	5.65507e-07	-1.6256	0.755109	0.000222486	-1.59224	0.793338	0.000222618	-1.59226	0.793436
71068708	chr13:71068708:T:G	4.331e-07	-1.51665	0.379407	0.00017783	-1.42795	0.405016	0.000177932	-1.42797	0.405093
71068757	chr13:71068757:C:T	1.4687e-07	-1.44764	-0.771023	5.12467e-05	-1.50529	-0.76182	5.12746e-05	-1.50532	-0.761763
71069136	chr13:71069136:A:G	7.35814e-07	-0.607232	-2.75265e-10	0.000198822	-0.911348	-2.75265e-10	0.000198946	-0.911246	-2.75265e-10
71069176	chr13:71069176:G:C	1.47363e-07	-1.64526	-0.570054	5.09759e-05	-1.67611	-0.596291	5.09987e-05	-1.67612	-0.596362
71069477	chr13:71069477:C:T	1.14544e-07	-1.68809	-0.779162	4.3257e-05	-1.68953	-0.747068	4.32846e-05	-1.68954	-0.746946
71069544	chr13:71069544:T:C	6.33471e-07	-1.44051e-10	-0.756995	0.000224462	-1.44051e-10	-0.790052	0.00022458	-1.44051e-10	-0.790047
71070027	chr13:71070027:T:A	4.31941e-07	-1.44051e-10	-1.13992	0.000156538	-1.44051e-10	-1.15046	0.000156623	-1.44051e-10	-1.15044
71070392	chr13:71070392:G:T	8.93573e-08	-1.55212	-1.16345	3.27982e-05	-1.54716	-1.16623	3.28152e-05	-1.54713	-1.16626
71070456	chr13:71070456:A:C	5.15127e-07	-1.44051e-10	-0.963797	0.000189155	-1.44051e-10	-0.961194	0.000189258	-1.44051e-10	-0.961167
71070578	chr13:71070578:G:A	3.92096e-07	-1.44051e-10	-1.2367	0.000143295	-1.44051e-10	-1.23886	0.000143369	-1.44051e-10	-1.23886
71070982	chr13:71070982:T:C	8.75611e-08	-1.68398	-1.0519	3.26707e-05	-1.69083	-1.02645	3.26905e-05	-1.69083	-1.02636
71070989	chr13:71070989:T:A	6.02452e-07	-1.44051e-10	-0.807202	0.000222681	-1.44051e-10	-0.798018	0.000222808	-1.44051e-10	-0.797972
71071675	chr13:71071675:A:G	1.44125e-07	-1.69063	-0.546896	5.48835e-05	-1.68987	-0.508681	5.49214e-05	-1.68987	-0.508507
71071957	chr13:71071957:A:T	8.73837e-08	-1.51665	-1.22125	3.19045e-05	-1.52074	-1.22028	3.1921e-05	-1.52074	-1.22027
71072122	chr13:71072122:A:G	4.26261e-07	-1.67259	0.519435	0.000169216	-1.61766	0.545083	0.000169314	-1.61769	0.545157
71072127	chr13:71072127:T:C	9.61688e-08	-1.55282	-1.08928	3.63439e-05	-1.50383	-1.1069	3.63635e-05	-1.50379	-1.10693
71072156	chr13:71072156:C:T	6.88085e-07	-1.44051e-10	-0.674298	0.00025232	-1.44051e-10	-0.673061	0.000252473	-1.44051e-10	-0.672978
71072431	chr13:71072431:G:A	4.29212e-07	-1.44051e-10	-1.14626	0.000155608	-1.44051e-10	-1.15642	0.000155693	-1.44051e-10	-1.1564
71072622	chr13:71072622:T:G	6.06267e-07	-1.44051e-10	-0.800889	0.000223944	-1.44051e-10	-0.792362	0.000224071	-1.44051e-10	-0.792315
71072896	chr13:71072896:C:T	4.00086e-07	-1.44051e-10	-1.21653	0.00014713	-1.44051e-10	-1.21244	0.00014721	-1.44051e-10	-1.21242
71072925	chr13:71072925:A:G	6.10611e-07	-1.44051e-10	-0.79375	0.000225613	-1.44051e-10	-0.784938	0.000225741	-1.44051e-10	-0.784891
71073344	chr13:71073344:A:G	1.47634e-07	-1.68933	-0.524144	5.61264e-05	-1.69081	-0.48534	5.61655e-05	-1.69081	-0.485164
71073551	chr13:71073551:A:T	7.3755e-07	-1.44051e-10	-0.604876	0.000274076	-1.44051e-10	-0.590353	0.00027423	-1.44051e-10	-0.590314
71073617	chr13:71073617:C:T	6.06243e-07	-1.44051e-10	-0.800929	0.000223938	-1.44051e-10	-0.792388	0.000224066	-1.44051e-10	-0.792342
71073760	chr13:71073760:G:A	4.32003e-07	-1.44051e-10	-1.13978	0.000156557	-1.44051e-10	-1.15034	0.000156643	-1.44051e-10	-1.15031
71073769	chr13:71073769:C:T	2.59308e-07	-1.68693	0.036735	9.06469e-05	-1.68986	-0.00692654	9.06861e-05	-1.68986	-0.00701701
71073807	chr13:71073807:A:G	9.44304e-08	-1.53175	-1.1286	3.57249e-05	-1.48137	-1.14654	3.57443e-05	-1.48132	-1.14657
71073902	chr13:71073902:A:C	6.17374e-07	-1.44051e-10	-0.782734	0.00022733	-1.44051e-10	-0.777357	0.000227447	-1.44051e-10	-0.777362
71074080	chr13:71074080:G:T	2.48405e-07	-1.6881	-0.00504623	8.70436e-05	-1.68909	-0.0482639	8.70813e-05	-1.68909	-0.0483532
71074295	chr13:71074295:T:C	9.24089e-08	-1.54242	-1.13957	3.36901e-05	-1.546	-1.14056	3.37073e-05	-1.546	-1.14056
71074338	chr13:71074338:T:C	7.21464e-08	-1.69068	-1.23884	2.66932e-05	-1.685	-1.23435	2.67073e-05	-1.68501	-1.23434
71074771	chr13:71074771:G:A	9.2743e-08	-1.53503	-1.14335	3.86306e-05	-1.4106	-1.13911	3.86511e-05	-1.41061	-1.1391
71074926	chr13:71074926:A:T	4.14419e-07	-1.44051e-10	-1.18133	0.000151887	-1.44051e-10	-1.18062	0.000151968	-1.44051e-10	-1.18061
71075150	chr13:71075150:G:T	8.64903e-08	-1.53477	-1.21341	3.15841e-05	-1.53881	-1.2123	3.16005e-05	-1.53881	-1.21229
71075347	chr13:71075347:T:C	5.68699e-07	-1.44051e-10	-0.864859	0.000202142	-1.44051e-10	-0.894789	0.000202259	-1.44051e-10	-0.894732
71075376	chr13:71075376:G:A	9.06647e-08	-1.56628	-1.13477	3.42786e-05	-1.51976	-1.14947	3.42972e-05	-1.51972	-1.1495
71075429	chr13:71075429:A:G	5.40499e-07	-1.59992	0.684205	0.000213316	-1.56183	0.720849	0.000213443	-1.56186	0.720946
71075631	chr13:71075631:C:T	4.19079e-07	-1.44051e-10	-1.17015	0.000154656	-1.44051e-10	-1.16256	0.000154738	-1.44051e-10	-1.16255
71075934	chr13:71075934:T:C	9.11896e-08	-1.55655	-1.13872	3.77484e-05	-1.43838	-1.13444	3.77685e-05	-1.43838	-1.13442
71076338	chr13:71076338:A:C	7.22261e-08	-1.68989	-1.23852	2.66423e-05	-1.68737	-1.23389	2.66564e-05	-1.68737	-1.23388
71076544	chr13:71076544:T:C	4.16221e-07	-1.44051e-10	-1.17699	0.000152563	-1.44051e-10	-1.17618	0.000152645	-1.44051e-10	-1.17617
71076609	chr13:71076609:T:C	5.20733e-07	-1.44051e-10	-0.952973	0.000191977	-1.44051e-10	-0.946382	0.000192092	-1.44051e-10	-0.946305
71076658	chr13:71076658:A:G	5.28626e-07	-1.44051e-10	-0.937929	0.000194928	-1.44051e-10	-0.931128	0.000195045	-1.44051e-10	-0.931049
71076672	chr13:71076672:C:T	5.89258e-07	-1.60969	0.78034	0.000232497	-1.5729	0.818021	0.000232636	-1.57293	0.818119
71076788	chr13:71076788:C:T	4.82675e-07	-1.69087	0.662	0.000170396	-1.68243	0.616794	0.000170467	-1.68242	0.616685
71076851	chr13:71076851:ATTAG:A	5.41513e-07	-1.58836	0.674516	0.000214207	-1.54763	0.710815	0.000214333	-1.54766	0.710912
71077097	chr13:71077097:C:A	4.18634e-07	-1.44051e-10	-1.17121	0.000153384	-1.44051e-10	-1.17081	0.000153463	-1.44051e-10	-1.17082
71077246	chr13:71077246:T:C	2.53854e-07	-1.68157	0.0101199	9.64348e-05	-1.68858	0.0536882	9.65093e-05	-1.68857	0.0539328
71077393	chr13:71077393:G:A	7.34859e-07	-1.44051e-10	-0.608531	0.000271725	-1.44051e-10	-0.598969	0.000271867	-1.44051e-10	-0.598969
71077722	chr13:71077722:C:T	5.15676e-07	-1.60142	0.638687	0.000203403	-1.56321	0.674633	0.000203523	-1.56323	0.674729
71077758	chr13:71077758:C:T	2.65516e-07	-1.6814	0.0548653	0.00010099	-1.68849	0.0997475	0.000101068	-1.68848	0.0999965
71077975	chr13:71077975:A:C	4.14838e-07	-1.18032	-2.75265e-10	0.000139482	-1.26582	-2.75265e-10	0.000139559	-1.26579	-2.75265e-10
71078182	chr13:71078182:A:G	9.54537e-08	-1.55903	-1.09054	3.60405e-05	-1.51095	-1.10816	3.606e-05	-1.51091	-1.10819
71078299	chr13:71078299:T:G	6.14024e-07	-1.44051e-10	-0.788175	0.000230288	-1.44051e-10	-0.764427	0.000230426	-1.44051e-10	-0.764352
71078331	chr13:71078331:G:T	4.37248e-07	-1.44051e-10	-1.12771	0.000158342	-1.44051e-10	-1.139	0.000158428	-1.44051e-10	-1.13898
71078376	chr13:71078376:C:T	2.86743e-07	-1.54962	-2.75265e-10	0.000107144	-1.52959	-2.75265e-10	0.000107201	-1.52957	-2.75265e-10
71078626	chr13:71078626:C:T	1.26381e-07	-1.68558	-0.683329	4.65949e-05	-1.6146	-0.74767	4.66114e-05	-1.61466	-0.747777
71078667	chr13:71078667:C:T	4.25771e-07	-1.44051e-10	-1.15431	0.000156011	-1.44051e-10	-1.15383	0.000156091	-1.44051e-10	-1.15384
71079080	chr13:71079080:G:A	9.70942e-08	-1.54765	-1.08487	3.67136e-05	-1.49773	-1.10289	3.67334e-05	-1.49768	-1.10292
71079346	chr13:71079346:T:C	2.52583e-07	-1.67647	-2.75265e-10	9.7139e-05	-1.62762	-2.75265e-10	9.71863e-05	-1.62765	-2.75265e-10
71079441	chr13:71079441:G:A	9.24287e-08	-1.53643	-1.14534	3.36834e-05	-1.54055	-1.1462	3.37006e-05	-1.54056	-1.14621
71080009	chr13:71080009:C:T	1.18103e-07	-1.68045	-0.756202	4.57281e-05	-1.65542	-0.725627	4.57566e-05	-1.65544	-0.725505
71080139	chr13:71080139:C:G	8.88524e-07	-1.44051e-10	-0.418648	0.000315655	-1.44051e-10	-0.44911	0.000315832	-1.44051e-10	-0.44907
71080864	chr13:71080864:G:T	4.05471e-07	-1.44051e-10	-1.20316	0.00014755	-1.44051e-10	-1.2096	0.000147629	-1.44051e-10	-1.20958
71080900	chr13:71080900:T:C	4.89806e-07	-1.69003	0.675829	0.000171727	-1.68629	0.628434	0.000171798	-1.68629	0.628325
71081041	chr13:71081041:C:T	6.35063e-07	-1.44051e-10	-0.754485	0.000232697	-1.44051e-10	-0.754022	0.000232827	-1.44051e-10	-0.753986
71081463	chr13:71081463:A:G	9.97515e-08	-1.56519	-1.04033	3.75126e-05	-1.51825	-1.06083	3.75326e-05	-1.5182	-1.06087
71081497	chr13:71081497:G:A	1.03466e-06	0.974244	-1.24062	0.000247164	0.545742	-1.23945	0.000247336	0.545918	-1.23945
71081683	chr13:71081683:T:A	8.76939e-07	-1.44051e-10	-0.431772	0.000324156	-1.44051e-10	-0.422535	0.000324344	-1.44051e-10	-0.422476
71082057	chr13:71082057:C:A	6.34536e-07	-1.44051e-10	-0.755315	0.000229014	-1.44051e-10	-0.769977	0.000229133	-1.44051e-10	-0.769977
71082118	chr13:71082118:C:T	6.26704e-07	-1.44051e-10	-0.767736	0.000236721	-1.44051e-10	-0.736876	0.000236858	-1.44051e-10	-0.736818
71082131	chr13:71082131:GA:G	4.03681e-07	-1.63928	0.431694	0.00015717	-1.60906	0.462626	0.000157258	-1.60908	0.462683
71082541	chr13:71082541:C:T	1.30706e-07	-1.67753	-0.657734	5.08463e-05	-1.65009	-0.624867	5.08784e-05	-1.65011	-0.624734
71082752	chr13:71082752:C:T	9.81887e-08	-1.55438	-1.06694	3.70465e-05	-1.50541	-1.08618	3.70664e-05	-1.50536	-1.08621
71082898	chr13:71082898:G:A	9.80345e-08	-1.54993	-1.07297	3.70305e-05	-1.50014	-1.09188	3.70505e-05	-1.50009	-1.09191
71083014	chr13:71083014:G:T	2.65946e-07	-1.68242	0.0574982	0.000101146	-1.68898	0.10178	0.000101224	-1.68897	0.10203
71083322	chr13:71083322:C:G	9.31737e-08	-1.54785	-1.12589	3.86935e-05	-1.4267	-1.12139	3.87142e-05	-1.42671	-1.12137
71083453	chr13:71083453:G:A	4.06152e-07	-1.44051e-10	-1.20148	0.000147738	-1.44051e-10	-1.20832	0.000147817	-1.44051e-10	-1.20831
71083722	chr13:71083722:T:C	2.40921e-07	-1.64463	-0.0791081	8.65251e-05	-1.67904	-0.0642865	8.65714e-05	-1.67903	-0.0642863
71084201	chr13:71084201:A:C	1.02114e-07	-1.51673	-1.06539	3.71578e-05	-1.51988	-1.0687	3.71763e-05	-1.51989	-1.06872
71084254	chr13:71084254:T:C	4.09235e-07	-1.44051e-10	-1.19392	0.000150229	-1.44051e-10	-1.1916	0.00015031	-1.44051e-10	-1.19158
71084422	chr13:71084422:T:C	5.76205e-07	-1.44051e-10	-0.851746	0.000215058	-1.44051e-10	-0.832851	0.000215185	-1.44051e-10	-0.832784
71084502	chr13:71084502:A:G	3.22195e-07	-1.68742	0.254366	0.000115059	-1.66675	0.208436	0.000115106	-1.66674	0.208312
71084622	chr13:71084622:C:A	9.86229e-08	-1.5644	-1.05251	3.71015e-05	-1.5175	-1.07261	3.71213e-05	-1.51745	-1.07264
71084820	chr13:71084820:C:T	8.99925e-08	-1.56318	-1.1453	3.71487e-05	-1.44764	-1.14119	3.71684e-05	-1.44765	-1.14117
71085076	chr13:71085076:A:G	7.46907e-07	-1.44051e-10	-0.592269	0.000277909	-1.44051e-10	-0.576467	0.000278065	-1.44051e-10	-0.576426
71085231	chr13:71085231:A:G	3.29937e-07	-1.40931	-2.75265e-10	0.000130703	-1.33083	-2.75265e-10	0.000130776	-1.3308	-2.75265e-10
71085346	chr13:71085346:C:T	7.69576e-07	-1.44051e-10	-0.56237	0.000287355	-1.44051e-10	-0.543039	0.000287513	-1.44051e-10	-0.543013
71085453	chr13:71085453:A:T	9.83771e-08	-1.55819	-1.06121	3.708e-05	-1.50988	-1.0808	3.70999e-05	-1.50983	-1.08083
71085585	chr13:71085585:G:A	3.80669e-07	-1.26628	-2.75265e-10	0.000128929	-1.34449	-2.75265e-10	0.000129	-1.34447	-2.75265e-10
71085610	chr13:71085610:G:A	7.23956e-08	-1.69058	-1.23548	2.68113e-05	-1.68549	-1.22945	2.68255e-05	-1.6855	-1.22943
71085946	chr13:71085946:T:C	6.57649e-07	-1.68696	0.96742	0.000231808	-1.68951	0.931661	0.000231916	-1.68951	0.931605
71086073	chr13:71086073:C:T	4.64679e-07	-1.60454	0.537674	0.000182338	-1.56705	0.569154	0.000182439	-1.56708	0.569214
71086466	chr13:71086466:G:GT	6.52336e-07	-1.68691	0.959265	0.000229958	-1.68954	0.923675	0.000230064	-1.68954	0.923617
71086511	chr13:71086511:G:A	8.44607e-08	-1.56151	-1.21041	3.10043e-05	-1.55722	-1.21241	3.10205e-05	-1.5572	-1.21243
71087388	chr13:71087388:T:C	2.52218e-07	-1.67792	-2.75265e-10	9.11895e-05	-1.69082	-2.75265e-10	9.12371e-05	-1.69082	-2.75265e-10
71087734	chr13:71087734:T:C	1.03234e-07	-1.45812	-1.11309	4.15943e-05	-1.36873	-1.10707	4.16175e-05	-1.36871	-1.10705
71087801	chr13:71087801:T:C	3.91484e-07	-1.44051e-10	-1.23826	0.000143347	-1.44051e-10	-1.23849	0.000143421	-1.44051e-10	-1.23849
71087854	chr13:71087854:TTA:T	9.42506e-08	-1.52287	-1.13938	3.94674e-05	-1.39314	-1.13514	3.94883e-05	-1.39315	-1.13513
71087915	chr13:71087915:G:C	1.21591e-07	-1.68092	-0.726627	4.54077e-05	-1.5989	-0.789173	4.54236e-05	-1.59897	-0.789277
71088011	chr13:71088011:G:A	6.8755e-07	-1.44051e-10	-0.675075	0.0002593	-1.44051e-10	-0.645774	0.000259461	-1.44051e-10	-0.645673
71088126	chr13:71088126:A:G	8.81116e-08	-1.5869	-1.1427	3.60435e-05	-1.48052	-1.13852	3.60627e-05	-1.48052	-1.1385
71088287	chr13:71088287:G:A	1.47926e-07	-1.55733	-0.654173	5.39865e-05	-1.56074	-0.654284	5.40134e-05	-1.56075	-0.654302
71088361	chr13:71088361:T:C	2.65705e-06	-1.44051e-10	0.676762	0.00102545	-1.44051e-10	0.729127	0.00102615	-1.44051e-10	0.729285
71088950	chr13:71088950:T:C	7.24243e-07	-1.44051e-10	-0.623083	0.000260807	-1.44051e-10	-0.639978	0.000260942	-1.44051e-10	-0.639981
71089331	chr13:71089331:C:T	1.22415e-07	-1.67808	-0.722711	4.59362e-05	-1.59104	-0.785467	4.59522e-05	-1.59111	-0.785571
71089359	chr13:71089359:A:C	3.90014e-07	-1.44051e-10	-1.24203	0.000142841	-1.44051e-10	-1.24203	0.000142916	-1.44051e-10	-1.24203
71089504	chr13:71089504:C:T	8.38992e-07	-1.44051e-10	-0.476009	0.000310342	-1.44051e-10	-0.466083	0.000310522	-1.44051e-10	-0.466026
71090357	chr13:71090357:C:T	5.73955e-07	0.375451	-1.23111	0.000148875	0.0274003	-1.22805	0.000148975	0.0275574	-1.22806
71090678	chr13:71090678:C:T	7.00968e-07	-1.44051e-10	-0.655747	0.000260613	-1.44051e-10	-0.640721	0.000260759	-1.44051e-10	-0.640682
71091140	chr13:71091140:G:A	9.46874e-08	-1.62148	-1.03614	3.52874e-05	-1.58363	-1.0566	3.53059e-05	-1.5836	-1.05663
71091342	chr13:71091342:A:C	2.56702e-07	-1.66029	-2.75265e-10	9.15428e-05	-1.68695	-2.75265e-10	9.15907e-05	-1.68695	-2.75265e-10
71091498	chr13:71091498:T:C	4.25797e-07	-1.44051e-10	-1.15425	0.000156736	-1.44051e-10	-1.14919	0.000156824	-1.44051e-10	-1.14915
71091741	chr13:71091741:T:C	1.03553e-07	-1.49344	-1.07469	4.1476e-05	-1.41071	-1.06793	4.14992e-05	-1.41069	-1.06792
71091966	chr13:71091966:T:C	3.96983e-07	-1.44051e-10	-1.22432	0.000144743	-1.44051e-10	-1.2288	0.00014482	-1.44051e-10	-1.22879
71091967	chr13:71091967:G:C	5.71368e-07	-1.44051e-10	-0.860177	0.000213939	-1.44051e-10	-0.838069	0.000214066	-1.44051e-10	-0.837995
71091982	chr13:71091982:T:C	3.96834e-07	-1.44051e-10	-1.22469	0.000144698	-1.44051e-10	-1.22911	0.000144775	-1.44051e-10	-1.2291
71092066	chr13:71092066:T:G	7.50605e-07	-1.44051e-10	-0.58733	0.000279259	-1.44051e-10	-0.571618	0.000279417	-1.44051e-10	-0.571577
71092572	chr13:71092572:A:AC	1.59814e-07	-1.68396	-0.450242	5.99405e-05	-1.68958	-0.420822	5.99827e-05	-1.68958	-0.420645
71092621	chr13:71092621:C:G	9.8365e-08	-1.58518	-1.03435	3.69332e-05	-1.53902	-1.05563	3.69528e-05	-1.53898	-1.05567
71092687	chr13:71092687:A:G	9.13294e-08	-1.68448	-1.00925	3.41675e-05	-1.69077	-0.981718	3.41884e-05	-1.69077	-0.981625
71092876	chr13:71092876:C:A	6.36124e-07	-1.44051e-10	-0.752817	0.000233164	-1.44051e-10	-0.752019	0.000233294	-1.44051e-10	-0.751982
71093283	chr13:71093283:T:C	7.51452e-07	-1.44051e-10	-0.586202	0.000278938	-1.44051e-10	-0.572771	0.000279094	-1.44051e-10	-0.57273
71093796	chr13:71093796:A:G	3.93246e-07	-1.44051e-10	-1.23377	0.000144142	-1.44051e-10	-1.23296	0.000144218	-1.44051e-10	-1.23296
71093881	chr13:71093881:C:T	4.47494e-07	-1.44051e-10	-1.10455	0.000165067	-1.44051e-10	-1.09741	0.000165161	-1.44051e-10	-1.09736
71094313	chr13:71094313:A:G	4.20588e-07	-1.44051e-10	-1.16656	0.000155162	-1.44051e-10	-1.15929	0.000155248	-1.44051e-10	-1.15926
71094336	chr13:71094336:G:A	1.05778e-06	-1.44051e-10	-0.244281	0.000402694	-1.44051e-10	-0.205582	0.00040295	-1.44051e-10	-0.205469
71094415	chr13:71094415:A:G	2.67674e-07	-1.61844	-2.75265e-10	9.70238e-05	-1.6288	-2.75265e-10	9.7075e-05	-1.6288	-2.75265e-10
71094456	chr13:71094456:CATG:C	3.91492e-07	-1.44051e-10	-1.23825	0.000143455	-1.44051e-10	-1.23774	0.00014353	-1.44051e-10	-1.23774
71094746	chr13:71094746:C:A	6.78807e-07	-1.44051e-10	-0.687872	0.000244795	-1.44051e-10	-0.703338	0.000244922	-1.44051e-10	-0.70334
71095238	chr13:71095238:AT:A	5.41417e-07	0.327095	-1.24112	0.000140711	-0.0169208	-1.24013	0.000140807	-0.016766	-1.24013
71095563	chr13:71095563:T:C	2.30693e-07	-1.68038	-0.0867414	8.54663e-05	-1.68084	-0.0747965	8.55157e-05	-1.68085	-0.0747264
71095587	chr13:71095587:G:A	4.66427e-07	-1.44051e-10	-1.06311	0.000171201	-1.44051e-10	-1.06092	0.000171294	-1.44051e-10	-1.0609
71096323	chr13:71096323:T:A	1.23689e-06	-1.44051e-10	-0.0878567	0.000462899	-1.44051e-10	-0.0662502	0.000463164	-1.44051e-10	-0.0661986
71096336	chr13:71096336:T:G	9.01235e-08	-1.5688	-1.13823	3.71134e-05	-1.45582	-1.13396	3.71332e-05	-1.45583	-1.13394
71096679	chr13:71096679:T:C	8.78534e-08	-1.54725	-1.18529	3.20548e-05	-1.55048	-1.18583	3.20713e-05	-1.55049	-1.18583
71096680	chr13:71096680:G:A	9.92185e-07	-1.44051e-10	-0.3083	0.000363973	-1.44051e-10	-0.306681	0.000364203	-1.44051e-10	-0.306569
71096872	chr13:71096872:C:G	9.72763e-07	-1.44051e-10	-0.32807	0.000363087	-1.44051e-10	-0.309116	0.000363277	-1.44051e-10	-0.309115
71096945	chr13:71096945:A:G	1.31581e-06	-1.44051e-10	-0.0260016	0.000494309	-1.44051e-10	-0.000599102	0.000494593	-1.44051e-10	-0.000545602
71096949	chr13:71096949:G:C	4.64046e-07	-1.06823	-2.75265e-10	0.00014927	-1.198	-2.75265e-10	0.000149351	-1.19798	-2.75265e-10
71097143	chr13:71097143:C:T	3.58813e-07	-1.32541	-2.75265e-10	0.000120518	-1.41196	-2.75265e-10	0.000120585	-1.41192	-2.75265e-10
71097403	chr13:71097403:G:A	3.93736e-07	-1.44051e-10	-1.23253	0.000144143	-1.44051e-10	-1.23296	0.000144217	-1.44051e-10	-1.23296
71097461	chr13:71097461:A:T	7.72343e-07	-1.44051e-10	-0.558782	0.000292193	-1.44051e-10	-0.526343	0.000292361	-1.44051e-10	-0.526291
71097580	chr13:71097580:T:C	9.88839e-07	-1.44051e-10	-0.311679	0.00035504	-1.44051e-10	-0.331528	0.000355235	-1.44051e-10	-0.331501
71097826	chr13:71097826:C:T	2.12668e-07	-1.59302	-0.255464	8.35539e-05	-1.54853	-0.229733	8.35945e-05	-1.54856	-0.22974
71097857	chr13:71097857:AAAG:A	9.00813e-08	-1.68532	-1.02218	3.37342e-05	-1.69057	-0.994673	3.37548e-05	-1.69057	-0.994582
71098059	chr13:71098059:T:C	1.15271e-07	-1.61696	-0.843969	4.42952e-05	-1.56505	-0.847836	4.43212e-05	-1.56503	-0.847787
71098349	chr13:71098349:G:A	1.73095e-07	-1.68939	-0.364981	6.17921e-05	-1.68771	-0.392278	6.18185e-05	-1.6877	-0.392374
71098881	chr13:71098881:T:C	2.63661e-07	-1.63355	-2.75265e-10	9.34191e-05	-1.66666	-2.75265e-10	9.34684e-05	-1.66666	-2.75265e-10
71099150	chr13:71099150:G:A	5.20294e-07	-1.6904	0.736586	0.000185243	-1.68504	0.702943	0.000185329	-1.68503	0.702885
71099236	chr13:71099236:G:A	6.41442e-07	-1.44051e-10	-0.744491	0.000250865	-1.44051e-10	-0.678843	0.000251037	-1.44051e-10	-0.67868
71099295	chr13:71099295:A:T	9.20227e-08	-1.68616	-1.00001	3.45406e-05	-1.69032	-0.971309	3.45618e-05	-1.69032	-0.971214
71099454	chr13:71099454:G:A	6.21376e-07	-1.44051e-10	-0.776273	0.000221428	-1.44051e-10	-0.803662	0.000221556	-1.44051e-10	-0.803605
71099585	chr13:71099585:C:T	8.01181e-08	-1.66588	-1.15883	3.0043e-05	-1.63354	-1.16759	3.00597e-05	-1.63352	-1.16758
71099587	chr13:71099587:A:AT	8.32413e-07	-1.44051e-10	-0.483881	0.000309517	-1.44051e-10	-0.468745	0.000309693	-1.44051e-10	-0.4687
71099601	chr13:71099601:T:C	3.39975e-07	-1.37934	-2.75265e-10	0.000116733	-1.44387	-2.75265e-10	0.000116797	-1.44385	-2.75265e-10
71099631	chr13:71099631:C:T	8.4526e-07	-1.44051e-10	-0.468565	0.000300369	-1.44051e-10	-0.498749	0.00030052	-1.44051e-10	-0.498766
71099853	chr13:71099853:C:T	9.41581e-08	-1.43044	-1.23279	3.42722e-05	-1.4352	-1.23422	3.429e-05	-1.43521	-1.23422
71100149	chr13:71100149:T:C	2.78776e-07	-1.5778	-2.75265e-10	0.000103056	-1.56849	-2.75265e-10	0.00010311	-1.56848	-2.75265e-10
71100539	chr13:71100539:C:T	9.0839e-07	-1.44051e-10	-0.396536	0.000320122	-1.44051e-10	-0.435057	0.000320314	-1.44051e-10	-0.434978
71100631	chr13:71100631:G:A	7.64937e-07	-1.44051e-10	-0.568416	0.000285315	-1.44051e-10	-0.550167	0.000285489	-1.44051e-10	-0.550077
71101235	chr13:71101235:A:C	6.12337e-07	-1.44051e-10	-0.790926	0.000217653	-1.44051e-10	-0.820855	0.000217768	-1.44051e-10	-0.82085
71101272	chr13:71101272:T:C	3.90025e-07	-1.44051e-10	-1.242	0.000142841	-1.44051e-10	-1.24203	0.000142915	-1.44051e-10	-1.24203
71101438	chr13:71101438:A:T	3.95669e-07	-1.44051e-10	-1.22763	0.000145149	-1.44051e-10	-1.226	0.000145224	-1.44051e-10	-1.226
71101450	chr13:71101450:G:A	6.78577e-07	-1.44051e-10	-0.688212	0.000244709	-1.44051e-10	-0.703689	0.000244836	-1.44051e-10	-0.70369
71101528	chr13:71101528:T:C	8.78101e-08	-1.52649	-1.20655	3.2064e-05	-1.52913	-1.2069	3.20804e-05	-1.52914	-1.2069
71101592	chr13:71101592:C:T	1.20033e-06	-1.44051e-10	-0.117854	0.000449084	-1.44051e-10	-0.096549	0.000449341	-1.44051e-10	-0.0964982
71101818	chr13:71101818:T:C	1.24292e-07	-1.69088	-0.694693	4.74813e-05	-1.68244	-0.660985	4.75118e-05	-1.68245	-0.660855
71101954	chr13:71101954:C:A	7.50092e-07	-1.44051e-10	-0.588014	0.000278934	-1.44051e-10	-0.572785	0.00027908	-1.44051e-10	-0.572783
71102005	chr13:71102005:A:G	5.22749e-07	-1.51307	0.563957	0.00017446	-1.60343	0.561366	0.000174564	-1.60338	0.561396
71102049	chr13:71102049:T:G	6.78909e-07	-1.44051e-10	-0.687723	0.000244828	-1.44051e-10	-0.703203	0.000244955	-1.44051e-10	-0.703204
71102058	chr13:71102058:G:A	9.00676e-08	-1.68242	-1.02523	3.23892e-05	-1.68578	-1.04015	3.24059e-05	-1.68579	-1.04016
71102363	chr13:71102363:A:G	8.66919e-08	-1.5135	-1.23234	3.15541e-05	-1.51737	-1.23469	3.15705e-05	-1.51738	-1.23468
71102515	chr13:71102515:G:A	4.67382e-07	-1.54241	0.481345	0.000157337	-1.62412	0.478755	0.00015743	-1.62408	0.478782
71102887	chr13:71102887:C:T	6.78909e-07	-1.44051e-10	-0.687723	0.000244828	-1.44051e-10	-0.703203	0.000244955	-1.44051e-10	-0.703204
71102990	chr13:71102990:G:A	9.71686e-08	-1.50367	-1.12809	3.88071e-05	-1.4227	-1.12246	3.88286e-05	-1.42268	-1.12245
71103020	chr13:71103020:G:A	1.23602e-07	-1.57629	-0.814851	5.0562e-05	-1.47446	-0.806101	5.05912e-05	-1.47446	-0.806045
71103313	chr13:71103313:T:C	6.91638e-07	-1.44051e-10	-0.669147	0.000253355	-1.44051e-10	-0.668967	0.000253499	-1.44051e-10	-0.668922
71103378	chr13:71103378:C:T	3.90016e-07	-1.44051e-10	-1.24202	0.000142863	-1.44051e-10	-1.24187	0.000142937	-1.44051e-10	-1.24187
71103410	chr13:71103410:A:G	1.2688e-06	-1.44051e-10	-0.06238	0.000471633	-1.44051e-10	-0.0475574	0.000471877	-1.44051e-10	-0.0475628
71103513	chr13:71103513:G:A	7.06205e-07	-1.44051e-10	-0.648304	0.000258625	-1.44051e-10	-0.648378	0.000258783	-1.44051e-10	-0.648292
71104122	chr13:71104122:A:T	6.00468e-07	-1.44051e-10	-0.8105	0.000213357	-1.44051e-10	-0.840793	0.000213481	-1.44051e-10	-0.840733
71104280	chr13:71104280:T:C	2.20194e-07	-1.65385	-0.159852	7.94193e-05	-1.68334	-0.145681	7.94614e-05	-1.68333	-0.145683
71104291	chr13:71104291:T:G	8.77524e-07	-1.44051e-10	-0.431106	0.000321935	-1.44051e-10	-0.429408	0.000322135	-1.44051e-10	-0.42931
71104416	chr13:71104416:C:T	8.30683e-07	-1.44051e-10	-0.485962	0.000307315	-1.44051e-10	-0.475885	0.000307476	-1.44051e-10	-0.475884
71104674	chr13:71104674:C:T	5.08197e-07	-1.44051e-10	-0.97734	0.00018654	-1.44051e-10	-0.975115	0.000186641	-1.44051e-10	-0.975096
71104900	chr13:71104900:C:T	5.48176e-07	-1.69089	0.789277	0.000194256	-1.68144	0.746858	0.000194348	-1.68144	0.746809
71104990	chr13:71104990:C:T	4.0823e-07	-1.44051e-10	-1.19638	0.000149458	-1.44051e-10	-1.19675	0.000149536	-1.44051e-10	-1.19675
71105146	chr13:71105146:T:C	8.99651e-08	-1.56958	-1.13921	3.70496e-05	-1.45654	-1.13496	3.70693e-05	-1.45655	-1.13495
71105823	chr13:71105823:G:A	1.52196e-06	0.119544	-2.75265e-10	0.0006092	0.208387	-2.75265e-10	0.000609483	0.208331	-2.75265e-10
71106036	chr13:71106036:A:C	6.97953e-07	-1.44051e-10	-0.660058	0.000258798	-1.44051e-10	-0.647713	0.000258961	-1.44051e-10	-0.647605
71106056	chr13:71106056:A:C	3.90499e-07	-1.44051e-10	-1.24078	0.000142886	-1.44051e-10	-1.24171	0.00014296	-1.44051e-10	-1.24171
71106258	chr13:71106258:G:A	6.16313e-07	-1.44051e-10	-0.784455	0.000224168	-1.44051e-10	-0.791363	0.000224294	-1.44051e-10	-0.791321
71106530	chr13:71106530:G:A	8.56546e-07	-1.44051e-10	-0.455302	0.000315953	-1.44051e-10	-0.448166	0.000316158	-1.44051e-10	-0.44804
71106547	chr13:71106547:G:A	8.56937e-08	-1.58749	-1.16994	3.24026e-05	-1.54235	-1.18317	3.24202e-05	-1.54231	-1.18319
71106600	chr13:71106600:G:A	8.71747e-08	-1.60263	-1.13767	3.26569e-05	-1.5603	-1.15741	3.26743e-05	-1.56026	-1.15744
71106737	chr13:71106737:G:A	1.22687e-07	-1.69059	-0.707982	4.39187e-05	-1.67845	-0.742973	4.39385e-05	-1.67844	-0.743046
71106937	chr13:71106937:A:G	4.35957e-07	-1.44051e-10	-1.13067	0.000160315	-1.44051e-10	-1.12662	0.000160405	-1.44051e-10	-1.12658
71107569	chr13:71107569:C:T	7.9727e-08	-1.59555	-1.23405	2.91279e-05	-1.59816	-1.2339	2.91429e-05	-1.59817	-1.2339
71107642	chr13:71107642:T:C	5.3839e-07	-1.69049	0.770865	0.000191303	-1.68464	0.734742	0.000191393	-1.68464	0.734686
71107777	chr13:71107777:G:T	8.67876e-08	-1.62115	-1.1236	3.20165e-05	-1.6132	-1.12431	3.20326e-05	-1.61318	-1.12435
71108133	chr13:71108133:A:G	4.80505e-07	-1.44051e-10	-1.03337	0.000178908	-1.44051e-10	-1.01689	0.000179007	-1.44051e-10	-1.01685
71108134	chr13:71108134:T:C	1.69886e-07	-1.69073	-0.382354	6.05403e-05	-1.6798	-0.420648	6.05665e-05	-1.6798	-0.420739
71108471	chr13:71108471:T:A	1.00125e-06	-1.44051e-10	-0.299201	0.000370603	-1.44051e-10	-0.288627	0.000370794	-1.44051e-10	-0.288635
71108796	chr13:71108796:C:G	2.04307e-07	-1.62424	-0.264344	7.93601e-05	-1.58858	-0.241181	7.93982e-05	-1.58861	-0.241198
71108910	chr13:71108910:G:A	8.74113e-08	-1.60496	-1.13262	3.54489e-05	-1.50775	-1.12792	3.54677e-05	-1.50776	-1.1279
71110020	chr13:71110020:T:G	8.52494e-08	-1.69078	-1.07185	3.16324e-05	-1.68976	-1.05981	3.16505e-05	-1.68977	-1.05976
71110182	chr13:71110182:A:G	6.71085e-07	-1.44051e-10	-0.699315	0.000248827	-1.44051e-10	-0.687001	0.000248983	-1.44051e-10	-0.686897
71111073	chr13:71111073:T:A	4.21242e-07	-1.44051e-10	-1.165	0.000154099	-1.44051e-10	-1.16616	0.00015418	-1.44051e-10	-1.16616
71111074	chr13:71111074:C:T	9.94389e-08	-1.5657	-1.04296	3.72598e-05	-1.51527	-1.07058	3.72793e-05	-1.51522	-1.07062
71111382	chr13:71111382:A:C	1.20722e-06	-1.44051e-10	-0.112138	0.000448203	-1.44051e-10	-0.0985137	0.000448434	-1.44051e-10	-0.098519
71111446	chr13:71111446:T:C	2.78593e-07	-1.57846	-2.75265e-10	0.000103044	-1.56861	-2.75265e-10	0.000103098	-1.5686	-2.75265e-10
71111874	chr13:71111874:A:G	1.7736e-06	-1.44051e-10	0.272554	0.000652595	-1.44051e-10	0.277198	0.000652929	-1.44051e-10	0.277188
71111920	chr13:71111920:G:C	1.37759e-07	-1.55922	-0.723483	5.031e-05	-1.5617	-0.723859	5.03351e-05	-1.5617	-0.723877
71112040	chr13:71112040:A:G	7.92119e-08	-1.67767	-1.15841	2.91392e-05	-1.68574	-1.14593	2.91556e-05	-1.68573	-1.1459
71112056	chr13:71112056:A:C	1.0982e-07	-1.55708	-0.952287	4.57446e-05	-1.4401	-0.940583	4.57693e-05	-1.44011	-0.940559
71112346	chr13:71112346:A:G	4.84264e-07	-1.02558	-2.75265e-10	0.000191357	-0.949617	-2.75265e-10	0.000191447	-0.949669	-2.75265e-10
71112371	chr13:71112371:T:C	5.49818e-07	-1.44051e-10	-0.898623	0.000200115	-1.44051e-10	-0.904869	0.000200214	-1.44051e-10	-0.904893
71112653	chr13:71112653:T:C	1.01109e-06	-1.44051e-10	-0.289422	0.00036294	-1.44051e-10	-0.309521	0.000363129	-1.44051e-10	-0.309523
71113125	chr13:71113125:G:A	1.83608e-07	-1.60412	-0.391285	7.20593e-05	-1.56447	-0.361799	7.20943e-05	-1.5645	-0.361809
71113761	chr13:71113761:G:A	9.72724e-07	-1.44051e-10	-0.32811	0.00036871	-1.44051e-10	-0.29375	0.000368943	-1.44051e-10	-0.29364
71113937	chr13:71113937:G:A	9.1409e-08	-1.45098	-1.24189	3.33096e-05	-1.45643	-1.24149	3.33266e-05	-1.45644	-1.24149
71114333	chr13:71114333:A:G	5.82734e-07	-1.44051e-10	-0.840478	0.000218246	-1.44051e-10	-0.818134	0.000218379	-1.44051e-10	-0.818051
71114443	chr13:71114443:C:T	7.65681e-07	-1.44051e-10	-0.567444	0.000280677	-1.44051e-10	-0.566554	0.00028085	-1.44051e-10	-0.566459
71114729	chr13:71114729:A:T	1.44621e-07	-1.49525	-0.738841	6.39078e-05	-1.28298	-0.763336	6.39409e-05	-1.283	-0.763325
71114990	chr13:71114990:A:G	2.37767e-07	-1.45412	-0.282797	9.76191e-05	-1.3709	-0.251786	9.76622e-05	-1.37096	-0.251807
71115323	chr13:71115323:G:T	8.96176e-08	-1.54997	-1.16268	3.85698e-05	-1.36987	-1.18142	3.85888e-05	-1.36988	-1.18144
71115764	chr13:71115764:A:G	1.0673e-07	-1.5869	-0.951005	4.39305e-05	-1.48189	-0.939264	4.39542e-05	-1.48189	-0.93924
71116114	chr13:71116114:A:G	7.26164e-07	-0.620433	-2.75265e-10	0.000281646	-0.563108	-2.75265e-10	0.000281779	-0.563158	-2.75265e-10
71116214	chr13:71116214:G:A	3.15619e-07	-1.45367	-2.75265e-10	0.000118773	-1.42654	-2.75265e-10	0.000118838	-1.42652	-2.75265e-10
71116329	chr13:71116329:G:GA	3.05814e-07	-1.48523	-2.75265e-10	0.000108222	-1.51958	-2.75265e-10	0.000108279	-1.51957	-2.75265e-10
71116596	chr13:71116596:G:A	8.59292e-08	-1.68591	-1.06877	3.23613e-05	-1.67194	-1.05486	3.23798e-05	-1.67194	-1.05481
71116629	chr13:71116629:T:C	2.75975e-07	-1.5879	-2.75265e-10	9.95942e-05	-1.60266	-2.75265e-10	9.96469e-05	-1.60265	-2.75265e-10
71116771	chr13:71116771:A:T	4.99728e-07	-1.44051e-10	-0.994146	0.000184753	-1.44051e-10	-0.984739	0.000184856	-1.44051e-10	-0.984706
71116933	chr13:71116933:G:A	1.08483e-07	-1.47272	-1.0489	3.92089e-05	-1.47716	-1.05769	3.92302e-05	-1.47717	-1.05766
71117438	chr13:71117438:T:G	1.11914e-07	-1.44099	-1.04949	4.04489e-05	-1.44565	-1.05807	4.04708e-05	-1.44565	-1.05804
71117454	chr13:71117454:A:G	5.82652e-07	-1.44051e-10	-0.84062	0.000207788	-1.44051e-10	-0.86724	0.000207897	-1.44051e-10	-0.867237
71118472	chr13:71118472:C:T	6.64034e-07	0.436253	-1.14613	0.000173218	0.0852186	-1.13442	0.000173334	0.0853767	-1.13443
71118919	chr13:71118919:G:T	1.0461e-07	-1.64371	-0.914265	3.92945e-05	-1.59554	-0.937138	3.93138e-05	-1.59552	-0.937182
71118976	chr13:71118976:G:A	4.7436e-07	-1.44051e-10	-1.04624	0.000175503	-1.44051e-10	-1.0361	0.000175596	-1.44051e-10	-1.0361
71119631	chr13:71119631:C:CA	2.60821e-07	-1.64437	-2.75265e-10	9.27898e-05	-1.67342	-2.75265e-10	9.28386e-05	-1.67342	-2.75265e-10
71119635	chr13:71119635:A:G	2.82593e-06	-1.44051e-10	0.738382	0.00104239	-1.44051e-10	0.745511	0.00104292	-1.44051e-10	0.745499
71119849	chr13:71119849:C:T	7.0754e-07	-1.44051e-10	-0.646416	0.000262097	-1.44051e-10	-0.635046	0.000262254	-1.44051e-10	-0.634966
71119917	chr13:71119917:A:G	7.68996e-07	-1.44051e-10	-0.563124	0.000281793	-1.44051e-10	-0.562586	0.000281967	-1.44051e-10	-0.562491
71120089	chr13:71120089:G:A	2.1919e-07	-1.64193	-0.176334	8.08888e-05	-1.59239	-0.218293	8.09251e-05	-1.59238	-0.218377
71120357	chr13:71120357:A:G	4.44387e-07	-0.727652	-0.383862	0.000136747	-0.833068	-0.452557	0.000136812	-0.833019	-0.452657
71120514	chr13:71120514:T:C	1.28978e-06	-1.44051e-10	-0.0459851	0.000475981	-1.44051e-10	-0.0383809	0.00047621	-1.44051e-10	-0.0384226
71120713	chr13:71120713:T:A	8.67984e-07	-0.442036	-2.75265e-10	0.000229131	-0.769466	-2.75265e-10	0.000229276	-0.769355	-2.75265e-10
71121063	chr13:71121063:T:C	4.18183e-07	-1.44051e-10	-1.17229	0.000154141	-1.44051e-10	-1.16589	0.000154225	-1.44051e-10	-1.16587
71121180	chr13:71121180:G:GA	1.86145e-07	-1.64909	-0.332599	6.86381e-05	-1.6029	-0.37201	6.86694e-05	-1.60289	-0.372087
71121432	chr13:71121432:T:A	4.34218e-07	-1.44051e-10	-1.13466	0.00016011	-1.44051e-10	-1.1279	0.000160189	-1.44051e-10	-1.12793
71122065	chr13:71122065:AGAG:A	1.10162e-07	-1.67019	-0.83607	4.21517e-05	-1.6604	-0.802084	4.21781e-05	-1.6604	-0.801977
71122291	chr13:71122291:T:C	3.90475e-07	-1.44051e-10	-1.24085	0.000142859	-1.44051e-10	-1.2419	0.000142933	-1.44051e-10	-1.2419
71122406	chr13:71122406:T:G	1.46424e-07	-1.53052	-0.691179	6.34363e-05	-1.33554	-0.718184	6.34692e-05	-1.33555	-0.718174
71122512	chr13:71122512:C:T	4.14695e-07	-1.44051e-10	-1.18067	0.000150514	-1.44051e-10	-1.1897	0.000150595	-1.44051e-10	-1.18968
71122828	chr13:71122828:G:C	4.43559e-07	-1.11338	-2.75265e-10	0.000130532	-1.33214	-2.75265e-10	0.000130606	-1.33209	-2.75265e-10
71123216	chr13:71123216:T:C	7.89884e-08	-1.66674	-1.17217	2.96913e-05	-1.63013	-1.18278	2.97065e-05	-1.63011	-1.1828
71123312	chr13:71123312:G:A	1.08771e-07	-1.47232	-1.04664	3.93076e-05	-1.47705	-1.05529	3.93289e-05	-1.47706	-1.05526
71123458	chr13:71123458:A:T	3.58863e-07	-1.6904	0.365129	0.000128235	-1.67617	0.326276	0.000128298	-1.67616	0.326241
71123557	chr13:71123557:C:G	7.50632e-07	-1.44051e-10	-0.587295	0.000275082	-1.44051e-10	-0.586691	0.000275251	-1.44051e-10	-0.586598
71123736	chr13:71123736:T:C	7.75307e-07	-1.44051e-10	-0.554951	0.000284058	-1.44051e-10	-0.554581	0.000284233	-1.44051e-10	-0.554485
71124002	chr13:71124002:G:C	1.04447e-07	-1.49523	-1.0643	3.77782e-05	-1.49949	-1.07254	3.77987e-05	-1.49949	-1.07251
71124201	chr13:71124201:G:A	1.41632e-07	-1.65097	-0.604007	5.45043e-05	-1.59464	-0.61084	5.45341e-05	-1.59463	-0.610828
71124315	chr13:71124315:C:T	3.90268e-07	-1.44051e-10	-1.24138	0.00014289	-1.44051e-10	-1.24169	0.000142964	-1.44051e-10	-1.24169
71124624	chr13:71124624:G:A	8.5851e-08	-1.53201	-1.22358	3.13443e-05	-1.53496	-1.22376	3.13604e-05	-1.53497	-1.22377
71124783	chr13:71124783:G:A	1.51013e-07	-1.65709	-0.533758	5.78295e-05	-1.60337	-0.542894	5.78612e-05	-1.60335	-0.542881
71124965	chr13:71124965:G:C	4.1473e-07	-1.44051e-10	-1.18058	0.000150526	-1.44051e-10	-1.18963	0.000150607	-1.44051e-10	-1.18961
71125147	chr13:71125147:C:T	1.55724e-07	-1.64713	-0.512994	5.99667e-05	-1.58755	-0.52242	5.99997e-05	-1.58753	-0.522406
71125216	chr13:71125216:A:T	1.55253e-07	-1.65468	-0.508478	5.95483e-05	-1.59951	-0.517459	5.9581e-05	-1.5995	-0.517444
71125652	chr13:71125652:A:T	9.79247e-08	-1.6479	-0.976113	3.67796e-05	-1.60177	-0.997047	3.67978e-05	-1.60176	-0.997085
71125724	chr13:71125724:T:G	1.96573e-07	-1.62276	-0.304411	7.31836e-05	-1.56628	-0.344505	7.3217e-05	-1.56627	-0.344583
71125940	chr13:71125940:T:C	1.15461e-06	-1.44051e-10	-0.156692	0.000438664	-1.44051e-10	-0.120026	0.000438947	-1.44051e-10	-0.119903
71126017	chr13:71126017:A:G	4.2754e-07	-1.44051e-10	-1.15016	0.000154849	-1.44051e-10	-1.16131	0.000154933	-1.44051e-10	-1.16128
71126074	chr13:71126074:A:G	1.29725e-07	-1.64111	-0.701677	4.84971e-05	-1.59214	-0.730119	4.85204e-05	-1.59212	-0.730172
71126275	chr13:71126275:G:A	1.38306e-07	-1.69008	-0.58866	5.19765e-05	-1.69089	-0.562079	5.20113e-05	-1.69089	-0.561931
71126353	chr13:71126353:A:T	3.90018e-07	-1.44051e-10	-1.24202	0.000142869	-1.44051e-10	-1.24183	0.000142944	-1.44051e-10	-1.24183
71127137	chr13:71127137:T:C	3.90479e-07	-1.44051e-10	-1.24084	0.000143126	-1.44051e-10	-1.24004	0.000143201	-1.44051e-10	-1.24003
71127201	chr13:71127201:G:T	1.37997e-06	-1.44051e-10	0.0216076	0.000513827	-1.44051e-10	0.0381276	0.000514175	-1.44051e-10	0.0382825
71128035	chr13:71128035:T:A	1.35231e-06	-1.44051e-10	0.00135743	0.000499299	-1.44051e-10	0.00944642	0.00049954	-1.44051e-10	0.00940713
71128197	chr13:71128197:C:T	6.83753e-07	0.400948	-1.08156	0.000179338	0.0521742	-1.06666	0.000179458	0.0523318	-1.06667
71128507	chr13:71128507:T:C	9.66624e-08	-1.65901	-0.97798	3.60928e-05	-1.6184	-0.999269	3.61106e-05	-1.61839	-0.999308
71128607	chr13:71128607:G:T	9.78493e-08	-1.65932	-0.965463	3.65207e-05	-1.61867	-0.987209	3.65386e-05	-1.61866	-0.98725
71128638	chr13:71128638:A:T	1.52305e-07	-1.66285	-0.519472	5.8103e-05	-1.61284	-0.528705	5.81348e-05	-1.61282	-0.528692
71128691	chr13:71128691:G:A	1.60761e-06	-1.44051e-10	0.174296	0.000591234	-1.44051e-10	0.178452	0.00059154	-1.44051e-10	0.178449
71128848	chr13:71128848:A:G	1.06007e-07	-1.59403	-0.950677	4.35016e-05	-1.49201	-0.938956	4.35251e-05	-1.49201	-0.938932
71128979	chr13:71128979:C:T	1.99779e-07	-1.64709	-0.263902	7.76356e-05	-1.61908	-0.232658	7.7673e-05	-1.6191	-0.232677
71129325	chr13:71129325:A:G	9.81266e-08	-1.65297	-0.968977	3.67444e-05	-1.60952	-0.990257	3.67625e-05	-1.60951	-0.990296
71129381	chr13:71129381:A:C	1.51731e-07	-1.66026	-0.525838	5.80031e-05	-1.60839	-0.534874	5.80349e-05	-1.60838	-0.534861
71129659	chr13:71129659:C:T	9.81652e-07	-1.44051e-10	-0.318973	0.000362403	-1.44051e-10	-0.311002	0.000362641	-1.44051e-10	-0.310869
71129935	chr13:71129935:T:C	1.05166e-07	-1.49991	-1.05276	3.80372e-05	-1.50395	-1.06125	3.80578e-05	-1.50396	-1.06122
71130314	chr13:71130314:G:A	1.07308e-07	-1.58367	-0.948836	4.42345e-05	-1.4772	-0.937055	4.42584e-05	-1.4772	-0.937031
71130403	chr13:71130403:C:G	7.00988e-07	-1.44051e-10	-0.655719	0.000257385	-1.44051e-10	-0.653186	0.000257527	-1.44051e-10	-0.653157
71130611	chr13:71130611:T:C	7.87097e-08	-1.60042	-1.24202	3.36586e-05	-1.44992	-1.23757	3.36766e-05	-1.44992	-1.23756
71130658	chr13:71130658:G:A	7.40592e-07	-1.44051e-10	-0.60076	0.00026716	-1.44051e-10	-0.615912	0.000267298	-1.44051e-10	-0.615917
71130700	chr13:71130700:AT:A	1.5602e-07	-1.64896	-0.509264	6.00338e-05	-1.59051	-0.518345	6.00668e-05	-1.59049	-0.518332
71130772	chr13:71130772:TA:T	2.06752e-07	-1.65527	-0.221416	8.02041e-05	-1.62976	-0.189425	8.02427e-05	-1.62978	-0.189446
71131048	chr13:71131048:C:T	1.21912e-07	-1.57274	-0.832169	4.11877e-05	-1.63193	-0.853693	4.12077e-05	-1.6319	-0.853757
71131886	chr13:71131886:A:G	1.1874e-07	-1.54042	-0.890859	4.73941e-05	-1.46885	-0.876415	4.74207e-05	-1.46883	-0.876394
71131914	chr13:71131914:G:A	4.05374e-07	-1.2034	-2.75265e-10	0.000164628	-1.10007	-2.75265e-10	0.000164712	-1.10008	-2.75265e-10
71132394	chr13:71132394:T:G	1.41393e-07	-1.32934	-0.927335	5.21265e-05	-1.33219	-0.917902	5.2154e-05	-1.3322	-0.917878
71132637	chr13:71132637:C:T	1.33464e-06	-1.44051e-10	-0.0117951	0.000493003	-1.44051e-10	-0.00324463	0.00049324	-1.44051e-10	-0.00328396
71132887	chr13:71132887:G:A	1.21706e-07	-1.54221	-0.864385	4.85857e-05	-1.47102	-0.849409	4.8613e-05	-1.471	-0.849387
71133190	chr13:71133190:T:C	8.99531e-08	-1.68314	-1.02578	3.40394e-05	-1.66669	-1.00955	3.40591e-05	-1.66668	-1.0095
71133294	chr13:71133294:G:A	4.05999e-07	-1.44051e-10	-1.20186	0.000147576	-1.44051e-10	-1.20942	0.000147655	-1.44051e-10	-1.2094
71133317	chr13:71133317:A:G	1.19322e-07	-1.53595	-0.890432	4.76746e-05	-1.4634	-0.87596	4.77013e-05	-1.46338	-0.875939
71133558	chr13:71133558:G:A	1.0488e-07	-1.60449	-0.950903	4.28389e-05	-1.50714	-0.939172	4.28621e-05	-1.50715	-0.939148
71133607	chr13:71133607:G:A	5.0159e-07	-0.990427	-2.75265e-10	0.000198543	-0.912751	-2.75265e-10	0.000198636	-0.912804	-2.75265e-10
71133643	chr13:71133643:G:A	1.32728e-07	-1.50769	-0.812215	5.34016e-05	-1.42967	-0.796252	5.34318e-05	-1.42965	-0.796229
71133704	chr13:71133704:G:A	9.17025e-08	-1.68138	-1.00828	3.47652e-05	-1.66368	-0.991459	3.47853e-05	-1.66368	-0.991405
71133724	chr13:71133724:T:A	7.39761e-07	-1.44051e-10	-0.601883	0.000271018	-1.44051e-10	-0.601574	0.000271184	-1.44051e-10	-0.601481
71133900	chr13:71133900:C:A	1.48644e-07	-1.2906	-0.916055	5.47924e-05	-1.29393	-0.906275	5.48213e-05	-1.29395	-0.906251
71134057	chr13:71134057:G:A	1.42696e-06	-1.44051e-10	0.0550944	0.000527041	-1.44051e-10	0.0635199	0.000527295	-1.44051e-10	0.0634796
71134061	chr13:71134061:A:G	5.66123e-07	-1.44051e-10	-0.869399	0.000201238	-1.44051e-10	-0.899272	0.000201355	-1.44051e-10	-0.899212
71134226	chr13:71134226:G:C	2.00294e-07	-1.65312	-0.255307	7.76867e-05	-1.6269	-0.22418	7.77242e-05	-1.62692	-0.224199
71134227	chr13:71134227:A:G	1.28993e-07	-1.5005	-0.847952	4.51589e-05	-1.55313	-0.840438	4.51834e-05	-1.55316	-0.840388
71134552	chr13:71134552:G:A	9.13512e-08	-1.67885	-1.01465	3.46857e-05	-1.65952	-0.99791	3.47059e-05	-1.65952	-0.997856
71134559	chr13:71134559:G:A	3.3287e-07	-1.65843	0.257971	0.00011892	-1.61615	0.190845	0.000118973	-1.61614	0.190752
71134841	chr13:71134841:A:G	5.50994e-07	-1.44051e-10	-0.896487	0.000202371	-1.44051e-10	-0.893659	0.000202476	-1.44051e-10	-0.893661
71135910	chr13:71135910:C:A	4.06097e-07	-1.44051e-10	-1.20162	0.000147608	-1.44051e-10	-1.2092	0.000147687	-1.44051e-10	-1.20919
71135944	chr13:71135944:C:T	7.04157e-07	-1.44051e-10	-0.651209	0.000257282	-1.44051e-10	-0.653586	0.000257409	-1.44051e-10	-0.653615
71136068	chr13:71136068:CA:C	2.48974e-07	-1.69086	-2.75265e-10	9.16609e-05	-1.68566	-2.75265e-10	9.17084e-05	-1.68567	-2.75265e-10
71136116	chr13:71136116:T:C	2.50665e-07	-1.68409	-2.75265e-10	9.35948e-05	-1.66478	-2.75265e-10	9.36429e-05	-1.66479	-2.75265e-10
71136587	chr13:71136587:G:T	3.24168e-07	-1.42695	-2.75265e-10	0.00011348	-1.47213	-2.75265e-10	0.000113539	-1.47214	-2.75265e-10
71137479	chr13:71137479:T:C	1.97507e-07	-1.65345	-0.268984	7.26348e-05	-1.60923	-0.309081	7.26676e-05	-1.60922	-0.309162
71137503	chr13:71137503:T:C	2.69616e-07	-1.61121	-2.75265e-10	9.57115e-05	-1.64242	-2.75265e-10	9.57608e-05	-1.64243	-2.75265e-10
71137883	chr13:71137883:A:G	1.05451e-07	-1.60006	-0.949906	4.31602e-05	-1.50068	-0.938157	4.31836e-05	-1.50069	-0.938132
71137921	chr13:71137921:G:A	1.03671e-07	-1.61608	-0.950903	4.21142e-05	-1.5242	-0.939172	4.21369e-05	-1.52421	-0.939148
71138074	chr13:71138074:T:C	6.92043e-07	-1.44051e-10	-0.668562	0.000254104	-1.44051e-10	-0.666017	0.000254243	-1.44051e-10	-0.66599
71138244	chr13:71138244:G:A	1.11309e-07	-1.68724	-0.808662	4.23808e-05	-1.6824	-0.774667	4.24076e-05	-1.6824	-0.774557
71138344	chr13:71138344:A:G	1.35539e-06	-1.44051e-10	0.00363708	0.000500501	-1.44051e-10	0.0118503	0.000500742	-1.44051e-10	0.0118109
71138453	chr13:71138453:AT:A	8.71515e-08	-1.58724	-1.15333	3.66845e-05	-1.43145	-1.16995	3.67023e-05	-1.43146	-1.16998
71138784	chr13:71138784:T:A	5.13317e-07	-1.44051e-10	-0.967316	0.000187342	-1.44051e-10	-0.970822	0.000187438	-1.44051e-10	-0.970831
71138976	chr13:71138976:C:T	7.75014e-07	-1.44051e-10	-0.555328	0.000284202	-1.44051e-10	-0.554073	0.000284378	-1.44051e-10	-0.553976
71138987	chr13:71138987:G:A	1.35423e-07	-1.05952	-1.24029	4.86224e-05	-1.07819	-1.24148	4.86492e-05	-1.07816	-1.24148
71139075	chr13:71139075:C:T	1.28592e-06	-1.44051e-10	-0.048981	0.000478529	-1.44051e-10	-0.0330425	0.000478851	-1.44051e-10	-0.0328913
71139403	chr13:71139403:A:G	1.06113e-07	-1.59449	-0.949221	4.35273e-05	-1.49292	-0.937446	4.35509e-05	-1.49293	-0.937422
71139423	chr13:71139423:C:T	6.39169e-07	-1.44051e-10	-0.748042	0.000230107	-1.44051e-10	-0.765213	0.000230231	-1.44051e-10	-0.765196
71139444	chr13:71139444:G:T	3.14523e-06	-1.44051e-10	0.845433	0.00116539	-1.44051e-10	0.85705	0.001166	-1.44051e-10	0.85705
71139485	chr13:71139485:G:A	7.21317e-07	-1.44051e-10	-0.627131	0.000264165	-1.44051e-10	-0.627185	0.000264328	-1.44051e-10	-0.627092
71139492	chr13:71139492:C:T	7.31745e-07	-1.44051e-10	-0.612777	0.000268783	-1.44051e-10	-0.609855	0.00026893	-1.44051e-10	-0.609828
71139749	chr13:71139749:A:G	8.94122e-08	-1.54359	-1.17136	3.86176e-05	-1.36379	-1.18626	3.86365e-05	-1.3638	-1.18629
71139832	chr13:71139832:A:G	8.05438e-07	-1.44051e-10	-0.516824	0.000297778	-1.44051e-10	-0.507412	0.000297956	-1.44051e-10	-0.507336
71140219	chr13:71140219:A:G	8.40081e-08	-1.61699	-1.16031	2.90199e-05	-1.65252	-1.18326	2.90345e-05	-1.65249	-1.1833
71140409	chr13:71140409:A:G	1.17247e-06	-1.44051e-10	-0.141344	0.000435961	-1.44051e-10	-0.126206	0.000436253	-1.44051e-10	-0.126059
71140638	chr13:71140638:T:C	8.2461e-07	-1.44051e-10	-0.4933	0.000302504	-1.44051e-10	-0.491664	0.000302692	-1.44051e-10	-0.491564
71140959	chr13:71140959:A:T	2.5898e-07	-0.722104	-0.929355	9.75855e-05	-0.666709	-0.956321	9.76445e-05	-0.666642	-0.956306
71141047	chr13:71141047:A:G	1.80026e-07	-1.69066	-0.324446	6.6585e-05	-1.68825	-0.317027	6.66194e-05	-1.68825	-0.317034
71141260	chr13:71141260:G:T	8.45361e-08	-1.59378	-1.17726	3.56082e-05	-1.43966	-1.19153	3.56258e-05	-1.43966	-1.19155
71141378	chr13:71141378:G:A	8.13052e-07	-1.44051e-10	-0.507415	0.000298223	-1.44051e-10	-0.505919	0.000298408	-1.44051e-10	-0.50582
71142238	chr13:71142238:A:G	5.15114e-07	-0.963821	-2.75265e-10	0.000163858	-1.10476	-2.75265e-10	0.000163947	-1.10473	-2.75265e-10
71142606	chr13:71142606:T:A	2.71431e-07	-1.6045	-2.75265e-10	0.000104575	-1.55386	-2.75265e-10	0.000104628	-1.55387	-2.75265e-10
71143062	chr13:71143062:A:G	1.13278e-06	-1.44051e-10	-0.175777	0.000430478	-1.44051e-10	-0.138864	0.000430754	-1.44051e-10	-0.138745
71143108	chr13:71143108:A:G	7.57376e-07	-1.44051e-10	-0.57835	0.000277911	-1.44051e-10	-0.576459	0.000278082	-1.44051e-10	-0.576365
71143125	chr13:71143125:T:C	7.94407e-07	-1.44051e-10	-0.530614	0.00028647	-1.44051e-10	-0.546126	0.000286617	-1.44051e-10	-0.546132
71143215	chr13:71143215:T:C	8.89686e-08	-1.68749	-1.03243	3.29952e-05	-1.69075	-1.01665	3.30141e-05	-1.69075	-1.01659
71143226	chr13:71143226:A:G	1.18003e-06	-1.44051e-10	-0.134912	0.000449032	-1.44051e-10	-0.0966643	0.000449321	-1.44051e-10	-0.0965429
71143747	chr13:71143747:C:T	6.36365e-07	-1.44051e-10	-0.752438	0.000234447	-1.44051e-10	-0.746531	0.00023457	-1.44051e-10	-0.746527
71143876	chr13:71143876:G:C	8.44725e-08	-1.57942	-1.19236	3.08503e-05	-1.582	-1.19262	3.08662e-05	-1.582	-1.19262
71144119	chr13:71144119:T:C	1.82111e-07	-1.66215	-0.341448	6.5814e-05	-1.68586	-0.331069	6.58487e-05	-1.68585	-0.331071
71144518	chr13:71144518:A:G	4.15179e-07	-1.44051e-10	-1.1795	0.00015122	-1.44051e-10	-1.18502	0.000151298	-1.44051e-10	-1.18503
71144577	chr13:71144577:A:G	8.53271e-08	-1.68789	-1.07383	3.17609e-05	-1.69066	-1.05486	3.17787e-05	-1.69066	-1.05482
71144603	chr13:71144603:T:A	5.1239e-07	-1.44051e-10	-0.969123	0.000187009	-1.44051e-10	-0.972601	0.000187105	-1.44051e-10	-0.97261
71144681	chr13:71144681:C:T	7.4144e-07	-1.44051e-10	-0.599615	0.000272282	-1.44051e-10	-0.596923	0.000272432	-1.44051e-10	-0.596893
71145032	chr13:71145032:A:G	7.83276e-07	-1.44051e-10	-0.544725	0.000287399	-1.44051e-10	-0.542888	0.000287576	-1.44051e-10	-0.542792
71145033	chr13:71145033:T:C	1.13039e-07	-1.69089	-0.789578	4.29208e-05	-1.68968	-0.754729	4.29479e-05	-1.68968	-0.754617
71145748	chr13:71145748:TTAATACA:T	4.6788e-07	-1.44051e-10	-1.06	0.000172456	-1.44051e-10	-1.05362	0.000172556	-1.44051e-10	-1.05356
71146630	chr13:71146630:C:T	7.66645e-08	-1.63496	-1.23381	2.66714e-05	-1.67863	-1.24154	2.66846e-05	-1.67866	-1.24154
71146646	chr13:71146646:T:C	9.51157e-07	-1.44051e-10	-0.35053	0.000341132	-1.44051e-10	-0.37149	0.00034131	-1.44051e-10	-0.371489
71146945	chr13:71146945:A:G	5.86053e-07	-1.44051e-10	-0.8348	0.000215613	-1.44051e-10	-0.830276	0.000215741	-1.44051e-10	-0.830203
71147847	chr13:71147847:C:A	1.10559e-06	-1.44051e-10	-0.200076	0.000440807	-1.44051e-10	-0.115152	0.000441137	-1.44051e-10	-0.114926
71147943	chr13:71147943:G:A	1.11076e-07	-1.59903	-0.898963	4.54613e-05	-1.50088	-0.886018	4.54859e-05	-1.50088	-0.885995
71148032	chr13:71148032:T:C	5.53321e-07	-1.44051e-10	-0.892272	0.000203769	-1.44051e-10	-0.886774	0.000203874	-1.44051e-10	-0.886779
71148115	chr13:71148115:G:A	1.34808e-07	-1.68875	-0.61561	5.06887e-05	-1.68478	-0.593272	5.07219e-05	-1.68478	-0.59314
71148129	chr13:71148129:T:C	7.95147e-07	-1.44051e-10	-0.529683	0.000302772	-1.44051e-10	-0.490781	0.000302947	-1.44051e-10	-0.490724
71148461	chr13:71148461:T:A	1.58225e-07	-1.69028	-0.453914	5.71426e-05	-1.68918	-0.469027	5.71696e-05	-1.68918	-0.469077
71148466	chr13:71148466:A:G	4.03256e-07	-1.44051e-10	-1.20864	0.000147654	-1.44051e-10	-1.20889	0.00014773	-1.44051e-10	-1.2089
71149047	chr13:71149047:T:C	5.46542e-07	-1.44051e-10	-0.904598	0.000201316	-1.44051e-10	-0.898886	0.00020143	-1.44051e-10	-0.898837
71149151	chr13:71149151:C:T	7.52749e-08	-1.64784	-1.23922	2.68569e-05	-1.67144	-1.24179	2.68702e-05	-1.67147	-1.24179
71149801	chr13:71149801:C:A	9.19498e-08	-1.65665	-1.03031	3.32547e-05	-1.65962	-1.03994	3.32709e-05	-1.65964	-1.03996
71149898	chr13:71149898:C:T	1.15832e-07	-1.68191	-0.774159	4.23449e-05	-1.67959	-0.778322	4.23657e-05	-1.67959	-0.778348
71149993	chr13:71149993:A:G	1.13504e-07	-1.29392	-1.18245	4.19232e-05	-1.29194	-1.17598	4.19443e-05	-1.29195	-1.17599
71150092	chr13:71150092:G:A	1.16119e-07	-1.30445	-1.14914	4.29691e-05	-1.30249	-1.14079	4.29907e-05	-1.3025	-1.14079
71150968	chr13:71150968:T:C	1.03395e-07	-1.60846	-0.961191	4.21016e-05	-1.51426	-0.949408	4.21243e-05	-1.51427	-0.949388
71151393	chr13:71151393:A:G	1.54907e-07	-1.69003	-0.475349	5.59812e-05	-1.6895	-0.489241	5.60078e-05	-1.6895	-0.489291
71151493	chr13:71151493:T:C	5.48315e-07	-1.44051e-10	-0.90136	0.00020204	-1.44051e-10	-0.895294	0.000202156	-1.44051e-10	-0.895242
71151671	chr13:71151671:G:A	8.12388e-08	-1.63401	-1.17681	2.92164e-05	-1.67918	-1.14985	2.92318e-05	-1.6792	-1.14982
71151950	chr13:71151950:A:T	1.01157e-07	-1.6301	-0.961434	4.07551e-05	-1.54654	-0.94964	4.07771e-05	-1.54654	-0.949619
71152047	chr13:71152047:TG:T	1.03816e-07	-1.6044	-0.961191	4.23401e-05	-1.50862	-0.949408	4.23629e-05	-1.50862	-0.949388
71152342	chr13:71152342:G:A	1.83332e-07	-1.67703	-0.31988	6.56131e-05	-1.68763	-0.332355	6.56425e-05	-1.68763	-0.332425
71152345	chr13:71152345:T:C	9.27219e-07	-1.44051e-10	-0.37602	0.000335306	-1.44051e-10	-0.388715	0.000335487	-1.44051e-10	-0.388698
71152564	chr13:71152564:T:C	3.27247e-07	-1.41749	-2.75265e-10	0.000114568	-1.46259	-2.75265e-10	0.000114627	-1.46259	-2.75265e-10
71152867	chr13:71152867:G:A	5.39526e-07	-1.44051e-10	-0.917518	0.000197105	-1.44051e-10	-0.920022	0.000197207	-1.44051e-10	-0.920029
71153553	chr13:71153553:T:C	1.14556e-07	-1.68691	-0.780236	4.41228e-05	-1.65324	-0.763541	4.41467e-05	-1.65324	-0.763517
71153585	chr13:71153585:C:T	1.42545e-07	-1.64035	-0.608199	5.77361e-05	-1.56209	-0.585786	5.77671e-05	-1.5621	-0.585766
71153615	chr13:71153615:A:G	4.35764e-07	-1.46304	0.331932	0.000138802	-1.58924	0.318523	0.000138875	-1.58916	0.318456
71153890	chr13:71153890:A:G	8.74752e-07	-1.44051e-10	-0.43427	0.000333543	-1.44051e-10	-0.393988	0.000333736	-1.44051e-10	-0.39393
71154188	chr13:71154188:T:C	8.99721e-08	-1.55403	-1.15468	3.01797e-05	-1.62954	-1.16706	3.01957e-05	-1.62948	-1.1671
71154515	chr13:71154515:C:T	2.72912e-07	-1.44164	-0.15742	9.95902e-05	-1.51792	-0.0847758	9.96778e-05	-1.51786	-0.0844792
71154650	chr13:71154650:A:G	5.08081e-07	-1.44051e-10	-0.977568	0.000186738	-1.44051e-10	-0.974054	0.000186839	-1.44051e-10	-0.974032
71154876	chr13:71154876:T:C	2.39803e-07	-1.43525	-0.293139	8.74406e-05	-1.51088	-0.221921	8.75143e-05	-1.51081	-0.221665
71155207	chr13:71155207:A:G	3.9347e-07	-1.44051e-10	-1.2332	0.000144687	-1.44051e-10	-1.22919	0.000144763	-1.44051e-10	-1.22919
71155695	chr13:71155695:T:C	9.20301e-08	-1.69088	-0.995212	3.46956e-05	-1.67486	-0.982289	3.47142e-05	-1.67486	-0.982273
71155726	chr13:71155726:A:G	1.07951e-06	-1.44051e-10	-0.223946	0.000414038	-1.44051e-10	-0.177801	0.000414276	-1.44051e-10	-0.177748
71155784	chr13:71155784:A:C	4.17289e-07	-1.44051e-10	-1.17443	0.000152208	-1.44051e-10	-1.17851	0.00015229	-1.44051e-10	-1.17849
71155923	chr13:71155923:T:A	2.8071e-07	-1.38866	-0.182227	0.000101641	-1.47098	-0.111337	0.00010173	-1.47091	-0.111044
71156000	chr13:71156000:G:T	4.77221e-07	-1.44051e-10	-1.04023	0.00017221	-1.44051e-10	-1.05504	0.000172306	-1.44051e-10	-1.05501
71156273	chr13:71156273:A:G	9.21959e-08	-1.69037	-0.993925	3.49269e-05	-1.66953	-0.980967	3.49457e-05	-1.66954	-0.980951
71157300	chr13:71157300:CA:C	9.63954e-08	-1.52071	-1.11905	3.19739e-05	-1.6055	-1.13334	3.1991e-05	-1.60544	-1.13339
71157324	chr13:71157324:A:C	1.30362e-07	-1.6568	-0.681099	4.84385e-05	-1.67958	-0.643885	4.84709e-05	-1.67957	-0.643749
71157772	chr13:71157772:T:C	9.47339e-08	-1.50569	-1.15145	3.13685e-05	-1.59424	-1.16372	3.13856e-05	-1.59417	-1.16376
71158062	chr13:71158062:C:T	7.10683e-07	-1.44051e-10	-0.641983	0.000264515	-1.44051e-10	-0.62586	0.000264675	-1.44051e-10	-0.625779
71158126	chr13:71158126:T:C	1.26457e-07	-1.6615	-0.706807	4.80134e-05	-1.65606	-0.676222	4.80451e-05	-1.65607	-0.676073
71158177	chr13:71158177:T:C	7.17002e-07	-1.44051e-10	-0.633131	0.000262789	-1.44051e-10	-0.632409	0.000262935	-1.44051e-10	-0.632375
71158330	chr13:71158330:A:T	7.86632e-08	-1.65889	-1.18415	2.90406e-05	-1.65264	-1.18242	2.90564e-05	-1.65264	-1.1824
71158362	chr13:71158362:T:C	2.49023e-07	-1.69066	-2.75265e-10	9.18238e-05	-1.68389	-2.75265e-10	9.18716e-05	-1.68389	-2.75265e-10
71158609	chr13:71158609:C:T	3.21485e-06	0.867325	-2.75265e-10	0.000770543	0.443336	-2.75265e-10	0.000771044	0.443465	-2.75265e-10
71158824	chr13:71158824:T:C	5.59146e-07	-1.44051e-10	-0.8818	0.000205494	-1.44051e-10	-0.878342	0.000205605	-1.44051e-10	-0.878323
71159804	chr13:71159804:T:C	2.74323e-07	-1.5939	-2.75265e-10	0.000101803	-1.58072	-2.75265e-10	0.000101859	-1.58069	-2.75265e-10
71160094	chr13:71160094:T:C	7.40982e-08	-1.69033	-1.21249	2.75077e-05	-1.68098	-1.20832	2.75222e-05	-1.68098	-1.20831
71160550	chr13:71160550:T:G	4.45557e-07	-1.44051e-10	-1.10888	0.000164758	-1.44051e-10	-1.09928	0.000164844	-1.44051e-10	-1.09928
71161037	chr13:71161037:A:T	1.45316e-07	-0.992029	-1.23727	4.81406e-05	-1.09659	-1.23304	4.81716e-05	-1.09648	-1.23303
71161580	chr13:71161580:C:T	7.72194e-07	-1.44051e-10	-0.558974	0.000281124	-1.44051e-10	-0.564964	0.000281275	-1.44051e-10	-0.564947
71161980	chr13:71161980:A:G	1.83289e-06	-1.44051e-10	0.30544	0.000685335	-1.44051e-10	0.326149	0.000685676	-1.44051e-10	0.326124
71162216	chr13:71162216:T:C	2.04354e-07	-1.61985	-0.268504	7.94788e-05	-1.55991	-0.26836	7.9523e-05	-1.55992	-0.268317
```
