## Supplementary material for "Characterization of shared and ancestry-specific signals driving complex traits using multi-ancestry fine-mapping": susiex_nc3.cs80.summary

```
# chr13:70162478-71162478
CS_ID	CS_LENGTH	CS_PURITY	MAX_PIP_SNP	BP	REF_ALLELE	ALT_ALLELE	REF_FRQ	BETA	SE	-LOG10P	MAX_PIP	POST-HOC_PROB_POP1	POST-HOC_PROB_POP2
1	3	0.640165	chr13:70662475:T:A	70662475	A,A	T,T	1,1	-inf,-inf	inf,inf	7.01146,1.14031	0.337435	0.993947	0.578638
2	2144	0	chr13:70288327:C:A	70288327	A,A	C,C	1,1	-inf,-inf	inf,inf	2.32443,1.92261	0.0197178	0.407029	0.380855
3	2145	0	chr13:70288327:C:A	70288327	A,A	C,C	1,1	-inf,-inf	inf,inf	2.32443,1.92261	0.0194971	0.406971	0.380803
```
