## Supplementary material for "Characterization of shared and ancestry-specific signals driving complex traits using multi-ancestry fine-mapping": s1.afreq

```
#CHROM	ID	REF	ALT	ALT_FREQS	OBS_CT
13	rs79944483	A	G	0.0397614	1006
13	rs74094841	G	A	0.0656064	1006
13	rs76854112	A	C	0.0298211	1006
13	rs78474310	A	G	0.0397614	1006
13	rs1028958	T	G	0.960239	1006
13	rs1028957	A	G	0.506958	1006
13	rs78148707	A	G	0.0397614	1006
13	rs1023101	G	A	0.38668	1006
13	rs1023100	G	T	0.38668	1006
13	rs73224426	G	A	0.0666004	1006
13	rs143454100	A	G	0.055666	1006
13	rs1571558	T	C	0.960239	1006
13	rs1571557	T	C	0.960239	1006
13	rs9543291	G	A	0.506958	1006
13	rs4570722	C	T	0.50497	1006
13	rs4564459	G	C	0.50497	1006
13	rs4595684	C	T	0.50497	1006
13	rs4459445	T	C	0.426441	1006
13	rs2325502	G	C	0.426441	1006
13	rs2875651	C	T	0.426441	1006
13	rs4530012	G	A	0.506958	1006
13	rs9543292	A	G	0.960239	1006
13	rs74094846	A	G	0.0666004	1006
13	rs9543293	C	T	0.505964	1006
13	rs60303875	C	A	0.387674	1006
13	rs61967065	G	A	0.426441	1006
13	rs7981842	T	C	0.960239	1006
13	rs8002585	A	G	0.960239	1006
13	rs9600107	C	G	0.0666004	1006
13	rs9543294	T	C	0.50497	1006
13	rs4885077	C	T	0.454274	1006
13	rs9600108	G	A	0.0666004	1006
13	rs9543295	C	T	0.506958	1006
13	rs78716205	G	A	0.0397614	1006
13	rs73224429	C	T	0.0119284	1006
13	rs9573146	A	G	0.506958	1006
13	rs9592897	C	T	0.0666004	1006
13	rs76649941	A	G	0.0397614	1006
13	rs7994179	G	T	0.960239	1006
13	rs80042079	G	A	0.0397614	1006
13	rs9530178	G	T	0.506958	1006
13	rs73224431	G	A	0.0666004	1006
13	rs7319076	A	G	0.506958	1006
13	rs7985064	T	G	0.493042	1006
13	rs74429862	A	G	0.0397614	1006
13	rs9592898	G	T	0.0636183	1006
13	rs8000745	C	T	0.506958	1006
13	rs17090001	T	G	0.38668	1006
13	rs8001390	G	A	0.506958	1006
13	rs8002827	T	G	0.506958	1006
13	rs9543300	A	G	0.507952	1006
13	rs6562753	G	C	0.0666004	1006
13	rs4885079	C	T	0.385686	1006
13	rs9543301	T	C	0.507952	1006
13	rs9530179	C	T	0.507952	1006
13	rs1327616	A	G	0.507952	1006
13	rs7327690	A	G	0.0636183	1006
13	rs1410093	A	G	0.385686	1006
13	rs9564959	T	C	0.146123	1006
13	rs959876	G	A	0.0636183	1006
13	rs79269465	G	T	0.0457256	1006
13	rs959875	T	C	0.951292	1006
13	rs959874	G	A	0.0636183	1006
13	rs9573147	T	C	0.222664	1006
13	rs150748170	T	C	0.00795229	1006
13	rs9573148	A	T	0.215706	1006
13	rs78970086	T	C	0.0238569	1006
13	rs4883925	A	G	0.641153	1006
13	rs4883926	T	C	0.641153	1006
13	rs2875652	T	C	0.206759	1006
13	rs9600110	C	T	0.434394	1006
13	rs9600111	C	T	0.434394	1006
13	rs7991881	T	C	0.0228628	1006
13	rs4885080	T	C	0.640159	1006
13	rs985741	C	T	0.642147	1006
13	rs985740	G	A	0.4334	1006
13	rs1330082	T	G	0.640159	1006
13	rs9573149	G	T	0.4334	1006
13	rs1998985	A	G	0.411531	1006
13	rs1998984	A	G	0.411531	1006
13	rs9543302	T	C	0.195825	1006
13	rs9543303	A	G	0.198807	1006
13	rs7998062	A	G	0.464215	1006
13	rs1410105	G	A	0.189861	1006
13	rs1410104	C	T	0.302187	1006
13	rs9543304	G	T	0.265408	1006
13	rs9592900	G	A	0.304175	1006
13	rs7989606	G	A	0.201789	1006
13	rs1928634	G	T	0.202783	1006
13	rs9564960	T	G	0.0487078	1006
13	rs9573150	C	T	0.0894632	1006
13	rs7332303	C	T	0.905567	1006
13	rs9600112	C	G	0.266402	1006
13	rs9573152	T	G	0.201789	1006
13	rs4885084	T	C	0.703777	1006
13	rs117136390	C	T	0.0188867	1006
13	rs9573153	C	A	0.201789	1006
13	rs1576081	G	A	0.905567	1006
13	rs9543305	A	C	0.668986	1006
13	rs61967089	C	T	0.201789	1006
13	rs115341809	C	T	0.0337972	1006
13	rs7987880	T	G	0.905567	1006
13	rs9543306	C	A	0.898608	1006
13	rs74874890	G	C	0.0337972	1006
13	rs9592901	T	C	0.0954274	1006
13	rs9543307	T	G	0.704771	1006
13	rs7998315	G	A	0.266402	1006
13	rs78346045	G	A	0.0337972	1006
13	rs36076388	A	T	0.0119284	1006
13	rs73224443	C	T	0.0964215	1006
13	rs2025861	T	A	0.361829	1006
13	rs79841998	C	T	0.0337972	1006
13	rs9543309	T	G	0.287276	1006
13	rs4883927	G	A	0.382704	1006
13	rs74920744	T	A	0.0168986	1006
13	rs7320789	G	A	0.143141	1006
13	rs79712162	G	A	0.0337972	1006
13	rs9634724	A	G	0.201789	1006
13	rs6562756	A	G	0.794235	1006
13	rs140075676	C	T	0.0337972	1006
13	rs4885086	G	A	0.38171	1006
13	rs9573154	G	A	0.201789	1006
13	rs9564961	A	G	0.201789	1006
13	rs9543310	G	A	0.28827	1006
13	rs9543311	C	T	0.793241	1006
13	rs61957441	C	T	0.201789	1006
13	rs12867325	G	A	0.794235	1006
13	rs9564962	A	G	0.794235	1006
13	rs9564963	A	G	0.794235	1006
13	rs113258189	C	T	0.0347913	1006
13	rs11619403	C	T	0.201789	1006
13	rs6562757	G	A	0.287276	1006
13	rs7330349	G	C	0.287276	1006
13	rs11838824	T	C	0.201789	1006
13	rs61957442	C	T	0.201789	1006
13	rs2325503	A	T	0.758449	1006
13	rs9573155	A	G	0.201789	1006
13	rs35746778	C	T	0.0119284	1006
13	rs8002624	T	C	0.201789	1006
13	rs61957444	A	G	0.203777	1006
13	rs11838509	G	C	0.201789	1006
13	rs11838515	C	T	0.201789	1006
13	rs11838548	G	A	0.201789	1006
13	rs2031991	C	T	0.0884692	1006
13	rs78731601	T	C	0.0337972	1006
13	rs117098580	A	T	0.0228628	1006
13	rs75409364	C	T	0.0198807	1006
13	rs9573156	T	A	0.187873	1006
13	rs73224446	T	A	0.0884692	1006
13	rs79281162	A	G	0.0477137	1006
13	rs115506246	C	T	0.201789	1006
13	rs952707	G	A	0.0894632	1006
13	rs9564964	T	C	0.203777	1006
13	rs61957445	C	G	0.203777	1006
13	rs61957446	C	T	0.201789	1006
13	rs143146489	C	T	0.0149105	1006
13	rs9573157	G	A	0.379722	1006
13	rs7993905	G	A	0.203777	1006
13	rs7995124	T	C	0.203777	1006
13	rs9573158	A	G	0.203777	1006
13	rs9573159	G	A	0.203777	1006
13	rs4883929	G	A	0.793241	1006
13	rs73224449	G	A	0.0934394	1006
13	rs9600113	G	A	0.0427435	1006
13	rs4885088	T	C	0.542744	1006
13	rs73224450	A	G	0.0129225	1006
13	rs138539587	G	A	0.0487078	1006
13	rs840421	C	T	0.33002	1006
13	rs840420	G	A	0.33002	1006
13	rs840419	G	A	0.33002	1006
13	rs73224453	A	C	0.0258449	1006
13	rs17090039	A	T	0.0904573	1006
13	rs840418	A	G	0.916501	1006
13	rs11619223	T	G	0.0904573	1006
13	rs35584367	G	A	0.0795229	1006
13	rs840417	T	G	0.916501	1006
13	rs34558539	T	C	0.0795229	1006
13	rs840416	G	A	0.239563	1006
13	rs9592902	G	T	0.0675944	1006
13	rs9318155	C	A	0.586481	1006
13	rs58713924	G	A	0.0944334	1006
13	rs9318156	C	T	0.584493	1006
13	rs34396821	G	C	0.0775348	1006
13	rs9318158	C	A	0.239563	1006
13	rs77089092	C	T	0.0159046	1006
13	rs75458230	T	C	0.0904573	1006
13	rs17090043	A	T	0.0795229	1006
13	rs142412347	T	G	0.0248509	1006
13	rs4885089	C	T	0.586481	1006
13	rs9573160	G	A	0.586481	1006
13	rs957516	C	T	0.0884692	1006
13	rs1411328	A	G	0.588469	1006
13	rs1475542	C	A	0.0884692	1006
13	rs9543315	G	A	0.588469	1006
13	rs12868272	G	C	0.0437376	1006
13	rs61958774	G	A	0.0944334	1006
13	rs9543316	A	C	0.145129	1006
13	rs9573161	C	T	0.588469	1006
13	rs55992387	T	A	0.0964215	1006
13	rs112893742	C	A	0.0467197	1006
13	rs76444031	A	G	0.0188867	1006
13	rs4885090	T	C	0.916501	1006
13	rs1330077	C	G	0.916501	1006
13	rs9530182	T	C	0.588469	1006
13	rs9530183	T	C	0.407555	1006
13	rs12864897	A	C	0.0805169	1006
13	rs9543317	C	T	0.916501	1006
13	rs1576456	A	G	0.90159	1006
13	rs11840561	A	T	0.0944334	1006
13	rs2325521	T	C	0.0407555	1006
13	rs2325522	C	T	0.916501	1006
13	rs7333563	G	C	0.588469	1006
13	rs73527242	A	G	0.0337972	1006
13	rs71431563	A	G	0.132207	1006
13	rs71431564	A	G	0.0437376	1006
13	rs9543318	T	C	0.586481	1006
13	rs12868794	T	G	0.0437376	1006
13	rs7139864	A	C	0.145129	1006
13	rs1411327	C	T	0.375746	1006
13	rs1411326	A	G	0.0874751	1006
13	rs2210077	T	C	0.191849	1006
13	rs17090046	C	G	0.146123	1006
13	rs913898	G	A	0.961233	1006
13	rs913897	G	A	0.375746	1006
13	rs4885091	T	G	0.585487	1006
13	rs61958775	C	T	0.0964215	1006
13	rs61958776	T	C	0.0964215	1006
13	rs73224463	T	C	0.028827	1006
13	rs9543320	T	C	0.372763	1006
13	rs2031990	G	T	0.961233	1006
13	rs145771157	A	G	0.0139165	1006
13	rs2210078	G	C	0.168986	1006
13	rs74493307	G	A	0.0437376	1006
13	rs8002057	T	G	0.65507	1006
13	rs76584449	C	T	0.0864811	1006
13	rs9564966	A	G	0.65507	1006
13	rs9592905	G	A	0.293241	1006
13	rs71431565	A	G	0.0437376	1006
13	rs9543321	T	C	0.65507	1006
13	rs9318163	C	T	0.293241	1006
13	rs34103576	G	C	0.0437376	1006
13	rs113204352	T	C	0.0139165	1006
13	rs17191385	T	C	0.0715706	1006
13	rs9530184	T	A	0.94831	1006
13	rs11839647	G	A	0.054672	1006
13	rs78902267	C	T	0.0149105	1006
13	rs11843563	C	T	0.0437376	1006
13	rs17090047	C	T	0.0437376	1006
13	rs145877647	T	A	0.00994036	1006
13	rs9600114	G	A	0.149105	1006
13	rs9564967	A	G	0.652087	1006
13	rs7330393	A	G	0.652087	1006
13	rs7984199	G	A	0.94831	1006
13	rs112880926	T	C	0.0387674	1006
13	rs287553	G	A	0.297217	1006
13	rs79402859	T	A	0.0437376	1006
13	rs11842316	A	G	0.147117	1006
13	rs34358945	C	T	0.0437376	1006
13	rs287551	T	C	0.904573	1006
13	rs287550	A	C	0.150099	1006
13	rs287548	T	C	0.947316	1006
13	rs77298472	C	T	0.0437376	1006
13	rs77435500	G	A	0.0198807	1006
13	rs77094266	A	G	0.0437376	1006
13	rs192607	C	T	0.204771	1006
13	rs9573163	C	G	0.651093	1006
13	rs113001261	G	A	0.0437376	1006
13	rs9573164	G	C	0.651093	1006
13	rs627862	A	G	0.298211	1006
13	rs75435082	A	T	0.100398	1006
13	rs9564968	T	G	0.599404	1006
13	rs17090060	C	T	0.104374	1006
13	rs9600115	C	T	0.0298211	1006
13	rs4885093	G	A	0.612326	1006
13	rs34083908	C	A	0.0109344	1006
13	rs79381365	C	T	0.00994036	1006
13	rs71431566	G	A	0.0437376	1006
13	rs11841695	T	C	0.0884692	1006
13	rs11843025	A	G	0.0884692	1006
13	rs141049746	C	T	0.00894632	1006
13	rs71431567	C	T	0.0437376	1006
13	rs35513847	A	G	0.0318091	1006
13	rs7139485	G	T	0.131213	1006
13	rs9318164	T	A	0.131213	1006
13	rs2325524	A	G	0.109344	1006
13	rs79314915	C	T	0.0884692	1006
13	rs4883933	T	C	0.94831	1006
13	rs9592906	C	A	0.0715706	1006
13	rs117458671	C	T	0.00994036	1006
13	rs9543324	A	T	0.698807	1006
13	rs17090063	G	T	0.106362	1006
13	rs2038790	C	T	0.610338	1006
13	rs12868759	C	T	0.760437	1006
13	rs9543325	C	T	0.610338	1006
13	rs12873716	C	T	0.0437376	1006
13	rs9543327	G	T	0.132207	1006
13	rs9530185	C	G	0.786282	1006
13	rs9573165	C	T	0.610338	1006
13	rs77274615	T	A	0.0884692	1006
13	rs9592907	A	G	0.132207	1006
13	rs58203561	G	A	0.106362	1006
13	rs79782796	T	C	0.106362	1006
13	rs71431568	A	C	0.0437376	1006
13	rs77738416	G	A	0.106362	1006
13	rs9530186	C	A	0.760437	1006
13	rs9543328	C	T	0.129225	1006
13	rs117151622	A	G	0.0168986	1006
13	rs11840175	C	A	0.0994036	1006
13	rs7988001	T	C	0.132207	1006
13	rs117745732	G	A	0.0129225	1006
13	rs71198192	T	A	0.0437376	1006
13	rs9318165	C	A	0.132207	1006
13	rs9318166	G	A	0.238569	1006
13	rs2147511	G	A	0.848907	1006
13	rs2147512	C	T	0.610338	1006
13	rs11618560	C	T	0.0526839	1006
13	rs9573166	G	A	0.573559	1006
13	rs71431570	A	G	0.055666	1006
13	rs74388756	T	C	0.0318091	1006
13	rs79411636	T	C	0.0318091	1006
13	rs117999099	T	A	0.0318091	1006
13	rs76504461	C	T	0.0318091	1006
13	rs77771142	G	T	0.0318091	1006
13	rs76696474	C	T	0.083499	1006
13	rs55633836	G	A	0.0775348	1006
13	rs58980022	G	A	0.255467	1006
13	rs77772886	G	T	0.0238569	1006
13	rs17090071	A	C	0.235586	1006
13	rs12870000	A	G	0.267396	1006
13	rs76766117	C	T	0.0218688	1006
13	rs12427746	A	G	0.298211	1006
13	rs184405620	C	T	0.00397614	1006
13	rs1886449	C	T	0.166998	1006
13	rs11842799	C	A	0.166998	1006
13	rs7334002	A	C	0.146123	1006
13	rs2325526	A	T	0.173956	1006
13	rs2325527	T	A	0.977137	1006
13	rs78355229	A	C	0.0397614	1006
13	rs147220276	T	G	0.0129225	1006
13	rs7335989	G	C	0.441352	1006
13	rs1411322	A	T	0.980119	1006
13	rs2224916	C	T	0.350895	1006
13	rs9318167	T	C	0.084493	1006
13	rs7321465	T	G	0.392644	1006
13	rs73224478	G	T	0.257455	1006
13	rs1411324	C	T	0.0149105	1006
13	rs58573474	A	G	0.370775	1006
13	rs9318168	T	A	0.60835	1006
13	rs9318169	A	G	0.693837	1006
13	rs7996728	C	T	0.0149105	1006
13	rs9530188	T	A	0.60835	1006
13	rs9543330	T	C	0.979125	1006
13	rs9543331	A	G	0.60835	1006
13	rs9318170	C	G	0.980119	1006
13	rs186664356	T	G	0.00894632	1006
13	rs9543332	G	A	0.0864811	1006
13	rs9543333	A	G	0.289264	1006
13	rs7328771	A	T	0.271372	1006
13	rs12428649	T	G	0.354871	1006
13	rs7999587	T	C	0.0149105	1006
13	rs7998501	C	G	0.286282	1006
13	rs145594342	C	T	0.0178926	1006
13	rs147587384	G	A	0.0178926	1006
13	rs7983696	G	A	0.375746	1006
13	rs17090101	G	T	0.0516899	1006
13	rs35770347	C	G	0.251491	1006
13	rs35613393	A	G	0.290258	1006
13	rs7325093	A	G	0.980119	1006
13	rs11840979	T	C	0.28827	1006
13	rs7326908	G	A	0.0984095	1006
13	rs12429549	T	C	0.314115	1006
13	rs12856823	A	G	0.293241	1006
13	rs9543334	G	C	0.290258	1006
13	rs9543335	A	G	0.290258	1006
13	rs17090102	A	G	0.28827	1006
13	rs17277853	C	A	0.290258	1006
13	rs73224490	T	C	0.290258	1006
13	rs9543336	A	G	0.290258	1006
13	rs9543337	G	A	0.290258	1006
13	rs9530189	A	G	0.290258	1006
13	rs113827922	C	G	0.0178926	1006
13	rs9543338	G	A	0.290258	1006
13	rs9543339	A	G	0.290258	1006
13	rs9543340	A	T	0.290258	1006
13	rs9543341	G	A	0.290258	1006
13	rs9543342	T	C	0.290258	1006
13	rs9543343	G	A	0.290258	1006
13	rs9530192	T	C	0.290258	1006
13	rs9543344	C	T	0.290258	1006
13	rs9600117	A	G	0.0874751	1006
13	rs9543345	C	T	0.291252	1006
13	rs9543346	C	T	0.290258	1006
13	rs9530193	T	C	0.290258	1006
13	rs9543347	C	T	0.290258	1006
13	rs9543348	T	C	0.290258	1006
13	rs112616682	C	T	0.0357853	1006
13	rs34062190	A	C	0.291252	1006
13	rs4885095	G	T	0.314115	1006
13	rs2209382	A	G	0.375746	1006
13	rs9543350	T	C	0.290258	1006
13	rs9543351	A	G	0.291252	1006
13	rs9543352	T	C	0.604374	1006
13	rs9543353	C	A	0.980119	1006
13	rs9543354	T	C	0.605368	1006
13	rs73224494	G	A	0.271372	1006
13	rs9543355	C	T	0.60338	1006
13	rs9543356	C	G	0.275348	1006
13	rs34733652	G	A	0.277336	1006
13	rs4883934	C	T	0.980119	1006
13	rs4883935	A	T	0.980119	1006
13	rs7320684	T	C	0.621272	1006
13	rs9573170	T	C	0.0417495	1006
13	rs9573171	A	G	0.0497018	1006
13	rs9573172	A	G	0.0497018	1006
13	rs9543357	A	G	0.0894632	1006
13	rs9592908	G	C	0.0497018	1006
13	rs927683	T	C	0.774354	1006
13	rs9600118	G	T	0.0497018	1006
13	rs1952668	T	C	0.149105	1006
13	rs9543358	T	A	0.134195	1006
13	rs9600119	C	T	0.0497018	1006
13	rs927682	G	A	0.149105	1006
13	rs113846640	C	T	0.0397614	1006
13	rs12867137	C	T	0.537773	1006
13	rs17090113	A	C	0.0795229	1006
13	rs4143044	T	G	0.774354	1006
13	rs9600120	A	G	0.0497018	1006
13	rs9634990	G	A	0.0994036	1006
13	rs9573173	A	T	0.0497018	1006
13	rs9573174	T	C	0.0497018	1006
13	rs7336295	T	A	0.536779	1006
13	rs11842483	G	C	0.537773	1006
13	rs9573175	G	T	0.0994036	1006
13	rs9573176	C	A	0.0497018	1006
13	rs9573177	G	T	0.0497018	1006
13	rs9573178	T	G	0.0497018	1006
13	rs6562760	A	G	0.770378	1006
13	rs9573179	C	T	0.0497018	1006
13	rs9573180	T	G	0.0497018	1006
13	rs9564972	T	C	0.0497018	1006
13	rs9564973	T	C	0.0497018	1006
13	rs9564974	A	T	0.0497018	1006
13	rs12430896	G	T	0.525845	1006
13	rs12869114	G	A	0.525845	1006
13	rs9564976	T	C	0.162028	1006
13	rs9573181	C	T	0.162028	1006
13	rs12864778	C	T	0.525845	1006
13	rs11841512	C	A	0.112326	1006
13	rs9573182	A	C	0.0497018	1006
13	rs9564977	A	G	0.162028	1006
13	rs9564978	A	C	0.162028	1006
13	rs9564979	A	G	0.162028	1006
13	rs2147513	C	G	0.774354	1006
13	rs2181965	A	G	0.770378	1006
13	rs7338457	G	A	0.524851	1006
13	rs7139908	T	C	0.525845	1006
13	rs9318172	T	C	0.162028	1006
13	rs9318173	G	A	0.162028	1006
13	rs142800525	T	A	0.00795229	1006
13	rs117452318	G	A	0.0218688	1006
13	rs9318174	C	T	0.162028	1006
13	rs9573183	G	T	0.0516899	1006
13	rs9573184	C	T	0.162028	1006
13	rs7320851	A	G	0.0795229	1006
13	rs9573185	C	G	0.161034	1006
13	rs7321056	C	T	0.525845	1006
13	rs1330071	C	T	0.162028	1006
13	rs9592909	C	T	0.162028	1006
13	rs9600121	A	G	0.775348	1006
13	rs17090128	T	C	0.112326	1006
13	rs9592910	C	T	0.162028	1006
13	rs17090129	A	G	0.605368	1006
13	rs72628041	C	T	0.112326	1006
13	rs9592911	G	A	0.0497018	1006
13	rs9592912	G	A	0.162028	1006
13	rs9573186	A	T	0.162028	1006
13	rs67647688	C	T	0.112326	1006
13	rs8002929	A	G	0.775348	1006
13	rs9573187	T	C	0.162028	1006
13	rs17090130	T	C	0.162028	1006
13	rs60984250	T	C	0.162028	1006
13	rs58811695	A	G	0.162028	1006
13	rs17090131	A	G	0.0795229	1006
13	rs116964429	G	A	0.026839	1006
13	rs2325507	T	C	0.162028	1006
13	rs17090132	C	T	0.0795229	1006
13	rs117922530	A	G	0.00894632	1006
13	rs17090134	C	T	0.0497018	1006
13	rs17090136	C	T	0.0497018	1006
13	rs4885096	T	C	0.690855	1006
13	rs113918587	A	C	0.0377734	1006
13	rs4883936	G	T	0.162028	1006
13	rs17091	G	A	0.525845	1006
13	rs4885097	A	G	0.162028	1006
13	rs4885098	A	G	0.604374	1006
13	rs117170545	G	A	0.0178926	1006
13	rs9600122	C	G	0.0974155	1006
13	rs1571556	T	C	0.706759	1006
13	rs9592915	T	C	0.134195	1006
13	rs9592916	T	C	0.227634	1006
13	rs150064030	G	A	0.0516899	1006
13	rs570106181	A	C	0.00695825	1006
13	rs2325508	A	T	0.772366	1006
13	rs721757	A	C	0.918489	1006
13	rs12872735	T	A	0.0397614	1006
13	rs7322343	A	C	0.914513	1006
13	rs140862915	G	A	0.0178926	1006
13	rs1013545	C	T	0.781312	1006
13	rs7992302	A	C	0.963221	1006
13	rs7992488	C	T	0.963221	1006
13	rs75468297	A	G	0.0139165	1006
13	rs7992681	A	G	0.132207	1006
13	rs1411318	C	T	0.963221	1006
13	rs12863511	G	C	0.0427435	1006
13	rs4885099	C	T	0.966203	1006
13	rs9318175	T	C	0.0437376	1006
13	rs7984379	T	A	0.965209	1006
13	rs12873512	C	A	0.0417495	1006
13	rs4883937	C	T	0.966203	1006
13	rs965746	G	A	0.966203	1006
13	rs12857361	G	A	0.0417495	1006
13	rs9543360	A	G	0.966203	1006
13	rs7326586	A	G	0.966203	1006
13	rs9543361	C	T	0.0417495	1006
13	rs73226421	G	T	0.176938	1006
13	rs34864983	A	G	0.0427435	1006
13	rs6562764	T	C	0.965209	1006
13	rs2325509	A	G	0.737575	1006
13	rs2181966	C	G	0.914513	1006
13	rs143271833	A	G	0.026839	1006
13	rs10507811	C	T	0.0427435	1006
13	rs4143045	A	G	0.921471	1006
13	rs4885100	A	T	0.914513	1006
13	rs73226423	C	T	0.0377734	1006
13	rs4883938	T	C	0.740557	1006
13	rs61957170	A	C	0.172962	1006
13	rs9530194	C	T	0.0427435	1006
13	rs7989425	T	G	0.914513	1006
13	rs7989445	T	C	0.743539	1006
13	rs73226426	T	C	0.0616302	1006
13	rs35552113	G	A	0.0427435	1006
13	rs6562765	T	G	0.914513	1006
13	rs9543363	T	C	0.966203	1006
13	rs79183539	A	G	0.0308151	1006
13	rs117893084	G	T	0.0228628	1006
13	rs7319028	A	G	0.914513	1006
13	rs79426209	C	A	0.00695825	1006
13	rs9543364	A	T	0.0447316	1006
13	rs112746995	A	C	0.026839	1006
13	rs4883939	C	A	0.966203	1006
13	rs7989934	G	T	0.966203	1006
13	rs6562766	T	C	0.966203	1006
13	rs9543366	C	T	0.0427435	1006
13	rs7990949	C	T	0.745527	1006
13	rs4883940	T	C	0.966203	1006
13	rs9543369	C	T	0.966203	1006
13	rs7328006	A	G	0.966203	1006
13	rs9592918	A	T	0.170974	1006
13	rs1886450	A	G	0.743539	1006
13	rs12872447	C	G	0.0447316	1006
13	rs1886451	G	A	0.964215	1006
13	rs1886452	A	T	0.743539	1006
13	rs4885101	G	T	0.966203	1006
13	rs74926500	A	G	0.00994036	1006
13	rs9600123	G	A	0.170974	1006
13	rs1998665	C	A	0.963221	1006
13	rs1998666	A	G	0.743539	1006
13	rs4885102	C	A	0.923459	1006
13	rs10507812	T	C	0.16998	1006
13	rs4144229	A	T	0.914513	1006
13	rs2325510	G	A	0.921471	1006
13	rs7993936	A	G	0.744533	1006
13	rs10871066	A	G	0.743539	1006
13	rs4242951	T	C	0.966203	1006
13	rs4242952	C	T	0.741551	1006
13	rs11618741	C	T	0.171968	1006
13	rs4242953	T	C	0.966203	1006
13	rs4242954	A	G	0.966203	1006
13	rs1886453	G	A	0.750497	1006
13	rs4883941	G	C	0.745527	1006
13	rs9530197	C	T	0.0506958	1006
13	rs7139757	T	C	0.793241	1006
13	rs7316938	T	C	0.969185	1006
13	rs7316968	T	C	0.793241	1006
13	rs12870605	C	T	0.0427435	1006
13	rs12870778	C	T	0.0427435	1006
13	rs4356362	T	C	0.967197	1006
13	rs4349040	C	T	0.970179	1006
13	rs4349041	C	T	0.95328	1006
13	rs7990346	A	G	0.0377734	1006
13	rs7991131	G	A	0.0377734	1006
13	rs80113717	A	G	0.0914513	1006
13	rs9564981	C	G	0.0596421	1006
13	rs9564983	G	T	0.0636183	1006
13	rs77141004	A	G	0.0497018	1006
13	rs76187433	G	C	0.0994036	1006
13	rs8002751	A	T	0.128231	1006
13	rs9573189	G	T	0.0596421	1006
13	rs61957178	C	T	0.144135	1006
13	rs7336001	G	C	0.0884692	1006
13	rs9318176	A	G	0.0596421	1006
13	rs4438187	T	G	0.0497018	1006
13	rs2325512	G	T	0.203777	1006
13	rs17090183	T	C	0.0497018	1006
13	rs9573191	T	G	0.204771	1006
13	rs145817365	G	A	0.0139165	1006
13	rs1924816	A	G	0.210736	1006
13	rs2147514	A	G	0.0497018	1006
13	rs7334087	T	C	0.203777	1006
13	rs1304959	T	C	0.210736	1006
13	rs186473761	C	T	0.0139165	1006
13	rs74550739	G	A	0.0497018	1006
13	rs1924812	C	T	0.0497018	1006
13	rs9564984	C	G	0.0606362	1006
13	rs1924813	C	G	0.0497018	1006
13	rs9564985	G	A	0.156064	1006
13	rs61957179	A	G	0.0944334	1006
13	rs9573193	C	T	0.207753	1006
13	rs9573194	T	C	0.158052	1006
13	rs9573195	G	A	0.0636183	1006
13	rs1159743	T	C	0.207753	1006
13	rs2875653	T	A	0.214712	1006
13	rs9564986	A	T	0.0636183	1006
13	rs61957181	A	C	0.0944334	1006
13	rs17090189	A	G	0.143141	1006
13	rs9564987	A	T	0.158052	1006
13	rs2093943	T	C	0.158052	1006
13	rs75134244	C	A	0.0487078	1006
13	rs7327558	A	G	0.207753	1006
13	rs73226435	G	T	0.0576541	1006
13	rs9573196	A	G	0.0606362	1006
13	rs9573197	A	G	0.206759	1006
13	rs9573198	G	C	0.158052	1006
13	rs17090192	G	A	0.0487078	1006
13	rs9573199	C	T	0.0636183	1006
13	rs1924815	C	T	0.0596421	1006
13	rs61957184	G	A	0.0944334	1006
13	rs61957185	C	T	0.0944334	1006
13	rs77118409	A	T	0.0487078	1006
13	rs61957186	G	A	0.0944334	1006
13	rs113755205	C	T	0.0139165	1006
13	rs73519222	G	C	0.0596421	1006
13	rs79729721	A	G	0.0596421	1006
13	rs56660801	G	A	0.0944334	1006
13	rs150003894	A	G	0.0139165	1006
13	rs142336122	T	C	0.0149105	1006
13	rs76977176	A	T	0.0487078	1006
13	rs2325514	A	T	0.0944334	1006
13	rs143399567	C	A	0.0487078	1006
13	rs61957189	A	G	0.0944334	1006
13	rs113078463	G	A	0.0944334	1006
13	rs12874652	A	G	0.132207	1006
13	rs9573200	C	T	0.0606362	1006
13	rs1475282	A	C	0.206759	1006
13	rs912598	T	C	0.213718	1006
13	rs9573201	A	T	0.112326	1006
13	rs141966114	C	T	0.0159046	1006
13	rs8181862	C	T	0.119284	1006
13	rs8181863	A	G	0.112326	1006
13	rs8181843	G	C	0.112326	1006
13	rs8181841	A	G	0.0636183	1006
13	rs9573202	A	G	0.0636183	1006
13	rs9573203	C	T	0.112326	1006
13	rs73519239	G	A	0.112326	1006
13	rs75677676	G	C	0.0487078	1006
13	rs12050070	T	C	0.112326	1006
13	rs9573204	A	G	0.0636183	1006
13	rs2147506	G	T	0.055666	1006
13	rs61957190	A	G	0.0944334	1006
13	rs2325515	G	A	0.0487078	1006
13	rs2147507	C	T	0.055666	1006
13	rs2147508	C	T	0.055666	1006
13	rs76575192	G	A	0.055666	1006
13	rs9318177	G	A	0.0606362	1006
13	rs9318178	G	A	0.0606362	1006
13	rs112352970	G	A	0.0487078	1006
13	rs118103663	G	A	0.0318091	1006
13	rs76465230	A	G	0.0487078	1006
13	rs9573206	G	A	0.0636183	1006
13	rs80081360	C	T	0.0487078	1006
13	rs77120854	G	A	0.0258449	1006
13	rs9318179	T	C	0.214712	1006
13	rs9573207	G	C	0.0606362	1006
13	rs9573208	T	A	0.0596421	1006
13	rs7327345	C	T	0.0606362	1006
13	rs7327719	A	T	0.0636183	1006
13	rs73226438	T	G	0.0586481	1006
13	rs9564990	G	C	0.0636183	1006
13	rs10507813	G	A	0.0487078	1006
13	rs112487102	A	G	0.0178926	1006
13	rs10507814	C	T	0.0487078	1006
13	rs17090201	G	A	0.0497018	1006
13	rs7982832	T	G	0.131213	1006
13	rs9573209	T	C	0.112326	1006
13	rs1337295	G	A	0.0646123	1006
13	rs1856110	G	A	0.0636183	1006
13	rs17090203	G	A	0.0477137	1006
13	rs4418951	C	T	0.581511	1006
13	rs149410436	G	A	0.0477137	1006
13	rs113722277	T	A	0.0497018	1006
13	rs9573215	G	A	0.212724	1006
13	rs113365977	G	A	0.0477137	1006
13	rs9573216	C	T	0.111332	1006
13	rs9573217	T	G	0.0636183	1006
13	rs145109343	G	A	0.0477137	1006
13	rs78812132	C	T	0.0477137	1006
13	rs17090204	T	G	0.0477137	1006
13	rs61653243	G	A	0.0606362	1006
13	rs4368055	T	C	0.0477137	1006
13	rs2325516	G	A	0.0477137	1006
13	rs79620023	G	A	0.0477137	1006
13	rs76226123	C	T	0.0477137	1006
13	rs112349378	A	T	0.0646123	1006
13	rs7139834	G	A	0.0606362	1006
13	rs75846323	T	C	0.0477137	1006
13	rs17090205	G	A	0.0477137	1006
13	rs75669749	G	T	0.0477137	1006
13	rs75608446	G	C	0.0477137	1006
13	rs17090206	C	T	0.0477137	1006
13	rs1337294	G	A	0.111332	1006
13	rs17090209	C	T	0.0477137	1006
13	rs9573218	C	T	0.111332	1006
13	rs7982099	C	T	0.111332	1006
13	rs7982312	C	A	0.0636183	1006
13	rs9573219	G	A	0.0636183	1006
13	rs77716597	G	A	0.0477137	1006
13	rs75078787	G	A	0.0477137	1006
13	rs77931307	C	T	0.0477137	1006
13	rs12100281	G	A	0.0904573	1006
13	rs9564995	G	A	0.15507	1006
13	rs17090217	T	C	0.0904573	1006
13	rs9564996	G	A	0.154076	1006
13	rs10507815	A	G	0.0904573	1006
13	rs981625	C	G	0.0497018	1006
13	rs10507816	C	T	0.0904573	1006
13	rs74387384	C	A	0.0477137	1006
13	rs80158017	C	T	0.110338	1006
13	rs719825	C	A	0.238569	1006
13	rs719826	T	C	0.238569	1006
13	rs9543373	C	T	0.16998	1006
13	rs79672810	G	A	0.0159046	1006
13	rs4547233	C	T	0.0159046	1006
13	rs79345235	C	A	0.0159046	1006
13	rs7490773	G	A	0.0159046	1006
13	rs117214505	A	G	0.00894632	1006
13	rs9573220	C	T	0.0526839	1006
13	rs9564997	C	A	0.0685885	1006
13	rs9543374	C	T	0.236581	1006
13	rs74635337	G	A	0.0159046	1006
13	rs150320819	G	A	0.0139165	1006
13	rs74724895	G	C	0.0159046	1006
13	rs78000273	C	T	0.0159046	1006
13	rs77841628	A	T	0.0159046	1006
13	rs79792835	G	A	0.0159046	1006
13	rs116961464	T	C	0.0139165	1006
13	rs17090224	T	C	0.0159046	1006
13	rs148453543	G	A	0.0129225	1006
13	rs1547147	G	C	0.238569	1006
13	rs9573221	C	T	0.239563	1006
13	rs9543375	C	T	0.238569	1006
13	rs78286568	G	A	0.0337972	1006
13	rs9530199	G	T	0.16998	1006
13	rs9543376	T	C	0.238569	1006
13	rs9573222	A	T	0.0487078	1006
13	rs9318180	G	A	0.270378	1006
13	rs9592921	C	A	0.143141	1006
13	rs80138535	C	A	0.0337972	1006
13	rs10507817	C	T	0.0168986	1006
13	rs7986048	G	A	0.246521	1006
13	rs9318181	T	C	0.243539	1006
13	rs78463915	C	T	0.0318091	1006
13	rs9543379	G	A	0.246521	1006
13	rs17282588	G	C	0.0337972	1006
13	rs9543380	A	C	0.246521	1006
13	rs9543381	T	C	0.246521	1006
13	rs9543382	G	A	0.243539	1006
13	rs74463743	C	A	0.0168986	1006
13	rs2147510	T	C	0.0168986	1006
13	rs1361058	C	T	0.246521	1006
13	rs1361057	T	C	0.22664	1006
13	rs9543383	T	C	0.138171	1006
13	rs9573223	A	G	0.0487078	1006
13	rs12869212	C	T	0.177932	1006
13	rs17090244	G	A	0.0477137	1006
13	rs9573224	C	G	0.0477137	1006
13	rs9634991	G	C	0.0487078	1006
13	rs9565000	A	G	0.22664	1006
13	rs141457633	G	A	0.0129225	1006
13	rs9600126	C	T	0.225646	1006
13	rs191035627	G	T	0.0149105	1006
13	rs17090245	G	A	0.00994036	1006
13	rs9573225	A	G	0.239563	1006
13	rs9600127	A	T	0.136183	1006
13	rs1856109	T	C	0.229622	1006
13	rs150045517	G	T	0.00994036	1006
13	rs143709410	C	G	0.0129225	1006
13	rs4885104	A	G	0.0298211	1006
13	rs9573226	T	C	0.239563	1006
13	rs75625325	C	T	0.00994036	1006
13	rs77152331	G	C	0.0337972	1006
13	rs9565001	A	G	0.238569	1006
13	rs9565002	T	C	0.239563	1006
13	rs117247340	G	A	0.0238569	1006
13	rs7997675	T	G	0.157058	1006
13	rs9543385	G	A	0.143141	1006
13	rs80294528	G	C	0.0337972	1006
13	rs113252082	A	G	0.0337972	1006
13	rs9565003	A	G	0.203777	1006
13	rs1415413	T	C	0.206759	1006
13	rs139452024	C	T	0.00994036	1006
13	rs9573227	A	T	0.0497018	1006
13	rs9318183	T	G	0.0914513	1006
13	rs9573228	C	T	0.0695825	1006
13	rs9573229	A	C	0.0695825	1006
13	rs9565006	A	T	0.0695825	1006
13	rs143261574	T	C	0.0149105	1006
13	rs113362346	C	T	0.10835	1006
13	rs11841886	T	C	0.0188867	1006
13	rs17090246	G	C	0.0337972	1006
13	rs1555725	C	T	0.860835	1006
13	rs4883942	C	T	0.860835	1006
13	rs1125789	A	C	0.859841	1006
13	rs9565007	C	T	0.0705765	1006
13	rs74840806	G	A	0.0198807	1006
13	rs3904776	T	G	0.856859	1006
13	rs3861121	T	C	0.856859	1006
13	rs3904775	A	G	0.786282	1006
13	rs3861122	T	C	0.856859	1006
13	rs7324631	C	T	0.0705765	1006
13	rs3861123	A	G	0.856859	1006
13	rs9543386	G	C	0.7833	1006
13	rs17090248	C	T	0.00695825	1006
13	rs17090249	G	T	0.0337972	1006
13	rs17090250	T	A	0.0487078	1006
13	rs11843615	G	A	0.00795229	1006
13	rs11839429	T	G	0.00795229	1006
13	rs79977053	C	G	0.00397614	1006
13	rs149165714	G	T	0.0337972	1006
13	rs3861124	C	T	0.854871	1006
13	rs3861125	G	A	0.853877	1006
13	rs3904774	T	C	0.734592	1006
13	rs116924194	G	A	0.0357853	1006
13	rs9565010	G	A	0.0715706	1006
13	rs9573231	C	T	0.0715706	1006
13	rs4053534	G	T	0.853877	1006
13	rs17090253	A	G	0.00795229	1006
13	rs76013672	T	C	0.00695825	1006
13	rs117619390	A	G	0.00994036	1006
13	rs61957204	G	A	0.0725646	1006
13	rs1415411	C	T	0.856859	1006
13	rs1415410	C	T	0.849901	1006
13	rs1415409	T	C	0.858847	1006
13	rs9530200	A	G	0.858847	1006
13	rs9573232	G	A	0.0785288	1006
13	rs7990410	G	C	0.735586	1006
13	rs187027676	C	T	0.00596421	1006
13	rs142402212	G	A	0.0337972	1006
13	rs183562543	C	T	0.00596421	1006
13	rs149328449	C	G	0.0357853	1006
13	rs112547065	C	A	0.00695825	1006
13	rs114847322	G	A	0.00795229	1006
13	rs144534381	C	T	0.0168986	1006
13	rs17090255	G	C	0.0705765	1006
13	rs9565011	A	G	0.0705765	1006
13	rs79992041	G	A	0.0337972	1006
13	rs1415408	G	A	0.734592	1006
13	rs1337286	A	G	0.77336	1006
13	rs1337285	C	T	0.771372	1006
13	rs9573233	C	T	0.0705765	1006
13	rs75506178	T	C	0.0337972	1006
13	rs79802337	C	T	0.00695825	1006
13	rs9600128	C	A	0.767396	1006
13	rs79005418	C	T	0.00695825	1006
13	rs6562768	G	T	0.856859	1006
13	rs79430215	C	T	0.0218688	1006
13	rs6562769	A	G	0.735586	1006
13	rs9592923	G	T	0.732604	1006
13	rs79291118	G	A	0.00695825	1006
13	rs1970281	C	T	0.854871	1006
13	rs7994974	G	A	0.0715706	1006
13	rs117468138	T	C	0.0109344	1006
13	rs74502730	C	T	0.0467197	1006
13	rs12430931	A	G	0.0417495	1006
13	rs144900594	C	T	0.0109344	1006
13	rs143287737	C	A	0.0218688	1006
13	rs57380282	T	C	0.0516899	1006
13	rs17090269	T	C	0.026839	1006
13	rs2039663	A	G	0.601392	1006
13	rs140129370	T	C	0.0208748	1006
13	rs12100069	A	G	0.610338	1006
13	rs9565012	C	T	0.388668	1006
13	rs9318184	G	A	0.387674	1006
13	rs79893100	T	C	0.0337972	1006
13	rs80280521	T	A	0.0407555	1006
13	rs9318185	G	A	0.387674	1006
13	rs9592924	C	T	0.0188867	1006
13	rs138046509	C	T	0.0218688	1006
13	rs9573234	T	C	0.0129225	1006
13	rs10467616	T	C	0.333002	1006
13	rs9600129	G	T	0.333996	1006
13	rs9600130	C	T	0.333996	1006
13	rs9573235	C	T	0.0129225	1006
13	rs9600131	A	T	0.333996	1006
13	rs7318906	G	A	0.488072	1006
13	rs117412190	G	A	0.0178926	1006
13	rs66870036	A	C	0.154076	1006
13	rs9318186	A	G	0.494036	1006
13	rs1415415	A	G	0.0159046	1006
13	rs1028942	A	G	0.0159046	1006
13	rs144948097	C	A	0.0228628	1006
13	rs1028943	C	T	0.0159046	1006
13	rs1028883	T	G	0.50994	1006
13	rs17287088	G	A	0.331014	1006
13	rs9318187	T	G	0.484095	1006
13	rs9318188	A	G	0.484095	1006
13	rs9285285	G	A	0.483101	1006
13	rs149955506	T	C	0.0109344	1006
13	rs67391827	C	A	0.152087	1006
13	rs111731229	C	T	0.0298211	1006
13	rs73523053	C	A	0.152087	1006
13	rs9573236	A	T	0.0159046	1006
13	rs9573238	C	T	0.0159046	1006
13	rs73226457	C	T	0.0934394	1006
13	rs11148939	T	C	0.0159046	1006
13	rs9573239	C	T	0.0159046	1006
13	rs35230826	G	A	0.0188867	1006
13	rs9543391	G	T	0.34493	1006
13	rs9573240	T	C	0.0178926	1006
13	rs9573241	G	A	0.0178926	1006
13	rs7326612	T	C	0.34493	1006
13	rs7325659	G	C	0.34493	1006
13	rs9543392	G	A	0.34493	1006
13	rs9530201	C	T	0.480119	1006
13	rs1887648	C	T	0.345924	1006
13	rs1887647	C	T	0.345924	1006
13	rs9573242	C	T	0.0178926	1006
13	rs9573243	C	G	0.0178926	1006
13	rs138540297	G	A	0.0139165	1006
13	rs9565013	T	C	0.0178926	1006
13	rs17215110	A	C	0.135189	1006
13	rs12585178	C	A	0.0178926	1006
13	rs17090292	A	G	0.0178926	1006
13	rs73226463	C	T	0.0944334	1006
13	rs118047223	A	T	0.0139165	1006
13	rs9318189	C	T	0.0178926	1006
13	rs79393323	T	G	0.0387674	1006
13	rs12876036	G	A	0.5	1006
13	rs72628043	C	T	0.0178926	1006
13	rs17090294	C	T	0.0178926	1006
13	rs1887646	G	A	0.480119	1006
13	rs7326020	T	C	0.135189	1006
13	rs9573246	C	T	0.0159046	1006
13	rs73226467	G	C	0.0944334	1006
13	rs1034048	A	G	0.493042	1006
13	rs73226468	T	C	0.0924453	1006
13	rs73226472	A	G	0.0934394	1006
13	rs12428061	C	T	0.502982	1006
13	rs7338460	T	A	0.0656064	1006
13	rs7337759	G	A	0.0805169	1006
13	rs1337300	G	T	0.0656064	1006
13	rs9565016	T	C	0.0149105	1006
13	rs1337299	C	T	0.0815109	1006
13	rs9318190	C	T	0.280318	1006
13	rs9543394	G	C	0.0805169	1006
13	rs998266	G	A	0.0805169	1006
13	rs58632040	C	A	0.0407555	1006
13	rs1337298	C	T	0.500994	1006
13	rs73226475	A	G	0.0924453	1006
13	rs1337297	A	G	0.0805169	1006
13	rs72628044	T	C	0.0805169	1006
13	rs9530202	C	A	0.282306	1006
13	rs78934210	G	C	0.0894632	1006
13	rs73226476	G	A	0.0924453	1006
13	rs12584559	T	A	0.0805169	1006
13	rs9600133	C	T	0.280318	1006
13	rs75000549	G	C	0.0656064	1006
13	rs9573248	C	T	0.0168986	1006
13	rs9573249	C	G	0.0149105	1006
13	rs146975564	T	C	0.0228628	1006
13	rs9318191	A	G	0.496024	1006
13	rs9565017	T	G	0.0149105	1006
13	rs9565018	C	T	0.0149105	1006
13	rs78860252	G	A	0.0666004	1006
13	rs73523080	A	G	0.0407555	1006
13	rs73226479	C	A	0.0924453	1006
13	rs79181830	C	A	0.0656064	1006
13	rs72628045	A	C	0.0149105	1006
13	rs72628046	T	C	0.0149105	1006
13	rs72628047	A	G	0.0149105	1006
13	rs9565020	T	C	0.0805169	1006
13	rs9565021	T	C	0.0805169	1006
13	rs73226480	G	A	0.0924453	1006
13	rs9530203	T	C	0.359841	1006
13	rs9530204	T	C	0.279324	1006
13	rs74093549	G	A	0.0656064	1006
13	rs73226483	T	C	0.0924453	1006
13	rs9573251	T	G	0.0149105	1006
13	rs73226484	A	C	0.0924453	1006
13	rs73226486	C	T	0.0924453	1006
13	rs73226487	A	G	0.0924453	1006
13	rs73226489	G	T	0.0924453	1006
13	rs73226490	A	C	0.0924453	1006
13	rs61957227	G	A	0.0725646	1006
13	rs9543395	T	C	0.0666004	1006
13	rs7989486	C	T	0.500994	1006
13	rs9543396	G	A	0.496024	1006
13	rs9565022	G	A	0.0149105	1006
13	rs73226492	T	C	0.0924453	1006
13	rs73226493	A	T	0.0924453	1006
13	rs9573252	C	G	0.0149105	1006
13	rs9543397	T	G	0.0815109	1006
13	rs17090299	T	G	0.0437376	1006
13	rs9565023	T	A	0.0149105	1006
13	rs9543398	G	A	0.496024	1006
13	rs9543399	A	G	0.217694	1006
13	rs145296756	C	G	0.0666004	1006
13	rs74094399	T	C	0.0437376	1006
13	rs79451057	T	C	0.0666004	1006
13	rs73226496	T	G	0.0924453	1006
13	rs4885108	T	C	0.501988	1006
13	rs73226498	A	G	0.0924453	1006
13	rs73226499	A	G	0.0924453	1006
13	rs9530205	G	A	0.275348	1006
13	rs7987247	G	A	0.72167	1006
13	rs73523087	T	C	0.0437376	1006
13	rs2095646	C	T	0.501988	1006
13	rs12585160	G	A	0.0149105	1006
13	rs9543400	A	G	0.494036	1006
13	rs12585165	G	T	0.0149105	1006
13	rs73226501	G	A	0.0924453	1006
13	rs9543402	A	C	0.276342	1006
13	rs113927798	T	G	0.0298211	1006
13	rs8001693	G	A	0.0815109	1006
13	rs78321596	G	T	0.255467	1006
13	rs8001758	C	T	0.0666004	1006
13	rs9318192	C	T	0.276342	1006
13	rs7986825	T	G	0.110338	1006
13	rs73228203	G	A	0.0924453	1006
13	rs4098286	T	C	0.0666004	1006
13	rs73228204	A	G	0.136183	1006
13	rs76608787	T	C	0.028827	1006
13	rs73523090	A	C	0.0427435	1006
13	rs9318193	T	C	0.277336	1006
13	rs73228206	A	G	0.0924453	1006
13	rs7996096	T	A	0.126243	1006
13	rs17090300	G	A	0.0437376	1006
13	rs9543403	T	C	0.277336	1006
13	rs111768179	A	G	0.0308151	1006
13	rs78350121	G	A	0.0437376	1006
13	rs1337296	C	G	0.0815109	1006
13	rs9600135	T	C	0.276342	1006
13	rs12428715	G	A	0.501988	1006
13	rs73523093	A	G	0.0437376	1006
13	rs17090301	C	T	0.0437376	1006
13	rs12429699	A	G	0.501988	1006
13	rs117849166	G	T	0.0208748	1006
13	rs9565025	C	T	0.0815109	1006
13	rs9543404	G	T	0.368787	1006
13	rs41286088	C	G	0.0109344	1006
13	rs9600136	C	G	0.368787	1006
13	rs17090302	A	G	0.0437376	1006
13	rs9600137	A	C	0.368787	1006
13	rs9530207	G	A	0.369781	1006
13	rs9543405	G	A	0.276342	1006
13	rs111385930	A	T	0.0298211	1006
13	rs149168128	T	G	0.0437376	1006
13	rs73228213	C	T	0.0924453	1006
13	rs151254405	G	C	0.0228628	1006
13	rs111365264	G	A	0.028827	1006
13	rs73523097	A	G	0.0427435	1006
13	rs76150834	C	T	0.0427435	1006
13	rs9573255	C	A	0.0149105	1006
13	rs9543406	C	A	0.493042	1006
13	rs79594164	C	T	0.0427435	1006
13	rs9565026	T	G	0.0149105	1006
13	rs113089048	C	T	0.0427435	1006
13	rs76900170	C	T	0.0427435	1006
13	rs9543407	G	T	0.0139165	1006
13	rs7338091	G	A	0.493042	1006
13	rs73525103	A	G	0.0437376	1006
13	rs184740323	C	T	0.00994036	1006
13	rs78062013	C	G	0.0685885	1006
13	rs79253209	T	G	0.0695825	1006
13	rs144430353	T	C	0.0188867	1006
13	rs76230915	G	A	0.0646123	1006
13	rs9592925	C	T	0.414513	1006
13	rs9543408	G	A	0.368787	1006
13	rs2875661	T	C	0.497018	1006
13	rs9530208	G	A	0.083499	1006
13	rs7324515	C	T	0.367793	1006
13	rs9543409	C	T	0.367793	1006
13	rs117876847	G	C	0.0248509	1006
13	rs9543410	C	T	0.367793	1006
13	rs7994202	G	A	0.0168986	1006
13	rs74679665	A	G	0.0656064	1006
13	rs9543411	C	T	0.367793	1006
13	rs75580994	G	T	0.0218688	1006
13	rs9530209	C	A	0.367793	1006
13	rs113207835	G	A	0.0407555	1006
13	rs140998827	C	G	0.00894632	1006
13	rs112816463	G	T	0.0119284	1006
13	rs9543412	G	A	0.0815109	1006
13	rs17090308	G	A	0.0457256	1006
13	rs7985383	G	T	0.414513	1006
13	rs112892328	T	C	0.0318091	1006
13	rs932863	T	C	0.0248509	1006
13	rs73525113	T	G	0.0457256	1006
13	rs17090309	A	G	0.0457256	1006
13	rs9592926	G	C	0.27336	1006
13	rs73228218	G	A	0.0954274	1006
13	rs73228219	A	G	0.0954274	1006
13	rs7329016	C	A	0.0159046	1006
13	rs932864	T	C	0.0437376	1006
13	rs140884896	T	G	0.0159046	1006
13	rs2095645	G	A	0.27336	1006
13	rs2095644	C	T	0.0705765	1006
13	rs2095643	A	G	0.27336	1006
13	rs73228221	A	G	0.0954274	1006
13	rs6562770	T	G	0.414513	1006
13	rs8000977	T	C	0.414513	1006
13	rs118121858	G	T	0.0149105	1006
13	rs10492704	A	T	0.0457256	1006
13	rs2184896	A	C	0.496024	1006
13	rs9530210	T	A	0.368787	1006
13	rs111431669	G	A	0.0457256	1006
13	rs9530211	T	C	0.439364	1006
13	rs2325539	T	C	0.0815109	1006
13	rs78063764	G	A	0.0755467	1006
13	rs112573632	C	T	0.0129225	1006
13	rs17090310	T	C	0.0447316	1006
13	rs9543413	T	C	0.497018	1006
13	rs9600141	G	T	0.415507	1006
13	rs6562771	G	A	0.497018	1006
13	rs72628049	A	G	0.0159046	1006
13	rs6562772	C	T	0.497018	1006
13	rs7329930	G	C	0.0815109	1006
13	rs9543415	G	A	0.0815109	1006
13	rs9543416	A	G	0.355865	1006
13	rs17090311	A	G	0.0159046	1006
13	rs9530212	C	T	0.355865	1006
13	rs9543418	G	T	0.355865	1006
13	rs9543419	G	T	0.357853	1006
13	rs73228225	C	G	0.0785288	1006
13	rs7993814	C	T	0.356859	1006
13	rs7994002	C	G	0.27833	1006
13	rs7995112	G	A	0.350895	1006
13	rs60870326	A	T	0.351889	1006
13	rs7999184	A	G	0.351889	1006
13	rs59924605	C	T	0.270378	1006
13	rs12583754	C	T	0.352883	1006
13	rs7319941	G	A	0.444334	1006
13	rs9318195	A	G	0.444334	1006
13	rs117576550	T	G	0.0198807	1006
13	rs6562773	A	G	0.49006	1006
13	rs17289019	T	A	0.0457256	1006
13	rs1810790	T	C	0.0159046	1006
13	rs7328187	T	G	0.428429	1006
13	rs9573259	C	T	0.0159046	1006
13	rs10492703	G	A	0.0318091	1006
13	rs8002440	C	T	0.417495	1006
13	rs9318196	A	G	0.466203	1006
13	rs9318197	A	T	0.467197	1006
13	rs7988974	T	C	0.0168986	1006
13	rs7988992	T	A	0.0168986	1006
13	rs9530214	A	G	0.0666004	1006
13	rs6562774	C	A	0.420477	1006
13	rs9565027	G	T	0.0168986	1006
13	rs80158373	G	T	0.0149105	1006
13	rs73228229	A	G	0.0377734	1006
13	rs187627991	T	G	0.0129225	1006
13	rs8000434	T	C	0.418489	1006
13	rs17289423	G	T	0.0318091	1006
13	rs17217175	G	C	0.0318091	1006
13	rs9573261	A	G	0.0168986	1006
13	rs722626	C	T	0.417495	1006
13	rs9318198	C	A	0.0168986	1006
13	rs7993979	A	T	0.342942	1006
13	rs10492702	C	T	0.0168986	1006
13	rs12585727	A	G	0.0168986	1006
13	rs9530215	C	T	0.416501	1006
13	rs9573262	C	T	0.0168986	1006
13	rs9573263	C	T	0.0168986	1006
13	rs9573264	T	C	0.0168986	1006
13	rs9318199	A	G	0.27833	1006
13	rs6562776	A	G	0.345924	1006
13	rs11619584	T	C	0.0347913	1006
13	rs9573265	C	T	0.0168986	1006
13	rs116786101	C	A	0.0168986	1006
13	rs73228231	G	A	0.0755467	1006
13	rs73228233	A	G	0.0765408	1006
13	rs183807305	G	A	0.0159046	1006
13	rs2325541	G	T	0.0964215	1006
13	rs111724046	T	C	0.0775348	1006
13	rs17090322	T	C	0.0188867	1006
13	rs77617062	G	A	0.0188867	1006
13	rs9530216	G	A	0.0964215	1006
13	rs112559505	A	G	0.0208748	1006
13	rs143016082	C	T	0.0328032	1006
13	rs2325542	C	T	0.403579	1006
13	rs1073943	A	G	0.502982	1006
13	rs17217463	C	A	0.0715706	1006
13	rs7987604	G	A	0.403579	1006
13	rs9543423	G	A	0.5	1006
13	rs7993838	G	T	0.5	1006
13	rs142687907	C	T	0.00894632	1006
13	rs75669232	C	T	0.0337972	1006
13	rs73228235	G	C	0.0944334	1006
13	rs67927851	A	T	0.0775348	1006
13	rs75815071	C	T	0.0437376	1006
13	rs67393769	T	C	0.0974155	1006
13	rs9573270	T	C	0.403579	1006
13	rs8002941	T	C	0.0168986	1006
13	rs9600144	G	A	0.0139165	1006
13	rs7321306	C	T	0.499006	1006
13	rs7322257	C	T	0.0536779	1006
13	rs9600145	G	A	0.394632	1006
13	rs9600146	G	A	0.39165	1006
13	rs9530226	A	G	0.400596	1006
13	rs9530227	G	A	0.40159	1006
13	rs9318201	A	G	0.40159	1006
13	rs9318202	A	G	0.400596	1006
13	rs9318203	G	T	0.402584	1006
13	rs9318204	T	G	0.400596	1006
13	rs9318205	C	T	0.400596	1006
13	rs9592934	C	T	0.40159	1006
13	rs9592935	C	T	0.40159	1006
13	rs9600148	A	G	0.405567	1006
13	rs9600149	A	G	0.405567	1006
13	rs143314031	A	G	0.0168986	1006
13	rs9543425	T	C	0.405567	1006
13	rs9543426	G	C	0.405567	1006
13	rs9543427	T	C	0.405567	1006
13	rs150407219	G	A	0.028827	1006
13	rs6562778	A	G	0.501988	1006
13	rs2025942	A	T	0.400596	1006
13	rs9530228	A	G	0.40159	1006
13	rs9530229	A	G	0.40159	1006
13	rs4321077	G	A	0.40159	1006
13	rs2025941	C	G	0.40159	1006
13	rs9543428	C	T	0.0168986	1006
13	rs7986340	C	A	0.0755467	1006
13	rs4328325	G	T	0.0188867	1006
13	rs145189880	A	G	0.0198807	1006
13	rs1034046	C	T	0.690855	1006
13	rs73228239	C	T	0.0467197	1006
13	rs1034045	C	T	0.582505	1006
13	rs73228241	A	C	0.109344	1006
13	rs7324580	C	T	0.109344	1006
13	rs1986119	A	G	0.589463	1006
13	rs7327169	T	C	0.109344	1006
13	rs1887644	G	A	0.698807	1006
13	rs6562779	T	C	0.701789	1006
13	rs9573271	T	C	0.701789	1006
13	rs116948194	C	T	0.0258449	1006
13	rs975835	T	C	0.593439	1006
13	rs73228242	T	C	0.10835	1006
13	rs73228243	G	A	0.10835	1006
13	rs9565031	T	A	0.593439	1006
13	rs9565032	T	C	0.593439	1006
13	rs9573273	G	A	0.593439	1006
13	rs9600151	A	G	0.593439	1006
13	rs9600152	T	A	0.590457	1006
13	rs76758866	C	T	0.0258449	1006
13	rs117389175	G	A	0.0149105	1006
13	rs4885109	G	A	0.696819	1006
13	rs146723507	C	T	0.0188867	1006
13	rs73228246	G	A	0.110338	1006
13	rs77261921	C	T	0.0755467	1006
13	rs7319032	C	G	0.703777	1006
13	rs9600153	T	G	0.698807	1006
13	rs78513828	G	A	0.0198807	1006
13	rs2031838	T	A	0.104374	1006
13	rs17290172	A	G	0.110338	1006
13	rs185095650	G	A	0.0109344	1006
13	rs17217953	A	G	0.107356	1006
13	rs73228248	C	T	0.0685885	1006
13	rs2325544	T	C	0.708748	1006
13	rs913448	C	T	0.657058	1006
13	rs17218067	A	G	0.0387674	1006
13	rs11619505	C	G	0.589463	1006
13	rs11619530	C	T	0.588469	1006
13	rs192023671	G	A	0.00795229	1006
13	rs2325545	T	C	0.714712	1006
13	rs117662947	G	A	0.0159046	1006
13	rs74974881	T	G	0.028827	1006
13	rs9573276	T	C	0.746521	1006
13	rs77053806	G	C	0.0675944	1006
13	rs73228249	G	C	0.0685885	1006
13	rs9573277	T	C	0.717694	1006
13	rs73214980	C	T	0.0675944	1006
13	rs4885110	A	G	0.676938	1006
13	rs4883945	C	A	0.717694	1006
13	rs7329259	T	C	0.786282	1006
13	rs9318206	T	G	0.424453	1006
13	rs9318207	G	A	0.472167	1006
13	rs58109070	A	T	0.0387674	1006
13	rs9600154	G	T	0.0685885	1006
13	rs138931931	C	A	0.0159046	1006
13	rs78521311	A	C	0.0298211	1006
13	rs73214981	A	T	0.0765408	1006
13	rs3198653	C	T	0.0168986	1006
13	rs7985521	C	T	0.811133	1006
13	rs9592937	C	T	0.0685885	1006
13	rs4883946	G	T	0.875746	1006
13	rs41300576	C	A	0.0337972	1006
13	rs41286092	A	G	0.0337972	1006
13	rs41286094	C	G	0.0337972	1006
13	rs74366070	G	A	0.0337972	1006
13	rs7993625	T	C	0.764414	1006
13	rs45604434	T	C	0.0129225	1006
13	rs73214983	G	C	0.00894632	1006
13	rs2296889	C	T	0.866799	1006
13	rs9543429	C	T	0.0685885	1006
13	rs117000850	A	G	0.0238569	1006
13	rs41286096	C	T	0.0328032	1006
13	rs117073685	A	G	0.0328032	1006
13	rs77858334	T	C	0.0208748	1006
13	rs11841507	C	T	0.0328032	1006
13	rs2281984	G	C	0.912525	1006
13	rs76605150	C	T	0.0238569	1006
13	rs79803721	A	G	0.0298211	1006
13	rs79599978	A	G	0.0298211	1006
13	rs76825298	G	C	0.0298211	1006
13	rs4883947	A	T	0.908549	1006
13	rs9600156	C	T	0.0675944	1006
13	rs76339163	G	A	0.0298211	1006
13	rs9530231	G	T	0.83002	1006
13	rs73214986	A	G	0.106362	1006
13	rs9573278	T	C	0.883698	1006
13	rs9543431	T	A	0.703777	1006
13	rs74354863	G	C	0.0944334	1006
13	rs113303962	T	C	0.0298211	1006
13	rs7982643	A	T	0.66998	1006
13	rs7984233	T	C	0.777336	1006
13	rs7984196	G	A	0.770378	1006
13	rs112851962	C	T	0.0298211	1006
13	rs8000688	A	C	0.689861	1006
13	rs77262532	C	T	0.0298211	1006
13	rs17090353	G	C	0.0934394	1006
13	rs17090354	T	C	0.0675944	1006
13	rs17090356	T	C	0.0934394	1006
13	rs80289581	G	C	0.0934394	1006
13	rs11843399	G	C	0.0934394	1006
13	rs7335061	T	C	0.0914513	1006
13	rs7333671	A	G	0.0914513	1006
13	rs17090357	G	C	0.0914513	1006
13	rs74951139	T	C	0.0616302	1006
13	rs7981844	G	A	0.0616302	1006
13	rs11843962	T	A	0.0914513	1006
13	rs75870999	G	A	0.0298211	1006
13	rs719758	T	G	0.704771	1006
13	rs7320764	G	A	0.775348	1006
13	rs78957967	A	G	0.055666	1006
13	rs140438473	A	G	0.0347913	1006
13	rs7986017	C	T	0.683897	1006
13	rs7986193	A	G	0.0904573	1006
13	rs75080480	A	C	0.028827	1006
13	rs78156481	G	A	0.0616302	1006
13	rs76495979	A	G	0.0904573	1006
13	rs6650443	G	A	0.779324	1006
13	rs9600157	A	G	0.717694	1006
13	rs17090361	T	C	0.0616302	1006
13	rs6562780	A	T	0.7833	1006
13	rs11841443	A	T	0.0904573	1006
13	rs11838649	C	T	0.0904573	1006
13	rs80290459	G	C	0.0904573	1006
13	rs79826806	T	C	0.0129225	1006
13	rs17090362	A	G	0.0616302	1006
13	rs75341123	C	A	0.0904573	1006
13	rs139626583	C	A	0.0954274	1006
13	rs139146041	G	A	0.0387674	1006
13	rs113707973	C	T	0.0646123	1006
13	rs1535803	A	G	0.0646123	1006
13	rs181723052	T	C	0.00795229	1006
13	rs9573281	T	C	0.784294	1006
13	rs9565035	G	T	0.688867	1006
13	rs9573282	C	T	0.710736	1006
13	rs7992083	C	T	0.710736	1006
13	rs7992411	G	A	0.713718	1006
13	rs7992298	C	T	0.709742	1006
13	rs149473200	G	A	0.0397614	1006
13	rs7992998	G	A	0.713718	1006
13	rs7992690	A	C	0.713718	1006
13	rs9530232	A	T	0.713718	1006
13	rs17291416	T	A	0.0397614	1006
13	rs7993269	A	T	0.713718	1006
13	rs7995173	T	C	0.713718	1006
13	rs7994180	G	A	0.709742	1006
13	rs7998927	G	C	0.709742	1006
13	rs17090377	C	T	0.0715706	1006
13	rs188135050	T	C	0.00795229	1006
13	rs75135903	T	C	0.0248509	1006
13	rs75049912	C	T	0.0308151	1006
13	rs11841136	G	T	0.0715706	1006
13	rs146884807	A	C	0.0516899	1006
13	rs11842622	T	G	0.0725646	1006
13	rs7319624	C	T	0.677932	1006
13	rs11841442	G	T	0.0715706	1006
13	rs145805455	G	T	0.0248509	1006
13	rs11841415	C	T	0.0725646	1006
13	rs11842946	T	A	0.0715706	1006
13	rs11838624	A	C	0.0715706	1006
13	rs141943632	C	T	0.0248509	1006
13	rs150124553	T	C	0.0397614	1006
13	rs147344426	G	A	0.0397614	1006
13	rs57295846	T	A	0.0715706	1006
13	rs57561840	C	G	0.0715706	1006
13	rs17090380	T	C	0.0715706	1006
13	rs58178747	T	A	0.0715706	1006
13	rs59216429	G	T	0.0715706	1006
13	rs2025424	A	G	0.0715706	1006
13	rs2025423	A	G	0.0715706	1006
13	rs9543432	G	C	0.677932	1006
13	rs111628285	C	A	0.0308151	1006
13	rs148675633	A	C	0.0248509	1006
13	rs111930382	C	T	0.0715706	1006
13	rs151071053	T	C	0.0407555	1006
13	rs112036769	C	T	0.0715706	1006
13	rs118042238	G	T	0.0248509	1006
13	rs113375287	C	G	0.0715706	1006
13	rs17090381	T	C	0.0248509	1006
13	rs7996116	G	T	0.0715706	1006
13	rs7995860	A	G	0.0715706	1006
13	rs7997399	T	C	0.0725646	1006
13	rs186130480	C	G	0.0248509	1006
13	rs55663504	T	C	0.0725646	1006
13	rs73529537	C	T	0.0715706	1006
13	rs77809511	C	T	0.0308151	1006
13	rs73529539	C	G	0.0715706	1006
13	rs11842989	A	T	0.0715706	1006
13	rs9592939	G	T	0.605368	1006
13	rs11842996	A	G	0.0725646	1006
13	rs11841681	T	A	0.0715706	1006
13	rs11840497	C	T	0.0715706	1006
13	rs56053314	C	T	0.0715706	1006
13	rs60216970	A	G	0.0715706	1006
13	rs56962768	C	T	0.0715706	1006
13	rs79749181	G	A	0.0248509	1006
13	rs4500604	T	C	0.0725646	1006
13	rs2325552	C	T	0.680915	1006
13	rs35651689	T	A	0.0387674	1006
13	rs57598107	T	C	0.0248509	1006
13	rs2325553	T	C	0.782306	1006
13	rs9543433	T	C	0.781312	1006
13	rs77161314	T	A	0.171968	1006
13	rs78126987	T	C	0.0318091	1006
13	rs34078725	C	T	0.0685885	1006
13	rs2325554	G	A	0.779324	1006
13	rs7335667	A	T	0.781312	1006
13	rs9318208	A	C	0.780318	1006
13	rs6562781	G	A	0.738569	1006
13	rs143012336	C	T	0.0238569	1006
13	rs7338570	G	A	0.681909	1006
13	rs7984989	T	A	0.781312	1006
13	rs7983724	A	T	0.781312	1006
13	rs7984092	C	G	0.699801	1006
13	rs78927047	T	C	0.0308151	1006
13	rs55766598	G	A	0.109344	1006
13	rs7328717	T	C	0.795229	1006
13	rs7328913	T	C	0.794235	1006
13	rs117843803	A	G	0.0208748	1006
13	rs143624012	T	C	0.0427435	1006
13	rs7996967	A	C	0.852883	1006
13	rs7998483	T	C	0.311133	1006
13	rs67084452	A	G	0.187873	1006
13	rs3812851	T	C	0.101392	1006
13	rs3812850	T	C	0.117296	1006
13	rs9543434	G	A	0.0994036	1006
13	rs75689443	G	A	0.0119284	1006
13	rs150615171	A	G	0.0168986	1006
13	rs7993376	G	A	0.107356	1006
13	rs2325555	A	G	0.195825	1006
13	rs78336923	C	T	0.0119284	1006
13	rs9543441	T	C	0.101392	1006
13	rs7320558	G	A	0.852883	1006
13	rs12874102	A	G	0.338966	1006
13	rs9530233	C	A	0.83002	1006
13	rs4885115	T	G	0.841948	1006
13	rs9530234	A	C	0.100398	1006
13	rs12865628	G	A	0.308151	1006
13	rs75406071	T	C	0.0119284	1006
13	rs9318210	T	A	0.725646	1006
13	rs9318211	C	A	0.171968	1006
13	rs140329682	C	T	0.0119284	1006
13	rs9600159	T	C	0.137177	1006
13	rs111484531	C	T	0.0119284	1006
13	rs6562782	T	C	0.275348	1006
13	rs1535801	A	T	0.362823	1006
13	rs78830786	G	A	0.0337972	1006
13	rs75701238	T	C	0.0337972	1006
13	rs36106060	T	C	0.336978	1006
13	rs112620289	G	A	0.0119284	1006
13	rs9543443	A	G	0.112326	1006
13	rs11840016	C	G	0.110338	1006
13	rs78254379	C	T	0.0168986	1006
13	rs7327040	T	C	0.264414	1006
13	rs7331759	T	C	0.264414	1006
13	rs7330561	C	T	0.387674	1006
13	rs7331111	G	A	0.265408	1006
13	rs111730902	G	A	0.0119284	1006
13	rs7331589	C	T	0.264414	1006
13	rs17292092	T	C	0.277336	1006
13	rs113461766	A	G	0.0129225	1006
13	rs142167783	T	C	0.0228628	1006
13	rs147073009	T	C	0.0168986	1006
13	rs6562783	C	T	0.258449	1006
13	rs112190838	C	T	0.0119284	1006
13	rs113962834	G	A	0.0119284	1006
13	rs28433830	T	C	0.0705765	1006
13	rs74094092	A	C	0.0168986	1006
13	rs10219971	T	C	0.257455	1006
13	rs10220200	C	A	0.257455	1006
13	rs9565037	C	T	0.72664	1006
13	rs11618324	A	G	0.270378	1006
13	rs12877581	G	C	0.307157	1006
13	rs117695261	G	A	0.0328032	1006
13	rs7320096	C	T	0.377734	1006
13	rs142395103	T	A	0.0298211	1006
13	rs55875136	T	A	0.0775348	1006
13	rs9543445	G	C	0.597416	1006
13	rs9543446	A	T	0.597416	1006
13	rs11839075	C	T	0.0874751	1006
13	rs9565038	C	G	0.705765	1006
13	rs113881193	C	A	0.00795229	1006
13	rs9565039	A	C	0.622266	1006
13	rs111663811	G	A	0.00795229	1006
13	rs74321192	G	A	0.00894632	1006
13	rs9600160	T	C	0.0974155	1006
13	rs718569	A	G	0.181909	1006
13	rs7322304	C	T	0.286282	1006
13	rs117148431	C	A	0.0149105	1006
13	rs9543447	T	C	0.106362	1006
13	rs148937380	G	A	0.0168986	1006
13	rs143642113	T	C	0.0159046	1006
13	rs2325556	C	G	0.890656	1006
13	rs79289343	G	A	0.00795229	1006
13	rs9600161	C	G	0.151093	1006
13	rs9592940	T	C	0.106362	1006
13	rs60306065	C	T	0.281312	1006
13	rs9543448	A	G	0.0357853	1006
13	rs7336405	A	C	0.387674	1006
13	rs7336427	A	G	0.387674	1006
13	rs113244923	A	T	0.0119284	1006
13	rs4883948	C	T	0.595427	1006
13	rs2274086	C	A	0.272366	1006
13	rs11839399	G	A	0.00795229	1006
13	rs9600162	G	A	0.271372	1006
13	rs9600163	G	A	0.0914513	1006
13	rs9600164	A	C	0.270378	1006
13	rs9592941	T	C	0.0914513	1006
13	rs7991940	T	C	0.10835	1006
13	rs9600165	C	T	0.375746	1006
13	rs9592942	T	C	0.379722	1006
13	rs1886235	A	C	0.10835	1006
13	rs118091622	C	T	0.0337972	1006
13	rs112841881	A	C	0.0119284	1006
13	rs1886234	C	T	0.375746	1006
13	rs9318212	G	A	0.267396	1006
13	rs9600166	G	C	0.0894632	1006
13	rs9565040	C	A	0.600398	1006
13	rs9318213	T	C	0.367793	1006
13	rs1324060	T	C	0.107356	1006
13	rs9600167	C	G	0.275348	1006
13	rs34735252	G	A	0.0218688	1006
13	rs2325558	G	A	0.709742	1006
13	rs2325559	T	G	0.130219	1006
13	rs2325560	C	T	0.729622	1006
13	rs111530582	T	C	0.0129225	1006
13	rs4271495	G	A	0.148111	1006
13	rs3764134	G	T	0.520875	1006
13	rs3764133	C	T	0.150099	1006
13	rs4362269	C	T	0.733598	1006
13	rs9543449	T	C	0.16998	1006
13	rs9543450	C	T	0.692843	1006
13	rs34353059	C	T	0.0208748	1006
13	rs9543451	C	T	0.384692	1006
13	rs79980703	A	T	0.0427435	1006
13	rs9543452	G	A	0.148111	1006
13	rs2025426	C	T	0.523857	1006
13	rs2025425	A	C	0.741551	1006
13	rs141970899	G	C	0.0188867	1006
13	rs1324059	T	C	0.743539	1006
13	rs112000709	G	A	0.00695825	1006
13	rs9543453	T	C	0.196819	1006
13	rs4885116	T	G	0.741551	1006
13	rs80056382	T	G	0.0477137	1006
13	rs9592943	T	C	0.142147	1006
13	rs9543454	G	A	0.523857	1006
13	rs9318214	G	T	0.542744	1006
13	rs41356246	C	T	0.133201	1006
13	rs9530237	G	T	0.792247	1006
13	rs73216719	G	A	0.0437376	1006
13	rs9543456	C	T	0.666998	1006
13	rs67165452	G	C	0.141153	1006
13	rs9530238	G	T	0.663022	1006
13	rs2325561	C	T	0.658052	1006
13	rs2875666	C	T	0.868787	1006
13	rs9318215	A	G	0.0994036	1006
13	rs1408248	G	C	0.60835	1006
13	rs9600168	T	G	0.0457256	1006
13	rs6562784	G	A	0.90159	1006
13	rs112570031	G	A	0.183897	1006
13	rs4885118	A	G	0.2167	1006
13	rs7339277	G	A	0.771372	1006
13	rs17090402	A	G	0.0447316	1006
13	rs34807037	C	T	0.581511	1006
13	rs73216727	C	T	0.256461	1006
13	rs61957282	A	G	0.491054	1006
13	rs7987532	T	A	0.102386	1006
13	rs61957283	C	T	0.218688	1006
13	rs148629257	T	G	0.055666	1006
13	rs142067129	G	A	0.0407555	1006
13	rs4885119	A	C	0.102386	1006
13	rs4885120	G	A	0.101392	1006
13	rs61957284	G	C	0.0248509	1006
13	rs1590379	T	C	0.178926	1006
13	rs1590380	G	C	0.580517	1006
13	rs4603433	C	T	0.0447316	1006
13	rs9318216	C	T	0.577535	1006
13	rs76074791	C	A	0.0497018	1006
13	rs146522976	A	G	0.0129225	1006
13	rs1324058	A	C	0.193837	1006
13	rs1011059	T	A	0.130219	1006
13	rs1011058	A	G	0.130219	1006
13	rs9318217	C	T	0.37674	1006
13	rs9600169	C	T	0.328032	1006
13	rs9592944	T	C	0.205765	1006
13	rs7995609	A	C	0.139165	1006
13	rs9600170	C	T	0.394632	1006
13	rs9573287	T	C	0.138171	1006
13	rs111261175	C	T	0.0218688	1006
13	rs7339334	A	C	0.353877	1006
13	rs117059932	C	T	0.00994036	1006
13	rs61957285	C	T	0.0874751	1006
13	rs9543458	C	T	0.0159046	1006
13	rs9530240	A	G	0.137177	1006
13	rs7984021	C	T	0.11332	1006
13	rs17312333	T	C	0.210736	1006
13	rs17090405	C	T	0.11332	1006
13	rs76302261	C	G	0.210736	1006
13	rs9573289	A	G	0.11332	1006
13	rs9565041	T	C	0.112326	1006
13	rs116901041	T	C	0.0228628	1006
13	rs9573290	A	T	0.328032	1006
13	rs79190304	G	A	0.210736	1006
13	rs76516407	A	T	0.0178926	1006
13	rs9530242	G	A	0.137177	1006
13	rs77073295	T	C	0.210736	1006
13	rs7987535	C	G	0.327038	1006
13	rs7988881	T	C	0.327038	1006
13	rs7330031	A	C	0.11332	1006
13	rs79329170	C	T	0.210736	1006
13	rs10492700	T	C	0.0745527	1006
13	rs17312529	T	C	0.214712	1006
13	rs1408246	A	G	0.315109	1006
13	rs2325563	A	C	0.356859	1006
13	rs9530243	T	C	0.142147	1006
13	rs4409972	C	T	0.210736	1006
13	rs117140165	A	C	0.0854871	1006
13	rs61330984	T	C	0.210736	1006
13	rs7985238	A	C	0.102386	1006
13	rs9530244	G	A	0.426441	1006
13	rs9600171	A	G	0.640159	1006
13	rs145839220	G	A	0.028827	1006
13	rs9573292	A	G	0.456262	1006
13	rs118014530	A	T	0.0178926	1006
13	rs2325564	T	C	0.740557	1006
13	rs4885121	C	G	0.740557	1006
13	rs1535806	T	C	0.214712	1006
13	rs1535807	A	T	0.214712	1006
13	rs73531664	G	C	0.214712	1006
13	rs879800	C	T	0.104374	1006
13	rs2325565	C	T	0.499006	1006
13	rs7324904	A	T	0.102386	1006
13	rs9543460	T	C	0.497018	1006
13	rs1054974	C	T	0.213718	1006
13	rs73216738	G	A	0.026839	1006
13	rs60398067	C	T	0.596421	1006
13	rs61607418	A	G	0.593439	1006
13	rs80037989	C	A	0.212724	1006
13	rs9573294	A	T	0.313121	1006
13	rs10467618	T	A	0.282306	1006
13	rs10467619	C	T	0.597416	1006
13	rs11842301	G	A	0.213718	1006
13	rs28500597	T	C	0.218688	1006
13	rs28606467	A	C	0.218688	1006
13	rs28639603	G	A	0.218688	1006
13	rs28690373	T	C	0.218688	1006
13	rs7992548	G	A	0.60338	1006
13	rs9543461	C	T	0.44334	1006
13	rs11842744	C	T	0.218688	1006
13	rs73216743	A	G	0.0745527	1006
13	rs9573296	C	A	0.293241	1006
13	rs79452727	G	C	0.102386	1006
13	rs4264279	A	C	0.293241	1006
13	rs9318218	C	T	0.706759	1006
13	rs9573297	G	A	0.297217	1006
13	rs2875667	A	G	0.297217	1006
13	rs2325566	T	G	0.297217	1006
13	rs2325567	C	T	0.297217	1006
13	rs2325568	T	C	0.298211	1006
13	rs61957288	G	A	0.309145	1006
13	rs142512469	C	T	0.0109344	1006
13	rs73216751	T	C	0.297217	1006
13	rs9543462	C	T	0.745527	1006
13	rs9565042	C	A	0.297217	1006
13	rs4883950	A	G	0.741551	1006
13	rs7988928	A	T	0.298211	1006
13	rs9573298	T	G	0.297217	1006
13	rs9573299	T	C	0.297217	1006
13	rs9573300	T	A	0.297217	1006
13	rs9573301	C	T	0.297217	1006
13	rs7983836	G	A	0.440358	1006
13	rs7984178	G	A	0.737575	1006
13	rs9543463	T	C	0.309145	1006
13	rs4883952	C	T	0.735586	1006
13	rs9543464	G	A	0.43837	1006
13	rs9318219	G	A	0.38171	1006
13	rs1998571	C	G	0.2167	1006
13	rs1998572	A	C	0.527833	1006
13	rs1998573	A	C	0.214712	1006
13	rs1998574	A	G	0.350895	1006
13	rs1426	C	T	0.787276	1006
13	rs11841865	A	G	0.0208748	1006
13	rs7995865	G	A	0.0218688	1006
13	rs74095758	C	T	0.0487078	1006
13	rs1324061	T	C	0.454274	1006
13	rs73216764	C	T	0.133201	1006
13	rs73531685	A	G	0.0685885	1006
13	rs74329569	T	C	0.0417495	1006
13	rs73531688	G	A	0.0218688	1006
13	rs9573304	C	G	0.271372	1006
13	rs58158316	G	C	0.0467197	1006
13	rs60132913	C	G	0.0457256	1006
13	rs35227145	G	A	0.204771	1006
13	rs139846140	G	A	0.0109344	1006
13	rs74095761	C	T	0.0457256	1006
13	rs112286212	C	A	0.0198807	1006
13	rs142385598	C	A	0.204771	1006
13	rs73531694	C	A	0.205765	1006
13	rs113288408	G	A	0.205765	1006
13	rs116931117	A	G	0.00695825	1006
13	rs7335562	C	T	0.0308151	1006
13	rs7335571	C	G	0.0298211	1006
13	rs9543466	A	G	0.0168986	1006
13	rs73216765	T	C	0.0168986	1006
13	rs7983115	A	G	0.737575	1006
13	rs7983786	G	C	0.240557	1006
13	rs58137909	G	A	0.027833	1006
13	rs73533806	C	T	0.241551	1006
13	rs73533810	T	G	0.213718	1006
13	rs111965387	G	A	0.0328032	1006
13	rs9530247	A	G	0.735586	1006
13	rs9530248	T	C	0.734592	1006
13	rs7333166	C	T	0.0218688	1006
13	rs9573305	T	C	0.0606362	1006
13	rs7328414	T	C	0.243539	1006
13	rs73533818	C	A	0.22167	1006
13	rs73533821	T	G	0.213718	1006
13	rs55817841	T	A	0.213718	1006
13	rs17061524	G	A	0.22167	1006
13	rs9565044	T	C	0.213718	1006
13	rs9565045	C	T	0.213718	1006
13	rs77264423	A	G	0.0198807	1006
13	rs74541820	C	A	0.0198807	1006
13	rs9888532	G	T	0.237575	1006
13	rs113386601	C	T	0.230616	1006
13	rs9565046	T	C	0.245527	1006
13	rs9565047	G	A	0.245527	1006
13	rs61957289	T	C	0.0149105	1006
13	rs56397927	T	C	0.251491	1006
13	rs9543467	T	C	0.744533	1006
13	rs11843233	A	G	0.245527	1006
13	rs11841890	T	A	0.245527	1006
13	rs7984399	G	A	0.239563	1006
13	rs7983952	A	G	0.240557	1006
13	rs141966541	C	T	0.0198807	1006
13	rs7983962	A	T	0.240557	1006
13	rs7984129	C	T	0.244533	1006
13	rs7984301	A	G	0.244533	1006
13	rs7984488	C	T	0.244533	1006
13	rs9318220	A	G	0.472167	1006
13	rs9573306	A	G	0.237575	1006
13	rs79433436	G	A	0.0198807	1006
13	rs9318221	T	G	0.244533	1006
13	rs111488815	T	C	0.0298211	1006
13	rs74536405	A	G	0.235586	1006
13	rs9600173	T	C	0.0785288	1006
13	rs9318222	G	T	0.236581	1006
13	rs9600174	C	T	0.468191	1006
13	rs2209726	T	C	0.267396	1006
13	rs2225100	T	G	0.230616	1006
13	rs9565048	G	A	0.239563	1006
13	rs75477933	A	C	0.0218688	1006
13	rs113582576	G	A	0.0198807	1006
13	rs11842794	C	T	0.259443	1006
13	rs9573308	T	C	0.705765	1006
13	rs11842837	G	A	0.0198807	1006
13	rs9565049	G	A	0.259443	1006
13	rs73535811	C	T	0.259443	1006
13	rs76334017	C	A	0.230616	1006
13	rs80247603	C	A	0.234592	1006
13	rs2148750	G	A	0.703777	1006
13	rs35374366	A	G	0.234592	1006
13	rs57915722	A	C	0.234592	1006
13	rs9543468	T	C	0.703777	1006
13	rs9543469	C	A	0.4334	1006
13	rs9573309	C	A	0.270378	1006
13	rs76501220	T	C	0.0218688	1006
13	rs9573310	A	G	0.233598	1006
13	rs9573311	C	T	0.247515	1006
13	rs143483805	C	T	0.00894632	1006
13	rs11839511	A	C	0.233598	1006
13	rs9573312	C	A	0.235586	1006
13	rs9530249	T	G	0.442346	1006
13	rs9565050	C	A	0.233598	1006
13	rs2325582	T	C	0.234592	1006
13	rs112206571	G	A	0.0238569	1006
13	rs11843549	C	T	0.0238569	1006
13	rs9573314	G	A	0.247515	1006
13	rs9565051	T	G	0.234592	1006
13	rs17061552	T	C	0.234592	1006
13	rs28701990	G	A	0.240557	1006
13	rs73535830	A	T	0.0139165	1006
13	rs75479618	T	G	0.0367793	1006
13	rs4288882	G	T	0.43837	1006
13	rs4516090	A	G	0.478131	1006
13	rs17061555	G	A	0.234592	1006
13	rs4142837	C	T	0.242545	1006
13	rs4335670	A	G	0.0407555	1006
13	rs4142838	G	T	0.719682	1006
13	rs2182667	A	G	0.442346	1006
13	rs145965324	A	G	0.0198807	1006
13	rs9530250	G	T	0.7167	1006
13	rs74717172	C	A	0.0238569	1006
13	rs80343351	C	T	0.233598	1006
13	rs77999846	T	A	0.0487078	1006
13	rs74095855	C	T	0.233598	1006
13	rs4142836	G	A	0.228628	1006
13	rs4142835	G	A	0.281312	1006
13	rs74929593	C	T	0.0129225	1006
13	rs9530251	G	A	0.432406	1006
13	rs9543471	T	C	0.4334	1006
13	rs75781858	G	A	0.0457256	1006
13	rs9543472	C	A	0.7167	1006
13	rs9573316	A	C	0.225646	1006
13	rs74775679	A	T	0.0506958	1006
13	rs56284857	A	G	0.225646	1006
13	rs17284920	C	A	0.0218688	1006
13	rs1927010	T	A	0.66501	1006
13	rs1927009	T	C	0.225646	1006
13	rs9543473	C	A	0.664016	1006
13	rs9565052	G	A	0.219682	1006
13	rs66662088	A	T	0.265408	1006
13	rs73216777	T	C	0.251491	1006
13	rs78048216	A	C	0.0357853	1006
13	rs17061574	A	G	0.0139165	1006
13	rs9543474	G	T	0.744533	1006
13	rs17061580	T	C	0.250497	1006
13	rs9543475	A	T	0.0705765	1006
13	rs9543476	G	T	0.745527	1006
13	rs73537919	G	A	0.0367793	1006
13	rs2325583	G	A	0.289264	1006
13	rs147416913	C	T	0.244533	1006
13	rs7993176	G	A	0.49006	1006
13	rs9573319	C	T	0.0606362	1006
13	rs9565053	C	T	0.149105	1006
13	rs9543477	T	C	0.43837	1006
13	rs75623818	A	C	0.0318091	1006
13	rs7139761	C	T	0.370775	1006
13	rs7139811	A	G	0.892644	1006
13	rs4883955	T	G	0.72167	1006
13	rs12428291	G	A	0.0298211	1006
13	rs12428279	C	T	0.028827	1006
13	rs6562786	G	A	0.967197	1006
13	rs76965483	A	T	0.0467197	1006
13	rs79465139	C	T	0.0437376	1006
13	rs3764109	T	C	0.526839	1006
13	rs12429963	T	A	0.0318091	1006
13	rs11619002	T	C	0.526839	1006
13	rs3764110	C	T	0.027833	1006
13	rs150677332	C	T	0.0228628	1006
13	rs7336762	G	A	0.0457256	1006
13	rs7336992	G	C	0.526839	1006
13	rs56014515	G	T	0.0298211	1006
13	rs12430528	T	C	0.0427435	1006
13	rs9600177	A	G	0.0447316	1006
13	rs9530253	C	T	0.229622	1006
13	rs9600178	C	T	0.237575	1006
13	rs76352672	A	G	0.0397614	1006
13	rs9600179	T	C	0.557654	1006
13	rs9600180	G	A	0.0447316	1006
13	rs9530254	A	G	0.702783	1006
13	rs9543479	A	G	0.904573	1006
13	rs9592946	A	G	0.0447316	1006
13	rs140632484	A	G	0.0218688	1006
13	rs80304273	G	C	0.0387674	1006
13	rs12021132	A	G	0.447316	1006
13	rs9530255	C	T	0.482107	1006
13	rs60669656	T	C	0.0447316	1006
13	rs77698309	A	T	0.00596421	1006
13	rs117626707	G	T	0.0347913	1006
13	rs55790135	T	C	0.404573	1006
13	rs79094116	C	T	0.00894632	1006
13	rs8000603	A	G	0.965209	1006
13	rs78258355	T	C	0.00994036	1006
13	rs73216789	G	A	0.0387674	1006
13	rs4885124	G	A	0.234592	1006
13	rs144713891	T	C	0.0337972	1006
13	rs6562788	T	G	0.534791	1006
13	rs9565054	C	T	0.235586	1006
13	rs9573320	A	G	0.787276	1006
13	rs2148749	T	C	0.787276	1006
13	rs75051414	T	C	0.00397614	1006
13	rs12872857	C	T	0.0218688	1006
13	rs148452089	A	C	0.00994036	1006
13	rs73216793	C	T	0.0407555	1006
13	rs75222763	A	G	0.0457256	1006
13	rs117710693	G	C	0.00994036	1006
13	rs9573321	G	A	0.236581	1006
13	rs7331935	G	C	0.236581	1006
13	rs9565055	G	A	0.372763	1006
13	rs74095875	A	T	0.0755467	1006
13	rs17061631	A	G	0.0765408	1006
13	rs117184879	C	T	0.00994036	1006
13	rs1887344	A	T	0.628231	1006
13	rs77847430	T	G	0.00994036	1006
13	rs4883956	C	T	0.23161	1006
13	rs117467111	A	G	0.00994036	1006
13	rs4883957	C	T	0.755467	1006
13	rs9565056	A	C	0.236581	1006
13	rs17061637	T	A	0.0755467	1006
13	rs17061638	T	C	0.0397614	1006
13	rs6562789	T	C	0.45825	1006
13	rs75854297	G	A	0.0328032	1006
13	rs9573322	C	A	0.755467	1006
13	rs12428146	G	T	0.0487078	1006
13	rs7999234	A	G	0.117296	1006
13	rs7999645	A	G	0.0765408	1006
13	rs17061640	A	G	0.0755467	1006
13	rs112117802	A	C	0.0675944	1006
13	rs17061643	A	G	0.0904573	1006
13	rs9919878	C	T	0.0417495	1006
13	rs9318223	C	G	0.755467	1006
13	rs138849964	G	T	0.0258449	1006
13	rs117514421	C	G	0.0188867	1006
13	rs116882812	G	A	0.0188867	1006
13	rs8002473	T	C	0.457256	1006
13	rs2182665	T	G	0.755467	1006
13	rs146145454	T	G	0.0168986	1006
13	rs17286391	C	A	0.0397614	1006
13	rs9565057	T	C	0.241551	1006
13	rs9600182	T	C	0.383698	1006
13	rs2325581	T	C	0.241551	1006
13	rs2148748	G	T	0.236581	1006
13	rs2148747	A	C	0.735586	1006
13	rs9318224	C	T	0.744533	1006
13	rs2182664	A	G	0.755467	1006
13	rs2148746	T	C	0.625249	1006
13	rs2182663	A	T	0.746521	1006
13	rs9565059	A	G	0.236581	1006
13	rs149385803	C	T	0.0129225	1006
13	rs4885126	A	G	0.756461	1006
13	rs4885127	T	C	0.243539	1006
13	rs9573324	C	T	0.237575	1006
13	rs9592948	T	C	0.457256	1006
13	rs7327693	G	C	0.503976	1006
13	rs7991610	G	A	0.514911	1006
13	rs2225099	G	A	0.00994036	1006
13	rs117051420	G	C	0.0328032	1006
13	rs7139826	G	C	0.752485	1006
13	rs1927008	C	T	0.0725646	1006
13	rs75830088	A	T	0.0109344	1006
13	rs17061664	G	A	0.0745527	1006
13	rs9565061	T	C	0.209742	1006
13	rs7325680	T	C	0.533797	1006
13	rs76036141	C	G	0.0109344	1006
13	rs17090407	G	C	0.0377734	1006
13	rs34655827	A	C	0.0119284	1006
13	rs8000776	T	C	0.548708	1006
13	rs9530256	G	A	0.0119284	1006
13	rs79880607	C	A	0.0119284	1006
13	rs10507819	A	G	0.517893	1006
13	rs17287158	C	T	0.0228628	1006
13	rs9600183	G	A	0.488072	1006
13	rs9600184	A	C	0.549702	1006
13	rs143903494	T	C	0.0119284	1006
13	rs12868634	T	C	0.204771	1006
13	rs74802183	T	C	0.0119284	1006
13	rs117068264	T	C	0.0526839	1006
13	rs7317838	A	G	0.543738	1006
13	rs17215096	G	A	0.0149105	1006
13	rs60272301	C	T	0.0119284	1006
13	rs9530257	T	C	0.522863	1006
13	rs186020366	C	G	0.0119284	1006
13	rs9573326	G	A	0.203777	1006
13	rs9573327	G	A	0.204771	1006
13	rs145367914	C	T	0.0119284	1006
13	rs144690844	G	A	0.0119284	1006
13	rs9530259	C	G	0.513917	1006
13	rs9543482	T	C	0.514911	1006
13	rs117832400	C	A	0.00596421	1006
13	rs76580461	C	T	0.0129225	1006
13	rs9543483	A	T	0.521869	1006
13	rs73220887	A	G	0.0109344	1006
13	rs9318225	T	C	0.300199	1006
13	rs12856248	G	A	0.181909	1006
13	rs140709931	A	C	0.026839	1006
13	rs1887346	G	A	0.261431	1006
13	rs1887345	G	C	0.840954	1006
13	rs9318226	T	C	0.572565	1006
13	rs9543486	T	C	0.572565	1006
13	rs9543487	T	C	0.572565	1006
13	rs56058830	C	T	0.107356	1006
13	rs72628050	G	C	0.262425	1006
13	rs7986456	A	G	0.572565	1006
13	rs4321078	G	T	0.878728	1006
13	rs748079	C	A	0.875746	1006
13	rs191145251	T	C	0.0258449	1006
13	rs2875668	G	C	0.572565	1006
13	rs2325570	G	C	0.838966	1006
13	rs9543489	A	T	0.571571	1006
13	rs9543490	C	T	0.262425	1006
13	rs9543491	A	C	0.83499	1006
13	rs9318227	T	C	0.865805	1006
13	rs9573328	C	A	0.264414	1006
13	rs9318228	A	G	0.263419	1006
13	rs117172605	A	G	0.0347913	1006
13	rs9530260	C	G	0.264414	1006
13	rs4885132	T	G	0.843936	1006
13	rs9600188	T	C	0.264414	1006
13	rs9530261	T	C	0.573559	1006
13	rs7981768	C	T	0.840954	1006
13	rs7323072	G	T	0.265408	1006
13	rs9543492	T	C	0.392644	1006
13	rs7330642	C	T	0.511928	1006
13	rs9543494	A	G	0.412525	1006
13	rs9573329	C	G	0.582505	1006
13	rs74986067	A	T	0.0228628	1006
13	rs80318673	G	C	0.101392	1006
13	rs117792279	C	T	0.0427435	1006
13	rs7992210	T	C	0.584493	1006
13	rs76976492	G	A	0.101392	1006
13	rs76303554	T	C	0.101392	1006
13	rs7991457	A	G	0.584493	1006
13	rs7991469	A	G	0.581511	1006
13	rs7992314	G	A	0.372763	1006
13	rs77542001	T	C	0.101392	1006
13	rs76334978	G	A	0.100398	1006
13	rs9592950	A	G	0.0387674	1006
13	rs4883958	C	T	0.539761	1006
13	rs4885134	G	A	0.579523	1006
13	rs9318229	G	A	0.412525	1006
13	rs17061696	G	C	0.371769	1006
13	rs146020298	T	C	0.0258449	1006
13	rs2325572	T	C	0.579523	1006
13	rs7325359	G	A	0.0387674	1006
13	rs9600189	G	A	0.0387674	1006
13	rs79307288	G	A	0.0675944	1006
13	rs745614	T	C	0.412525	1006
13	rs728926	C	T	0.371769	1006
13	rs113907772	C	T	0.0994036	1006
13	rs17288193	C	T	0.0994036	1006
13	rs74580753	G	A	0.0994036	1006
13	rs943706	T	C	0.412525	1006
13	rs61957348	G	C	0.0109344	1006
13	rs8001741	G	A	0.410537	1006
13	rs9530262	C	T	0.410537	1006
13	rs117919659	T	C	0.0238569	1006
13	rs17216006	C	T	0.101392	1006
13	rs9600191	T	C	0.0387674	1006
13	rs12583092	C	G	0.412525	1006
13	rs17061703	A	C	0.0675944	1006
13	rs7986883	C	T	0.0387674	1006
13	rs17071090	A	G	0.0685885	1006
13	rs10219943	A	G	0.0387674	1006
13	rs9573330	G	A	0.372763	1006
13	rs74921377	C	T	0.0387674	1006
13	rs10219785	T	G	0.0387674	1006
13	rs1886512	T	A	0.375746	1006
13	rs17216139	G	A	0.0994036	1006
13	rs17216175	G	A	0.101392	1006
13	rs9600192	G	A	0.0387674	1006
13	rs9318230	G	A	0.411531	1006
13	rs6562791	T	C	0.930417	1006
13	rs9530263	A	G	0.412525	1006
13	rs4883960	A	T	0.0675944	1006
13	rs78866111	G	T	0.0387674	1006
13	rs77107102	C	G	0.0417495	1006
13	rs5008128	C	A	0.930417	1006
13	rs5008129	C	T	0.410537	1006
13	rs17288542	A	G	0.100398	1006
13	rs9543497	C	T	0.412525	1006
13	rs79067018	G	C	0.0417495	1006
13	rs7324199	T	C	0.930417	1006
13	rs9592951	A	G	0.0387674	1006
13	rs7329130	T	G	0.930417	1006
13	rs9543498	T	A	0.0139165	1006
13	rs943707	A	G	0.930417	1006
13	rs76687098	T	C	0.0397614	1006
13	rs9592952	A	C	0.413519	1006
13	rs150307085	T	C	0.0318091	1006
13	rs149119224	G	A	0.0109344	1006
13	rs111240450	C	T	0.104374	1006
13	rs17288724	T	C	0.100398	1006
13	rs9592953	G	A	0.0387674	1006
13	rs189485231	C	T	0.0208748	1006
13	rs9592954	G	A	0.0387674	1006
13	rs2031428	C	G	0.100398	1006
13	rs4885135	C	T	0.760437	1006
13	rs4885136	G	A	0.800199	1006
13	rs180671762	A	G	0.0119284	1006
13	rs9318231	T	C	0.801193	1006
13	rs4412864	A	G	0.801193	1006
13	rs3850049	A	G	0.801193	1006
13	rs3850050	C	T	0.801193	1006
13	rs4450274	T	C	0.0944334	1006
13	rs78567211	C	T	0.100398	1006
13	rs4580046	C	A	0.760437	1006
13	rs9318232	T	C	0.760437	1006
13	rs17288893	A	G	0.10338	1006
13	rs9318233	A	G	0.800199	1006
13	rs74885062	T	A	0.100398	1006
13	rs77690202	T	C	0.026839	1006
13	rs77277253	A	G	0.100398	1006
13	rs11838749	G	A	0.327038	1006
13	rs1570743	A	C	0.800199	1006
13	rs1570744	T	C	0.800199	1006
13	rs4883961	A	C	0.801193	1006
13	rs112340057	G	T	0.102386	1006
13	rs9573332	C	T	0.800199	1006
13	rs9565063	A	G	0.328032	1006
13	rs9592955	A	G	0.4334	1006
13	rs7320592	A	G	0.800199	1006
13	rs118108086	G	T	0.0586481	1006
13	rs7321264	G	C	0.760437	1006
13	rs7320779	A	C	0.760437	1006
13	rs17061756	T	G	0.0397614	1006
13	rs111389480	C	T	0.102386	1006
13	rs1408672	C	T	0.800199	1006
13	rs9600193	C	T	0.0397614	1006
13	rs9318236	T	C	0.800199	1006
13	rs111635596	T	C	0.0397614	1006
13	rs9543499	A	C	0.800199	1006
13	rs4885137	C	T	0.800199	1006
13	rs4885138	C	T	0.800199	1006
13	rs17289305	T	C	0.100398	1006
13	rs80195013	G	T	0.0994036	1006
13	rs118073739	A	G	0.0258449	1006
13	rs7992337	A	G	0.800199	1006
13	rs7997921	C	T	0.902584	1006
13	rs9318237	A	C	0.432406	1006
13	rs9318238	T	C	0.760437	1006
13	rs9543500	T	C	0.0139165	1006
13	rs9543501	G	A	0.902584	1006
13	rs76444206	G	A	0.0387674	1006
13	rs7335763	C	T	0.902584	1006
13	rs17217266	C	T	0.0775348	1006
13	rs79745384	C	T	0.0377734	1006
13	rs2875669	T	C	0.899602	1006
13	rs2875670	A	G	0.904573	1006
13	rs17061772	G	A	0.353877	1006
13	rs79739016	G	A	0.0586481	1006
13	rs17061773	A	G	0.0168986	1006
13	rs9600195	G	A	0.0168986	1006
13	rs17217378	C	G	0.0954274	1006
13	rs17289662	C	T	0.0944334	1006
13	rs9600196	A	G	0.0168986	1006
13	rs9600197	G	C	0.0168986	1006
13	rs73222712	G	C	0.0387674	1006
13	rs9592956	A	G	0.0168986	1006
13	rs9592957	A	C	0.0168986	1006
13	rs73222715	C	G	0.0586481	1006
13	rs9592958	A	G	0.0168986	1006
13	rs1024264	G	A	0.0884692	1006
13	rs9592959	C	G	0.0168986	1006
13	rs9600198	A	G	0.0168986	1006
13	rs75158768	C	T	0.0944334	1006
13	rs61093123	G	C	0.0168986	1006
13	rs4885139	T	A	0.908549	1006
13	rs10507820	C	T	0.350895	1006
13	rs17061811	C	G	0.0168986	1006
13	rs17061813	G	A	0.0168986	1006
13	rs2296859	G	T	0.0168986	1006
13	rs17061815	C	A	0.0168986	1006
13	rs9530267	T	C	0.111332	1006
13	rs73222717	G	C	0.0447316	1006
13	rs7335575	G	T	0.224652	1006
13	rs57665296	G	A	0.0168986	1006
13	rs17061818	C	T	0.0168986	1006
13	rs28405082	T	C	0.0168986	1006
13	rs28444995	C	A	0.0168986	1006
13	rs28657975	C	T	0.0168986	1006
13	rs1570745	G	T	0.540755	1006
13	rs118100926	T	C	0.0228628	1006
13	rs9600201	G	T	0.0168986	1006
13	rs9543502	A	G	0.44831	1006
13	rs9600204	A	G	0.0168986	1006
13	rs9530268	T	G	0.44831	1006
13	rs9530269	C	T	0.892644	1006
13	rs4454843	T	C	0.44831	1006
13	rs9543503	G	T	0.910537	1006
13	rs7333855	T	C	0.910537	1006
13	rs9600205	C	T	0.0168986	1006
13	rs7332649	C	T	0.910537	1006
13	rs9600206	T	C	0.0178926	1006
13	rs55871505	C	T	0.0168986	1006
13	rs57061860	T	A	0.0168986	1006
13	rs79576108	G	A	0.0964215	1006
13	rs7316947	C	T	0.910537	1006
13	rs9600207	T	C	0.0178926	1006
13	rs74327695	T	C	0.0874751	1006
13	rs9543505	A	G	0.909543	1006
13	rs9600208	C	G	0.0168986	1006
13	rs7330075	T	G	0.910537	1006
13	rs13378861	C	A	0.112326	1006
13	rs9600209	G	A	0.0168986	1006
13	rs74973961	A	C	0.0168986	1006
13	rs77141781	C	T	0.0964215	1006
13	rs7338764	T	C	0.0168986	1006
13	rs7337232	A	G	0.0218688	1006
13	rs74095939	G	T	0.0168986	1006
13	rs7339349	T	C	0.895626	1006
13	rs9573340	A	G	0.894632	1006
13	rs9600210	A	G	0.0168986	1006
13	rs34207789	A	T	0.0397614	1006
13	rs78057420	G	C	0.0974155	1006
13	rs4885141	T	C	0.777336	1006
13	rs2182038	C	T	0.894632	1006
13	rs144887268	G	A	0.0218688	1006
13	rs12871414	C	T	0.264414	1006
13	rs78719565	C	T	0.0984095	1006
13	rs7983164	T	A	0.872763	1006
13	rs17218053	T	C	0.0248509	1006
13	rs36107165	T	C	0.028827	1006
13	rs78784794	C	T	0.0874751	1006
13	rs9543507	T	A	0.418489	1006
13	rs74605078	T	A	0.0874751	1006
13	rs7329599	C	T	0.771372	1006
13	rs7330102	G	A	0.771372	1006
13	rs17290439	A	C	0.0874751	1006
13	rs17290460	G	A	0.0864811	1006
13	rs1886513	T	G	0.772366	1006
13	rs1408673	A	G	0.771372	1006
13	rs9543508	A	C	0.772366	1006
13	rs76617118	G	A	0.0188867	1006
13	rs73213085	A	C	0.0477137	1006
13	rs74613131	G	A	0.0447316	1006
13	rs17061886	T	C	0.0387674	1006
13	rs1886514	G	T	0.0387674	1006
13	rs1886515	T	C	0.0387674	1006
13	rs1886516	G	A	0.0387674	1006
13	rs7987699	A	G	0.0367793	1006
13	rs7988178	G	A	0.0367793	1006
13	rs7988097	A	C	0.0367793	1006
13	rs7988547	G	A	0.0367793	1006
13	rs12385846	C	T	0.0367793	1006
13	rs12385848	G	A	0.0367793	1006
13	rs12856035	T	C	0.0904573	1006
13	rs4885142	C	T	0.90159	1006
13	rs17218496	C	T	0.0874751	1006
13	rs12385850	G	A	0.0367793	1006
13	rs187650797	A	G	0.0367793	1006
13	rs12385870	T	G	0.0367793	1006
13	rs78913914	G	A	0.0954274	1006
13	rs12385855	C	T	0.0367793	1006
13	rs9543509	T	C	0.865805	1006
13	rs1408674	G	A	0.0367793	1006
13	rs1408675	A	C	0.0367793	1006
13	rs9600214	G	C	0.0377734	1006
13	rs74709423	G	A	0.027833	1006
13	rs112509216	T	G	0.027833	1006
13	rs1967801	C	G	0.900596	1006
13	rs9600215	A	G	0.0377734	1006
13	rs7328112	C	T	0.90159	1006
13	rs78719660	T	C	0.027833	1006
13	rs9592963	A	G	0.0377734	1006
13	rs111522881	C	T	0.0129225	1006
13	rs58000261	T	C	0.027833	1006
13	rs149900916	A	G	0.0119284	1006
13	rs9600216	A	T	0.0377734	1006
13	rs9543510	G	A	0.829026	1006
13	rs75878479	C	G	0.0864811	1006
13	rs60798860	A	C	0.0377734	1006
13	rs17061909	C	T	0.0367793	1006
13	rs4885143	C	T	0.900596	1006
13	rs80243309	C	T	0.026839	1006
13	rs17218656	C	T	0.0864811	1006
13	rs17218691	G	C	0.0874751	1006
13	rs117396296	C	A	0.0576541	1006
13	rs13378952	C	T	0.0367793	1006
13	rs9565067	T	C	0.77336	1006
13	rs78630947	T	C	0.026839	1006
13	rs17061915	A	T	0.026839	1006
13	rs9318240	C	T	0.900596	1006
13	rs113319799	C	G	0.0864811	1006
13	rs61957968	G	A	0.38668	1006
13	rs17061921	T	C	0.0417495	1006
13	rs9573341	A	C	0.812127	1006
13	rs9600218	G	A	0.0964215	1006
13	rs7986341	C	T	0.787276	1006
13	rs80271560	T	C	0.027833	1006
13	rs1359422	T	G	0.0904573	1006
13	rs2031427	A	G	0.870775	1006
13	rs80107757	C	T	0.0139165	1006
13	rs4885144	C	G	0.900596	1006
13	rs112831829	T	C	0.026839	1006
13	rs1536025	C	T	0.897614	1006
13	rs8001012	C	T	0.900596	1006
13	rs117074845	G	A	0.0129225	1006
13	rs12858058	T	C	0.300199	1006
13	rs77841692	G	A	0.0168986	1006
13	rs79887652	G	A	0.0864811	1006
13	rs1408676	T	C	0.0974155	1006
13	rs17291339	A	T	0.028827	1006
13	rs114713792	G	A	0.0208748	1006
13	rs17219089	G	T	0.0864811	1006
13	rs77999292	T	C	0.0606362	1006
13	rs9600219	A	G	0.0994036	1006
13	rs75175596	A	G	0.027833	1006
13	rs111656702	C	T	0.0248509	1006
13	rs112091740	C	T	0.0864811	1006
13	rs77803278	G	A	0.11829	1006
13	rs142348866	A	G	0.00894632	1006
13	rs79021153	C	T	0.0864811	1006
13	rs10507821	C	A	0.11829	1006
13	rs76928646	G	A	0.0904573	1006
13	rs17291465	A	G	0.0487078	1006
13	rs113256413	A	C	0.0298211	1006
13	rs78396746	A	G	0.0904573	1006
13	rs1886520	C	A	0.700795	1006
13	rs73213097	G	A	0.0238569	1006
13	rs187653216	A	G	0.0159046	1006
13	rs116780318	T	C	0.0298211	1006
13	rs1886519	T	A	0.700795	1006
13	rs117558247	G	A	0.0367793	1006
13	rs12873770	T	C	0.107356	1006
13	rs111922078	T	G	0.0298211	1006
13	rs74615786	G	A	0.0238569	1006
13	rs2025535	G	A	0.709742	1006
13	rs4885145	A	G	0.17495	1006
13	rs2025534	T	C	0.698807	1006
13	rs7324708	G	A	0.224652	1006
13	rs1925047	A	C	0.705765	1006
13	rs1925046	G	C	0.223658	1006
13	rs75618059	T	C	0.0298211	1006
13	rs74617267	G	C	0.0238569	1006
13	rs17291723	T	C	0.175944	1006
13	rs78841021	A	G	0.0795229	1006
13	rs17061984	A	T	0.124254	1006
13	rs17219517	C	T	0.0854871	1006
13	rs17291778	G	A	0.0854871	1006
13	rs17291799	T	G	0.0854871	1006
13	rs7991281	C	T	0.0854871	1006
13	rs78362449	G	A	0.0238569	1006
13	rs116137842	C	A	0.0298211	1006
13	rs4883962	G	C	0.17495	1006
13	rs112800422	C	T	0.0854871	1006
13	rs7336840	G	A	0.821074	1006
13	rs2025533	A	G	0.694831	1006
13	rs113082480	T	C	0.0596421	1006
13	rs111914166	C	A	0.0854871	1006
13	rs1853740	C	G	0.178926	1006
13	rs9573343	G	A	0.818091	1006
13	rs75382606	C	T	0.0298211	1006
13	rs78804331	C	T	0.0636183	1006
13	rs10507822	T	C	0.0854871	1006
13	rs9318241	A	T	0.0516899	1006
13	rs117877548	G	A	0.027833	1006
13	rs77132570	G	A	0.0854871	1006
13	rs7139856	G	A	0.694831	1006
13	rs7322163	C	G	0.125249	1006
13	rs9543514	A	G	0.17992	1006
13	rs7328558	G	A	0.0298211	1006
13	rs17062015	C	T	0.121272	1006
13	rs7334781	A	T	0.121272	1006
13	rs17062023	T	C	0.121272	1006
13	rs78155377	G	A	0.121272	1006
13	rs9592965	A	C	0.323062	1006
13	rs7338608	T	C	0.0914513	1006
13	rs7337594	A	C	0.0914513	1006
13	rs17062027	C	T	0.0914513	1006
13	rs7326324	G	C	0.727634	1006
13	rs17311314	C	T	0.0864811	1006
13	rs17219984	T	C	0.0864811	1006
13	rs2025532	G	A	0.0914513	1006
13	rs78656858	C	T	0.0377734	1006
13	rs111841167	A	G	0.0864811	1006
13	rs76546767	C	T	0.0864811	1006
13	rs111457861	T	G	0.0536779	1006
13	rs2147628	A	G	0.82008	1006
13	rs9565070	C	A	0.723658	1006
13	rs2147627	C	T	0.815109	1006
13	rs1543872	G	C	0.691849	1006
13	rs79089460	G	T	0.0298211	1006
13	rs6562793	T	C	0.723658	1006
13	rs146537811	G	C	0.0864811	1006
13	rs141110431	C	T	0.0914513	1006
13	rs112011219	C	T	0.0864811	1006
13	rs7993206	C	G	0.819085	1006
13	rs9530270	A	C	0.727634	1006
13	rs76029240	G	A	0.0298211	1006
13	rs138042714	C	A	0.0139165	1006
13	rs9543515	A	G	0.324056	1006
13	rs4291804	T	G	0.723658	1006
13	rs12430604	G	A	0.0695825	1006
13	rs7989171	A	G	0.732604	1006
13	rs77394627	T	G	0.0864811	1006
13	rs1570739	C	T	0.694831	1006
13	rs55832710	T	C	0.0198807	1006
13	rs9318243	C	T	0.724652	1006
13	rs138386272	G	A	0.00497018	1006
13	rs17311461	T	C	0.0864811	1006
13	rs17220111	T	G	0.265408	1006
13	rs10507823	A	T	0.0864811	1006
13	rs10507824	T	C	0.0208748	1006
13	rs9543516	T	C	0.694831	1006
13	rs76319853	C	A	0.0904573	1006
13	rs17062045	G	A	0.0964215	1006
13	rs9530271	G	T	0.5	1006
13	rs75012440	G	A	0.117296	1006
13	rs117047403	T	A	0.0308151	1006
13	rs73214813	T	C	0.05666	1006
13	rs7335812	C	T	0.33499	1006
13	rs80048361	T	C	0.0506958	1006
13	rs73529190	G	A	0.16004	1006
13	rs35643115	C	T	0.119284	1006
13	rs1324914	A	G	0.66501	1006
13	rs1324913	G	T	0.33499	1006
13	rs12854743	C	T	0.119284	1006
13	rs1324912	C	T	0.33499	1006
13	rs117819492	G	A	0.0298211	1006
13	rs17062056	T	A	0.270378	1006
13	rs12871987	T	C	0.119284	1006
13	rs116868013	A	G	0.0606362	1006
13	rs17220485	T	C	0.119284	1006
13	rs111740932	A	G	0.028827	1006
13	rs17062063	T	C	0.0506958	1006
13	rs74095995	G	A	0.054672	1006
13	rs1324909	T	C	0.33499	1006
13	rs9565072	T	C	0.664016	1006
13	rs7322834	C	T	0.171968	1006
13	rs9573345	C	G	0.663022	1006
13	rs7322857	A	G	0.161034	1006
13	rs9543517	T	A	0.66501	1006
13	rs76817427	C	T	0.120278	1006
13	rs4885148	A	G	0.159046	1006
13	rs112938565	C	T	0.0168986	1006
13	rs74095999	G	A	0.0487078	1006
13	rs17062073	G	A	0.0526839	1006
13	rs9565073	T	C	0.549702	1006
13	rs9543518	T	C	0.805169	1006
13	rs17220832	G	A	0.120278	1006
13	rs17062078	G	T	0.172962	1006
13	rs958593	T	C	0.177932	1006
13	rs10507825	G	A	0.0487078	1006
13	rs146983400	C	T	0.0417495	1006
13	rs61957998	T	C	0.154076	1006
13	rs117694856	A	G	0.0308151	1006
13	rs148079596	A	G	0.0178926	1006
13	rs9600221	G	A	0.323062	1006
13	rs61957999	C	T	0.163022	1006
13	rs9543519	C	T	0.717694	1006
13	rs118183341	T	A	0.0178926	1006
13	rs1467632	C	T	0.944334	1006
13	rs9573347	G	A	0.0347913	1006
13	rs147863139	T	C	0.0139165	1006
13	rs35386495	C	T	0.0238569	1006
13	rs117961292	C	T	0.0139165	1006
13	rs1324908	G	A	0.248509	1006
13	rs9530272	C	T	0.0168986	1006
13	rs12870622	T	C	0.0238569	1006
13	rs9530273	T	C	0.774354	1006
13	rs1324907	C	T	0.456262	1006
13	rs9530274	C	T	0.456262	1006
13	rs9600222	A	G	0.143141	1006
13	rs9565074	T	C	0.622266	1006
13	rs75229254	G	A	0.0238569	1006
13	rs7334619	T	C	0.622266	1006
13	rs9573348	C	G	0.459245	1006
13	rs9543520	T	A	0.163022	1006
13	rs9543521	T	A	0.459245	1006
13	rs7140100	A	G	0.163022	1006
13	rs7318809	T	C	0.163022	1006
13	rs9318244	G	A	0.459245	1006
13	rs9318245	G	A	0.392644	1006
13	rs61958001	A	C	0.164016	1006
13	rs9543522	C	G	0.163022	1006
13	rs9543523	G	A	0.570577	1006
13	rs77163902	C	T	0.0626243	1006
13	rs57331586	G	T	0.163022	1006
13	rs17062086	C	T	0.163022	1006
13	rs17062087	A	C	0.164016	1006
13	rs9543524	T	G	0.166998	1006
13	rs7332510	T	C	0.164016	1006
13	rs58971261	C	T	0.0526839	1006
13	rs4885149	G	A	0.621272	1006
13	rs9543525	T	C	0.162028	1006
13	rs9543526	G	A	0.162028	1006
13	rs73214824	A	C	0.145129	1006
13	rs9543527	C	T	0.539761	1006
13	rs58614081	G	A	0.37674	1006
13	rs79748342	G	A	0.0457256	1006
13	rs9600224	T	C	0.324056	1006
13	rs9600225	T	A	0.33499	1006
13	rs9543528	C	T	0.163022	1006
13	rs9530276	A	G	0.164016	1006
13	rs7328778	G	A	0.375746	1006
13	rs9543529	T	C	0.163022	1006
13	rs9592966	C	T	0.32008	1006
13	rs3945765	C	A	0.163022	1006
13	rs9530277	T	C	0.62326	1006
13	rs9600227	G	A	0.377734	1006
13	rs7318757	A	C	0.16501	1006
13	rs7318992	A	C	0.16501	1006
13	rs4545688	T	C	0.166998	1006
13	rs4531615	G	A	0.16501	1006
13	rs79787985	A	T	0.0815109	1006
13	rs12583800	G	A	0.16501	1006
13	rs7983151	C	A	0.164016	1006
13	rs7984565	T	C	0.16501	1006
13	rs73214828	G	A	0.16501	1006
13	rs73214829	T	G	0.16501	1006
13	rs9530278	C	T	0.621272	1006
13	rs7333502	G	C	0.380716	1006
13	rs7335050	T	C	0.428429	1006
13	rs8001594	C	G	0.149105	1006
13	rs111829846	C	G	0.110338	1006
13	rs74098506	T	G	0.0576541	1006
13	rs140170347	C	T	0.0109344	1006
13	rs9285286	G	C	0.532803	1006
13	rs12323243	A	G	0.327038	1006
13	rs73531239	G	A	0.0387674	1006
13	rs4447307	A	G	0.153082	1006
13	rs2875672	C	T	0.153082	1006
13	rs7982903	C	G	0.154076	1006
13	rs74727942	T	C	0.0367793	1006
13	rs12323302	A	C	0.532803	1006
13	rs61421025	T	A	0.384692	1006
13	rs17221707	T	C	0.234592	1006
13	rs1184596	A	G	0.492048	1006
13	rs75374375	G	A	0.0159046	1006
13	rs12855892	C	G	0.084493	1006
13	rs4885150	T	C	0.707753	1006
13	rs2104388	T	C	0.705765	1006
13	rs7334536	T	C	0.111332	1006
13	rs34601091	C	A	0.0258449	1006
13	rs9530279	T	C	0.26839	1006
13	rs56053373	T	A	0.0586481	1006
13	rs4477573	A	G	0.704771	1006
13	rs9530280	A	G	0.138171	1006
13	rs12863246	G	T	0.026839	1006
13	rs12862577	C	T	0.026839	1006
13	rs12868047	C	A	0.026839	1006
13	rs9530281	G	A	0.704771	1006
13	rs9318247	A	C	0.0407555	1006
13	rs117575545	G	T	0.0308151	1006
13	rs9565076	T	C	0.708748	1006
13	rs9600230	A	G	0.0357853	1006
13	rs7327960	T	C	0.816103	1006
13	rs113608246	G	A	0.0198807	1006
13	rs149264544	A	G	0.0328032	1006
13	rs6562797	A	G	0.972167	1006
13	rs9565077	C	T	0.704771	1006
13	rs71433104	C	T	0.026839	1006
13	rs7988107	G	C	0.110338	1006
13	rs9573349	A	G	0.704771	1006
13	rs76652635	A	G	0.0715706	1006
13	rs9592968	G	A	0.704771	1006
13	rs9592969	C	T	0.704771	1006
13	rs55912784	G	A	0.0347913	1006
13	rs6562799	A	G	0.841948	1006
13	rs9592970	T	A	0.15507	1006
13	rs78882196	C	A	0.0159046	1006
13	rs9600231	G	A	0.156064	1006
13	rs9600232	T	C	0.15507	1006
13	rs1537999	T	C	0.0337972	1006
13	rs9600233	G	A	0.161034	1006
13	rs75537311	G	A	0.0497018	1006
13	rs34986014	C	T	0.0258449	1006
13	rs12429484	T	C	0.110338	1006
13	rs12428422	G	A	0.110338	1006
13	rs9592971	C	G	0.15507	1006
13	rs12866096	T	C	0.0178926	1006
13	rs61958028	C	T	0.0397614	1006
13	rs76889836	C	T	0.0367793	1006
13	rs35667278	C	T	0.0258449	1006
13	rs36045304	C	G	0.0258449	1006
13	rs4885151	T	G	0.706759	1006
13	rs7334403	T	C	0.111332	1006
13	rs8002966	C	T	0.110338	1006
13	rs1360978	T	C	0.842942	1006
13	rs78116502	A	G	0.156064	1006
13	rs1336670	G	A	0.706759	1006
13	rs4255673	G	C	0.707753	1006
13	rs9543532	T	C	0.707753	1006
13	rs17313537	T	C	0.0666004	1006
13	rs17222191	T	C	0.0198807	1006
13	rs3812849	A	C	0.266402	1006
13	rs17222240	T	C	0.0208748	1006
13	rs7335976	C	T	0.156064	1006
13	rs17062186	G	A	0.026839	1006
13	rs78304889	T	A	0.0884692	1006
13	rs9600235	C	T	0.15507	1006
13	rs7995668	A	C	0.116302	1006
13	rs9600236	C	T	0.154076	1006
13	rs9600237	C	T	0.15507	1006
13	rs78144902	C	T	0.0934394	1006
13	rs112679104	C	T	0.0159046	1006
13	rs73214839	T	C	0.054672	1006
13	rs75955224	G	A	0.0318091	1006
13	rs77919370	G	A	0.151093	1006
13	rs9543534	C	T	0.735586	1006
13	rs945695	A	G	0.0238569	1006
13	rs945694	T	G	0.0238569	1006
13	rs945693	G	A	0.0248509	1006
13	rs9543535	G	A	0.873757	1006
13	rs118130492	A	G	0.0467197	1006
13	rs6562802	C	T	0.133201	1006
13	rs6562804	G	A	0.133201	1006
13	rs71433105	T	A	0.0258449	1006
13	rs12430284	G	A	0.136183	1006
13	rs61965655	T	A	0.0417495	1006
13	rs79098914	C	T	0.028827	1006
13	rs7326892	C	G	0.136183	1006
13	rs945689	A	G	0.136183	1006
13	rs945690	C	T	0.136183	1006
13	rs945691	G	A	0.137177	1006
13	rs4441155	C	T	0.137177	1006
13	rs4383033	T	A	0.136183	1006
13	rs4628835	G	T	0.0258449	1006
13	rs74098511	A	G	0.0208748	1006
13	rs945616	T	C	0.138171	1006
13	rs34597907	T	G	0.139165	1006
13	rs9530283	T	C	0.847913	1006
13	rs9543536	C	T	0.0437376	1006
13	rs12876477	C	G	0.0238569	1006
13	rs35185444	T	C	0.130219	1006
13	rs3929912	A	G	0.846918	1006
13	rs12870272	T	A	0.0238569	1006
13	rs9530284	C	G	0.151093	1006
13	rs34130071	A	C	0.0238569	1006
13	rs4128457	T	A	0.0238569	1006
13	rs4144448	A	G	0.378728	1006
13	rs4369536	G	A	0.841948	1006
13	rs9573352	A	G	0.84493	1006
13	rs61964582	C	T	0.0497018	1006
13	rs9530285	A	G	0.867793	1006
13	rs9543537	G	A	0.441352	1006
13	rs7988654	C	T	0.441352	1006
13	rs7988698	A	G	0.441352	1006
13	rs7334967	T	C	0.186879	1006
13	rs9573353	C	T	0.498012	1006
13	rs1337038	A	G	0.441352	1006
13	rs79363497	C	T	0.054672	1006
13	rs1337039	A	C	0.442346	1006
13	rs8002869	C	T	0.131213	1006
13	rs9600239	G	A	0.424453	1006
13	rs7318096	G	A	0.442346	1006
13	rs12860851	A	G	0.054672	1006
13	rs9543539	A	G	0.441352	1006
13	rs79607418	C	T	0.055666	1006
13	rs58510036	T	A	0.369781	1006
13	rs4885155	T	A	0.497018	1006
13	rs34526838	C	T	0.054672	1006
13	rs4885156	T	C	0.442346	1006
13	rs4885157	T	C	0.442346	1006
13	rs1572490	C	A	0.440358	1006
13	rs9543540	C	T	0.132207	1006
13	rs10220214	T	G	0.370775	1006
13	rs9318248	T	C	0.812127	1006
13	rs7330557	A	G	0.131213	1006
13	rs9543541	G	T	0.132207	1006
13	rs7336752	G	A	0.44334	1006
13	rs7337134	G	A	0.441352	1006
13	rs7337014	C	T	0.132207	1006
13	rs7337206	C	T	0.812127	1006
13	rs8000245	C	T	0.131213	1006
13	rs9600240	T	C	0.812127	1006
13	rs7320064	G	A	0.812127	1006
13	rs7320612	G	A	0.131213	1006
13	rs3905123	A	G	0.131213	1006
13	rs7322073	T	A	0.131213	1006
13	rs9543542	G	T	0.131213	1006
13	rs9543543	G	A	0.131213	1006
13	rs61964584	G	A	0.368787	1006
13	rs151070533	C	T	0.0308151	1006
13	rs9565081	G	C	0.4334	1006
13	rs9573354	G	A	0.4334	1006
13	rs4499123	T	G	0.432406	1006
13	rs34264767	T	C	0.0487078	1006
13	rs7491497	G	A	0.429423	1006
13	rs17314746	A	G	0.0437376	1006
13	rs4885158	C	A	0.430417	1006
13	rs9600241	C	G	0.385686	1006
13	rs9600242	T	C	0.385686	1006
13	rs35026020	T	G	0.0487078	1006
13	rs17062235	C	T	0.132207	1006
13	rs9573355	G	A	0.429423	1006
13	rs9600243	T	C	0.385686	1006
13	rs9600244	A	T	0.385686	1006
13	rs71433106	G	A	0.0487078	1006
13	rs78112167	G	T	0.028827	1006
13	rs1856066	C	T	0.518887	1006
13	rs9530287	C	T	0.431412	1006
13	rs7318088	A	T	0.567594	1006
13	rs12862798	C	T	0.0437376	1006
13	rs12865666	T	C	0.0497018	1006
13	rs12868639	G	A	0.0497018	1006
13	rs4528452	T	C	0.877734	1006
13	rs9565082	C	G	0.507952	1006
13	rs7993885	C	T	0.780318	1006
13	rs35922723	A	G	0.0397614	1006
13	rs6562807	G	A	0.789264	1006
13	rs12874797	C	T	0.120278	1006
13	rs17314983	T	A	0.0397614	1006
13	rs35958790	T	A	0.0397614	1006
13	rs11619312	A	T	0.162028	1006
13	rs35688491	C	T	0.0397614	1006
13	rs12859150	C	T	0.16998	1006
13	rs148054282	G	A	0.026839	1006
13	rs12428808	C	A	0.150099	1006
13	rs12429889	T	C	0.149105	1006
13	rs12428827	G	C	0.149105	1006
13	rs12867877	C	T	0.141153	1006
13	rs12868061	A	G	0.149105	1006
13	rs116873468	A	G	0.0397614	1006
13	rs7317405	C	G	0.666998	1006
13	rs12873119	T	C	0.149105	1006
13	rs12872219	C	T	0.0994036	1006
13	rs57215963	G	T	0.0994036	1006
13	rs12872572	A	C	0.149105	1006
13	rs12877629	G	A	0.141153	1006
13	rs34066310	C	T	0.101392	1006
13	rs17315247	A	C	0.0397614	1006
13	rs6562808	T	C	0.149105	1006
13	rs7990716	T	C	0.107356	1006
13	rs9600245	G	A	0.850895	1006
13	rs61964594	A	G	0.107356	1006
13	rs63732460	C	A	0.109344	1006
13	rs12874349	C	T	0.150099	1006
13	rs34644792	T	C	0.109344	1006
13	rs726618	T	G	0.107356	1006
13	rs17062268	A	G	0.0994036	1006
13	rs4885160	G	A	0.494036	1006
13	rs1337043	T	C	0.10835	1006
13	rs144777624	A	G	0.0159046	1006
13	rs1337042	A	G	0.10835	1006
13	rs1337041	A	C	0.10835	1006
13	rs17224169	A	G	0.0904573	1006
13	rs77244779	G	T	0.119284	1006
13	rs7999569	T	C	0.10835	1006
13	rs12868088	C	T	0.0407555	1006
13	rs11620053	T	C	0.149105	1006
13	rs8000528	T	G	0.517893	1006
13	rs79775127	G	A	0.028827	1006
13	rs7982535	A	G	0.149105	1006
13	rs2039629	T	G	0.10835	1006
13	rs117086837	G	A	0.0168986	1006
13	rs17224296	T	C	0.0407555	1006
13	rs12855383	G	C	0.0407555	1006
13	rs7996065	A	G	0.149105	1006
13	rs34854216	G	A	0.0994036	1006
13	rs9592972	T	C	0.0487078	1006
13	rs12858446	A	G	0.149105	1006
13	rs12859161	C	T	0.148111	1006
13	rs9543544	C	T	0.517893	1006
13	rs17062289	C	A	0.10835	1006
13	rs12875038	T	C	0.0994036	1006
13	rs7988935	A	G	0.666998	1006
13	rs4522312	C	A	0.667992	1006
13	rs2039647	G	A	0.786282	1006
13	rs74966062	A	G	0.0407555	1006
13	rs17224588	C	G	0.0407555	1006
13	rs34466030	C	A	0.0407555	1006
13	rs12869360	C	T	0.143141	1006
13	rs9530288	G	A	0.515905	1006
13	rs7337898	C	G	0.774354	1006
13	rs77352378	A	T	0.0467197	1006
13	rs139003633	T	C	0.0109344	1006
13	rs17316085	A	G	0.0467197	1006
13	rs9573360	C	A	0.507952	1006
13	rs7997957	T	C	0.66004	1006
13	rs35266289	C	T	0.0467197	1006
13	rs17062313	G	A	0.0477137	1006
13	rs4356363	A	G	0.777336	1006
13	rs71433109	C	T	0.0477137	1006
13	rs9565083	A	C	0.505964	1006
13	rs7325565	T	G	0.144135	1006
13	rs113390848	G	A	0.0159046	1006
13	rs12854266	G	A	0.0477137	1006
13	rs77604364	C	T	0.027833	1006
13	rs34306719	T	C	0.0954274	1006
13	rs12869928	A	G	0.0477137	1006
13	rs78815696	A	G	0.0149105	1006
13	rs61964598	G	A	0.0129225	1006
13	rs117585166	C	G	0.00894632	1006
13	rs35753924	C	T	0.0954274	1006
13	rs71433110	G	T	0.0477137	1006
13	rs12865510	G	C	0.0477137	1006
13	rs112956016	A	G	0.0159046	1006
13	rs12875186	A	T	0.143141	1006
13	rs61964600	A	G	0.0188867	1006
13	rs71433111	A	T	0.0477137	1006
13	rs12875916	C	T	0.153082	1006
13	rs8002907	A	C	0.154076	1006
13	rs11616399	C	T	0.153082	1006
13	rs34096916	A	G	0.0487078	1006
13	rs12872277	A	G	0.154076	1006
13	rs74692416	G	A	0.0228628	1006
13	rs74818068	G	A	0.0208748	1006
13	rs12868885	G	A	0.0954274	1006
13	rs12874351	A	G	0.154076	1006
13	rs12875650	T	G	0.144135	1006
13	rs12875791	T	C	0.0487078	1006
13	rs7326493	A	G	0.154076	1006
13	rs1857026	C	A	0.154076	1006
13	rs12871579	G	A	0.144135	1006
13	rs12871788	G	A	0.153082	1006
13	rs7985779	C	T	0.144135	1006
13	rs12876993	C	G	0.146123	1006
13	rs12863691	T	C	0.157058	1006
13	rs12864047	T	C	0.146123	1006
13	rs12862289	G	A	0.147117	1006
13	rs77795646	G	C	0.0208748	1006
13	rs12863295	C	A	0.0497018	1006
13	rs12863374	A	C	0.146123	1006
13	rs9592974	A	G	0.17495	1006
13	rs76588355	T	C	0.0258449	1006
13	rs17225544	T	C	0.0497018	1006
13	rs13378302	C	A	0.184891	1006
13	rs115668205	C	T	0.0139165	1006
13	rs71433112	A	G	0.0497018	1006
13	rs12858234	G	A	0.0964215	1006
13	rs12857591	C	T	0.107356	1006
13	rs9318250	A	G	0.0894632	1006
13	rs35250760	A	T	0.0497018	1006
13	rs75048403	T	C	0.0437376	1006
13	rs17062394	A	G	0.0964215	1006
13	rs12877408	C	T	0.157058	1006
13	rs2039342	C	T	0.12326	1006
13	rs12864994	T	C	0.157058	1006
13	rs139839038	C	T	0.0119284	1006
13	rs2077879	G	T	0.107356	1006
13	rs7989618	C	T	0.107356	1006
13	rs9600246	A	C	0.11829	1006
13	rs117382354	C	T	0.026839	1006
13	rs12874617	C	A	0.0497018	1006
13	rs12875669	T	C	0.157058	1006
13	rs71433113	G	A	0.0964215	1006
13	rs17062403	C	G	0.0964215	1006
13	rs9600247	T	C	0.0765408	1006
13	rs2785950	A	G	0.157058	1006
13	rs2777656	C	T	0.107356	1006
13	rs187945583	C	T	0.0497018	1006
13	rs12871494	G	A	0.0497018	1006
13	rs12871271	C	T	0.0596421	1006
13	rs7333089	G	C	0.107356	1006
13	rs6562809	G	A	0.157058	1006
13	rs6562810	T	G	0.107356	1006
13	rs73214857	G	A	0.083499	1006
13	rs12875926	C	T	0.147117	1006
13	rs7982004	T	C	0.156064	1006
13	rs12861976	G	A	0.0497018	1006
13	rs9600250	G	T	0.50497	1006
13	rs7324194	T	G	0.156064	1006
13	rs1417991	C	A	0.156064	1006
13	rs9530291	T	C	0.105368	1006
13	rs71433126	G	T	0.0497018	1006
13	rs148003337	A	G	0.0129225	1006
13	rs78096485	G	A	0.0497018	1006
13	rs118051413	A	G	0.0238569	1006
13	rs12856766	C	A	0.0497018	1006
13	rs71433127	A	C	0.0506958	1006
13	rs12429553	C	T	0.0119284	1006
13	rs117217575	A	C	0.0497018	1006
13	rs117555505	C	T	0.0218688	1006
13	rs35024200	G	T	0.0497018	1006
13	rs148525128	T	C	0.0119284	1006
13	rs34648351	T	G	0.0497018	1006
13	rs116854919	T	C	0.0109344	1006
13	rs61964629	G	C	0.0964215	1006
13	rs34831025	C	T	0.0974155	1006
13	rs12862976	G	C	0.147117	1006
13	rs7323293	T	A	0.0974155	1006
13	rs7323471	T	A	0.0974155	1006
```
