## Supplementary material for "Characterization of shared and ancestry-specific signals driving complex traits using multi-ancestry fine-mapping": s1_ref.bim

```
13	rs79944483	0	73825919	A	G
13	rs74094841	0	73826213	G	A
13	rs76854112	0	73826407	A	C
13	rs78474310	0	73826901	A	G
13	rs1028958	0	73827014	T	G
13	rs1028957	0	73827213	A	G
13	rs78148707	0	73827580	A	G
13	rs1023101	0	73827582	G	A
13	rs1023100	0	73827728	G	T
13	rs73224426	0	73827792	G	A
13	rs143454100	0	73827993	A	G
13	rs1571558	0	73828499	T	C
13	rs1571557	0	73828680	T	C
13	rs9543291	0	73829014	G	A
13	rs4570722	0	73829235	C	T
13	rs4564459	0	73829242	G	C
13	rs4595684	0	73829245	C	T
13	rs4459445	0	73829299	T	C
13	rs2325502	0	73829367	G	C
13	rs2875651	0	73829455	C	T
13	rs4530012	0	73829536	G	A
13	rs9543292	0	73830066	A	G
13	rs74094846	0	73830071	A	G
13	rs9543293	0	73830241	C	T
13	rs60303875	0	73830278	C	A
13	rs61967065	0	73830349	G	A
13	rs7981842	0	73830609	T	C
13	rs8002585	0	73830753	A	G
13	rs9600107	0	73831239	C	G
13	rs9543294	0	73831780	T	C
13	rs4885077	0	73831821	C	T
13	rs9600108	0	73831955	G	A
13	rs9543295	0	73831976	C	T
13	rs78716205	0	73832307	G	A
13	rs73224429	0	73832332	C	T
13	rs9573146	0	73832490	A	G
13	rs9592897	0	73832587	C	T
13	rs76649941	0	73832681	A	G
13	rs7994179	0	73833190	G	T
13	rs80042079	0	73833256	G	A
13	rs9530178	0	73833507	G	T
13	rs73224431	0	73834280	G	A
13	rs7319076	0	73834535	A	G
13	rs7985064	0	73834888	T	G
13	rs74429862	0	73835158	A	G
13	rs9592898	0	73835240	G	T
13	rs8000745	0	73835672	C	T
13	rs17090001	0	73835805	T	G
13	rs8001390	0	73835824	G	A
13	rs8002827	0	73836097	T	G
13	rs9543300	0	73836590	A	G
13	rs6562753	0	73836981	G	C
13	rs4885079	0	73837293	C	T
13	rs9543301	0	73837324	T	C
13	rs9530179	0	73837374	C	T
13	rs1327616	0	73837744	A	G
13	rs7327690	0	73837874	A	G
13	rs1410093	0	73838627	A	G
13	rs9564959	0	73839390	T	C
13	rs959876	0	73839531	G	A
13	rs79269465	0	73839550	G	T
13	rs959875	0	73839616	T	C
13	rs959874	0	73839712	G	A
13	rs9573147	0	73841986	T	C
13	rs150748170	0	73842017	T	C
13	rs9573148	0	73842230	A	T
13	rs78970086	0	73842391	T	C
13	rs4883925	0	73843605	A	G
13	rs4883926	0	73843655	T	C
13	rs2875652	0	73844105	T	C
13	rs9600110	0	73844164	C	T
13	rs9600111	0	73844327	C	T
13	rs7991881	0	73844703	T	C
13	rs4885080	0	73844916	T	C
13	rs985741	0	73845434	C	T
13	rs985740	0	73845820	G	A
13	rs1330082	0	73846268	T	G
13	rs9573149	0	73846446	G	T
13	rs1998985	0	73846676	A	G
13	rs1998984	0	73846692	A	G
13	rs9543302	0	73846753	T	C
13	rs9543303	0	73846912	A	G
13	rs7998062	0	73847514	A	G
13	rs1410105	0	73848003	G	A
13	rs1410104	0	73848013	C	T
13	rs9543304	0	73848255	G	T
13	rs9592900	0	73848463	G	A
13	rs7989606	0	73849986	G	A
13	rs1928634	0	73850334	G	T
13	rs9564960	0	73850892	T	G
13	rs9573150	0	73850894	C	T
13	rs7332303	0	73850989	C	T
13	rs9600112	0	73851266	C	G
13	rs9573152	0	73851647	T	G
13	rs4885084	0	73851888	T	C
13	rs117136390	0	73852112	C	T
13	rs9573153	0	73852183	C	A
13	rs1576081	0	73852564	G	A
13	rs9543305	0	73853074	A	C
13	rs61967089	0	73853191	C	T
13	rs115341809	0	73853293	C	T
13	rs7987880	0	73853301	T	G
13	rs9543306	0	73853762	C	A
13	rs74874890	0	73853961	G	C
13	rs9592901	0	73854096	T	C
13	rs9543307	0	73854184	T	G
13	rs7998315	0	73854666	G	A
13	rs78346045	0	73854785	G	A
13	rs36076388	0	73854850	A	T
13	rs73224443	0	73855563	C	T
13	rs2025861	0	73856348	T	A
13	rs79841998	0	73856565	C	T
13	rs9543309	0	73857709	T	G
13	rs4883927	0	73857724	G	A
13	rs74920744	0	73857735	T	A
13	rs7320789	0	73858040	G	A
13	rs79712162	0	73858199	G	A
13	rs9634724	0	73858562	A	G
13	rs6562756	0	73858568	A	G
13	rs140075676	0	73859084	C	T
13	rs4885086	0	73859087	G	A
13	rs9573154	0	73859124	G	A
13	rs9564961	0	73859365	A	G
13	rs9543310	0	73859958	G	A
13	rs9543311	0	73860066	C	T
13	rs61957441	0	73860142	C	T
13	rs12867325	0	73860401	G	A
13	rs9564962	0	73860560	A	G
13	rs9564963	0	73860795	A	G
13	rs113258189	0	73860980	C	T
13	rs11619403	0	73862066	C	T
13	rs6562757	0	73862693	G	A
13	rs7330349	0	73863096	G	C
13	rs11838824	0	73863802	T	C
13	rs61957442	0	73863884	C	T
13	rs2325503	0	73864306	A	T
13	rs9573155	0	73865294	A	G
13	rs35746778	0	73865343	C	T
13	rs8002624	0	73866061	T	C
13	rs61957444	0	73866232	A	G
13	rs11838509	0	73866409	G	C
13	rs11838515	0	73866621	C	T
13	rs11838548	0	73866744	G	A
13	rs2031991	0	73866812	C	T
13	rs78731601	0	73867046	T	C
13	rs117098580	0	73867349	A	T
13	rs75409364	0	73867631	C	T
13	rs9573156	0	73867840	T	A
13	rs73224446	0	73868397	T	A
13	rs79281162	0	73868586	A	G
13	rs115506246	0	73868905	C	T
13	rs952707	0	73869267	G	A
13	rs9564964	0	73869502	T	C
13	rs61957445	0	73870077	C	G
13	rs61957446	0	73870199	C	T
13	rs143146489	0	73870643	C	T
13	rs9573157	0	73870764	G	A
13	rs7993905	0	73871586	G	A
13	rs7995124	0	73871666	T	C
13	rs9573158	0	73872238	A	G
13	rs9573159	0	73872614	G	A
13	rs4883929	0	73873874	G	A
13	rs73224449	0	73874206	G	A
13	rs9600113	0	73874359	G	A
13	rs4885088	0	73874376	T	C
13	rs73224450	0	73875443	A	G
13	rs138539587	0	73875665	G	A
13	rs840421	0	73876055	C	T
13	rs840420	0	73876402	G	A
13	rs840419	0	73876619	G	A
13	rs73224453	0	73876806	A	C
13	rs17090039	0	73876863	A	T
13	rs840418	0	73877302	A	G
13	rs11619223	0	73877400	T	G
13	rs35584367	0	73877578	G	A
13	rs840417	0	73877638	T	G
13	rs34558539	0	73877753	T	C
13	rs840416	0	73877899	G	A
13	rs9592902	0	73878368	G	T
13	rs9318155	0	73878676	C	A
13	rs58713924	0	73878790	G	A
13	rs9318156	0	73878917	C	T
13	rs34396821	0	73879284	G	C
13	rs9318158	0	73879816	C	A
13	rs77089092	0	73880185	C	T
13	rs75458230	0	73880195	T	C
13	rs17090043	0	73880383	A	T
13	rs142412347	0	73880821	T	G
13	rs4885089	0	73881217	C	T
13	rs9573160	0	73882313	G	A
13	rs957516	0	73882759	C	T
13	rs1411328	0	73883426	A	G
13	rs1475542	0	73883884	C	A
13	rs9543315	0	73884316	G	A
13	rs12868272	0	73885103	G	C
13	rs61958774	0	73885597	G	A
13	rs9543316	0	73885609	A	C
13	rs9573161	0	73886705	C	T
13	rs55992387	0	73886713	T	A
13	rs112893742	0	73887015	C	A
13	rs76444031	0	73887103	A	G
13	rs4885090	0	73887111	T	C
13	rs1330077	0	73887286	C	G
13	rs9530182	0	73887394	T	C
13	rs9530183	0	73887788	T	C
13	rs12864897	0	73888058	A	C
13	rs9543317	0	73888115	C	T
13	rs1576456	0	73888796	A	G
13	rs11840561	0	73889350	A	T
13	rs2325521	0	73889735	T	C
13	rs2325522	0	73889801	C	T
13	rs7333563	0	73889980	G	C
13	rs73527242	0	73890418	A	G
13	rs71431563	0	73890621	A	G
13	rs71431564	0	73890678	A	G
13	rs9543318	0	73890809	T	C
13	rs12868794	0	73890903	T	G
13	rs7139864	0	73891017	A	C
13	rs1411327	0	73891737	C	T
13	rs1411326	0	73891874	A	G
13	rs2210077	0	73891902	T	C
13	rs17090046	0	73892160	C	G
13	rs913898	0	73892235	G	A
13	rs913897	0	73892459	G	A
13	rs4885091	0	73892811	T	G
13	rs61958775	0	73893387	C	T
13	rs61958776	0	73893569	T	C
13	rs73224463	0	73893854	T	C
13	rs9543320	0	73894226	T	C
13	rs2031990	0	73894401	G	T
13	rs145771157	0	73895029	A	G
13	rs2210078	0	73895075	G	C
13	rs74493307	0	73895304	G	A
13	rs8002057	0	73895877	T	G
13	rs76584449	0	73895967	C	T
13	rs9564966	0	73896221	A	G
13	rs9592905	0	73896567	G	A
13	rs71431565	0	73896653	A	G
13	rs9543321	0	73896659	T	C
13	rs9318163	0	73897389	C	T
13	rs34103576	0	73897850	G	C
13	rs113204352	0	73897947	T	C
13	rs17191385	0	73898065	T	C
13	rs9530184	0	73898516	T	A
13	rs11839647	0	73899318	G	A
13	rs78902267	0	73899758	C	T
13	rs11843563	0	73900131	C	T
13	rs17090047	0	73900231	C	T
13	rs145877647	0	73900331	T	A
13	rs9600114	0	73900605	G	A
13	rs9564967	0	73901152	A	G
13	rs7330393	0	73901905	A	G
13	rs7984199	0	73903556	G	A
13	rs112880926	0	73903847	T	C
13	rs287553	0	73904230	G	A
13	rs79402859	0	73904270	T	A
13	rs11842316	0	73904282	A	G
13	rs34358945	0	73904629	C	T
13	rs287551	0	73905165	T	C
13	rs287550	0	73905199	A	C
13	rs287548	0	73905783	T	C
13	rs77298472	0	73906155	C	T
13	rs77435500	0	73907410	G	A
13	rs77094266	0	73907455	A	G
13	rs192607	0	73907772	C	T
13	rs9573163	0	73908846	C	G
13	rs113001261	0	73908920	G	A
13	rs9573164	0	73909020	G	C
13	rs627862	0	73909204	A	G
13	rs75435082	0	73909271	A	T
13	rs9564968	0	73909322	T	G
13	rs17090060	0	73909869	C	T
13	rs9600115	0	73909937	C	T
13	rs4885093	0	73910026	G	A
13	rs34083908	0	73910055	C	A
13	rs79381365	0	73910320	C	T
13	rs71431566	0	73910630	G	A
13	rs11841695	0	73911413	T	C
13	rs11843025	0	73911462	A	G
13	rs141049746	0	73911666	C	T
13	rs71431567	0	73912069	C	T
13	rs35513847	0	73912179	A	G
13	rs7139485	0	73912238	G	T
13	rs9318164	0	73912604	T	A
13	rs2325524	0	73913286	A	G
13	rs79314915	0	73913305	C	T
13	rs4883933	0	73913669	T	C
13	rs9592906	0	73914056	C	A
13	rs117458671	0	73914128	C	T
13	rs9543324	0	73914797	A	T
13	rs17090063	0	73915426	G	T
13	rs2038790	0	73915644	C	T
13	rs12868759	0	73915713	C	T
13	rs9543325	0	73916628	C	T
13	rs12873716	0	73916671	C	T
13	rs9543327	0	73916986	G	T
13	rs9530185	0	73917037	C	G
13	rs9573165	0	73917375	C	T
13	rs77274615	0	73917599	T	A
13	rs9592907	0	73917625	A	G
13	rs58203561	0	73918660	G	A
13	rs79782796	0	73919098	T	C
13	rs71431568	0	73920021	A	C
13	rs77738416	0	73920174	G	A
13	rs9530186	0	73920464	C	A
13	rs9543328	0	73920678	C	T
13	rs117151622	0	73920946	A	G
13	rs11840175	0	73921855	C	A
13	rs7988001	0	73921973	T	C
13	rs117745732	0	73922341	G	A
13	rs71198192	0	73922881	T	A
13	rs9318165	0	73923779	C	A
13	rs9318166	0	73923885	G	A
13	rs2147511	0	73924622	G	A
13	rs2147512	0	73924784	C	T
13	rs11618560	0	73924902	C	T
13	rs9573166	0	73926086	G	A
13	rs71431570	0	73926118	A	G
13	rs74388756	0	73926986	T	C
13	rs79411636	0	73927269	T	C
13	rs117999099	0	73927839	T	A
13	rs76504461	0	73927993	C	T
13	rs77771142	0	73928262	G	T
13	rs76696474	0	73928674	C	T
13	rs55633836	0	73928699	G	A
13	rs58980022	0	73928884	G	A
13	rs77772886	0	73929100	G	T
13	rs17090071	0	73929428	A	C
13	rs12870000	0	73929891	A	G
13	rs76766117	0	73930192	C	T
13	rs12427746	0	73930590	A	G
13	rs184405620	0	73931957	C	T
13	rs1886449	0	73932114	C	T
13	rs11842799	0	73933263	C	A
13	rs7334002	0	73933743	A	C
13	rs2325526	0	73934127	A	T
13	rs2325527	0	73934191	T	A
13	rs78355229	0	73934329	A	C
13	rs147220276	0	73934392	T	G
13	rs7335989	0	73934484	G	C
13	rs1411322	0	73936001	A	T
13	rs2224916	0	73936164	C	T
13	rs9318167	0	73936786	T	C
13	rs7321465	0	73937287	T	G
13	rs73224478	0	73937787	G	T
13	rs1411324	0	73938341	C	T
13	rs58573474	0	73938534	A	G
13	rs9318168	0	73938640	T	A
13	rs9318169	0	73938660	A	G
13	rs7996728	0	73939381	C	T
13	rs9530188	0	73940032	T	A
13	rs9543330	0	73940096	T	C
13	rs9543331	0	73940246	A	G
13	rs9318170	0	73940726	C	G
13	rs186664356	0	73940900	T	G
13	rs9543332	0	73941055	G	A
13	rs9543333	0	73941456	A	G
13	rs7328771	0	73941912	A	T
13	rs12428649	0	73942018	T	G
13	rs7999587	0	73942687	T	C
13	rs7998501	0	73942777	C	G
13	rs145594342	0	73943709	C	T
13	rs147587384	0	73943741	G	A
13	rs7983696	0	73944111	G	A
13	rs17090101	0	73944233	G	T
13	rs35770347	0	73944660	C	G
13	rs35613393	0	73944690	A	G
13	rs7325093	0	73944832	A	G
13	rs11840979	0	73944997	T	C
13	rs7326908	0	73945493	G	A
13	rs12429549	0	73945735	T	C
13	rs12856823	0	73945872	A	G
13	rs9543334	0	73945898	G	C
13	rs9543335	0	73946009	A	G
13	rs17090102	0	73946384	A	G
13	rs17277853	0	73946556	C	A
13	rs73224490	0	73946615	T	C
13	rs9543336	0	73947912	A	G
13	rs9543337	0	73948070	G	A
13	rs9530189	0	73948199	A	G
13	rs113827922	0	73948346	C	G
13	rs9543338	0	73948405	G	A
13	rs9543339	0	73948507	A	G
13	rs9543340	0	73948599	A	T
13	rs9543341	0	73948613	G	A
13	rs9543342	0	73948981	T	C
13	rs9543343	0	73949647	G	A
13	rs9530192	0	73949655	T	C
13	rs9543344	0	73949932	C	T
13	rs9600117	0	73949981	A	G
13	rs9543345	0	73950060	C	T
13	rs9543346	0	73950094	C	T
13	rs9530193	0	73950223	T	C
13	rs9543347	0	73950435	C	T
13	rs9543348	0	73950533	T	C
13	rs112616682	0	73950649	C	T
13	rs34062190	0	73950658	A	C
13	rs4885095	0	73950776	G	T
13	rs2209382	0	73951066	A	G
13	rs9543350	0	73951220	T	C
13	rs9543351	0	73951259	A	G
13	rs9543352	0	73951310	T	C
13	rs9543353	0	73951465	C	A
13	rs9543354	0	73951521	T	C
13	rs73224494	0	73951526	G	A
13	rs9543355	0	73951567	C	T
13	rs9543356	0	73951738	C	G
13	rs34733652	0	73951822	G	A
13	rs4883934	0	73951832	C	T
13	rs4883935	0	73951962	A	T
13	rs7320684	0	73952512	T	C
13	rs9573170	0	73952698	T	C
13	rs9573171	0	73953432	A	G
13	rs9573172	0	73953498	A	G
13	rs9543357	0	73954211	A	G
13	rs9592908	0	73954363	G	C
13	rs927683	0	73954561	T	C
13	rs9600118	0	73954675	G	T
13	rs1952668	0	73954803	T	C
13	rs9543358	0	73954863	T	A
13	rs9600119	0	73954865	C	T
13	rs927682	0	73954914	G	A
13	rs113846640	0	73955189	C	T
13	rs12867137	0	73955582	C	T
13	rs17090113	0	73956006	A	C
13	rs4143044	0	73956279	T	G
13	rs9600120	0	73956435	A	G
13	rs9634990	0	73956449	G	A
13	rs9573173	0	73956666	A	T
13	rs9573174	0	73956787	T	C
13	rs7336295	0	73956912	T	A
13	rs11842483	0	73957042	G	C
13	rs9573175	0	73957290	G	T
13	rs9573176	0	73957464	C	A
13	rs9573177	0	73957589	G	T
13	rs9573178	0	73957620	T	G
13	rs6562760	0	73957681	A	G
13	rs9573179	0	73957719	C	T
13	rs9573180	0	73958504	T	G
13	rs9564972	0	73958814	T	C
13	rs9564973	0	73958923	T	C
13	rs9564974	0	73959005	A	T
13	rs12430896	0	73959103	G	T
13	rs12869114	0	73959115	G	A
13	rs9564976	0	73959828	T	C
13	rs9573181	0	73959934	C	T
13	rs12864778	0	73960012	C	T
13	rs11841512	0	73960065	C	A
13	rs9573182	0	73960140	A	C
13	rs9564977	0	73960405	A	G
13	rs9564978	0	73960575	A	C
13	rs9564979	0	73960622	A	G
13	rs2147513	0	73960825	C	G
13	rs2181965	0	73960952	A	G
13	rs7338457	0	73961033	G	A
13	rs7139908	0	73961214	T	C
13	rs9318172	0	73961249	T	C
13	rs9318173	0	73961347	G	A
13	rs142800525	0	73961425	T	A
13	rs117452318	0	73961448	G	A
13	rs9318174	0	73961537	C	T
13	rs9573183	0	73961563	G	T
13	rs9573184	0	73961636	C	T
13	rs7320851	0	73961845	A	G
13	rs9573185	0	73961888	C	G
13	rs7321056	0	73961899	C	T
13	rs1330071	0	73962199	C	T
13	rs9592909	0	73962416	C	T
13	rs9600121	0	73962520	A	G
13	rs17090128	0	73962540	T	C
13	rs9592910	0	73962709	C	T
13	rs17090129	0	73962862	A	G
13	rs72628041	0	73963491	C	T
13	rs9592911	0	73963492	G	A
13	rs9592912	0	73963638	G	A
13	rs9573186	0	73964253	A	T
13	rs67647688	0	73964367	C	T
13	rs8002929	0	73964519	A	G
13	rs9573187	0	73964767	T	C
13	rs17090130	0	73965135	T	C
13	rs60984250	0	73965257	T	C
13	rs58811695	0	73965267	A	G
13	rs17090131	0	73965609	A	G
13	rs116964429	0	73965969	G	A
13	rs2325507	0	73966231	T	C
13	rs17090132	0	73966359	C	T
13	rs117922530	0	73966512	A	G
13	rs17090134	0	73966659	C	T
13	rs17090136	0	73966756	C	T
13	rs4885096	0	73967507	T	C
13	rs113918587	0	73967561	A	C
13	rs4883936	0	73967630	G	T
13	rs17091	0	73967826	G	A
13	rs4885097	0	73967916	A	G
13	rs4885098	0	73967927	A	G
13	rs117170545	0	73968483	G	A
13	rs9600122	0	73968602	C	G
13	rs1571556	0	73968916	T	C
13	rs9592915	0	73968927	T	C
13	rs9592916	0	73969076	T	C
13	rs150064030	0	73969729	G	A
13	rs570106181	0	73970027	A	C
13	rs2325508	0	73970048	A	T
13	rs721757	0	73970442	A	C
13	rs12872735	0	73970557	T	A
13	rs7322343	0	73971058	A	C
13	rs140862915	0	73971551	G	A
13	rs1013545	0	73971803	C	T
13	rs7992302	0	73972011	A	C
13	rs7992488	0	73972062	C	T
13	rs75468297	0	73972083	A	G
13	rs7992681	0	73972243	A	G
13	rs1411318	0	73972381	C	T
13	rs12863511	0	73972581	G	C
13	rs4885099	0	73973132	C	T
13	rs9318175	0	73973542	T	C
13	rs7984379	0	73974104	T	A
13	rs12873512	0	73974245	C	A
13	rs4883937	0	73974686	C	T
13	rs965746	0	73974963	G	A
13	rs12857361	0	73975836	G	A
13	rs9543360	0	73976313	A	G
13	rs7326586	0	73976822	A	G
13	rs9543361	0	73976863	C	T
13	rs73226421	0	73976967	G	T
13	rs34864983	0	73977122	A	G
13	rs6562764	0	73977318	T	C
13	rs2325509	0	73977386	A	G
13	rs2181966	0	73977806	C	G
13	rs143271833	0	73977815	A	G
13	rs10507811	0	73978726	C	T
13	rs4143045	0	73978977	A	G
13	rs4885100	0	73979234	A	T
13	rs73226423	0	73979274	C	T
13	rs4883938	0	73979517	T	C
13	rs61957170	0	73979901	A	C
13	rs9530194	0	73980069	C	T
13	rs7989425	0	73980468	T	G
13	rs7989445	0	73980507	T	C
13	rs73226426	0	73981096	T	C
13	rs35552113	0	73981188	G	A
13	rs6562765	0	73981385	T	G
13	rs9543363	0	73982010	T	C
13	rs79183539	0	73982071	A	G
13	rs117893084	0	73982286	G	T
13	rs7319028	0	73982552	A	G
13	rs79426209	0	73982686	C	A
13	rs9543364	0	73982922	A	T
13	rs112746995	0	73983280	A	C
13	rs4883939	0	73983451	C	A
13	rs7989934	0	73983767	G	T
13	rs6562766	0	73984062	T	C
13	rs9543366	0	73984451	C	T
13	rs7990949	0	73984476	C	T
13	rs4883940	0	73985283	T	C
13	rs9543369	0	73986051	C	T
13	rs7328006	0	73986064	A	G
13	rs9592918	0	73986136	A	T
13	rs1886450	0	73986628	A	G
13	rs12872447	0	73986722	C	G
13	rs1886451	0	73986818	G	A
13	rs1886452	0	73986854	A	T
13	rs4885101	0	73987555	G	T
13	rs74926500	0	73987741	A	G
13	rs9600123	0	73987891	G	A
13	rs1998665	0	73988136	C	A
13	rs1998666	0	73988329	A	G
13	rs4885102	0	73988558	C	A
13	rs10507812	0	73988772	T	C
13	rs4144229	0	73989158	A	T
13	rs2325510	0	73989580	G	A
13	rs7993936	0	73989773	A	G
13	rs10871066	0	73990436	A	G
13	rs4242951	0	73990596	T	C
13	rs4242952	0	73990613	C	T
13	rs11618741	0	73990682	C	T
13	rs4242953	0	73990778	T	C
13	rs4242954	0	73990785	A	G
13	rs1886453	0	73990846	G	A
13	rs4883941	0	73991021	G	C
13	rs9530197	0	73991098	C	T
13	rs7139757	0	73991242	T	C
13	rs7316938	0	73991408	T	C
13	rs7316968	0	73991462	T	C
13	rs12870605	0	73991547	C	T
13	rs12870778	0	73991684	C	T
13	rs4356362	0	73991739	T	C
13	rs4349040	0	73991873	C	T
13	rs4349041	0	73992026	C	T
13	rs7990346	0	73992697	A	G
13	rs7991131	0	73992811	G	A
13	rs80113717	0	73993072	A	G
13	rs9564981	0	73993836	C	G
13	rs9564983	0	73994155	G	T
13	rs77141004	0	73994290	A	G
13	rs76187433	0	73994299	G	C
13	rs8002751	0	73994538	A	T
13	rs9573189	0	73995083	G	T
13	rs61957178	0	73995194	C	T
13	rs7336001	0	73995877	G	C
13	rs9318176	0	73996182	A	G
13	rs4438187	0	73996361	T	G
13	rs2325512	0	73996850	G	T
13	rs17090183	0	73997409	T	C
13	rs9573191	0	73997523	T	G
13	rs145817365	0	73997712	G	A
13	rs1924816	0	73997961	A	G
13	rs2147514	0	73998652	A	G
13	rs7334087	0	73999204	T	C
13	rs1304959	0	73999501	T	C
13	rs186473761	0	73999943	C	T
13	rs74550739	0	74000149	G	A
13	rs1924812	0	74001257	C	T
13	rs9564984	0	74001337	C	G
13	rs1924813	0	74001390	C	G
13	rs9564985	0	74002167	G	A
13	rs61957179	0	74002721	A	G
13	rs9573193	0	74004024	C	T
13	rs9573194	0	74004376	T	C
13	rs9573195	0	74004630	G	A
13	rs1159743	0	74005367	T	C
13	rs2875653	0	74005606	T	A
13	rs9564986	0	74006034	A	T
13	rs61957181	0	74006380	A	C
13	rs17090189	0	74006407	A	G
13	rs9564987	0	74006439	A	T
13	rs2093943	0	74007186	T	C
13	rs75134244	0	74007264	C	A
13	rs7327558	0	74007487	A	G
13	rs73226435	0	74007726	G	T
13	rs9573196	0	74008197	A	G
13	rs9573197	0	74008225	A	G
13	rs9573198	0	74008908	G	C
13	rs17090192	0	74009211	G	A
13	rs9573199	0	74009475	C	T
13	rs1924815	0	74010099	C	T
13	rs61957184	0	74010217	G	A
13	rs61957185	0	74010242	C	T
13	rs77118409	0	74010668	A	T
13	rs61957186	0	74010894	G	A
13	rs113755205	0	74010960	C	T
13	rs73519222	0	74011099	G	C
13	rs79729721	0	74011539	A	G
13	rs56660801	0	74012490	G	A
13	rs150003894	0	74012533	A	G
13	rs142336122	0	74012643	T	C
13	rs76977176	0	74012673	A	T
13	rs2325514	0	74012790	A	T
13	rs143399567	0	74012953	C	A
13	rs61957189	0	74012968	A	G
13	rs113078463	0	74013324	G	A
13	rs12874652	0	74013659	A	G
13	rs9573200	0	74013784	C	T
13	rs1475282	0	74013809	A	C
13	rs912598	0	74014441	T	C
13	rs9573201	0	74014576	A	T
13	rs141966114	0	74014670	C	T
13	rs8181862	0	74015222	C	T
13	rs8181863	0	74015329	A	G
13	rs8181843	0	74016187	G	C
13	rs8181841	0	74016262	A	G
13	rs9573202	0	74016309	A	G
13	rs9573203	0	74016532	C	T
13	rs73519239	0	74016706	G	A
13	rs75677676	0	74016839	G	C
13	rs12050070	0	74017461	T	C
13	rs9573204	0	74018606	A	G
13	rs2147506	0	74018818	G	T
13	rs61957190	0	74018827	A	G
13	rs2325515	0	74019099	G	A
13	rs2147507	0	74019248	C	T
13	rs2147508	0	74019374	C	T
13	rs76575192	0	74019696	G	A
13	rs9318177	0	74019767	G	A
13	rs9318178	0	74019918	G	A
13	rs112352970	0	74019949	G	A
13	rs118103663	0	74020061	G	A
13	rs76465230	0	74020187	A	G
13	rs9573206	0	74020197	G	A
13	rs80081360	0	74020266	C	T
13	rs77120854	0	74020442	G	A
13	rs9318179	0	74021110	T	C
13	rs9573207	0	74022447	G	C
13	rs9573208	0	74022720	T	A
13	rs7327345	0	74022913	C	T
13	rs7327719	0	74023231	A	T
13	rs73226438	0	74023847	T	G
13	rs9564990	0	74023897	G	C
13	rs10507813	0	74024298	G	A
13	rs112487102	0	74024393	A	G
13	rs10507814	0	74024492	C	T
13	rs17090201	0	74024669	G	A
13	rs7982832	0	74024998	T	G
13	rs9573209	0	74025429	T	C
13	rs1337295	0	74025959	G	A
13	rs1856110	0	74026165	G	A
13	rs17090203	0	74026272	G	A
13	rs4418951	0	74026821	C	T
13	rs149410436	0	74028340	G	A
13	rs113722277	0	74030977	T	A
13	rs9573215	0	74031332	G	A
13	rs113365977	0	74032374	G	A
13	rs9573216	0	74032735	C	T
13	rs9573217	0	74032925	T	G
13	rs145109343	0	74033153	G	A
13	rs78812132	0	74033208	C	T
13	rs17090204	0	74033751	T	G
13	rs61653243	0	74033866	G	A
13	rs4368055	0	74034543	T	C
13	rs2325516	0	74034800	G	A
13	rs79620023	0	74034851	G	A
13	rs76226123	0	74034866	C	T
13	rs112349378	0	74034883	A	T
13	rs7139834	0	74035176	G	A
13	rs75846323	0	74035205	T	C
13	rs17090205	0	74036004	G	A
13	rs75669749	0	74036090	G	T
13	rs75608446	0	74036111	G	C
13	rs17090206	0	74036249	C	T
13	rs1337294	0	74036332	G	A
13	rs17090209	0	74036427	C	T
13	rs9573218	0	74036922	C	T
13	rs7982099	0	74037267	C	T
13	rs7982312	0	74037370	C	A
13	rs9573219	0	74037568	G	A
13	rs77716597	0	74037584	G	A
13	rs75078787	0	74037646	G	A
13	rs77931307	0	74038448	C	T
13	rs12100281	0	74038925	G	A
13	rs9564995	0	74038967	G	A
13	rs17090217	0	74039235	T	C
13	rs9564996	0	74039264	G	A
13	rs10507815	0	74039881	A	G
13	rs981625	0	74039935	C	G
13	rs10507816	0	74039991	C	T
13	rs74387384	0	74040398	C	A
13	rs80158017	0	74040598	C	T
13	rs719825	0	74041152	C	A
13	rs719826	0	74041419	T	C
13	rs9543373	0	74041521	C	T
13	rs79672810	0	74041568	G	A
13	rs4547233	0	74041963	C	T
13	rs79345235	0	74042169	C	A
13	rs7490773	0	74042238	G	A
13	rs117214505	0	74042508	A	G
13	rs9573220	0	74042621	C	T
13	rs9564997	0	74043741	C	A
13	rs9543374	0	74044117	C	T
13	rs74635337	0	74044795	G	A
13	rs150320819	0	74044853	G	A
13	rs74724895	0	74045119	G	C
13	rs78000273	0	74045206	C	T
13	rs77841628	0	74045256	A	T
13	rs79792835	0	74045303	G	A
13	rs116961464	0	74045582	T	C
13	rs17090224	0	74045605	T	C
13	rs148453543	0	74046339	G	A
13	rs1547147	0	74047149	G	C
13	rs9573221	0	74047191	C	T
13	rs9543375	0	74047412	C	T
13	rs78286568	0	74047457	G	A
13	rs9530199	0	74047601	G	T
13	rs9543376	0	74047729	T	C
13	rs9573222	0	74049034	A	T
13	rs9318180	0	74049441	G	A
13	rs9592921	0	74049768	C	A
13	rs80138535	0	74049790	C	A
13	rs10507817	0	74049848	C	T
13	rs7986048	0	74050153	G	A
13	rs9318181	0	74050499	T	C
13	rs78463915	0	74051202	C	T
13	rs9543379	0	74051351	G	A
13	rs17282588	0	74052134	G	C
13	rs9543380	0	74052788	A	C
13	rs9543381	0	74052974	T	C
13	rs9543382	0	74054087	G	A
13	rs74463743	0	74054241	C	A
13	rs2147510	0	74054815	T	C
13	rs1361058	0	74055233	C	T
13	rs1361057	0	74055303	T	C
13	rs9543383	0	74055805	T	C
13	rs9573223	0	74056451	A	G
13	rs12869212	0	74056491	C	T
13	rs17090244	0	74056930	G	A
13	rs9573224	0	74057059	C	G
13	rs9634991	0	74057741	G	C
13	rs9565000	0	74057850	A	G
13	rs141457633	0	74058037	G	A
13	rs9600126	0	74058842	C	T
13	rs191035627	0	74059091	G	T
13	rs17090245	0	74059141	G	A
13	rs9573225	0	74059168	A	G
13	rs9600127	0	74059257	A	T
13	rs1856109	0	74060244	T	C
13	rs150045517	0	74060299	G	T
13	rs143709410	0	74060335	C	G
13	rs4885104	0	74061037	A	G
13	rs9573226	0	74061526	T	C
13	rs75625325	0	74061557	C	T
13	rs77152331	0	74062856	G	C
13	rs9565001	0	74063184	A	G
13	rs9565002	0	74063614	T	C
13	rs117247340	0	74063684	G	A
13	rs7997675	0	74064310	T	G
13	rs9543385	0	74064408	G	A
13	rs80294528	0	74064566	G	C
13	rs113252082	0	74065350	A	G
13	rs9565003	0	74065562	A	G
13	rs1415413	0	74065754	T	C
13	rs139452024	0	74065780	C	T
13	rs9573227	0	74066626	A	T
13	rs9318183	0	74067122	T	G
13	rs9573228	0	74067449	C	T
13	rs9573229	0	74067781	A	C
13	rs9565006	0	74069171	A	T
13	rs143261574	0	74069798	T	C
13	rs113362346	0	74069932	C	T
13	rs11841886	0	74070376	T	C
13	rs17090246	0	74070458	G	C
13	rs1555725	0	74070548	C	T
13	rs4883942	0	74072620	C	T
13	rs1125789	0	74073544	A	C
13	rs9565007	0	74074823	C	T
13	rs74840806	0	74075331	G	A
13	rs3904776	0	74075386	T	G
13	rs3861121	0	74076016	T	C
13	rs3904775	0	74076138	A	G
13	rs3861122	0	74076150	T	C
13	rs7324631	0	74076814	C	T
13	rs3861123	0	74077113	A	G
13	rs9543386	0	74077156	G	C
13	rs17090248	0	74077481	C	T
13	rs17090249	0	74077866	G	T
13	rs17090250	0	74077902	T	A
13	rs11843615	0	74078112	G	A
13	rs11839429	0	74078256	T	G
13	rs79977053	0	74078311	C	G
13	rs149165714	0	74078872	G	T
13	rs3861124	0	74079010	C	T
13	rs3861125	0	74080048	G	A
13	rs3904774	0	74080133	T	C
13	rs116924194	0	74080896	G	A
13	rs9565010	0	74080948	G	A
13	rs9573231	0	74080949	C	T
13	rs4053534	0	74081657	G	T
13	rs17090253	0	74082187	A	G
13	rs76013672	0	74082668	T	C
13	rs117619390	0	74083355	A	G
13	rs61957204	0	74084684	G	A
13	rs1415411	0	74084943	C	T
13	rs1415410	0	74084965	C	T
13	rs1415409	0	74085003	T	C
13	rs9530200	0	74085668	A	G
13	rs9573232	0	74086114	G	A
13	rs7990410	0	74086265	G	C
13	rs187027676	0	74086425	C	T
13	rs142402212	0	74086561	G	A
13	rs183562543	0	74086600	C	T
13	rs149328449	0	74086874	C	G
13	rs112547065	0	74086910	C	A
13	rs114847322	0	74086935	G	A
13	rs144534381	0	74087014	C	T
13	rs17090255	0	74087233	G	C
13	rs9565011	0	74087542	A	G
13	rs79992041	0	74088805	G	A
13	rs1415408	0	74088814	G	A
13	rs1337286	0	74089246	A	G
13	rs1337285	0	74089256	C	T
13	rs9573233	0	74089440	C	T
13	rs75506178	0	74089968	T	C
13	rs79802337	0	74090391	C	T
13	rs9600128	0	74090415	C	A
13	rs79005418	0	74090492	C	T
13	rs6562768	0	74091461	G	T
13	rs79430215	0	74091498	C	T
13	rs6562769	0	74091925	A	G
13	rs9592923	0	74092320	G	T
13	rs79291118	0	74093135	G	A
13	rs1970281	0	74093173	C	T
13	rs7994974	0	74093564	G	A
13	rs117468138	0	74094180	T	C
13	rs74502730	0	74094852	C	T
13	rs12430931	0	74095471	A	G
13	rs144900594	0	74096472	C	T
13	rs143287737	0	74096804	C	A
13	rs57380282	0	74096876	T	C
13	rs17090269	0	74096953	T	C
13	rs2039663	0	74097003	A	G
13	rs140129370	0	74097996	T	C
13	rs12100069	0	74098915	A	G
13	rs9565012	0	74099531	C	T
13	rs9318184	0	74100036	G	A
13	rs79893100	0	74100713	T	C
13	rs80280521	0	74101118	T	A
13	rs9318185	0	74101515	G	A
13	rs9592924	0	74101846	C	T
13	rs138046509	0	74102806	C	T
13	rs9573234	0	74104736	T	C
13	rs10467616	0	74104887	T	C
13	rs9600129	0	74105189	G	T
13	rs9600130	0	74105484	C	T
13	rs9573235	0	74105502	C	T
13	rs9600131	0	74106121	A	T
13	rs7318906	0	74106131	G	A
13	rs117412190	0	74106512	G	A
13	rs66870036	0	74106740	A	C
13	rs9318186	0	74106939	A	G
13	rs1415415	0	74107252	A	G
13	rs1028942	0	74107856	A	G
13	rs144948097	0	74107905	C	A
13	rs1028943	0	74107931	C	T
13	rs1028883	0	74108587	T	G
13	rs17287088	0	74109631	G	A
13	rs9318187	0	74110412	T	G
13	rs9318188	0	74110416	A	G
13	rs9285285	0	74110458	G	A
13	rs149955506	0	74110532	T	C
13	rs67391827	0	74110647	C	A
13	rs111731229	0	74111680	C	T
13	rs73523053	0	74112451	C	A
13	rs9573236	0	74112477	A	T
13	rs9573238	0	74113552	C	T
13	rs73226457	0	74114019	C	T
13	rs11148939	0	74114128	T	C
13	rs9573239	0	74114471	C	T
13	rs35230826	0	74115119	G	A
13	rs9543391	0	74115140	G	T
13	rs9573240	0	74115160	T	C
13	rs9573241	0	74115299	G	A
13	rs7326612	0	74115700	T	C
13	rs7325659	0	74115732	G	C
13	rs9543392	0	74116158	G	A
13	rs9530201	0	74116391	C	T
13	rs1887648	0	74117744	C	T
13	rs1887647	0	74117745	C	T
13	rs9573242	0	74118175	C	T
13	rs9573243	0	74118343	C	G
13	rs138540297	0	74120110	G	A
13	rs9565013	0	74120208	T	C
13	rs17215110	0	74120295	A	C
13	rs12585178	0	74120735	C	A
13	rs17090292	0	74120795	A	G
13	rs73226463	0	74123814	C	T
13	rs118047223	0	74123889	A	T
13	rs9318189	0	74124238	C	T
13	rs79393323	0	74124376	T	G
13	rs12876036	0	74124676	G	A
13	rs72628043	0	74125336	C	T
13	rs17090294	0	74125451	C	T
13	rs1887646	0	74125798	G	A
13	rs7326020	0	74126153	T	C
13	rs9573246	0	74126534	C	T
13	rs73226467	0	74126604	G	C
13	rs1034048	0	74126852	A	G
13	rs73226468	0	74126885	T	C
13	rs73226472	0	74127137	A	G
13	rs12428061	0	74127290	C	T
13	rs7338460	0	74127741	T	A
13	rs7337759	0	74127919	G	A
13	rs1337300	0	74128298	G	T
13	rs9565016	0	74128341	T	C
13	rs1337299	0	74128488	C	T
13	rs9318190	0	74128952	C	T
13	rs9543394	0	74129091	G	C
13	rs998266	0	74129807	G	A
13	rs58632040	0	74130170	C	A
13	rs1337298	0	74130675	C	T
13	rs73226475	0	74131154	A	G
13	rs1337297	0	74131430	A	G
13	rs72628044	0	74132016	T	C
13	rs9530202	0	74132080	C	A
13	rs78934210	0	74132215	G	C
13	rs73226476	0	74132413	G	A
13	rs12584559	0	74133197	T	A
13	rs9600133	0	74133290	C	T
13	rs75000549	0	74133780	G	C
13	rs9573248	0	74133837	C	T
13	rs9573249	0	74133904	C	G
13	rs146975564	0	74135393	T	C
13	rs9318191	0	74135998	A	G
13	rs9565017	0	74136009	T	G
13	rs9565018	0	74136099	C	T
13	rs78860252	0	74136100	G	A
13	rs73523080	0	74136115	A	G
13	rs73226479	0	74136223	C	A
13	rs79181830	0	74136419	C	A
13	rs72628045	0	74136907	A	C
13	rs72628046	0	74136940	T	C
13	rs72628047	0	74137131	A	G
13	rs9565020	0	74137706	T	C
13	rs9565021	0	74137961	T	C
13	rs73226480	0	74138128	G	A
13	rs9530203	0	74138413	T	C
13	rs9530204	0	74138680	T	C
13	rs74093549	0	74139591	G	A
13	rs73226483	0	74140389	T	C
13	rs9573251	0	74140403	T	G
13	rs73226484	0	74140771	A	C
13	rs73226486	0	74140829	C	T
13	rs73226487	0	74141352	A	G
13	rs73226489	0	74141520	G	T
13	rs73226490	0	74141898	A	C
13	rs61957227	0	74142058	G	A
13	rs9543395	0	74142236	T	C
13	rs7989486	0	74142476	C	T
13	rs9543396	0	74143198	G	A
13	rs9565022	0	74143413	G	A
13	rs73226492	0	74144038	T	C
13	rs73226493	0	74144412	A	T
13	rs9573252	0	74144529	C	G
13	rs9543397	0	74144672	T	G
13	rs17090299	0	74144720	T	G
13	rs9565023	0	74144841	T	A
13	rs9543398	0	74144862	G	A
13	rs9543399	0	74144954	A	G
13	rs145296756	0	74145034	C	G
13	rs74094399	0	74145732	T	C
13	rs79451057	0	74145905	T	C
13	rs73226496	0	74146016	T	G
13	rs4885108	0	74146049	T	C
13	rs73226498	0	74146495	A	G
13	rs73226499	0	74146753	A	G
13	rs9530205	0	74147025	G	A
13	rs7987247	0	74147083	G	A
13	rs73523087	0	74147532	T	C
13	rs2095646	0	74148368	C	T
13	rs12585160	0	74150392	G	A
13	rs9543400	0	74150398	A	G
13	rs12585165	0	74150425	G	T
13	rs73226501	0	74150757	G	A
13	rs9543402	0	74151735	A	C
13	rs113927798	0	74152426	T	G
13	rs8001693	0	74152544	G	A
13	rs78321596	0	74152626	G	T
13	rs8001758	0	74152735	C	T
13	rs9318192	0	74153316	C	T
13	rs7986825	0	74153508	T	G
13	rs73228203	0	74153638	G	A
13	rs4098286	0	74153654	T	C
13	rs73228204	0	74154326	A	G
13	rs76608787	0	74154715	T	C
13	rs73523090	0	74154902	A	C
13	rs9318193	0	74155304	T	C
13	rs73228206	0	74156257	A	G
13	rs7996096	0	74157320	T	A
13	rs17090300	0	74157451	G	A
13	rs9543403	0	74157917	T	C
13	rs111768179	0	74159135	A	G
13	rs78350121	0	74159344	G	A
13	rs1337296	0	74159550	C	G
13	rs9600135	0	74159570	T	C
13	rs12428715	0	74159779	G	A
13	rs73523093	0	74160502	A	G
13	rs17090301	0	74160670	C	T
13	rs12429699	0	74161036	A	G
13	rs117849166	0	74161171	G	T
13	rs9565025	0	74161552	C	T
13	rs9543404	0	74161711	G	T
13	rs41286088	0	74161769	C	G
13	rs9600136	0	74161793	C	G
13	rs17090302	0	74161876	A	G
13	rs9600137	0	74162076	A	C
13	rs9530207	0	74162373	G	A
13	rs9543405	0	74162695	G	A
13	rs111385930	0	74162817	A	T
13	rs149168128	0	74163175	T	G
13	rs73228213	0	74163228	C	T
13	rs151254405	0	74163593	G	C
13	rs111365264	0	74163610	G	A
13	rs73523097	0	74163971	A	G
13	rs76150834	0	74164075	C	T
13	rs9573255	0	74164079	C	A
13	rs9543406	0	74164268	C	A
13	rs79594164	0	74164592	C	T
13	rs9565026	0	74164642	T	G
13	rs113089048	0	74164712	C	T
13	rs76900170	0	74164724	C	T
13	rs9543407	0	74165185	G	T
13	rs7338091	0	74165424	G	A
13	rs73525103	0	74165782	A	G
13	rs184740323	0	74165950	C	T
13	rs78062013	0	74166202	C	G
13	rs79253209	0	74166203	T	G
13	rs144430353	0	74166384	T	C
13	rs76230915	0	74167240	G	A
13	rs9592925	0	74169262	C	T
13	rs9543408	0	74169677	G	A
13	rs2875661	0	74169714	T	C
13	rs9530208	0	74170435	G	A
13	rs7324515	0	74171899	C	T
13	rs9543409	0	74172038	C	T
13	rs117876847	0	74172077	G	C
13	rs9543410	0	74172433	C	T
13	rs7994202	0	74172587	G	A
13	rs74679665	0	74173101	A	G
13	rs9543411	0	74173425	C	T
13	rs75580994	0	74173471	G	T
13	rs9530209	0	74173535	C	A
13	rs113207835	0	74174191	G	A
13	rs140998827	0	74174658	C	G
13	rs112816463	0	74174772	G	T
13	rs9543412	0	74174830	G	A
13	rs17090308	0	74174875	G	A
13	rs7985383	0	74175005	G	T
13	rs112892328	0	74175184	T	C
13	rs932863	0	74175252	T	C
13	rs73525113	0	74176234	T	G
13	rs17090309	0	74176393	A	G
13	rs9592926	0	74176767	G	C
13	rs73228218	0	74177134	G	A
13	rs73228219	0	74177777	A	G
13	rs7329016	0	74177850	C	A
13	rs932864	0	74178112	T	C
13	rs140884896	0	74178233	T	G
13	rs2095645	0	74178399	G	A
13	rs2095644	0	74178528	C	T
13	rs2095643	0	74178603	A	G
13	rs73228221	0	74178791	A	G
13	rs6562770	0	74178925	T	G
13	rs8000977	0	74179252	T	C
13	rs118121858	0	74179438	G	T
13	rs10492704	0	74179449	A	T
13	rs2184896	0	74179586	A	C
13	rs9530210	0	74179912	T	A
13	rs111431669	0	74181240	G	A
13	rs9530211	0	74181440	T	C
13	rs2325539	0	74181934	T	C
13	rs78063764	0	74182965	G	A
13	rs112573632	0	74183454	C	T
13	rs17090310	0	74183486	T	C
13	rs9543413	0	74183838	T	C
13	rs9600141	0	74184014	G	T
13	rs6562771	0	74184893	G	A
13	rs72628049	0	74185008	A	G
13	rs6562772	0	74185223	C	T
13	rs7329930	0	74185369	G	C
13	rs9543415	0	74185604	G	A
13	rs9543416	0	74185960	A	G
13	rs17090311	0	74186040	A	G
13	rs9530212	0	74186062	C	T
13	rs9543418	0	74186366	G	T
13	rs9543419	0	74186674	G	T
13	rs73228225	0	74186851	C	G
13	rs7993814	0	74186931	C	T
13	rs7994002	0	74187011	C	G
13	rs7995112	0	74187432	G	A
13	rs60870326	0	74187492	A	T
13	rs7999184	0	74187510	A	G
13	rs59924605	0	74188134	C	T
13	rs12583754	0	74188256	C	T
13	rs7319941	0	74188590	G	A
13	rs9318195	0	74188767	A	G
13	rs117576550	0	74188801	T	G
13	rs6562773	0	74188935	A	G
13	rs17289019	0	74189041	T	A
13	rs1810790	0	74189734	T	C
13	rs7328187	0	74189974	T	G
13	rs9573259	0	74190354	C	T
13	rs10492703	0	74191542	G	A
13	rs8002440	0	74191634	C	T
13	rs9318196	0	74192248	A	G
13	rs9318197	0	74192249	A	T
13	rs7988974	0	74193208	T	C
13	rs7988992	0	74193234	T	A
13	rs9530214	0	74193322	A	G
13	rs6562774	0	74193514	C	A
13	rs9565027	0	74193830	G	T
13	rs80158373	0	74194294	G	T
13	rs73228229	0	74194387	A	G
13	rs187627991	0	74194574	T	G
13	rs8000434	0	74194683	T	C
13	rs17289423	0	74194779	G	T
13	rs17217175	0	74194967	G	C
13	rs9573261	0	74195010	A	G
13	rs722626	0	74195199	C	T
13	rs9318198	0	74195341	C	A
13	rs7993979	0	74195563	A	T
13	rs10492702	0	74195716	C	T
13	rs12585727	0	74195854	A	G
13	rs9530215	0	74195887	C	T
13	rs9573262	0	74195976	C	T
13	rs9573263	0	74196080	C	T
13	rs9573264	0	74196140	T	C
13	rs9318199	0	74196365	A	G
13	rs6562776	0	74196887	A	G
13	rs11619584	0	74197260	T	C
13	rs9573265	0	74197346	C	T
13	rs116786101	0	74199614	C	A
13	rs73228231	0	74200036	G	A
13	rs73228233	0	74200367	A	G
13	rs183807305	0	74200749	G	A
13	rs2325541	0	74200777	G	T
13	rs111724046	0	74200876	T	C
13	rs17090322	0	74201183	T	C
13	rs77617062	0	74201290	G	A
13	rs9530216	0	74201598	G	A
13	rs112559505	0	74204638	A	G
13	rs143016082	0	74204736	C	T
13	rs2325542	0	74204999	C	T
13	rs1073943	0	74205174	A	G
13	rs17217463	0	74206344	C	A
13	rs7987604	0	74207444	G	A
13	rs9543423	0	74208329	G	A
13	rs7993838	0	74208430	G	T
13	rs142687907	0	74209037	C	T
13	rs75669232	0	74209408	C	T
13	rs73228235	0	74209491	G	C
13	rs67927851	0	74210284	A	T
13	rs75815071	0	74210685	C	T
13	rs67393769	0	74211277	T	C
13	rs9573270	0	74212656	T	C
13	rs8002941	0	74212858	T	C
13	rs9600144	0	74213229	G	A
13	rs7321306	0	74213538	C	T
13	rs7322257	0	74214014	C	T
13	rs9600145	0	74214428	G	A
13	rs9600146	0	74214856	G	A
13	rs9530226	0	74220779	A	G
13	rs9530227	0	74220845	G	A
13	rs9318201	0	74221201	A	G
13	rs9318202	0	74221540	A	G
13	rs9318203	0	74221658	G	T
13	rs9318204	0	74221724	T	G
13	rs9318205	0	74221740	C	T
13	rs9592934	0	74221880	C	T
13	rs9592935	0	74221902	C	T
13	rs9600148	0	74222417	A	G
13	rs9600149	0	74222584	A	G
13	rs143314031	0	74222733	A	G
13	rs9543425	0	74222846	T	C
13	rs9543426	0	74223360	G	C
13	rs9543427	0	74223379	T	C
13	rs150407219	0	74223574	G	A
13	rs6562778	0	74223828	A	G
13	rs2025942	0	74225048	A	T
13	rs9530228	0	74225709	A	G
13	rs9530229	0	74225747	A	G
13	rs4321077	0	74225759	G	A
13	rs2025941	0	74225948	C	G
13	rs9543428	0	74226039	C	T
13	rs7986340	0	74226115	C	A
13	rs4328325	0	74226844	G	T
13	rs145189880	0	74228410	A	G
13	rs1034046	0	74228529	C	T
13	rs73228239	0	74228823	C	T
13	rs1034045	0	74228913	C	T
13	rs73228241	0	74229365	A	C
13	rs7324580	0	74229614	C	T
13	rs1986119	0	74229893	A	G
13	rs7327169	0	74230216	T	C
13	rs1887644	0	74230633	G	A
13	rs6562779	0	74230948	T	C
13	rs9573271	0	74231525	T	C
13	rs116948194	0	74231852	C	T
13	rs975835	0	74232439	T	C
13	rs73228242	0	74232692	T	C
13	rs73228243	0	74233102	G	A
13	rs9565031	0	74233461	T	A
13	rs9565032	0	74233525	T	C
13	rs9573273	0	74233658	G	A
13	rs9600151	0	74234274	A	G
13	rs9600152	0	74234347	T	A
13	rs76758866	0	74235387	C	T
13	rs117389175	0	74236010	G	A
13	rs4885109	0	74236313	G	A
13	rs146723507	0	74236957	C	T
13	rs73228246	0	74237056	G	A
13	rs77261921	0	74237075	C	T
13	rs7319032	0	74237530	C	G
13	rs9600153	0	74238147	T	G
13	rs78513828	0	74238279	G	A
13	rs2031838	0	74239494	T	A
13	rs17290172	0	74239553	A	G
13	rs185095650	0	74239775	G	A
13	rs17217953	0	74239802	A	G
13	rs73228248	0	74241129	C	T
13	rs2325544	0	74241950	T	C
13	rs913448	0	74242008	C	T
13	rs17218067	0	74245953	A	G
13	rs11619505	0	74246427	C	G
13	rs11619530	0	74246658	C	T
13	rs192023671	0	74247211	G	A
13	rs2325545	0	74248841	T	C
13	rs117662947	0	74249517	G	A
13	rs74974881	0	74249620	T	G
13	rs9573276	0	74249827	T	C
13	rs77053806	0	74250230	G	C
13	rs73228249	0	74250830	G	C
13	rs9573277	0	74252008	T	C
13	rs73214980	0	74252758	C	T
13	rs4885110	0	74252875	A	G
13	rs4883945	0	74256609	C	A
13	rs7329259	0	74256681	T	C
13	rs9318206	0	74257172	T	G
13	rs9318207	0	74257181	G	A
13	rs58109070	0	74257198	A	T
13	rs9600154	0	74258205	G	T
13	rs138931931	0	74258256	C	A
13	rs78521311	0	74259455	A	C
13	rs73214981	0	74261585	A	T
13	rs3198653	0	74261717	C	T
13	rs7985521	0	74263054	C	T
13	rs9592937	0	74263101	C	T
13	rs4883946	0	74263386	G	T
13	rs41300576	0	74263668	C	A
13	rs41286092	0	74263742	A	G
13	rs41286094	0	74264460	C	G
13	rs74366070	0	74265248	G	A
13	rs7993625	0	74265562	T	C
13	rs45604434	0	74265597	T	C
13	rs73214983	0	74265678	G	C
13	rs2296889	0	74266027	C	T
13	rs9543429	0	74266044	C	T
13	rs117000850	0	74266320	A	G
13	rs41286096	0	74268173	C	T
13	rs117073685	0	74268182	A	G
13	rs77858334	0	74268625	T	C
13	rs11841507	0	74268928	C	T
13	rs2281984	0	74269426	G	C
13	rs76605150	0	74269463	C	T
13	rs79803721	0	74270257	A	G
13	rs79599978	0	74270828	A	G
13	rs76825298	0	74270919	G	C
13	rs4883947	0	74271769	A	T
13	rs9600156	0	74272027	C	T
13	rs76339163	0	74272317	G	A
13	rs9530231	0	74272518	G	T
13	rs73214986	0	74272764	A	G
13	rs9573278	0	74273455	T	C
13	rs9543431	0	74273841	T	A
13	rs74354863	0	74274238	G	C
13	rs113303962	0	74274341	T	C
13	rs7982643	0	74274720	A	T
13	rs7984233	0	74274847	T	C
13	rs7984196	0	74275377	G	A
13	rs112851962	0	74275423	C	T
13	rs8000688	0	74276166	A	C
13	rs77262532	0	74276789	C	T
13	rs17090353	0	74277048	G	C
13	rs17090354	0	74277200	T	C
13	rs17090356	0	74277251	T	C
13	rs80289581	0	74277533	G	C
13	rs11843399	0	74278448	G	C
13	rs7335061	0	74278837	T	C
13	rs7333671	0	74278965	A	G
13	rs17090357	0	74279349	G	C
13	rs74951139	0	74279824	T	C
13	rs7981844	0	74280066	G	A
13	rs11843962	0	74281407	T	A
13	rs75870999	0	74281773	G	A
13	rs719758	0	74283131	T	G
13	rs7320764	0	74284091	G	A
13	rs78957967	0	74285502	A	G
13	rs140438473	0	74285546	A	G
13	rs7986017	0	74286197	C	T
13	rs7986193	0	74286336	A	G
13	rs75080480	0	74287066	A	C
13	rs78156481	0	74287143	G	A
13	rs76495979	0	74287609	A	G
13	rs6650443	0	74287949	G	A
13	rs9600157	0	74288453	A	G
13	rs17090361	0	74288499	T	C
13	rs6562780	0	74289799	A	T
13	rs11841443	0	74291119	A	T
13	rs11838649	0	74291195	C	T
13	rs80290459	0	74291234	G	C
13	rs79826806	0	74291482	T	C
13	rs17090362	0	74292149	A	G
13	rs75341123	0	74292349	C	A
13	rs139626583	0	74292866	C	A
13	rs139146041	0	74292895	G	A
13	rs113707973	0	74292971	C	T
13	rs1535803	0	74293414	A	G
13	rs181723052	0	74294499	T	C
13	rs9573281	0	74295362	T	C
13	rs9565035	0	74295465	G	T
13	rs9573282	0	74295537	C	T
13	rs7992083	0	74295565	C	T
13	rs7992411	0	74295591	G	A
13	rs7992298	0	74295687	C	T
13	rs149473200	0	74295767	G	A
13	rs7992998	0	74295892	G	A
13	rs7992690	0	74295973	A	C
13	rs9530232	0	74296120	A	T
13	rs17291416	0	74296140	T	A
13	rs7993269	0	74296267	A	T
13	rs7995173	0	74296409	T	C
13	rs7994180	0	74296469	G	A
13	rs7998927	0	74296613	G	C
13	rs17090377	0	74297135	C	T
13	rs188135050	0	74297393	T	C
13	rs75135903	0	74297565	T	C
13	rs75049912	0	74297709	C	T
13	rs11841136	0	74297803	G	T
13	rs146884807	0	74297960	A	C
13	rs11842622	0	74297980	T	G
13	rs7319624	0	74298063	C	T
13	rs11841442	0	74298104	G	T
13	rs145805455	0	74298131	G	T
13	rs11841415	0	74298146	C	T
13	rs11842946	0	74298245	T	A
13	rs11838624	0	74298262	A	C
13	rs141943632	0	74298285	C	T
13	rs150124553	0	74298292	T	C
13	rs147344426	0	74298464	G	A
13	rs57295846	0	74298506	T	A
13	rs57561840	0	74298507	C	G
13	rs17090380	0	74298536	T	C
13	rs58178747	0	74298595	T	A
13	rs59216429	0	74298597	G	T
13	rs2025424	0	74298866	A	G
13	rs2025423	0	74298889	A	G
13	rs9543432	0	74299015	G	C
13	rs111628285	0	74299279	C	A
13	rs148675633	0	74299367	A	C
13	rs111930382	0	74299382	C	T
13	rs151071053	0	74299405	T	C
13	rs112036769	0	74299438	C	T
13	rs118042238	0	74299445	G	T
13	rs113375287	0	74299450	C	G
13	rs17090381	0	74299830	T	C
13	rs7996116	0	74299945	G	T
13	rs7995860	0	74300070	A	G
13	rs7997399	0	74300098	T	C
13	rs186130480	0	74300213	C	G
13	rs55663504	0	74300496	T	C
13	rs73529537	0	74300525	C	T
13	rs77809511	0	74300542	C	T
13	rs73529539	0	74300543	C	G
13	rs11842989	0	74300621	A	T
13	rs9592939	0	74300671	G	T
13	rs11842996	0	74300726	A	G
13	rs11841681	0	74300888	T	A
13	rs11840497	0	74301009	C	T
13	rs56053314	0	74301270	C	T
13	rs60216970	0	74301498	A	G
13	rs56962768	0	74301505	C	T
13	rs79749181	0	74301510	G	A
13	rs4500604	0	74301747	T	C
13	rs2325552	0	74302249	C	T
13	rs35651689	0	74302265	T	A
13	rs57598107	0	74302357	T	C
13	rs2325553	0	74302590	T	C
13	rs9543433	0	74303037	T	C
13	rs77161314	0	74303262	T	A
13	rs78126987	0	74303370	T	C
13	rs34078725	0	74303588	C	T
13	rs2325554	0	74303603	G	A
13	rs7335667	0	74304018	A	T
13	rs9318208	0	74304044	A	C
13	rs6562781	0	74306416	G	A
13	rs143012336	0	74306476	C	T
13	rs7338570	0	74306479	G	A
13	rs7984989	0	74306573	T	A
13	rs7983724	0	74306624	A	T
13	rs7984092	0	74306781	C	G
13	rs78927047	0	74307067	T	C
13	rs55766598	0	74308055	G	A
13	rs7328717	0	74308130	T	C
13	rs7328913	0	74308229	T	C
13	rs117843803	0	74308628	A	G
13	rs143624012	0	74308892	T	C
13	rs7996967	0	74309085	A	C
13	rs7998483	0	74309092	T	C
13	rs67084452	0	74310237	A	G
13	rs3812851	0	74310627	T	C
13	rs3812850	0	74310715	T	C
13	rs9543434	0	74310716	G	A
13	rs75689443	0	74311529	G	A
13	rs150615171	0	74311533	A	G
13	rs7993376	0	74311737	G	A
13	rs2325555	0	74312013	A	G
13	rs78336923	0	74313017	C	T
13	rs9543441	0	74313774	T	C
13	rs7320558	0	74314039	G	A
13	rs12874102	0	74314967	A	G
13	rs9530233	0	74315218	C	A
13	rs4885115	0	74315771	T	G
13	rs9530234	0	74316066	A	C
13	rs12865628	0	74316318	G	A
13	rs75406071	0	74316337	T	C
13	rs9318210	0	74316396	T	A
13	rs9318211	0	74316688	C	A
13	rs140329682	0	74316745	C	T
13	rs9600159	0	74317293	T	C
13	rs111484531	0	74317327	C	T
13	rs6562782	0	74318198	T	C
13	rs1535801	0	74318612	A	T
13	rs78830786	0	74318805	G	A
13	rs75701238	0	74318806	T	C
13	rs36106060	0	74319026	T	C
13	rs112620289	0	74319271	G	A
13	rs9543443	0	74319884	A	G
13	rs11840016	0	74319892	C	G
13	rs78254379	0	74320093	C	T
13	rs7327040	0	74320455	T	C
13	rs7331759	0	74320522	T	C
13	rs7330561	0	74320643	C	T
13	rs7331111	0	74320801	G	A
13	rs111730902	0	74321174	G	A
13	rs7331589	0	74321203	C	T
13	rs17292092	0	74322157	T	C
13	rs113461766	0	74322283	A	G
13	rs142167783	0	74322340	T	C
13	rs147073009	0	74322512	T	C
13	rs6562783	0	74322656	C	T
13	rs112190838	0	74322942	C	T
13	rs113962834	0	74323117	G	A
13	rs28433830	0	74323682	T	C
13	rs74094092	0	74323960	A	C
13	rs10219971	0	74324502	T	C
13	rs10220200	0	74324742	C	A
13	rs9565037	0	74325019	C	T
13	rs11618324	0	74325271	A	G
13	rs12877581	0	74325499	G	C
13	rs117695261	0	74325506	G	A
13	rs7320096	0	74325912	C	T
13	rs142395103	0	74326336	T	A
13	rs55875136	0	74326805	T	A
13	rs9543445	0	74327082	G	C
13	rs9543446	0	74327204	A	T
13	rs11839075	0	74327286	C	T
13	rs9565038	0	74327463	C	G
13	rs113881193	0	74327624	C	A
13	rs9565039	0	74327655	A	C
13	rs111663811	0	74327972	G	A
13	rs74321192	0	74328310	G	A
13	rs9600160	0	74328404	T	C
13	rs718569	0	74328699	A	G
13	rs7322304	0	74329550	C	T
13	rs117148431	0	74329888	C	A
13	rs9543447	0	74329922	T	C
13	rs148937380	0	74329945	G	A
13	rs143642113	0	74329974	T	C
13	rs2325556	0	74330567	C	G
13	rs79289343	0	74330610	G	A
13	rs9600161	0	74330736	C	G
13	rs9592940	0	74330898	T	C
13	rs60306065	0	74331416	C	T
13	rs9543448	0	74332034	A	G
13	rs7336405	0	74332053	A	C
13	rs7336427	0	74332091	A	G
13	rs113244923	0	74332368	A	T
13	rs4883948	0	74332616	C	T
13	rs2274086	0	74333162	C	A
13	rs11839399	0	74333615	G	A
13	rs9600162	0	74334196	G	A
13	rs9600163	0	74334283	G	A
13	rs9600164	0	74334285	A	C
13	rs9592941	0	74334303	T	C
13	rs7991940	0	74334411	T	C
13	rs9600165	0	74335014	C	T
13	rs9592942	0	74335039	T	C
13	rs1886235	0	74335390	A	C
13	rs118091622	0	74335524	C	T
13	rs112841881	0	74335595	A	C
13	rs1886234	0	74335653	C	T
13	rs9318212	0	74336276	G	A
13	rs9600166	0	74336427	G	C
13	rs9565040	0	74336809	C	A
13	rs9318213	0	74337218	T	C
13	rs1324060	0	74337457	T	C
13	rs9600167	0	74337745	C	G
13	rs34735252	0	74337932	G	A
13	rs2325558	0	74338215	G	A
13	rs2325559	0	74338413	T	G
13	rs2325560	0	74338438	C	T
13	rs111530582	0	74338518	T	C
13	rs4271495	0	74338826	G	A
13	rs3764134	0	74339104	G	T
13	rs3764133	0	74339344	C	T
13	rs4362269	0	74339558	C	T
13	rs9543449	0	74340075	T	C
13	rs9543450	0	74340539	C	T
13	rs34353059	0	74340783	C	T
13	rs9543451	0	74341222	C	T
13	rs79980703	0	74341504	A	T
13	rs9543452	0	74341578	G	A
13	rs2025426	0	74342034	C	T
13	rs2025425	0	74342547	A	C
13	rs141970899	0	74343386	G	C
13	rs1324059	0	74343528	T	C
13	rs112000709	0	74343752	G	A
13	rs9543453	0	74343862	T	C
13	rs4885116	0	74343887	T	G
13	rs80056382	0	74344096	T	G
13	rs9592943	0	74344155	T	C
13	rs9543454	0	74344164	G	A
13	rs9318214	0	74344393	G	T
13	rs41356246	0	74345304	C	T
13	rs9530237	0	74345360	G	T
13	rs73216719	0	74345584	G	A
13	rs9543456	0	74345759	C	T
13	rs67165452	0	74346356	G	C
13	rs9530238	0	74346559	G	T
13	rs2325561	0	74346793	C	T
13	rs2875666	0	74346852	C	T
13	rs9318215	0	74347673	A	G
13	rs1408248	0	74348282	G	C
13	rs9600168	0	74348285	T	G
13	rs6562784	0	74348945	G	A
13	rs112570031	0	74349198	G	A
13	rs4885118	0	74349471	A	G
13	rs7339277	0	74350128	G	A
13	rs17090402	0	74350581	A	G
13	rs34807037	0	74351170	C	T
13	rs73216727	0	74351265	C	T
13	rs61957282	0	74351266	A	G
13	rs7987532	0	74351295	T	A
13	rs61957283	0	74351996	C	T
13	rs148629257	0	74352189	T	G
13	rs142067129	0	74352201	G	A
13	rs4885119	0	74352959	A	C
13	rs4885120	0	74353046	G	A
13	rs61957284	0	74353612	G	C
13	rs1590379	0	74353898	T	C
13	rs1590380	0	74353954	G	C
13	rs4603433	0	74354270	C	T
13	rs9318216	0	74355009	C	T
13	rs76074791	0	74355306	C	A
13	rs146522976	0	74356516	A	G
13	rs1324058	0	74356564	A	C
13	rs1011059	0	74356577	T	A
13	rs1011058	0	74356683	A	G
13	rs9318217	0	74357374	C	T
13	rs9600169	0	74357538	C	T
13	rs9592944	0	74357648	T	C
13	rs7995609	0	74357683	A	C
13	rs9600170	0	74357720	C	T
13	rs9573287	0	74357984	T	C
13	rs111261175	0	74358830	C	T
13	rs7339334	0	74358868	A	C
13	rs117059932	0	74360340	C	T
13	rs61957285	0	74360604	C	T
13	rs9543458	0	74360832	C	T
13	rs9530240	0	74361132	A	G
13	rs7984021	0	74363306	C	T
13	rs17312333	0	74363529	T	C
13	rs17090405	0	74364306	C	T
13	rs76302261	0	74364976	C	G
13	rs9573289	0	74365299	A	G
13	rs9565041	0	74365314	T	C
13	rs116901041	0	74365327	T	C
13	rs9573290	0	74366256	A	T
13	rs79190304	0	74367251	G	A
13	rs76516407	0	74368293	A	T
13	rs9530242	0	74368320	G	A
13	rs77073295	0	74368474	T	C
13	rs7987535	0	74368833	C	G
13	rs7988881	0	74368886	T	C
13	rs7330031	0	74369804	A	C
13	rs79329170	0	74369861	C	T
13	rs10492700	0	74370110	T	C
13	rs17312529	0	74370260	T	C
13	rs1408246	0	74370566	A	G
13	rs2325563	0	74371068	A	C
13	rs9530243	0	74371114	T	C
13	rs4409972	0	74371290	C	T
13	rs117140165	0	74371537	A	C
13	rs61330984	0	74372331	T	C
13	rs7985238	0	74372499	A	C
13	rs9530244	0	74372931	G	A
13	rs9600171	0	74373059	A	G
13	rs145839220	0	74373484	G	A
13	rs9573292	0	74373785	A	G
13	rs118014530	0	74374245	A	T
13	rs2325564	0	74374265	T	C
13	rs4885121	0	74374554	C	G
13	rs1535806	0	74374812	T	C
13	rs1535807	0	74374821	A	T
13	rs73531664	0	74375446	G	C
13	rs879800	0	74377445	C	T
13	rs2325565	0	74377765	C	T
13	rs7324904	0	74377911	A	T
13	rs9543460	0	74378361	T	C
13	rs1054974	0	74379018	C	T
13	rs73216738	0	74379019	G	A
13	rs60398067	0	74379970	C	T
13	rs61607418	0	74380280	A	G
13	rs80037989	0	74380360	C	A
13	rs9573294	0	74380510	A	T
13	rs10467618	0	74381032	T	A
13	rs10467619	0	74381129	C	T
13	rs11842301	0	74381207	G	A
13	rs28500597	0	74381947	T	C
13	rs28606467	0	74382114	A	C
13	rs28639603	0	74382123	G	A
13	rs28690373	0	74382279	T	C
13	rs7992548	0	74382307	G	A
13	rs9543461	0	74382447	C	T
13	rs11842744	0	74382628	C	T
13	rs73216743	0	74382745	A	G
13	rs9573296	0	74382810	C	A
13	rs79452727	0	74382829	G	C
13	rs4264279	0	74383206	A	C
13	rs9318218	0	74383384	C	T
13	rs9573297	0	74383825	G	A
13	rs2875667	0	74383888	A	G
13	rs2325566	0	74383940	T	G
13	rs2325567	0	74384024	C	T
13	rs2325568	0	74384028	T	C
13	rs61957288	0	74384158	G	A
13	rs142512469	0	74384368	C	T
13	rs73216751	0	74384482	T	C
13	rs9543462	0	74384538	C	T
13	rs9565042	0	74384733	C	A
13	rs4883950	0	74385268	A	G
13	rs7988928	0	74385363	A	T
13	rs9573298	0	74385501	T	G
13	rs9573299	0	74385569	T	C
13	rs9573300	0	74385587	T	A
13	rs9573301	0	74385683	C	T
13	rs7983836	0	74385843	G	A
13	rs7984178	0	74386011	G	A
13	rs9543463	0	74386169	T	C
13	rs4883952	0	74386485	C	T
13	rs9543464	0	74386498	G	A
13	rs9318219	0	74386793	G	A
13	rs1998571	0	74386809	C	G
13	rs1998572	0	74386833	A	C
13	rs1998573	0	74386844	A	C
13	rs1998574	0	74386989	A	G
13	rs1426	0	74387138	C	T
13	rs11841865	0	74387518	A	G
13	rs7995865	0	74387655	G	A
13	rs74095758	0	74388061	C	T
13	rs1324061	0	74388087	T	C
13	rs73216764	0	74388286	C	T
13	rs73531685	0	74388327	A	G
13	rs74329569	0	74388349	T	C
13	rs73531688	0	74388639	G	A
13	rs9573304	0	74389071	C	G
13	rs58158316	0	74389332	G	C
13	rs60132913	0	74389404	C	G
13	rs35227145	0	74389426	G	A
13	rs139846140	0	74389827	G	A
13	rs74095761	0	74389914	C	T
13	rs112286212	0	74390502	C	A
13	rs142385598	0	74391232	C	A
13	rs73531694	0	74391304	C	A
13	rs113288408	0	74391361	G	A
13	rs116931117	0	74391641	A	G
13	rs7335562	0	74391764	C	T
13	rs7335571	0	74391772	C	G
13	rs9543466	0	74392113	A	G
13	rs73216765	0	74392783	T	C
13	rs7983115	0	74392930	A	G
13	rs7983786	0	74393091	G	C
13	rs58137909	0	74393233	G	A
13	rs73533806	0	74393808	C	T
13	rs73533810	0	74393818	T	G
13	rs111965387	0	74394296	G	A
13	rs9530247	0	74394414	A	G
13	rs9530248	0	74394947	T	C
13	rs7333166	0	74395360	C	T
13	rs9573305	0	74395492	T	C
13	rs7328414	0	74395823	T	C
13	rs73533818	0	74396007	C	A
13	rs73533821	0	74396531	T	G
13	rs55817841	0	74396683	T	A
13	rs17061524	0	74396751	G	A
13	rs9565044	0	74396827	T	C
13	rs9565045	0	74396997	C	T
13	rs77264423	0	74397254	A	G
13	rs74541820	0	74397340	C	A
13	rs9888532	0	74397741	G	T
13	rs113386601	0	74398969	C	T
13	rs9565046	0	74400248	T	C
13	rs9565047	0	74400255	G	A
13	rs61957289	0	74400573	T	C
13	rs56397927	0	74400981	T	C
13	rs9543467	0	74401017	T	C
13	rs11843233	0	74401255	A	G
13	rs11841890	0	74401308	T	A
13	rs7984399	0	74401826	G	A
13	rs7983952	0	74401845	A	G
13	rs141966541	0	74401860	C	T
13	rs7983962	0	74401865	A	T
13	rs7984129	0	74401896	C	T
13	rs7984301	0	74402009	A	G
13	rs7984488	0	74402073	C	T
13	rs9318220	0	74402669	A	G
13	rs9573306	0	74402726	A	G
13	rs79433436	0	74402938	G	A
13	rs9318221	0	74402944	T	G
13	rs111488815	0	74403068	T	C
13	rs74536405	0	74403420	A	G
13	rs9600173	0	74403989	T	C
13	rs9318222	0	74404396	G	T
13	rs9600174	0	74405693	C	T
13	rs2209726	0	74406294	T	C
13	rs2225100	0	74406460	T	G
13	rs9565048	0	74406758	G	A
13	rs75477933	0	74406884	A	C
13	rs113582576	0	74406990	G	A
13	rs11842794	0	74407078	C	T
13	rs9573308	0	74407148	T	C
13	rs11842837	0	74407256	G	A
13	rs9565049	0	74407798	G	A
13	rs73535811	0	74408005	C	T
13	rs76334017	0	74408067	C	A
13	rs80247603	0	74408109	C	A
13	rs2148750	0	74408748	G	A
13	rs35374366	0	74409544	A	G
13	rs57915722	0	74409654	A	C
13	rs9543468	0	74409832	T	C
13	rs9543469	0	74410013	C	A
13	rs9573309	0	74410553	C	A
13	rs76501220	0	74410737	T	C
13	rs9573310	0	74410838	A	G
13	rs9573311	0	74411415	C	T
13	rs143483805	0	74411746	C	T
13	rs11839511	0	74411807	A	C
13	rs9573312	0	74412196	C	A
13	rs9530249	0	74412262	T	G
13	rs9565050	0	74413200	C	A
13	rs2325582	0	74413257	T	C
13	rs112206571	0	74414255	G	A
13	rs11843549	0	74414706	C	T
13	rs9573314	0	74414844	G	A
13	rs9565051	0	74415050	T	G
13	rs17061552	0	74415433	T	C
13	rs28701990	0	74415495	G	A
13	rs73535830	0	74415745	A	T
13	rs75479618	0	74415943	T	G
13	rs4288882	0	74415973	G	T
13	rs4516090	0	74416005	A	G
13	rs17061555	0	74416129	G	A
13	rs4142837	0	74416163	C	T
13	rs4335670	0	74416175	A	G
13	rs4142838	0	74416263	G	T
13	rs2182667	0	74416881	A	G
13	rs145965324	0	74417069	A	G
13	rs9530250	0	74417432	G	T
13	rs74717172	0	74417768	C	A
13	rs80343351	0	74417929	C	T
13	rs77999846	0	74418134	T	A
13	rs74095855	0	74418307	C	T
13	rs4142836	0	74418722	G	A
13	rs4142835	0	74419012	G	A
13	rs74929593	0	74419356	C	T
13	rs9530251	0	74420916	G	A
13	rs9543471	0	74420929	T	C
13	rs75781858	0	74421472	G	A
13	rs9543472	0	74421689	C	A
13	rs9573316	0	74421928	A	C
13	rs74775679	0	74422000	A	T
13	rs56284857	0	74422002	A	G
13	rs17284920	0	74422322	C	A
13	rs1927010	0	74422529	T	A
13	rs1927009	0	74422624	T	C
13	rs9543473	0	74422984	C	A
13	rs9565052	0	74423013	G	A
13	rs66662088	0	74424171	A	T
13	rs73216777	0	74424211	T	C
13	rs78048216	0	74424333	A	C
13	rs17061574	0	74424824	A	G
13	rs9543474	0	74424910	G	T
13	rs17061580	0	74424950	T	C
13	rs9543475	0	74425030	A	T
13	rs9543476	0	74425228	G	T
13	rs73537919	0	74425396	G	A
13	rs2325583	0	74425983	G	A
13	rs147416913	0	74426782	C	T
13	rs7993176	0	74427942	G	A
13	rs9573319	0	74430553	C	T
13	rs9565053	0	74432322	C	T
13	rs9543477	0	74432760	T	C
13	rs75623818	0	74432865	A	C
13	rs7139761	0	74433216	C	T
13	rs7139811	0	74433359	A	G
13	rs4883955	0	74433807	T	G
13	rs12428291	0	74434275	G	A
13	rs12428279	0	74434331	C	T
13	rs6562786	0	74434638	G	A
13	rs76965483	0	74435368	A	T
13	rs79465139	0	74435788	C	T
13	rs3764109	0	74436156	T	C
13	rs12429963	0	74436364	T	A
13	rs11619002	0	74436398	T	C
13	rs3764110	0	74436507	C	T
13	rs150677332	0	74436799	C	T
13	rs7336762	0	74437523	G	A
13	rs7336992	0	74437692	G	C
13	rs56014515	0	74438135	G	T
13	rs12430528	0	74438309	T	C
13	rs9600177	0	74438910	A	G
13	rs9530253	0	74439238	C	T
13	rs9600178	0	74439851	C	T
13	rs76352672	0	74439932	A	G
13	rs9600179	0	74440000	T	C
13	rs9600180	0	74440131	G	A
13	rs9530254	0	74440413	A	G
13	rs9543479	0	74441345	A	G
13	rs9592946	0	74441736	A	G
13	rs140632484	0	74441858	A	G
13	rs80304273	0	74441943	G	C
13	rs12021132	0	74442137	A	G
13	rs9530255	0	74442650	C	T
13	rs60669656	0	74442846	T	C
13	rs77698309	0	74443290	A	T
13	rs117626707	0	74444175	G	T
13	rs55790135	0	74444845	T	C
13	rs79094116	0	74445177	C	T
13	rs8000603	0	74445435	A	G
13	rs78258355	0	74446471	T	C
13	rs73216789	0	74446611	G	A
13	rs4885124	0	74446905	G	A
13	rs144713891	0	74447598	T	C
13	rs6562788	0	74448453	T	G
13	rs9565054	0	74448649	C	T
13	rs9573320	0	74449179	A	G
13	rs2148749	0	74449481	T	C
13	rs75051414	0	74449963	T	C
13	rs12872857	0	74449988	C	T
13	rs148452089	0	74450444	A	C
13	rs73216793	0	74450509	C	T
13	rs75222763	0	74451931	A	G
13	rs117710693	0	74452817	G	C
13	rs9573321	0	74453054	G	A
13	rs7331935	0	74453166	G	C
13	rs9565055	0	74453522	G	A
13	rs74095875	0	74453541	A	T
13	rs17061631	0	74453779	A	G
13	rs117184879	0	74454366	C	T
13	rs1887344	0	74454455	A	T
13	rs77847430	0	74454776	T	G
13	rs4883956	0	74455176	C	T
13	rs117467111	0	74455393	A	G
13	rs4883957	0	74455478	C	T
13	rs9565056	0	74455956	A	C
13	rs17061637	0	74456129	T	A
13	rs17061638	0	74456277	T	C
13	rs6562789	0	74456408	T	C
13	rs75854297	0	74457132	G	A
13	rs9573322	0	74457689	C	A
13	rs12428146	0	74458852	G	T
13	rs7999234	0	74459162	A	G
13	rs7999645	0	74459395	A	G
13	rs17061640	0	74459948	A	G
13	rs112117802	0	74460300	A	C
13	rs17061643	0	74460338	A	G
13	rs9919878	0	74460712	C	T
13	rs9318223	0	74460926	C	G
13	rs138849964	0	74461415	G	T
13	rs117514421	0	74461472	C	G
13	rs116882812	0	74461485	G	A
13	rs8002473	0	74462546	T	C
13	rs2182665	0	74462922	T	G
13	rs146145454	0	74463337	T	G
13	rs17286391	0	74463990	C	A
13	rs9565057	0	74464147	T	C
13	rs9600182	0	74464272	T	C
13	rs2325581	0	74464639	T	C
13	rs2148748	0	74464709	G	T
13	rs2148747	0	74464848	A	C
13	rs9318224	0	74465177	C	T
13	rs2182664	0	74465402	A	G
13	rs2148746	0	74465484	T	C
13	rs2182663	0	74465807	A	T
13	rs9565059	0	74466515	A	G
13	rs149385803	0	74466777	C	T
13	rs4885126	0	74467772	A	G
13	rs4885127	0	74467926	T	C
13	rs9573324	0	74468630	C	T
13	rs9592948	0	74468788	T	C
13	rs7327693	0	74470227	G	C
13	rs7991610	0	74470424	G	A
13	rs2225099	0	74471138	G	A
13	rs117051420	0	74471540	G	C
13	rs7139826	0	74471654	G	C
13	rs1927008	0	74472014	C	T
13	rs75830088	0	74472939	A	T
13	rs17061664	0	74472992	G	A
13	rs9565061	0	74473097	T	C
13	rs7325680	0	74473436	T	C
13	rs76036141	0	74473460	C	G
13	rs17090407	0	74473467	G	C
13	rs34655827	0	74474321	A	C
13	rs8000776	0	74474851	T	C
13	rs9530256	0	74475387	G	A
13	rs79880607	0	74475673	C	A
13	rs10507819	0	74476300	A	G
13	rs17287158	0	74478658	C	T
13	rs9600183	0	74479290	G	A
13	rs9600184	0	74479398	A	C
13	rs143903494	0	74480050	T	C
13	rs12868634	0	74480164	T	C
13	rs74802183	0	74480345	T	C
13	rs117068264	0	74480552	T	C
13	rs7317838	0	74480919	A	G
13	rs17215096	0	74481912	G	A
13	rs60272301	0	74482009	C	T
13	rs9530257	0	74482209	T	C
13	rs186020366	0	74485224	C	G
13	rs9573326	0	74485311	G	A
13	rs9573327	0	74486044	G	A
13	rs145367914	0	74486710	C	T
13	rs144690844	0	74486857	G	A
13	rs9530259	0	74487670	C	G
13	rs9543482	0	74487973	T	C
13	rs117832400	0	74488914	C	A
13	rs76580461	0	74489338	C	T
13	rs9543483	0	74490193	A	T
13	rs73220887	0	74490924	A	G
13	rs9318225	0	74491265	T	C
13	rs12856248	0	74491457	G	A
13	rs140709931	0	74492633	A	C
13	rs1887346	0	74493002	G	A
13	rs1887345	0	74493209	G	C
13	rs9318226	0	74493986	T	C
13	rs9543486	0	74494276	T	C
13	rs9543487	0	74494689	T	C
13	rs56058830	0	74494923	C	T
13	rs72628050	0	74494945	G	C
13	rs7986456	0	74495530	A	G
13	rs4321078	0	74496396	G	T
13	rs748079	0	74497642	C	A
13	rs191145251	0	74498481	T	C
13	rs2875668	0	74499025	G	C
13	rs2325570	0	74499839	G	C
13	rs9543489	0	74500229	A	T
13	rs9543490	0	74500265	C	T
13	rs9543491	0	74500354	A	C
13	rs9318227	0	74500970	T	C
13	rs9573328	0	74501180	C	A
13	rs9318228	0	74501210	A	G
13	rs117172605	0	74501424	A	G
13	rs9530260	0	74501861	C	G
13	rs4885132	0	74502215	T	G
13	rs9600188	0	74502243	T	C
13	rs9530261	0	74502332	T	C
13	rs7981768	0	74502507	C	T
13	rs7323072	0	74502770	G	T
13	rs9543492	0	74503068	T	C
13	rs7330642	0	74504415	C	T
13	rs9543494	0	74505599	A	G
13	rs9573329	0	74505730	C	G
13	rs74986067	0	74506018	A	T
13	rs80318673	0	74508043	G	C
13	rs117792279	0	74508145	C	T
13	rs7992210	0	74508795	T	C
13	rs76976492	0	74508882	G	A
13	rs76303554	0	74508922	T	C
13	rs7991457	0	74509162	A	G
13	rs7991469	0	74509187	A	G
13	rs7992314	0	74509346	G	A
13	rs77542001	0	74510052	T	C
13	rs76334978	0	74510310	G	A
13	rs9592950	0	74510342	A	G
13	rs4883958	0	74511054	C	T
13	rs4885134	0	74511643	G	A
13	rs9318229	0	74511802	G	A
13	rs17061696	0	74511991	G	C
13	rs146020298	0	74512072	T	C
13	rs2325572	0	74512320	T	C
13	rs7325359	0	74512389	G	A
13	rs9600189	0	74512491	G	A
13	rs79307288	0	74512690	G	A
13	rs745614	0	74512809	T	C
13	rs728926	0	74513122	C	T
13	rs113907772	0	74513170	C	T
13	rs17288193	0	74513180	C	T
13	rs74580753	0	74513280	G	A
13	rs943706	0	74513460	T	C
13	rs61957348	0	74513728	G	C
13	rs8001741	0	74514418	G	A
13	rs9530262	0	74515502	C	T
13	rs117919659	0	74516077	T	C
13	rs17216006	0	74516103	C	T
13	rs9600191	0	74516318	T	C
13	rs12583092	0	74516336	C	G
13	rs17061703	0	74516525	A	C
13	rs7986883	0	74517321	C	T
13	rs17071090	0	74517392	A	G
13	rs10219943	0	74518030	A	G
13	rs9573330	0	74518210	G	A
13	rs74921377	0	74519088	C	T
13	rs10219785	0	74519523	T	G
13	rs1886512	0	74520186	T	A
13	rs17216139	0	74520681	G	A
13	rs17216175	0	74520982	G	A
13	rs9600192	0	74521510	G	A
13	rs9318230	0	74521514	G	A
13	rs6562791	0	74521863	T	C
13	rs9530263	0	74521994	A	G
13	rs4883960	0	74522061	A	T
13	rs78866111	0	74522089	G	T
13	rs77107102	0	74522567	C	G
13	rs5008128	0	74522827	C	A
13	rs5008129	0	74522912	C	T
13	rs17288542	0	74522968	A	G
13	rs9543497	0	74523135	C	T
13	rs79067018	0	74523683	G	C
13	rs7324199	0	74524460	T	C
13	rs9592951	0	74524485	A	G
13	rs7329130	0	74524689	T	G
13	rs9543498	0	74525220	T	A
13	rs943707	0	74525387	A	G
13	rs76687098	0	74525746	T	C
13	rs9592952	0	74525794	A	C
13	rs150307085	0	74526110	T	C
13	rs149119224	0	74526516	G	A
13	rs111240450	0	74527112	C	T
13	rs17288724	0	74527758	T	C
13	rs9592953	0	74528177	G	A
13	rs189485231	0	74528208	C	T
13	rs9592954	0	74528240	G	A
13	rs2031428	0	74528334	C	G
13	rs4885135	0	74528357	C	T
13	rs4885136	0	74528405	G	A
13	rs180671762	0	74528571	A	G
13	rs9318231	0	74529410	T	C
13	rs4412864	0	74529585	A	G
13	rs3850049	0	74529699	A	G
13	rs3850050	0	74529960	C	T
13	rs4450274	0	74530019	T	C
13	rs78567211	0	74530073	C	T
13	rs4580046	0	74530075	C	A
13	rs9318232	0	74530279	T	C
13	rs17288893	0	74530290	A	G
13	rs9318233	0	74530538	A	G
13	rs74885062	0	74530585	T	A
13	rs77690202	0	74530655	T	C
13	rs77277253	0	74531243	A	G
13	rs11838749	0	74532482	G	A
13	rs1570743	0	74532611	A	C
13	rs1570744	0	74532811	T	C
13	rs4883961	0	74532855	A	C
13	rs112340057	0	74533009	G	T
13	rs9573332	0	74533235	C	T
13	rs9565063	0	74533740	A	G
13	rs9592955	0	74533914	A	G
13	rs7320592	0	74534147	A	G
13	rs118108086	0	74534179	G	T
13	rs7321264	0	74534245	G	C
13	rs7320779	0	74534247	A	C
13	rs17061756	0	74534758	T	G
13	rs111389480	0	74535038	C	T
13	rs1408672	0	74535249	C	T
13	rs9600193	0	74535573	C	T
13	rs9318236	0	74535578	T	C
13	rs111635596	0	74536246	T	C
13	rs9543499	0	74536276	A	C
13	rs4885137	0	74536618	C	T
13	rs4885138	0	74536931	C	T
13	rs17289305	0	74537189	T	C
13	rs80195013	0	74537226	G	T
13	rs118073739	0	74537253	A	G
13	rs7992337	0	74537273	A	G
13	rs7997921	0	74537760	C	T
13	rs9318237	0	74537801	A	C
13	rs9318238	0	74538020	T	C
13	rs9543500	0	74538058	T	C
13	rs9543501	0	74538110	G	A
13	rs76444206	0	74538153	G	A
13	rs7335763	0	74538269	C	T
13	rs17217266	0	74538466	C	T
13	rs79745384	0	74538526	C	T
13	rs2875669	0	74538819	T	C
13	rs2875670	0	74539068	A	G
13	rs17061772	0	74539169	G	A
13	rs79739016	0	74539245	G	A
13	rs17061773	0	74539377	A	G
13	rs9600195	0	74539525	G	A
13	rs17217378	0	74539716	C	G
13	rs17289662	0	74539963	C	T
13	rs9600196	0	74540271	A	G
13	rs9600197	0	74540613	G	C
13	rs73222712	0	74541124	G	C
13	rs9592956	0	74541371	A	G
13	rs9592957	0	74541520	A	C
13	rs73222715	0	74541694	C	G
13	rs9592958	0	74541751	A	G
13	rs1024264	0	74541764	G	A
13	rs9592959	0	74541822	C	G
13	rs9600198	0	74542409	A	G
13	rs75158768	0	74542717	C	T
13	rs61093123	0	74542866	G	C
13	rs4885139	0	74542950	T	A
13	rs10507820	0	74543786	C	T
13	rs17061811	0	74544162	C	G
13	rs17061813	0	74544256	G	A
13	rs2296859	0	74544451	G	T
13	rs17061815	0	74544544	C	A
13	rs9530267	0	74544645	T	C
13	rs73222717	0	74545125	G	C
13	rs7335575	0	74545237	G	T
13	rs57665296	0	74545324	G	A
13	rs17061818	0	74545565	C	T
13	rs28405082	0	74545888	T	C
13	rs28444995	0	74545915	C	A
13	rs28657975	0	74546019	C	T
13	rs1570745	0	74546222	G	T
13	rs118100926	0	74546633	T	C
13	rs9600201	0	74547367	G	T
13	rs9543502	0	74547637	A	G
13	rs9600204	0	74547720	A	G
13	rs9530268	0	74547792	T	G
13	rs9530269	0	74548594	C	T
13	rs4454843	0	74549101	T	C
13	rs9543503	0	74549435	G	T
13	rs7333855	0	74549813	T	C
13	rs9600205	0	74549905	C	T
13	rs7332649	0	74549943	C	T
13	rs9600206	0	74550013	T	C
13	rs55871505	0	74550457	C	T
13	rs57061860	0	74550604	T	A
13	rs79576108	0	74550627	G	A
13	rs7316947	0	74551398	C	T
13	rs9600207	0	74551691	T	C
13	rs74327695	0	74551914	T	C
13	rs9543505	0	74551933	A	G
13	rs9600208	0	74552113	C	G
13	rs7330075	0	74552780	T	G
13	rs13378861	0	74553463	C	A
13	rs9600209	0	74553950	G	A
13	rs74973961	0	74554927	A	C
13	rs77141781	0	74555934	C	T
13	rs7338764	0	74555947	T	C
13	rs7337232	0	74555987	A	G
13	rs74095939	0	74556102	G	T
13	rs7339349	0	74556225	T	C
13	rs9573340	0	74556488	A	G
13	rs9600210	0	74557203	A	G
13	rs34207789	0	74557861	A	T
13	rs78057420	0	74558237	G	C
13	rs4885141	0	74558380	T	C
13	rs2182038	0	74558389	C	T
13	rs144887268	0	74558426	G	A
13	rs12871414	0	74558505	C	T
13	rs78719565	0	74558516	C	T
13	rs7983164	0	74560263	T	A
13	rs17218053	0	74560348	T	C
13	rs36107165	0	74560624	T	C
13	rs78784794	0	74561143	C	T
13	rs9543507	0	74561549	T	A
13	rs74605078	0	74561642	T	A
13	rs7329599	0	74561706	C	T
13	rs7330102	0	74561745	G	A
13	rs17290439	0	74564260	A	C
13	rs17290460	0	74565469	G	A
13	rs1886513	0	74566403	T	G
13	rs1408673	0	74567057	A	G
13	rs9543508	0	74567136	A	C
13	rs76617118	0	74567711	G	A
13	rs73213085	0	74567904	A	C
13	rs74613131	0	74568290	G	A
13	rs17061886	0	74568509	T	C
13	rs1886514	0	74569006	G	T
13	rs1886515	0	74569304	T	C
13	rs1886516	0	74569411	G	A
13	rs7987699	0	74569641	A	G
13	rs7988178	0	74569662	G	A
13	rs7988097	0	74569854	A	C
13	rs7988547	0	74569884	G	A
13	rs12385846	0	74570224	C	T
13	rs12385848	0	74570259	G	A
13	rs12856035	0	74570292	T	C
13	rs4885142	0	74570386	C	T
13	rs17218496	0	74570872	C	T
13	rs12385850	0	74570986	G	A
13	rs187650797	0	74571097	A	G
13	rs12385870	0	74571184	T	G
13	rs78913914	0	74571264	G	A
13	rs12385855	0	74571595	C	T
13	rs9543509	0	74571656	T	C
13	rs1408674	0	74571776	G	A
13	rs1408675	0	74571957	A	C
13	rs9600214	0	74572334	G	C
13	rs74709423	0	74572854	G	A
13	rs112509216	0	74573313	T	G
13	rs1967801	0	74573810	C	G
13	rs9600215	0	74573840	A	G
13	rs7328112	0	74574178	C	T
13	rs78719660	0	74574368	T	C
13	rs9592963	0	74574485	A	G
13	rs111522881	0	74574647	C	T
13	rs58000261	0	74575032	T	C
13	rs149900916	0	74575336	A	G
13	rs9600216	0	74575348	A	T
13	rs9543510	0	74575742	G	A
13	rs75878479	0	74576936	C	G
13	rs60798860	0	74577157	A	C
13	rs17061909	0	74577547	C	T
13	rs4885143	0	74577907	C	T
13	rs80243309	0	74578311	C	T
13	rs17218656	0	74579047	C	T
13	rs17218691	0	74579558	G	C
13	rs117396296	0	74579579	C	A
13	rs13378952	0	74579859	C	T
13	rs9565067	0	74579881	T	C
13	rs78630947	0	74580129	T	C
13	rs17061915	0	74580460	A	T
13	rs9318240	0	74580671	C	T
13	rs113319799	0	74581505	C	G
13	rs61957968	0	74581675	G	A
13	rs17061921	0	74581731	T	C
13	rs9573341	0	74581814	A	C
13	rs9600218	0	74581827	G	A
13	rs7986341	0	74582018	C	T
13	rs80271560	0	74582281	T	C
13	rs1359422	0	74582469	T	G
13	rs2031427	0	74584040	A	G
13	rs80107757	0	74584480	C	T
13	rs4885144	0	74584740	C	G
13	rs112831829	0	74584866	T	C
13	rs1536025	0	74585587	C	T
13	rs8001012	0	74586401	C	T
13	rs117074845	0	74586431	G	A
13	rs12858058	0	74586488	T	C
13	rs77841692	0	74587499	G	A
13	rs79887652	0	74587939	G	A
13	rs1408676	0	74588183	T	C
13	rs17291339	0	74588523	A	T
13	rs114713792	0	74588747	G	A
13	rs17219089	0	74588783	G	T
13	rs77999292	0	74591240	T	C
13	rs9600219	0	74591347	A	G
13	rs75175596	0	74591780	A	G
13	rs111656702	0	74591816	C	T
13	rs112091740	0	74592251	C	T
13	rs77803278	0	74592729	G	A
13	rs142348866	0	74593824	A	G
13	rs79021153	0	74594259	C	T
13	rs10507821	0	74594534	C	A
13	rs76928646	0	74594628	G	A
13	rs17291465	0	74594659	A	G
13	rs113256413	0	74594778	A	C
13	rs78396746	0	74595280	A	G
13	rs1886520	0	74595463	C	A
13	rs73213097	0	74595833	G	A
13	rs187653216	0	74596771	A	G
13	rs116780318	0	74596822	T	C
13	rs1886519	0	74597221	T	A
13	rs117558247	0	74597744	G	A
13	rs12873770	0	74597920	T	C
13	rs111922078	0	74598126	T	G
13	rs74615786	0	74598583	G	A
13	rs2025535	0	74598691	G	A
13	rs4885145	0	74599209	A	G
13	rs2025534	0	74599596	T	C
13	rs7324708	0	74599874	G	A
13	rs1925047	0	74600274	A	C
13	rs1925046	0	74600765	G	C
13	rs75618059	0	74601300	T	C
13	rs74617267	0	74601387	G	C
13	rs17291723	0	74601935	T	C
13	rs78841021	0	74602275	A	G
13	rs17061984	0	74602820	A	T
13	rs17219517	0	74603678	C	T
13	rs17291778	0	74603861	G	A
13	rs17291799	0	74603915	T	G
13	rs7991281	0	74604079	C	T
13	rs78362449	0	74605021	G	A
13	rs116137842	0	74605924	C	A
13	rs4883962	0	74606738	G	C
13	rs112800422	0	74606970	C	T
13	rs7336840	0	74607291	G	A
13	rs2025533	0	74608121	A	G
13	rs113082480	0	74608272	T	C
13	rs111914166	0	74608290	C	A
13	rs1853740	0	74608358	C	G
13	rs9573343	0	74608626	G	A
13	rs75382606	0	74608671	C	T
13	rs78804331	0	74608825	C	T
13	rs10507822	0	74608944	T	C
13	rs9318241	0	74609496	A	T
13	rs117877548	0	74610852	G	A
13	rs77132570	0	74610910	G	A
13	rs7139856	0	74611272	G	A
13	rs7322163	0	74611941	C	G
13	rs9543514	0	74612473	A	G
13	rs7328558	0	74612760	G	A
13	rs17062015	0	74613125	C	T
13	rs7334781	0	74613724	A	T
13	rs17062023	0	74614243	T	C
13	rs78155377	0	74614564	G	A
13	rs9592965	0	74615925	A	C
13	rs7338608	0	74616107	T	C
13	rs7337594	0	74616340	A	C
13	rs17062027	0	74616954	C	T
13	rs7326324	0	74617555	G	C
13	rs17311314	0	74617671	C	T
13	rs17219984	0	74617877	T	C
13	rs2025532	0	74617964	G	A
13	rs78656858	0	74618033	C	T
13	rs111841167	0	74618579	A	G
13	rs76546767	0	74618850	C	T
13	rs111457861	0	74618956	T	G
13	rs2147628	0	74619761	A	G
13	rs9565070	0	74619997	C	A
13	rs2147627	0	74620132	C	T
13	rs1543872	0	74620238	G	C
13	rs79089460	0	74620973	G	T
13	rs6562793	0	74621483	T	C
13	rs146537811	0	74621511	G	C
13	rs141110431	0	74621547	C	T
13	rs112011219	0	74621682	C	T
13	rs7993206	0	74621931	C	G
13	rs9530270	0	74622339	A	C
13	rs76029240	0	74622387	G	A
13	rs138042714	0	74622585	C	A
13	rs9543515	0	74622924	A	G
13	rs4291804	0	74623283	T	G
13	rs12430604	0	74623838	G	A
13	rs7989171	0	74624612	A	G
13	rs77394627	0	74625404	T	G
13	rs1570739	0	74625691	C	T
13	rs55832710	0	74626153	T	C
13	rs9318243	0	74626241	C	T
13	rs138386272	0	74626675	G	A
13	rs17311461	0	74626685	T	C
13	rs17220111	0	74627057	T	G
13	rs10507823	0	74627907	A	T
13	rs10507824	0	74628682	T	C
13	rs9543516	0	74628712	T	C
13	rs76319853	0	74629029	C	A
13	rs17062045	0	74630351	G	A
13	rs9530271	0	74630607	G	T
13	rs75012440	0	74631240	G	A
13	rs117047403	0	74632046	T	A
13	rs73214813	0	74632911	T	C
13	rs7335812	0	74633384	C	T
13	rs80048361	0	74633416	T	C
13	rs73529190	0	74634592	G	A
13	rs35643115	0	74634688	C	T
13	rs1324914	0	74634972	A	G
13	rs1324913	0	74635588	G	T
13	rs12854743	0	74635606	C	T
13	rs1324912	0	74635907	C	T
13	rs117819492	0	74636312	G	A
13	rs17062056	0	74637096	T	A
13	rs12871987	0	74637595	T	C
13	rs116868013	0	74637701	A	G
13	rs17220485	0	74638189	T	C
13	rs111740932	0	74638367	A	G
13	rs17062063	0	74638808	T	C
13	rs74095995	0	74638989	G	A
13	rs1324909	0	74639592	T	C
13	rs9565072	0	74639799	T	C
13	rs7322834	0	74639940	C	T
13	rs9573345	0	74640009	C	G
13	rs7322857	0	74640025	A	G
13	rs9543517	0	74640331	T	A
13	rs76817427	0	74640343	C	T
13	rs4885148	0	74640983	A	G
13	rs112938565	0	74641563	C	T
13	rs74095999	0	74642513	G	A
13	rs17062073	0	74643632	G	A
13	rs9565073	0	74643919	T	C
13	rs9543518	0	74644318	T	C
13	rs17220832	0	74644353	G	A
13	rs17062078	0	74644409	G	T
13	rs958593	0	74644519	T	C
13	rs10507825	0	74645028	G	A
13	rs146983400	0	74645824	C	T
13	rs61957998	0	74646330	T	C
13	rs117694856	0	74646476	A	G
13	rs148079596	0	74646587	A	G
13	rs9600221	0	74646613	G	A
13	rs61957999	0	74647031	C	T
13	rs9543519	0	74647967	C	T
13	rs118183341	0	74648298	T	A
13	rs1467632	0	74648580	C	T
13	rs9573347	0	74648606	G	A
13	rs147863139	0	74648629	T	C
13	rs35386495	0	74648646	C	T
13	rs117961292	0	74648658	C	T
13	rs1324908	0	74649225	G	A
13	rs9530272	0	74649794	C	T
13	rs12870622	0	74649912	T	C
13	rs9530273	0	74651013	T	C
13	rs1324907	0	74652644	C	T
13	rs9530274	0	74652737	C	T
13	rs9600222	0	74652873	A	G
13	rs9565074	0	74653407	T	C
13	rs75229254	0	74653502	G	A
13	rs7334619	0	74653717	T	C
13	rs9573348	0	74654156	C	G
13	rs9543520	0	74654684	T	A
13	rs9543521	0	74654900	T	A
13	rs7140100	0	74654931	A	G
13	rs7318809	0	74655129	T	C
13	rs9318244	0	74655739	G	A
13	rs9318245	0	74655987	G	A
13	rs61958001	0	74656159	A	C
13	rs9543522	0	74657390	C	G
13	rs9543523	0	74657485	G	A
13	rs77163902	0	74657591	C	T
13	rs57331586	0	74657916	G	T
13	rs17062086	0	74658302	C	T
13	rs17062087	0	74658364	A	C
13	rs9543524	0	74658504	T	G
13	rs7332510	0	74658689	T	C
13	rs58971261	0	74659443	C	T
13	rs4885149	0	74659642	G	A
13	rs9543525	0	74660193	T	C
13	rs9543526	0	74660295	G	A
13	rs73214824	0	74660744	A	C
13	rs9543527	0	74660794	C	T
13	rs58614081	0	74660809	G	A
13	rs79748342	0	74661087	G	A
13	rs9600224	0	74661441	T	C
13	rs9600225	0	74661476	T	A
13	rs9543528	0	74661811	C	T
13	rs9530276	0	74662101	A	G
13	rs7328778	0	74662197	G	A
13	rs9543529	0	74662390	T	C
13	rs9592966	0	74662850	C	T
13	rs3945765	0	74663189	C	A
13	rs9530277	0	74663885	T	C
13	rs9600227	0	74664096	G	A
13	rs7318757	0	74664316	A	C
13	rs7318992	0	74664492	A	C
13	rs4545688	0	74664569	T	C
13	rs4531615	0	74664814	G	A
13	rs79787985	0	74665267	A	T
13	rs12583800	0	74665330	G	A
13	rs7983151	0	74665699	C	A
13	rs7984565	0	74665735	T	C
13	rs73214828	0	74666099	G	A
13	rs73214829	0	74666867	T	G
13	rs9530278	0	74666946	C	T
13	rs7333502	0	74668123	G	C
13	rs7335050	0	74668378	T	C
13	rs8001594	0	74668560	C	G
13	rs111829846	0	74668844	C	G
13	rs74098506	0	74669143	T	G
13	rs140170347	0	74669677	C	T
13	rs9285286	0	74671000	G	C
13	rs12323243	0	74671770	A	G
13	rs73531239	0	74671911	G	A
13	rs4447307	0	74672126	A	G
13	rs2875672	0	74672215	C	T
13	rs7982903	0	74672788	C	G
13	rs74727942	0	74673242	T	C
13	rs12323302	0	74673433	A	C
13	rs61421025	0	74673709	T	A
13	rs17221707	0	74673924	T	C
13	rs1184596	0	74674070	A	G
13	rs75374375	0	74674195	G	A
13	rs12855892	0	74674447	C	G
13	rs4885150	0	74674871	T	C
13	rs2104388	0	74675573	T	C
13	rs7334536	0	74676551	T	C
13	rs34601091	0	74676702	C	A
13	rs9530279	0	74677446	T	C
13	rs56053373	0	74677774	T	A
13	rs4477573	0	74678341	A	G
13	rs9530280	0	74678511	A	G
13	rs12863246	0	74678544	G	T
13	rs12862577	0	74678557	C	T
13	rs12868047	0	74679085	C	A
13	rs9530281	0	74679161	G	A
13	rs9318247	0	74679364	A	C
13	rs117575545	0	74680513	G	T
13	rs9565076	0	74681260	T	C
13	rs9600230	0	74682051	A	G
13	rs7327960	0	74682892	T	C
13	rs113608246	0	74683066	G	A
13	rs149264544	0	74685086	A	G
13	rs6562797	0	74686100	A	G
13	rs9565077	0	74686846	C	T
13	rs71433104	0	74687102	C	T
13	rs7988107	0	74687535	G	C
13	rs9573349	0	74688497	A	G
13	rs76652635	0	74689496	A	G
13	rs9592968	0	74689614	G	A
13	rs9592969	0	74689639	C	T
13	rs55912784	0	74689651	G	A
13	rs6562799	0	74690096	A	G
13	rs9592970	0	74691126	T	A
13	rs78882196	0	74691713	C	A
13	rs9600231	0	74691838	G	A
13	rs9600232	0	74692807	T	C
13	rs1537999	0	74692921	T	C
13	rs9600233	0	74693401	G	A
13	rs75537311	0	74693821	G	A
13	rs34986014	0	74694046	C	T
13	rs12429484	0	74695482	T	C
13	rs12428422	0	74695517	G	A
13	rs9592971	0	74696042	C	G
13	rs12866096	0	74696357	T	C
13	rs61958028	0	74696521	C	T
13	rs76889836	0	74697194	C	T
13	rs35667278	0	74697578	C	T
13	rs36045304	0	74697668	C	G
13	rs4885151	0	74697856	T	G
13	rs7334403	0	74698109	T	C
13	rs8002966	0	74699388	C	T
13	rs1360978	0	74699684	T	C
13	rs78116502	0	74699821	A	G
13	rs1336670	0	74700045	G	A
13	rs4255673	0	74701030	G	C
13	rs9543532	0	74701382	T	C
13	rs17313537	0	74701453	T	C
13	rs17222191	0	74701652	T	C
13	rs3812849	0	74701736	A	C
13	rs17222240	0	74701975	T	C
13	rs7335976	0	74702105	C	T
13	rs17062186	0	74702315	G	A
13	rs78304889	0	74702950	T	A
13	rs9600235	0	74704287	C	T
13	rs7995668	0	74705179	A	C
13	rs9600236	0	74705199	C	T
13	rs9600237	0	74705251	C	T
13	rs78144902	0	74706638	C	T
13	rs112679104	0	74706951	C	T
13	rs73214839	0	74707264	T	C
13	rs75955224	0	74707301	G	A
13	rs77919370	0	74707430	G	A
13	rs9543534	0	74708696	C	T
13	rs945695	0	74709821	A	G
13	rs945694	0	74709826	T	G
13	rs945693	0	74709976	G	A
13	rs9543535	0	74710374	G	A
13	rs118130492	0	74711872	A	G
13	rs6562802	0	74711955	C	T
13	rs6562804	0	74712336	G	A
13	rs71433105	0	74712545	T	A
13	rs12430284	0	74712716	G	A
13	rs61965655	0	74712915	T	A
13	rs79098914	0	74713019	C	T
13	rs7326892	0	74713091	C	G
13	rs945689	0	74713386	A	G
13	rs945690	0	74713424	C	T
13	rs945691	0	74713439	G	A
13	rs4441155	0	74713687	C	T
13	rs4383033	0	74713805	T	A
13	rs4628835	0	74714025	G	T
13	rs74098511	0	74714272	A	G
13	rs945616	0	74714343	T	C
13	rs34597907	0	74714451	T	G
13	rs9530283	0	74715428	T	C
13	rs9543536	0	74715777	C	T
13	rs12876477	0	74716084	C	G
13	rs35185444	0	74717308	T	C
13	rs3929912	0	74717655	A	G
13	rs12870272	0	74718321	T	A
13	rs9530284	0	74718939	C	G
13	rs34130071	0	74718946	A	C
13	rs4128457	0	74719428	T	A
13	rs4144448	0	74719674	A	G
13	rs4369536	0	74720142	G	A
13	rs9573352	0	74720424	A	G
13	rs61964582	0	74721716	C	T
13	rs9530285	0	74725052	A	G
13	rs9543537	0	74725245	G	A
13	rs7988654	0	74725318	C	T
13	rs7988698	0	74725450	A	G
13	rs7334967	0	74726097	T	C
13	rs9573353	0	74726146	C	T
13	rs1337038	0	74726564	A	G
13	rs79363497	0	74726740	C	T
13	rs1337039	0	74726800	A	C
13	rs8002869	0	74726974	C	T
13	rs9600239	0	74727284	G	A
13	rs7318096	0	74727498	G	A
13	rs12860851	0	74727537	A	G
13	rs9543539	0	74727903	A	G
13	rs79607418	0	74728059	C	T
13	rs58510036	0	74728171	T	A
13	rs4885155	0	74728482	T	A
13	rs34526838	0	74728548	C	T
13	rs4885156	0	74728655	T	C
13	rs4885157	0	74728748	T	C
13	rs1572490	0	74729084	C	A
13	rs9543540	0	74729103	C	T
13	rs10220214	0	74729276	T	G
13	rs9318248	0	74729327	T	C
13	rs7330557	0	74729456	A	G
13	rs9543541	0	74729634	G	T
13	rs7336752	0	74729938	G	A
13	rs7337134	0	74730137	G	A
13	rs7337014	0	74730244	C	T
13	rs7337206	0	74730315	C	T
13	rs8000245	0	74730392	C	T
13	rs9600240	0	74730921	T	C
13	rs7320064	0	74730980	G	A
13	rs7320612	0	74731234	G	A
13	rs3905123	0	74731291	A	G
13	rs7322073	0	74731479	T	A
13	rs9543542	0	74731637	G	T
13	rs9543543	0	74731845	G	A
13	rs61964584	0	74732061	G	A
13	rs151070533	0	74732325	C	T
13	rs9565081	0	74732442	G	C
13	rs9573354	0	74732510	G	A
13	rs4499123	0	74732868	T	G
13	rs34264767	0	74732917	T	C
13	rs7491497	0	74733109	G	A
13	rs17314746	0	74733415	A	G
13	rs4885158	0	74733471	C	A
13	rs9600241	0	74733514	C	G
13	rs9600242	0	74733764	T	C
13	rs35026020	0	74734253	T	G
13	rs17062235	0	74734440	C	T
13	rs9573355	0	74734988	G	A
13	rs9600243	0	74735042	T	C
13	rs9600244	0	74735366	A	T
13	rs71433106	0	74735485	G	A
13	rs78112167	0	74735790	G	T
13	rs1856066	0	74735830	C	T
13	rs9530287	0	74735945	C	T
13	rs7318088	0	74736147	A	T
13	rs12862798	0	74736338	C	T
13	rs12865666	0	74736924	T	C
13	rs12868639	0	74737006	G	A
13	rs4528452	0	74737422	T	C
13	rs9565082	0	74737625	C	G
13	rs7993885	0	74737788	C	T
13	rs35922723	0	74738644	A	G
13	rs6562807	0	74739819	G	A
13	rs12874797	0	74740118	C	T
13	rs17314983	0	74740203	T	A
13	rs35958790	0	74740461	T	A
13	rs11619312	0	74740491	A	T
13	rs35688491	0	74740771	C	T
13	rs12859150	0	74741446	C	T
13	rs148054282	0	74742027	G	A
13	rs12428808	0	74742294	C	A
13	rs12429889	0	74742322	T	C
13	rs12428827	0	74742390	G	C
13	rs12867877	0	74742650	C	T
13	rs12868061	0	74742898	A	G
13	rs116873468	0	74742900	A	G
13	rs7317405	0	74743004	C	G
13	rs12873119	0	74743094	T	C
13	rs12872219	0	74743123	C	T
13	rs57215963	0	74743218	G	T
13	rs12872572	0	74743456	A	C
13	rs12877629	0	74744371	G	A
13	rs34066310	0	74744964	C	T
13	rs17315247	0	74745347	A	C
13	rs6562808	0	74745973	T	C
13	rs7990716	0	74746182	T	C
13	rs9600245	0	74746219	G	A
13	rs61964594	0	74746446	A	G
13	rs63732460	0	74746460	C	A
13	rs12874349	0	74747074	C	T
13	rs34644792	0	74747510	T	C
13	rs726618	0	74747883	T	G
13	rs17062268	0	74748270	A	G
13	rs4885160	0	74748606	G	A
13	rs1337043	0	74748926	T	C
13	rs144777624	0	74749019	A	G
13	rs1337042	0	74749071	A	G
13	rs1337041	0	74749179	A	C
13	rs17224169	0	74750116	A	G
13	rs77244779	0	74750827	G	T
13	rs7999569	0	74750965	T	C
13	rs12868088	0	74751225	C	T
13	rs11620053	0	74751444	T	C
13	rs8000528	0	74751477	T	G
13	rs79775127	0	74751868	G	A
13	rs7982535	0	74752035	A	G
13	rs2039629	0	74752497	T	G
13	rs117086837	0	74753003	G	A
13	rs17224296	0	74753241	T	C
13	rs12855383	0	74753540	G	C
13	rs7996065	0	74755905	A	G
13	rs34854216	0	74756055	G	A
13	rs9592972	0	74756477	T	C
13	rs12858446	0	74757042	A	G
13	rs12859161	0	74757099	C	T
13	rs9543544	0	74758375	C	T
13	rs17062289	0	74758886	C	A
13	rs12875038	0	74761259	T	C
13	rs7988935	0	74761700	A	G
13	rs4522312	0	74762605	C	A
13	rs2039647	0	74763378	G	A
13	rs74966062	0	74764746	A	G
13	rs17224588	0	74765300	C	G
13	rs34466030	0	74767528	C	A
13	rs12869360	0	74767772	C	T
13	rs9530288	0	74767886	G	A
13	rs7337898	0	74769241	C	G
13	rs77352378	0	74771001	A	T
13	rs139003633	0	74771047	T	C
13	rs17316085	0	74771215	A	G
13	rs9573360	0	74771429	C	A
13	rs7997957	0	74771739	T	C
13	rs35266289	0	74771747	C	T
13	rs17062313	0	74773081	G	A
13	rs4356363	0	74773253	A	G
13	rs71433109	0	74773274	C	T
13	rs9565083	0	74774198	A	C
13	rs7325565	0	74774255	T	G
13	rs113390848	0	74774702	G	A
13	rs12854266	0	74774926	G	A
13	rs77604364	0	74775476	C	T
13	rs34306719	0	74776293	T	C
13	rs12869928	0	74776681	A	G
13	rs78815696	0	74776868	A	G
13	rs61964598	0	74778952	G	A
13	rs117585166	0	74782265	C	G
13	rs35753924	0	74783416	C	T
13	rs71433110	0	74783432	G	T
13	rs12865510	0	74784339	G	C
13	rs112956016	0	74785745	A	G
13	rs12875186	0	74786235	A	T
13	rs61964600	0	74786386	A	G
13	rs71433111	0	74786396	A	T
13	rs12875916	0	74786643	C	T
13	rs8002907	0	74787237	A	C
13	rs11616399	0	74787862	C	T
13	rs34096916	0	74788727	A	G
13	rs12872277	0	74789001	A	G
13	rs74692416	0	74789497	G	A
13	rs74818068	0	74790093	G	A
13	rs12868885	0	74790149	G	A
13	rs12874351	0	74791641	A	G
13	rs12875650	0	74791764	T	G
13	rs12875791	0	74791831	T	C
13	rs7326493	0	74792351	A	G
13	rs1857026	0	74793027	C	A
13	rs12871579	0	74794300	G	A
13	rs12871788	0	74794473	G	A
13	rs7985779	0	74794805	C	T
13	rs12876993	0	74795807	C	G
13	rs12863691	0	74796095	T	C
13	rs12864047	0	74796108	T	C
13	rs12862289	0	74796267	G	A
13	rs77795646	0	74796463	G	C
13	rs12863295	0	74796673	C	A
13	rs12863374	0	74796782	A	C
13	rs9592974	0	74797148	A	G
13	rs76588355	0	74797460	T	C
13	rs17225544	0	74798177	T	C
13	rs13378302	0	74800574	C	A
13	rs115668205	0	74800631	C	T
13	rs71433112	0	74801114	A	G
13	rs12858234	0	74801261	G	A
13	rs12857591	0	74801272	C	T
13	rs9318250	0	74801706	A	G
13	rs35250760	0	74802953	A	T
13	rs75048403	0	74803367	T	C
13	rs17062394	0	74803734	A	G
13	rs12877408	0	74804573	C	T
13	rs2039342	0	74804797	C	T
13	rs12864994	0	74805108	T	C
13	rs139839038	0	74805719	C	T
13	rs2077879	0	74806116	G	T
13	rs7989618	0	74806494	C	T
13	rs9600246	0	74806921	A	C
13	rs117382354	0	74807308	C	T
13	rs12874617	0	74807426	C	A
13	rs12875669	0	74807445	T	C
13	rs71433113	0	74807563	G	A
13	rs17062403	0	74808874	C	G
13	rs9600247	0	74808946	T	C
13	rs2785950	0	74809856	A	G
13	rs2777656	0	74809900	C	T
13	rs187945583	0	74814233	C	T
13	rs12871494	0	74815927	G	A
13	rs12871271	0	74815989	C	T
13	rs7333089	0	74815990	G	C
13	rs6562809	0	74816159	G	A
13	rs6562810	0	74816423	T	G
13	rs73214857	0	74816491	G	A
13	rs12875926	0	74816745	C	T
13	rs7982004	0	74817205	T	C
13	rs12861976	0	74817826	G	A
13	rs9600250	0	74817916	G	T
13	rs7324194	0	74818089	T	G
13	rs1417991	0	74818420	C	A
13	rs9530291	0	74819425	T	C
13	rs71433126	0	74819594	G	T
13	rs148003337	0	74819793	A	G
13	rs78096485	0	74819988	G	A
13	rs118051413	0	74820192	A	G
13	rs12856766	0	74820252	C	A
13	rs71433127	0	74820771	A	C
13	rs12429553	0	74820975	C	T
13	rs117217575	0	74821051	A	C
13	rs117555505	0	74821817	C	T
13	rs35024200	0	74822316	G	T
13	rs148525128	0	74823416	T	C
13	rs34648351	0	74823626	T	G
13	rs116854919	0	74823653	T	C
13	rs61964629	0	74823903	G	C
13	rs34831025	0	74823946	C	T
13	rs12862976	0	74824096	G	C
13	rs7323293	0	74824854	T	A
13	rs7323471	0	74824930	T	A
```
