## Supplementary material for "Characterization of shared and ancestry-specific signals driving complex traits using multi-ancestry fine-mapping": s1_snps.txt

```
rs79944483
rs74094841
rs76854112
rs78474310
rs1028958
rs1028957
rs78148707
rs1023101
rs1023100
rs73224426
rs143454100
rs1571558
rs1571557
rs9543291
rs4570722
rs4564459
rs4595684
rs4459445
rs2325502
rs2875651
rs4530012
rs9543292
rs74094846
rs9543293
rs60303875
rs61967065
rs7981842
rs8002585
rs9600107
rs9543294
rs4885077
rs9600108
rs9543295
rs78716205
rs73224429
rs9573146
rs9592897
rs76649941
rs7994179
rs80042079
rs9530178
rs73224431
rs7319076
rs7985064
rs74429862
rs9592898
rs8000745
rs17090001
rs8001390
rs8002827
rs9543300
rs6562753
rs4885079
rs9543301
rs9530179
rs1327616
rs7327690
rs1410093
rs9564959
rs959876
rs79269465
rs959875
rs959874
rs9573147
rs150748170
rs9573148
rs78970086
rs4883925
rs4883926
rs2875652
rs9600110
rs9600111
rs7991881
rs4885080
rs985741
rs985740
rs1330082
rs9573149
rs1998985
rs1998984
rs9543302
rs9543303
rs7998062
rs1410105
rs1410104
rs9543304
rs9592900
rs7989606
rs1928634
rs9564960
rs9573150
rs7332303
rs9600112
rs9573152
rs4885084
rs117136390
rs9573153
rs1576081
rs9543305
rs61967089
rs115341809
rs7987880
rs9543306
rs74874890
rs9592901
rs9543307
rs7998315
rs78346045
rs36076388
rs73224443
rs2025861
rs79841998
rs9543309
rs4883927
rs74920744
rs7320789
rs79712162
rs9634724
rs6562756
rs140075676
rs4885086
rs9573154
rs9564961
rs9543310
rs9543311
rs61957441
rs12867325
rs9564962
rs9564963
rs113258189
rs11619403
rs6562757
rs7330349
rs11838824
rs61957442
rs2325503
rs9573155
rs35746778
rs8002624
rs61957444
rs11838509
rs11838515
rs11838548
rs2031991
rs78731601
rs117098580
rs75409364
rs9573156
rs73224446
rs79281162
rs115506246
rs952707
rs9564964
rs61957445
rs61957446
rs143146489
rs9573157
rs7993905
rs7995124
rs9573158
rs9573159
rs4883929
rs73224449
rs9600113
rs4885088
rs73224450
rs138539587
rs840421
rs840420
rs840419
rs73224453
rs17090039
rs840418
rs11619223
rs35584367
rs840417
rs34558539
rs840416
rs9592902
rs9318155
rs58713924
rs9318156
rs34396821
rs9318158
rs77089092
rs75458230
rs17090043
rs142412347
rs4885089
rs9573160
rs957516
rs1411328
rs1475542
rs9543315
rs12868272
rs61958774
rs9543316
rs9573161
rs55992387
rs112893742
rs76444031
rs4885090
rs1330077
rs9530182
rs9530183
rs12864897
rs9543317
rs1576456
rs11840561
rs2325521
rs2325522
rs7333563
rs73527242
rs71431563
rs71431564
rs9543318
rs12868794
rs7139864
rs1411327
rs1411326
rs2210077
rs17090046
rs913898
rs913897
rs4885091
rs61958775
rs61958776
rs73224463
rs9543320
rs2031990
rs145771157
rs2210078
rs74493307
rs8002057
rs76584449
rs9564966
rs9592905
rs71431565
rs9543321
rs9318163
rs34103576
rs113204352
rs17191385
rs9530184
rs11839647
rs78902267
rs11843563
rs17090047
rs145877647
rs9600114
rs9564967
rs7330393
rs7984199
rs112880926
rs287553
rs79402859
rs11842316
rs34358945
rs287551
rs287550
rs287548
rs77298472
rs77435500
rs77094266
rs192607
rs9573163
rs113001261
rs9573164
rs627862
rs75435082
rs9564968
rs17090060
rs9600115
rs4885093
rs34083908
rs79381365
rs71431566
rs11841695
rs11843025
rs141049746
rs71431567
rs35513847
rs7139485
rs9318164
rs2325524
rs79314915
rs4883933
rs9592906
rs117458671
rs9543324
rs17090063
rs2038790
rs12868759
rs9543325
rs12873716
rs9543327
rs9530185
rs9573165
rs77274615
rs9592907
rs58203561
rs79782796
rs71431568
rs77738416
rs9530186
rs9543328
rs117151622
rs11840175
rs7988001
rs117745732
rs71198192
rs9318165
rs9318166
rs2147511
rs2147512
rs11618560
rs9573166
rs71431570
rs74388756
rs79411636
rs117999099
rs76504461
rs77771142
rs76696474
rs55633836
rs58980022
rs77772886
rs17090071
rs12870000
rs76766117
rs12427746
rs184405620
rs1886449
rs11842799
rs7334002
rs2325526
rs2325527
rs78355229
rs147220276
rs7335989
rs1411322
rs2224916
rs9318167
rs7321465
rs73224478
rs1411324
rs58573474
rs9318168
rs9318169
rs7996728
rs9530188
rs9543330
rs9543331
rs9318170
rs186664356
rs9543332
rs9543333
rs7328771
rs12428649
rs7999587
rs7998501
rs145594342
rs147587384
rs7983696
rs17090101
rs35770347
rs35613393
rs7325093
rs11840979
rs7326908
rs12429549
rs12856823
rs9543334
rs9543335
rs17090102
rs17277853
rs73224490
rs9543336
rs9543337
rs9530189
rs113827922
rs9543338
rs9543339
rs9543340
rs9543341
rs9543342
rs9543343
rs9530192
rs9543344
rs9600117
rs9543345
rs9543346
rs9530193
rs9543347
rs9543348
rs112616682
rs34062190
rs4885095
rs2209382
rs9543350
rs9543351
rs9543352
rs9543353
rs9543354
rs73224494
rs9543355
rs9543356
rs34733652
rs4883934
rs4883935
rs7320684
rs9573170
rs9573171
rs9573172
rs9543357
rs9592908
rs927683
rs9600118
rs1952668
rs9543358
rs9600119
rs927682
rs113846640
rs12867137
rs17090113
rs4143044
rs9600120
rs9634990
rs9573173
rs9573174
rs7336295
rs11842483
rs9573175
rs9573176
rs9573177
rs9573178
rs6562760
rs9573179
rs9573180
rs9564972
rs9564973
rs9564974
rs12430896
rs12869114
rs9564976
rs9573181
rs12864778
rs11841512
rs9573182
rs9564977
rs9564978
rs9564979
rs2147513
rs2181965
rs7338457
rs7139908
rs9318172
rs9318173
rs142800525
rs117452318
rs9318174
rs9573183
rs9573184
rs7320851
rs9573185
rs7321056
rs1330071
rs9592909
rs9600121
rs17090128
rs9592910
rs17090129
rs72628041
rs9592911
rs9592912
rs9573186
rs67647688
rs8002929
rs9573187
rs17090130
rs60984250
rs58811695
rs17090131
rs116964429
rs2325507
rs17090132
rs117922530
rs17090134
rs17090136
rs4885096
rs113918587
rs4883936
rs17091
rs4885097
rs4885098
rs117170545
rs9600122
rs1571556
rs9592915
rs9592916
rs150064030
rs570106181
rs2325508
rs721757
rs12872735
rs7322343
rs140862915
rs1013545
rs7992302
rs7992488
rs75468297
rs7992681
rs1411318
rs12863511
rs4885099
rs9318175
rs7984379
rs12873512
rs4883937
rs965746
rs12857361
rs9543360
rs7326586
rs9543361
rs73226421
rs34864983
rs6562764
rs2325509
rs2181966
rs143271833
rs10507811
rs4143045
rs4885100
rs73226423
rs4883938
rs61957170
rs9530194
rs7989425
rs7989445
rs73226426
rs35552113
rs6562765
rs9543363
rs79183539
rs117893084
rs7319028
rs79426209
rs9543364
rs112746995
rs4883939
rs7989934
rs6562766
rs9543366
rs7990949
rs4883940
rs9543369
rs7328006
rs9592918
rs1886450
rs12872447
rs1886451
rs1886452
rs4885101
rs74926500
rs9600123
rs1998665
rs1998666
rs4885102
rs10507812
rs4144229
rs2325510
rs7993936
rs10871066
rs4242951
rs4242952
rs11618741
rs4242953
rs4242954
rs1886453
rs4883941
rs9530197
rs7139757
rs7316938
rs7316968
rs12870605
rs12870778
rs4356362
rs4349040
rs4349041
rs7990346
rs7991131
rs80113717
rs9564981
rs9564983
rs77141004
rs76187433
rs8002751
rs9573189
rs61957178
rs7336001
rs9318176
rs4438187
rs2325512
rs17090183
rs9573191
rs145817365
rs1924816
rs2147514
rs7334087
rs1304959
rs186473761
rs74550739
rs1924812
rs9564984
rs1924813
rs9564985
rs61957179
rs9573193
rs9573194
rs9573195
rs1159743
rs2875653
rs9564986
rs61957181
rs17090189
rs9564987
rs2093943
rs75134244
rs7327558
rs73226435
rs9573196
rs9573197
rs9573198
rs17090192
rs9573199
rs1924815
rs61957184
rs61957185
rs77118409
rs61957186
rs113755205
rs73519222
rs79729721
rs56660801
rs150003894
rs142336122
rs76977176
rs2325514
rs143399567
rs61957189
rs113078463
rs12874652
rs9573200
rs1475282
rs912598
rs9573201
rs141966114
rs8181862
rs8181863
rs8181843
rs8181841
rs9573202
rs9573203
rs73519239
rs75677676
rs12050070
rs9573204
rs2147506
rs61957190
rs2325515
rs2147507
rs2147508
rs76575192
rs9318177
rs9318178
rs112352970
rs118103663
rs76465230
rs9573206
rs80081360
rs77120854
rs9318179
rs9573207
rs9573208
rs7327345
rs7327719
rs73226438
rs9564990
rs10507813
rs112487102
rs10507814
rs17090201
rs7982832
rs9573209
rs1337295
rs1856110
rs17090203
rs4418951
rs149410436
rs113722277
rs9573215
rs113365977
rs9573216
rs9573217
rs145109343
rs78812132
rs17090204
rs61653243
rs4368055
rs2325516
rs79620023
rs76226123
rs112349378
rs7139834
rs75846323
rs17090205
rs75669749
rs75608446
rs17090206
rs1337294
rs17090209
rs9573218
rs7982099
rs7982312
rs9573219
rs77716597
rs75078787
rs77931307
rs12100281
rs9564995
rs17090217
rs9564996
rs10507815
rs981625
rs10507816
rs74387384
rs80158017
rs719825
rs719826
rs9543373
rs79672810
rs4547233
rs79345235
rs7490773
rs117214505
rs9573220
rs9564997
rs9543374
rs74635337
rs150320819
rs74724895
rs78000273
rs77841628
rs79792835
rs116961464
rs17090224
rs148453543
rs1547147
rs9573221
rs9543375
rs78286568
rs9530199
rs9543376
rs9573222
rs9318180
rs9592921
rs80138535
rs10507817
rs7986048
rs9318181
rs78463915
rs9543379
rs17282588
rs9543380
rs9543381
rs9543382
rs74463743
rs2147510
rs1361058
rs1361057
rs9543383
rs9573223
rs12869212
rs17090244
rs9573224
rs9634991
rs9565000
rs141457633
rs9600126
rs191035627
rs17090245
rs9573225
rs9600127
rs1856109
rs150045517
rs143709410
rs4885104
rs9573226
rs75625325
rs77152331
rs9565001
rs9565002
rs117247340
rs7997675
rs9543385
rs80294528
rs113252082
rs9565003
rs1415413
rs139452024
rs9573227
rs9318183
rs9573228
rs9573229
rs9565006
rs143261574
rs113362346
rs11841886
rs17090246
rs1555725
rs4883942
rs1125789
rs9565007
rs74840806
rs3904776
rs3861121
rs3904775
rs3861122
rs7324631
rs3861123
rs9543386
rs17090248
rs17090249
rs17090250
rs11843615
rs11839429
rs79977053
rs149165714
rs3861124
rs3861125
rs3904774
rs116924194
rs9565010
rs9573231
rs4053534
rs17090253
rs76013672
rs117619390
rs61957204
rs1415411
rs1415410
rs1415409
rs9530200
rs9573232
rs7990410
rs187027676
rs142402212
rs183562543
rs149328449
rs112547065
rs114847322
rs144534381
rs17090255
rs9565011
rs79992041
rs1415408
rs1337286
rs1337285
rs9573233
rs75506178
rs79802337
rs9600128
rs79005418
rs6562768
rs79430215
rs6562769
rs9592923
rs79291118
rs1970281
rs7994974
rs117468138
rs74502730
rs12430931
rs144900594
rs143287737
rs57380282
rs17090269
rs2039663
rs140129370
rs12100069
rs9565012
rs9318184
rs79893100
rs80280521
rs9318185
rs9592924
rs138046509
rs9573234
rs10467616
rs9600129
rs9600130
rs9573235
rs9600131
rs7318906
rs117412190
rs66870036
rs9318186
rs1415415
rs1028942
rs144948097
rs1028943
rs1028883
rs17287088
rs9318187
rs9318188
rs9285285
rs149955506
rs67391827
rs111731229
rs73523053
rs9573236
rs9573238
rs73226457
rs11148939
rs9573239
rs35230826
rs9543391
rs9573240
rs9573241
rs7326612
rs7325659
rs9543392
rs9530201
rs1887648
rs1887647
rs9573242
rs9573243
rs138540297
rs9565013
rs17215110
rs12585178
rs17090292
rs73226463
rs118047223
rs9318189
rs79393323
rs12876036
rs72628043
rs17090294
rs1887646
rs7326020
rs9573246
rs73226467
rs1034048
rs73226468
rs73226472
rs12428061
rs7338460
rs7337759
rs1337300
rs9565016
rs1337299
rs9318190
rs9543394
rs998266
rs58632040
rs1337298
rs73226475
rs1337297
rs72628044
rs9530202
rs78934210
rs73226476
rs12584559
rs9600133
rs75000549
rs9573248
rs9573249
rs146975564
rs9318191
rs9565017
rs9565018
rs78860252
rs73523080
rs73226479
rs79181830
rs72628045
rs72628046
rs72628047
rs9565020
rs9565021
rs73226480
rs9530203
rs9530204
rs74093549
rs73226483
rs9573251
rs73226484
rs73226486
rs73226487
rs73226489
rs73226490
rs61957227
rs9543395
rs7989486
rs9543396
rs9565022
rs73226492
rs73226493
rs9573252
rs9543397
rs17090299
rs9565023
rs9543398
rs9543399
rs145296756
rs74094399
rs79451057
rs73226496
rs4885108
rs73226498
rs73226499
rs9530205
rs7987247
rs73523087
rs2095646
rs12585160
rs9543400
rs12585165
rs73226501
rs9543402
rs113927798
rs8001693
rs78321596
rs8001758
rs9318192
rs7986825
rs73228203
rs4098286
rs73228204
rs76608787
rs73523090
rs9318193
rs73228206
rs7996096
rs17090300
rs9543403
rs111768179
rs78350121
rs1337296
rs9600135
rs12428715
rs73523093
rs17090301
rs12429699
rs117849166
rs9565025
rs9543404
rs41286088
rs9600136
rs17090302
rs9600137
rs9530207
rs9543405
rs111385930
rs149168128
rs73228213
rs151254405
rs111365264
rs73523097
rs76150834
rs9573255
rs9543406
rs79594164
rs9565026
rs113089048
rs76900170
rs9543407
rs7338091
rs73525103
rs184740323
rs78062013
rs79253209
rs144430353
rs76230915
rs9592925
rs9543408
rs2875661
rs9530208
rs7324515
rs9543409
rs117876847
rs9543410
rs7994202
rs74679665
rs9543411
rs75580994
rs9530209
rs113207835
rs140998827
rs112816463
rs9543412
rs17090308
rs7985383
rs112892328
rs932863
rs73525113
rs17090309
rs9592926
rs73228218
rs73228219
rs7329016
rs932864
rs140884896
rs2095645
rs2095644
rs2095643
rs73228221
rs6562770
rs8000977
rs118121858
rs10492704
rs2184896
rs9530210
rs111431669
rs9530211
rs2325539
rs78063764
rs112573632
rs17090310
rs9543413
rs9600141
rs6562771
rs72628049
rs6562772
rs7329930
rs9543415
rs9543416
rs17090311
rs9530212
rs9543418
rs9543419
rs73228225
rs7993814
rs7994002
rs7995112
rs60870326
rs7999184
rs59924605
rs12583754
rs7319941
rs9318195
rs117576550
rs6562773
rs17289019
rs1810790
rs7328187
rs9573259
rs10492703
rs8002440
rs9318196
rs9318197
rs7988974
rs7988992
rs9530214
rs6562774
rs9565027
rs80158373
rs73228229
rs187627991
rs8000434
rs17289423
rs17217175
rs9573261
rs722626
rs9318198
rs7993979
rs10492702
rs12585727
rs9530215
rs9573262
rs9573263
rs9573264
rs9318199
rs6562776
rs11619584
rs9573265
rs116786101
rs73228231
rs73228233
rs183807305
rs2325541
rs111724046
rs17090322
rs77617062
rs9530216
rs112559505
rs143016082
rs2325542
rs1073943
rs17217463
rs7987604
rs9543423
rs7993838
rs142687907
rs75669232
rs73228235
rs67927851
rs75815071
rs67393769
rs9573270
rs8002941
rs9600144
rs7321306
rs7322257
rs9600145
rs9600146
rs9530226
rs9530227
rs9318201
rs9318202
rs9318203
rs9318204
rs9318205
rs9592934
rs9592935
rs9600148
rs9600149
rs143314031
rs9543425
rs9543426
rs9543427
rs150407219
rs6562778
rs2025942
rs9530228
rs9530229
rs4321077
rs2025941
rs9543428
rs7986340
rs4328325
rs145189880
rs1034046
rs73228239
rs1034045
rs73228241
rs7324580
rs1986119
rs7327169
rs1887644
rs6562779
rs9573271
rs116948194
rs975835
rs73228242
rs73228243
rs9565031
rs9565032
rs9573273
rs9600151
rs9600152
rs76758866
rs117389175
rs4885109
rs146723507
rs73228246
rs77261921
rs7319032
rs9600153
rs78513828
rs2031838
rs17290172
rs185095650
rs17217953
rs73228248
rs2325544
rs913448
rs17218067
rs11619505
rs11619530
rs192023671
rs2325545
rs117662947
rs74974881
rs9573276
rs77053806
rs73228249
rs9573277
rs73214980
rs4885110
rs4883945
rs7329259
rs9318206
rs9318207
rs58109070
rs9600154
rs138931931
rs78521311
rs73214981
rs3198653
rs7985521
rs9592937
rs4883946
rs41300576
rs41286092
rs41286094
rs74366070
rs7993625
rs45604434
rs73214983
rs2296889
rs9543429
rs117000850
rs41286096
rs117073685
rs77858334
rs11841507
rs2281984
rs76605150
rs79803721
rs79599978
rs76825298
rs4883947
rs9600156
rs76339163
rs9530231
rs73214986
rs9573278
rs9543431
rs74354863
rs113303962
rs7982643
rs7984233
rs7984196
rs112851962
rs8000688
rs77262532
rs17090353
rs17090354
rs17090356
rs80289581
rs11843399
rs7335061
rs7333671
rs17090357
rs74951139
rs7981844
rs11843962
rs75870999
rs719758
rs7320764
rs78957967
rs140438473
rs7986017
rs7986193
rs75080480
rs78156481
rs76495979
rs6650443
rs9600157
rs17090361
rs6562780
rs11841443
rs11838649
rs80290459
rs79826806
rs17090362
rs75341123
rs139626583
rs139146041
rs113707973
rs1535803
rs181723052
rs9573281
rs9565035
rs9573282
rs7992083
rs7992411
rs7992298
rs149473200
rs7992998
rs7992690
rs9530232
rs17291416
rs7993269
rs7995173
rs7994180
rs7998927
rs17090377
rs188135050
rs75135903
rs75049912
rs11841136
rs146884807
rs11842622
rs7319624
rs11841442
rs145805455
rs11841415
rs11842946
rs11838624
rs141943632
rs150124553
rs147344426
rs57295846
rs57561840
rs17090380
rs58178747
rs59216429
rs2025424
rs2025423
rs9543432
rs111628285
rs148675633
rs111930382
rs151071053
rs112036769
rs118042238
rs113375287
rs17090381
rs7996116
rs7995860
rs7997399
rs186130480
rs55663504
rs73529537
rs77809511
rs73529539
rs11842989
rs9592939
rs11842996
rs11841681
rs11840497
rs56053314
rs60216970
rs56962768
rs79749181
rs4500604
rs2325552
rs35651689
rs57598107
rs2325553
rs9543433
rs77161314
rs78126987
rs34078725
rs2325554
rs7335667
rs9318208
rs6562781
rs143012336
rs7338570
rs7984989
rs7983724
rs7984092
rs78927047
rs55766598
rs7328717
rs7328913
rs117843803
rs143624012
rs7996967
rs7998483
rs67084452
rs3812851
rs3812850
rs9543434
rs75689443
rs150615171
rs7993376
rs2325555
rs78336923
rs9543441
rs7320558
rs12874102
rs9530233
rs4885115
rs9530234
rs12865628
rs75406071
rs9318210
rs9318211
rs140329682
rs9600159
rs111484531
rs6562782
rs1535801
rs78830786
rs75701238
rs36106060
rs112620289
rs9543443
rs11840016
rs78254379
rs7327040
rs7331759
rs7330561
rs7331111
rs111730902
rs7331589
rs17292092
rs113461766
rs142167783
rs147073009
rs6562783
rs112190838
rs113962834
rs28433830
rs74094092
rs10219971
rs10220200
rs9565037
rs11618324
rs12877581
rs117695261
rs7320096
rs142395103
rs55875136
rs9543445
rs9543446
rs11839075
rs9565038
rs113881193
rs9565039
rs111663811
rs74321192
rs9600160
rs718569
rs7322304
rs117148431
rs9543447
rs148937380
rs143642113
rs2325556
rs79289343
rs9600161
rs9592940
rs60306065
rs9543448
rs7336405
rs7336427
rs113244923
rs4883948
rs2274086
rs11839399
rs9600162
rs9600163
rs9600164
rs9592941
rs7991940
rs9600165
rs9592942
rs1886235
rs118091622
rs112841881
rs1886234
rs9318212
rs9600166
rs9565040
rs9318213
rs1324060
rs9600167
rs34735252
rs2325558
rs2325559
rs2325560
rs111530582
rs4271495
rs3764134
rs3764133
rs4362269
rs9543449
rs9543450
rs34353059
rs9543451
rs79980703
rs9543452
rs2025426
rs2025425
rs141970899
rs1324059
rs112000709
rs9543453
rs4885116
rs80056382
rs9592943
rs9543454
rs9318214
rs41356246
rs9530237
rs73216719
rs9543456
rs67165452
rs9530238
rs2325561
rs2875666
rs9318215
rs1408248
rs9600168
rs6562784
rs112570031
rs4885118
rs7339277
rs17090402
rs34807037
rs73216727
rs61957282
rs7987532
rs61957283
rs148629257
rs142067129
rs4885119
rs4885120
rs61957284
rs1590379
rs1590380
rs4603433
rs9318216
rs76074791
rs146522976
rs1324058
rs1011059
rs1011058
rs9318217
rs9600169
rs9592944
rs7995609
rs9600170
rs9573287
rs111261175
rs7339334
rs117059932
rs61957285
rs9543458
rs9530240
rs7984021
rs17312333
rs17090405
rs76302261
rs9573289
rs9565041
rs116901041
rs9573290
rs79190304
rs76516407
rs9530242
rs77073295
rs7987535
rs7988881
rs7330031
rs79329170
rs10492700
rs17312529
rs1408246
rs2325563
rs9530243
rs4409972
rs117140165
rs61330984
rs7985238
rs9530244
rs9600171
rs145839220
rs9573292
rs118014530
rs2325564
rs4885121
rs1535806
rs1535807
rs73531664
rs879800
rs2325565
rs7324904
rs9543460
rs1054974
rs73216738
rs60398067
rs61607418
rs80037989
rs9573294
rs10467618
rs10467619
rs11842301
rs28500597
rs28606467
rs28639603
rs28690373
rs7992548
rs9543461
rs11842744
rs73216743
rs9573296
rs79452727
rs4264279
rs9318218
rs9573297
rs2875667
rs2325566
rs2325567
rs2325568
rs61957288
rs142512469
rs73216751
rs9543462
rs9565042
rs4883950
rs7988928
rs9573298
rs9573299
rs9573300
rs9573301
rs7983836
rs7984178
rs9543463
rs4883952
rs9543464
rs9318219
rs1998571
rs1998572
rs1998573
rs1998574
rs1426
rs11841865
rs7995865
rs74095758
rs1324061
rs73216764
rs73531685
rs74329569
rs73531688
rs9573304
rs58158316
rs60132913
rs35227145
rs139846140
rs74095761
rs112286212
rs142385598
rs73531694
rs113288408
rs116931117
rs7335562
rs7335571
rs9543466
rs73216765
rs7983115
rs7983786
rs58137909
rs73533806
rs73533810
rs111965387
rs9530247
rs9530248
rs7333166
rs9573305
rs7328414
rs73533818
rs73533821
rs55817841
rs17061524
rs9565044
rs9565045
rs77264423
rs74541820
rs9888532
rs113386601
rs9565046
rs9565047
rs61957289
rs56397927
rs9543467
rs11843233
rs11841890
rs7984399
rs7983952
rs141966541
rs7983962
rs7984129
rs7984301
rs7984488
rs9318220
rs9573306
rs79433436
rs9318221
rs111488815
rs74536405
rs9600173
rs9318222
rs9600174
rs2209726
rs2225100
rs9565048
rs75477933
rs113582576
rs11842794
rs9573308
rs11842837
rs9565049
rs73535811
rs76334017
rs80247603
rs2148750
rs35374366
rs57915722
rs9543468
rs9543469
rs9573309
rs76501220
rs9573310
rs9573311
rs143483805
rs11839511
rs9573312
rs9530249
rs9565050
rs2325582
rs112206571
rs11843549
rs9573314
rs9565051
rs17061552
rs28701990
rs73535830
rs75479618
rs4288882
rs4516090
rs17061555
rs4142837
rs4335670
rs4142838
rs2182667
rs145965324
rs9530250
rs74717172
rs80343351
rs77999846
rs74095855
rs4142836
rs4142835
rs74929593
rs9530251
rs9543471
rs75781858
rs9543472
rs9573316
rs74775679
rs56284857
rs17284920
rs1927010
rs1927009
rs9543473
rs9565052
rs66662088
rs73216777
rs78048216
rs17061574
rs9543474
rs17061580
rs9543475
rs9543476
rs73537919
rs2325583
rs147416913
rs7993176
rs9573319
rs9565053
rs9543477
rs75623818
rs7139761
rs7139811
rs4883955
rs12428291
rs12428279
rs6562786
rs76965483
rs79465139
rs3764109
rs12429963
rs11619002
rs3764110
rs150677332
rs7336762
rs7336992
rs56014515
rs12430528
rs9600177
rs9530253
rs9600178
rs76352672
rs9600179
rs9600180
rs9530254
rs9543479
rs9592946
rs140632484
rs80304273
rs12021132
rs9530255
rs60669656
rs77698309
rs117626707
rs55790135
rs79094116
rs8000603
rs78258355
rs73216789
rs4885124
rs144713891
rs6562788
rs9565054
rs9573320
rs2148749
rs75051414
rs12872857
rs148452089
rs73216793
rs75222763
rs117710693
rs9573321
rs7331935
rs9565055
rs74095875
rs17061631
rs117184879
rs1887344
rs77847430
rs4883956
rs117467111
rs4883957
rs9565056
rs17061637
rs17061638
rs6562789
rs75854297
rs9573322
rs12428146
rs7999234
rs7999645
rs17061640
rs112117802
rs17061643
rs9919878
rs9318223
rs138849964
rs117514421
rs116882812
rs8002473
rs2182665
rs146145454
rs17286391
rs9565057
rs9600182
rs2325581
rs2148748
rs2148747
rs9318224
rs2182664
rs2148746
rs2182663
rs9565059
rs149385803
rs4885126
rs4885127
rs9573324
rs9592948
rs7327693
rs7991610
rs2225099
rs117051420
rs7139826
rs1927008
rs75830088
rs17061664
rs9565061
rs7325680
rs76036141
rs17090407
rs34655827
rs8000776
rs9530256
rs79880607
rs10507819
rs17287158
rs9600183
rs9600184
rs143903494
rs12868634
rs74802183
rs117068264
rs7317838
rs17215096
rs60272301
rs9530257
rs186020366
rs9573326
rs9573327
rs145367914
rs144690844
rs9530259
rs9543482
rs117832400
rs76580461
rs9543483
rs73220887
rs9318225
rs12856248
rs140709931
rs1887346
rs1887345
rs9318226
rs9543486
rs9543487
rs56058830
rs72628050
rs7986456
rs4321078
rs748079
rs191145251
rs2875668
rs2325570
rs9543489
rs9543490
rs9543491
rs9318227
rs9573328
rs9318228
rs117172605
rs9530260
rs4885132
rs9600188
rs9530261
rs7981768
rs7323072
rs9543492
rs7330642
rs9543494
rs9573329
rs74986067
rs80318673
rs117792279
rs7992210
rs76976492
rs76303554
rs7991457
rs7991469
rs7992314
rs77542001
rs76334978
rs9592950
rs4883958
rs4885134
rs9318229
rs17061696
rs146020298
rs2325572
rs7325359
rs9600189
rs79307288
rs745614
rs728926
rs113907772
rs17288193
rs74580753
rs943706
rs61957348
rs8001741
rs9530262
rs117919659
rs17216006
rs9600191
rs12583092
rs17061703
rs7986883
rs17071090
rs10219943
rs9573330
rs74921377
rs10219785
rs1886512
rs17216139
rs17216175
rs9600192
rs9318230
rs6562791
rs9530263
rs4883960
rs78866111
rs77107102
rs5008128
rs5008129
rs17288542
rs9543497
rs79067018
rs7324199
rs9592951
rs7329130
rs9543498
rs943707
rs76687098
rs9592952
rs150307085
rs149119224
rs111240450
rs17288724
rs9592953
rs189485231
rs9592954
rs2031428
rs4885135
rs4885136
rs180671762
rs9318231
rs4412864
rs3850049
rs3850050
rs4450274
rs78567211
rs4580046
rs9318232
rs17288893
rs9318233
rs74885062
rs77690202
rs77277253
rs11838749
rs1570743
rs1570744
rs4883961
rs112340057
rs9573332
rs9565063
rs9592955
rs7320592
rs118108086
rs7321264
rs7320779
rs17061756
rs111389480
rs1408672
rs9600193
rs9318236
rs111635596
rs9543499
rs4885137
rs4885138
rs17289305
rs80195013
rs118073739
rs7992337
rs7997921
rs9318237
rs9318238
rs9543500
rs9543501
rs76444206
rs7335763
rs17217266
rs79745384
rs2875669
rs2875670
rs17061772
rs79739016
rs17061773
rs9600195
rs17217378
rs17289662
rs9600196
rs9600197
rs73222712
rs9592956
rs9592957
rs73222715
rs9592958
rs1024264
rs9592959
rs9600198
rs75158768
rs61093123
rs4885139
rs10507820
rs17061811
rs17061813
rs2296859
rs17061815
rs9530267
rs73222717
rs7335575
rs57665296
rs17061818
rs28405082
rs28444995
rs28657975
rs1570745
rs118100926
rs9600201
rs9543502
rs9600204
rs9530268
rs9530269
rs4454843
rs9543503
rs7333855
rs9600205
rs7332649
rs9600206
rs55871505
rs57061860
rs79576108
rs7316947
rs9600207
rs74327695
rs9543505
rs9600208
rs7330075
rs13378861
rs9600209
rs74973961
rs77141781
rs7338764
rs7337232
rs74095939
rs7339349
rs9573340
rs9600210
rs34207789
rs78057420
rs4885141
rs2182038
rs144887268
rs12871414
rs78719565
rs7983164
rs17218053
rs36107165
rs78784794
rs9543507
rs74605078
rs7329599
rs7330102
rs17290439
rs17290460
rs1886513
rs1408673
rs9543508
rs76617118
rs73213085
rs74613131
rs17061886
rs1886514
rs1886515
rs1886516
rs7987699
rs7988178
rs7988097
rs7988547
rs12385846
rs12385848
rs12856035
rs4885142
rs17218496
rs12385850
rs187650797
rs12385870
rs78913914
rs12385855
rs9543509
rs1408674
rs1408675
rs9600214
rs74709423
rs112509216
rs1967801
rs9600215
rs7328112
rs78719660
rs9592963
rs111522881
rs58000261
rs149900916
rs9600216
rs9543510
rs75878479
rs60798860
rs17061909
rs4885143
rs80243309
rs17218656
rs17218691
rs117396296
rs13378952
rs9565067
rs78630947
rs17061915
rs9318240
rs113319799
rs61957968
rs17061921
rs9573341
rs9600218
rs7986341
rs80271560
rs1359422
rs2031427
rs80107757
rs4885144
rs112831829
rs1536025
rs8001012
rs117074845
rs12858058
rs77841692
rs79887652
rs1408676
rs17291339
rs114713792
rs17219089
rs77999292
rs9600219
rs75175596
rs111656702
rs112091740
rs77803278
rs142348866
rs79021153
rs10507821
rs76928646
rs17291465
rs113256413
rs78396746
rs1886520
rs73213097
rs187653216
rs116780318
rs1886519
rs117558247
rs12873770
rs111922078
rs74615786
rs2025535
rs4885145
rs2025534
rs7324708
rs1925047
rs1925046
rs75618059
rs74617267
rs17291723
rs78841021
rs17061984
rs17219517
rs17291778
rs17291799
rs7991281
rs78362449
rs116137842
rs4883962
rs112800422
rs7336840
rs2025533
rs113082480
rs111914166
rs1853740
rs9573343
rs75382606
rs78804331
rs10507822
rs9318241
rs117877548
rs77132570
rs7139856
rs7322163
rs9543514
rs7328558
rs17062015
rs7334781
rs17062023
rs78155377
rs9592965
rs7338608
rs7337594
rs17062027
rs7326324
rs17311314
rs17219984
rs2025532
rs78656858
rs111841167
rs76546767
rs111457861
rs2147628
rs9565070
rs2147627
rs1543872
rs79089460
rs6562793
rs146537811
rs141110431
rs112011219
rs7993206
rs9530270
rs76029240
rs138042714
rs9543515
rs4291804
rs12430604
rs7989171
rs77394627
rs1570739
rs55832710
rs9318243
rs138386272
rs17311461
rs17220111
rs10507823
rs10507824
rs9543516
rs76319853
rs17062045
rs9530271
rs75012440
rs117047403
rs73214813
rs7335812
rs80048361
rs73529190
rs35643115
rs1324914
rs1324913
rs12854743
rs1324912
rs117819492
rs17062056
rs12871987
rs116868013
rs17220485
rs111740932
rs17062063
rs74095995
rs1324909
rs9565072
rs7322834
rs9573345
rs7322857
rs9543517
rs76817427
rs4885148
rs112938565
rs74095999
rs17062073
rs9565073
rs9543518
rs17220832
rs17062078
rs958593
rs10507825
rs146983400
rs61957998
rs117694856
rs148079596
rs9600221
rs61957999
rs9543519
rs118183341
rs1467632
rs9573347
rs147863139
rs35386495
rs117961292
rs1324908
rs9530272
rs12870622
rs9530273
rs1324907
rs9530274
rs9600222
rs9565074
rs75229254
rs7334619
rs9573348
rs9543520
rs9543521
rs7140100
rs7318809
rs9318244
rs9318245
rs61958001
rs9543522
rs9543523
rs77163902
rs57331586
rs17062086
rs17062087
rs9543524
rs7332510
rs58971261
rs4885149
rs9543525
rs9543526
rs73214824
rs9543527
rs58614081
rs79748342
rs9600224
rs9600225
rs9543528
rs9530276
rs7328778
rs9543529
rs9592966
rs3945765
rs9530277
rs9600227
rs7318757
rs7318992
rs4545688
rs4531615
rs79787985
rs12583800
rs7983151
rs7984565
rs73214828
rs73214829
rs9530278
rs7333502
rs7335050
rs8001594
rs111829846
rs74098506
rs140170347
rs9285286
rs12323243
rs73531239
rs4447307
rs2875672
rs7982903
rs74727942
rs12323302
rs61421025
rs17221707
rs1184596
rs75374375
rs12855892
rs4885150
rs2104388
rs7334536
rs34601091
rs9530279
rs56053373
rs4477573
rs9530280
rs12863246
rs12862577
rs12868047
rs9530281
rs9318247
rs117575545
rs9565076
rs9600230
rs7327960
rs113608246
rs149264544
rs6562797
rs9565077
rs71433104
rs7988107
rs9573349
rs76652635
rs9592968
rs9592969
rs55912784
rs6562799
rs9592970
rs78882196
rs9600231
rs9600232
rs1537999
rs9600233
rs75537311
rs34986014
rs12429484
rs12428422
rs9592971
rs12866096
rs61958028
rs76889836
rs35667278
rs36045304
rs4885151
rs7334403
rs8002966
rs1360978
rs78116502
rs1336670
rs4255673
rs9543532
rs17313537
rs17222191
rs3812849
rs17222240
rs7335976
rs17062186
rs78304889
rs9600235
rs7995668
rs9600236
rs9600237
rs78144902
rs112679104
rs73214839
rs75955224
rs77919370
rs9543534
rs945695
rs945694
rs945693
rs9543535
rs118130492
rs6562802
rs6562804
rs71433105
rs12430284
rs61965655
rs79098914
rs7326892
rs945689
rs945690
rs945691
rs4441155
rs4383033
rs4628835
rs74098511
rs945616
rs34597907
rs9530283
rs9543536
rs12876477
rs35185444
rs3929912
rs12870272
rs9530284
rs34130071
rs4128457
rs4144448
rs4369536
rs9573352
rs61964582
rs9530285
rs9543537
rs7988654
rs7988698
rs7334967
rs9573353
rs1337038
rs79363497
rs1337039
rs8002869
rs9600239
rs7318096
rs12860851
rs9543539
rs79607418
rs58510036
rs4885155
rs34526838
rs4885156
rs4885157
rs1572490
rs9543540
rs10220214
rs9318248
rs7330557
rs9543541
rs7336752
rs7337134
rs7337014
rs7337206
rs8000245
rs9600240
rs7320064
rs7320612
rs3905123
rs7322073
rs9543542
rs9543543
rs61964584
rs151070533
rs9565081
rs9573354
rs4499123
rs34264767
rs7491497
rs17314746
rs4885158
rs9600241
rs9600242
rs35026020
rs17062235
rs9573355
rs9600243
rs9600244
rs71433106
rs78112167
rs1856066
rs9530287
rs7318088
rs12862798
rs12865666
rs12868639
rs4528452
rs9565082
rs7993885
rs35922723
rs6562807
rs12874797
rs17314983
rs35958790
rs11619312
rs35688491
rs12859150
rs148054282
rs12428808
rs12429889
rs12428827
rs12867877
rs12868061
rs116873468
rs7317405
rs12873119
rs12872219
rs57215963
rs12872572
rs12877629
rs34066310
rs17315247
rs6562808
rs7990716
rs9600245
rs61964594
rs63732460
rs12874349
rs34644792
rs726618
rs17062268
rs4885160
rs1337043
rs144777624
rs1337042
rs1337041
rs17224169
rs77244779
rs7999569
rs12868088
rs11620053
rs8000528
rs79775127
rs7982535
rs2039629
rs117086837
rs17224296
rs12855383
rs7996065
rs34854216
rs9592972
rs12858446
rs12859161
rs9543544
rs17062289
rs12875038
rs7988935
rs4522312
rs2039647
rs74966062
rs17224588
rs34466030
rs12869360
rs9530288
rs7337898
rs77352378
rs139003633
rs17316085
rs9573360
rs7997957
rs35266289
rs17062313
rs4356363
rs71433109
rs9565083
rs7325565
rs113390848
rs12854266
rs77604364
rs34306719
rs12869928
rs78815696
rs61964598
rs117585166
rs35753924
rs71433110
rs12865510
rs112956016
rs12875186
rs61964600
rs71433111
rs12875916
rs8002907
rs11616399
rs34096916
rs12872277
rs74692416
rs74818068
rs12868885
rs12874351
rs12875650
rs12875791
rs7326493
rs1857026
rs12871579
rs12871788
rs7985779
rs12876993
rs12863691
rs12864047
rs12862289
rs77795646
rs12863295
rs12863374
rs9592974
rs76588355
rs17225544
rs13378302
rs115668205
rs71433112
rs12858234
rs12857591
rs9318250
rs35250760
rs75048403
rs17062394
rs12877408
rs2039342
rs12864994
rs139839038
rs2077879
rs7989618
rs9600246
rs117382354
rs12874617
rs12875669
rs71433113
rs17062403
rs9600247
rs2785950
rs2777656
rs187945583
rs12871494
rs12871271
rs7333089
rs6562809
rs6562810
rs73214857
rs12875926
rs7982004
rs12861976
rs9600250
rs7324194
rs1417991
rs9530291
rs71433126
rs148003337
rs78096485
rs118051413
rs12856766
rs71433127
rs12429553
rs117217575
rs117555505
rs35024200
rs148525128
rs34648351
rs116854919
rs61964629
rs34831025
rs12862976
rs7323293
rs7323471
```
