## Supplementary material for "Characterization of shared and ancestry-specific signals driving complex traits using multi-ancestry fine-mapping": s2.afreq

```
#CHROM	ID	REF	ALT	ALT_FREQS	OBS_CT
13	rs183351269	C	T	0.00992063	1008
13	rs74094841	G	A	0.0257937	1008
13	rs1028957	A	G	0.414683	1008
13	rs1023101	G	A	0.559524	1008
13	rs1023100	G	T	0.559524	1008
13	rs150104010	C	T	0.0218254	1008
13	rs9543291	G	A	0.414683	1008
13	rs4570722	C	T	0.415675	1008
13	rs4564459	G	C	0.415675	1008
13	rs4595684	C	T	0.415675	1008
13	rs4459445	T	C	0.559524	1008
13	rs2325502	G	C	0.559524	1008
13	rs2875651	C	T	0.559524	1008
13	rs4530012	G	A	0.414683	1008
13	rs117281406	C	T	0.0277778	1008
13	rs74094846	A	G	0.0257937	1008
13	rs9543293	C	T	0.414683	1008
13	rs60303875	C	A	0.559524	1008
13	rs61967065	G	A	0.559524	1008
13	rs9600107	C	G	0.0257937	1008
13	rs9543294	T	C	0.414683	1008
13	rs4885077	C	T	0.585317	1008
13	rs9600108	G	A	0.0257937	1008
13	rs9543295	C	T	0.418651	1008
13	rs9573146	A	G	0.414683	1008
13	rs9592897	C	T	0.0257937	1008
13	rs75407555	A	G	0.0426587	1008
13	rs9530178	G	T	0.414683	1008
13	rs146454147	A	T	0.0218254	1008
13	rs7319076	A	G	0.414683	1008
13	rs138057358	G	A	0.0138889	1008
13	rs7985064	T	G	0.585317	1008
13	rs8000745	C	T	0.414683	1008
13	rs17090001	T	G	0.5625	1008
13	rs8001390	G	A	0.414683	1008
13	rs8002827	T	G	0.414683	1008
13	rs9543300	A	G	0.414683	1008
13	rs6562753	G	C	0.0228175	1008
13	rs4885079	C	T	0.563492	1008
13	rs9543301	T	C	0.41369	1008
13	rs9530179	C	T	0.414683	1008
13	rs192490020	T	A	0.0228175	1008
13	rs1327616	A	G	0.414683	1008
13	rs1410093	A	G	0.563492	1008
13	rs9564959	T	C	0.302579	1008
13	rs9573147	T	C	0.276786	1008
13	rs9573148	A	T	0.249008	1008
13	rs78970086	T	C	0.0406746	1008
13	rs4883925	A	G	0.824405	1008
13	rs4883926	T	C	0.824405	1008
13	rs2875652	T	C	0.247024	1008
13	rs9600110	C	T	0.576389	1008
13	rs9600111	C	T	0.576389	1008
13	rs7991881	T	C	0.0396825	1008
13	rs4885080	T	C	0.824405	1008
13	rs985741	C	T	0.824405	1008
13	rs985740	G	A	0.577381	1008
13	rs142148567	G	C	0.0257937	1008
13	rs1330082	T	G	0.824405	1008
13	rs9573149	G	T	0.577381	1008
13	rs1998985	A	G	0.598214	1008
13	rs1998984	A	G	0.599206	1008
13	rs9543302	T	C	0.202381	1008
13	rs9543303	A	G	0.200397	1008
13	rs7998062	A	G	0.170635	1008
13	rs1410105	G	A	0.00496032	1008
13	rs1410104	C	T	0.100198	1008
13	rs9543304	G	T	0.014881	1008
13	rs9592900	G	A	0.100198	1008
13	rs117291283	G	A	0.0188492	1008
13	rs78531168	A	G	0.046627	1008
13	rs7989606	G	A	0.0505952	1008
13	rs1928634	G	T	0.0505952	1008
13	rs79725260	T	C	0.015873	1008
13	rs9564960	T	G	0.093254	1008
13	rs9573150	C	T	0.340278	1008
13	rs7332303	C	T	0.65873	1008
13	rs9600112	C	G	0.0763889	1008
13	rs9573152	T	G	0.0505952	1008
13	rs4885084	T	C	0.615079	1008
13	rs9573153	C	A	0.0505952	1008
13	rs1576081	G	A	0.662698	1008
13	rs9543305	A	C	0.588294	1008
13	rs61967089	C	T	0.0505952	1008
13	rs115341809	C	T	0.0248016	1008
13	rs7987880	T	G	0.662698	1008
13	rs9543306	C	A	0.664683	1008
13	rs74874890	G	C	0.0248016	1008
13	rs9543307	T	G	0.615079	1008
13	rs7998315	G	A	0.0763889	1008
13	rs78346045	G	A	0.0248016	1008
13	rs73224443	C	T	0.335317	1008
13	rs2025861	T	A	0.411706	1008
13	rs79841998	C	T	0.0238095	1008
13	rs6650351	C	T	0.0615079	1008
13	rs9543309	T	G	0.0644841	1008
13	rs4883927	G	A	0.519841	1008
13	rs7320789	G	A	0.0138889	1008
13	rs79712162	G	A	0.0248016	1008
13	rs147504146	C	T	0.0218254	1008
13	rs9634724	A	G	0.0486111	1008
13	rs6562756	A	G	0.947421	1008
13	rs140075676	C	T	0.0248016	1008
13	rs4885086	G	A	0.518849	1008
13	rs9573154	G	A	0.0515873	1008
13	rs9564961	A	G	0.0515873	1008
13	rs9543310	G	A	0.0644841	1008
13	rs9543311	C	T	0.949405	1008
13	rs61957441	C	T	0.0515873	1008
13	rs12867325	G	A	0.948413	1008
13	rs9564962	A	G	0.948413	1008
13	rs9564963	A	G	0.948413	1008
13	rs113258189	C	T	0.0327381	1008
13	rs11619403	C	T	0.0515873	1008
13	rs6562757	G	A	0.0644841	1008
13	rs7330349	G	C	0.0634921	1008
13	rs11838824	T	C	0.0515873	1008
13	rs61957442	C	T	0.0515873	1008
13	rs2325503	A	T	0.923611	1008
13	rs74593946	G	T	0.047619	1008
13	rs9573155	A	G	0.0515873	1008
13	rs8002624	T	C	0.0515873	1008
13	rs61957444	A	G	0.0515873	1008
13	rs11838509	G	C	0.0515873	1008
13	rs11838515	C	T	0.0515873	1008
13	rs11838548	G	A	0.0515873	1008
13	rs2031991	C	T	0.339286	1008
13	rs78731601	T	C	0.0257937	1008
13	rs9573156	T	A	0.378968	1008
13	rs145481070	C	T	0.014881	1008
13	rs73224446	T	A	0.339286	1008
13	rs115506246	C	T	0.0515873	1008
13	rs952707	G	A	0.344246	1008
13	rs9564964	T	C	0.0515873	1008
13	rs61957445	C	G	0.0515873	1008
13	rs61957446	C	T	0.0515873	1008
13	rs9573157	G	A	0.50496	1008
13	rs7993905	G	A	0.0515873	1008
13	rs7995124	T	C	0.0515873	1008
13	rs9573158	A	G	0.0515873	1008
13	rs9573159	G	A	0.0515873	1008
13	rs4883929	G	A	0.964286	1008
13	rs4885088	T	C	0.816468	1008
13	rs138539587	G	A	0.0843254	1008
13	rs840421	C	T	0.452381	1008
13	rs840420	G	A	0.452381	1008
13	rs840419	G	A	0.452381	1008
13	rs117374212	C	T	0.030754	1008
13	rs17090039	A	T	0.35119	1008
13	rs840418	A	G	0.973214	1008
13	rs35584367	G	A	0.0267857	1008
13	rs840417	T	G	0.973214	1008
13	rs34558539	T	C	0.0267857	1008
13	rs840416	G	A	0.103175	1008
13	rs116876062	C	T	0.0188492	1008
13	rs9318155	C	A	0.517857	1008
13	rs58713924	G	A	0.0347222	1008
13	rs9318156	C	T	0.517857	1008
13	rs34396821	G	C	0.0267857	1008
13	rs9318158	C	A	0.103175	1008
13	rs77089092	C	T	0.264881	1008
13	rs75458230	T	C	0.352183	1008
13	rs17090043	A	T	0.0267857	1008
13	rs4885089	C	T	0.517857	1008
13	rs9573160	G	A	0.518849	1008
13	rs957516	C	T	0.350198	1008
13	rs2183348	T	G	0.220238	1008
13	rs1411328	A	G	0.519841	1008
13	rs1475542	C	A	0.35119	1008
13	rs9543315	G	A	0.516865	1008
13	rs79486810	G	A	0.0357143	1008
13	rs61958774	G	A	0.0337302	1008
13	rs9543316	A	C	0.0684524	1008
13	rs9573161	C	T	0.516865	1008
13	rs112893742	C	A	0.0843254	1008
13	rs4885090	T	C	0.973214	1008
13	rs1330077	C	G	0.973214	1008
13	rs9530182	T	C	0.518849	1008
13	rs9530183	T	C	0.481151	1008
13	rs12864897	A	C	0.0267857	1008
13	rs9543317	C	T	0.973214	1008
13	rs1576456	A	G	0.963294	1008
13	rs11840561	A	T	0.0337302	1008
13	rs2325521	T	C	0.22123	1008
13	rs2325522	C	T	0.973214	1008
13	rs7333563	G	C	0.518849	1008
13	rs73527242	A	G	0.0277778	1008
13	rs71431563	A	G	0.355159	1008
13	rs9543318	T	C	0.517857	1008
13	rs7139864	A	C	0.0684524	1008
13	rs1411327	C	T	0.456349	1008
13	rs1411326	A	G	0.352183	1008
13	rs2210077	T	C	0.0684524	1008
13	rs17090046	C	G	0.0684524	1008
13	rs913898	G	A	0.973214	1008
13	rs913897	G	A	0.454365	1008
13	rs4885091	T	G	0.518849	1008
13	rs61958775	C	T	0.0337302	1008
13	rs61958776	T	C	0.0337302	1008
13	rs9543320	T	C	0.456349	1008
13	rs2031990	G	T	0.973214	1008
13	rs2210078	G	C	0.0684524	1008
13	rs74493307	G	A	0.0456349	1008
13	rs8002057	T	G	0.583333	1008
13	rs76584449	C	T	0.291667	1008
13	rs9564966	A	G	0.582341	1008
13	rs9592905	G	A	0.390873	1008
13	rs9543321	T	C	0.582341	1008
13	rs1330076	T	A	0.977183	1008
13	rs1330075	T	A	0.977183	1008
13	rs9318163	C	T	0.390873	1008
13	rs4885092	G	A	0.977183	1008
13	rs9530184	T	A	0.973214	1008
13	rs11839647	G	A	0.031746	1008
13	rs79981157	G	A	0.0823413	1008
13	rs11843563	C	T	0.030754	1008
13	rs17090047	C	T	0.207341	1008
13	rs9600114	G	A	0.0674603	1008
13	rs9564967	A	G	0.581349	1008
13	rs7330393	A	G	0.580357	1008
13	rs7984199	G	A	0.97123	1008
13	rs7985519	T	C	0.975198	1008
13	rs287553	G	A	0.390873	1008
13	rs79402859	T	A	0.030754	1008
13	rs11842316	A	G	0.323413	1008
13	rs287552	T	C	0.975198	1008
13	rs287551	T	C	0.940476	1008
13	rs287550	A	C	0.0674603	1008
13	rs287549	G	C	0.97619	1008
13	rs287548	T	C	0.97123	1008
13	rs77298472	C	T	0.030754	1008
13	rs77435500	G	A	0.0664683	1008
13	rs77094266	A	G	0.030754	1008
13	rs192607	C	T	0.0992063	1008
13	rs117613027	T	A	0.0327381	1008
13	rs9573163	C	G	0.577381	1008
13	rs9573164	G	C	0.579365	1008
13	rs627862	A	G	0.392857	1008
13	rs75435082	A	T	0.116071	1008
13	rs9564968	T	G	0.524802	1008
13	rs17090060	C	T	0.27877	1008
13	rs4885093	G	A	0.572421	1008
13	rs11841695	T	C	0.116071	1008
13	rs11843025	A	G	0.116071	1008
13	rs2325524	A	G	0.279762	1008
13	rs79314915	C	T	0.115079	1008
13	rs4883933	T	C	0.977183	1008
13	rs9543324	A	T	0.690476	1008
13	rs17090063	G	T	0.276786	1008
13	rs2038790	C	T	0.575397	1008
13	rs12868759	C	T	0.859127	1008
13	rs9543325	C	T	0.572421	1008
13	rs9543326	G	A	0.977183	1008
13	rs9530185	C	G	0.582341	1008
13	rs9573165	C	T	0.572421	1008
13	rs77274615	T	A	0.114087	1008
13	rs9592907	A	G	0.00793651	1008
13	rs58203561	G	A	0.279762	1008
13	rs79782796	T	C	0.280754	1008
13	rs77738416	G	A	0.279762	1008
13	rs9530186	C	A	0.859127	1008
13	rs1330072	A	G	0.977183	1008
13	rs11840175	C	A	0.115079	1008
13	rs79376521	G	A	0.0446429	1008
13	rs1928632	G	A	0.977183	1008
13	rs7988001	T	C	0.00793651	1008
13	rs7987093	A	G	0.977183	1008
13	rs76002589	T	A	0.0218254	1008
13	rs2325525	T	C	0.977183	1008
13	rs1411320	T	C	0.977183	1008
13	rs1411321	A	G	0.977183	1008
13	rs9530187	A	C	0.977183	1008
13	rs9318166	G	A	0.287698	1008
13	rs2147511	G	A	0.860119	1008
13	rs2147512	C	T	0.574405	1008
13	rs1330073	G	A	0.973214	1008
13	rs78251321	T	G	0.0218254	1008
13	rs9573166	G	A	0.564484	1008
13	rs76696474	C	T	0.217262	1008
13	rs58980022	G	A	0.416667	1008
13	rs77772886	G	T	0.0823413	1008
13	rs17090071	A	C	0.327381	1008
13	rs12870000	A	G	0.327381	1008
13	rs76766117	C	T	0.0823413	1008
13	rs12427746	A	G	0.410714	1008
13	rs1886449	C	T	0.318452	1008
13	rs11842799	C	A	0.320437	1008
13	rs77403885	C	T	0.0605159	1008
13	rs7334002	A	C	0.0982143	1008
13	rs2325526	A	T	0.483135	1008
13	rs2325527	T	A	0.97619	1008
13	rs143692561	C	T	0.0287698	1008
13	rs7335989	G	C	0.368056	1008
13	rs1411322	A	T	0.968254	1008
13	rs2224916	C	T	0.364087	1008
13	rs7321465	T	G	0.367063	1008
13	rs75497987	T	C	0.0515873	1008
13	rs73224478	G	T	0.0615079	1008
13	rs1411324	C	T	0.269841	1008
13	rs58573474	A	G	0.539683	1008
13	rs9318168	T	A	0.549603	1008
13	rs9318169	A	G	0.549603	1008
13	rs7996728	C	T	0.269841	1008
13	rs9530188	T	A	0.549603	1008
13	rs9543330	T	C	0.968254	1008
13	rs9543331	A	G	0.550595	1008
13	rs9318170	C	G	0.968254	1008
13	rs9543333	A	G	0.0982143	1008
13	rs7328771	A	T	0.151786	1008
13	rs12428649	T	G	0.451389	1008
13	rs7999587	T	C	0.267857	1008
13	rs7998501	C	G	0.419643	1008
13	rs7983696	G	A	0.421627	1008
13	rs17090101	G	T	0.0863095	1008
13	rs35770347	C	G	0.0992063	1008
13	rs35613393	A	G	0.0992063	1008
13	rs7325093	A	G	0.969246	1008
13	rs11840979	T	C	0.423611	1008
13	rs12429549	T	C	0.448413	1008
13	rs12856823	A	G	0.0992063	1008
13	rs9543334	G	C	0.0992063	1008
13	rs9543335	A	G	0.0992063	1008
13	rs17090102	A	G	0.423611	1008
13	rs17277853	C	A	0.0992063	1008
13	rs73224490	T	C	0.0992063	1008
13	rs149885702	T	A	0.015873	1008
13	rs9543336	A	G	0.0992063	1008
13	rs9543337	G	A	0.0992063	1008
13	rs78451580	G	A	0.0892857	1008
13	rs9530189	A	G	0.0992063	1008
13	rs9543338	G	A	0.0992063	1008
13	rs9543339	A	G	0.0992063	1008
13	rs9543340	A	T	0.0992063	1008
13	rs9543341	G	A	0.0992063	1008
13	rs9543342	T	C	0.0992063	1008
13	rs187484580	G	C	0.0287698	1008
13	rs9543343	G	A	0.0992063	1008
13	rs9530192	T	C	0.0992063	1008
13	rs9543344	C	T	0.0992063	1008
13	rs9543345	C	T	0.100198	1008
13	rs9543346	C	T	0.0992063	1008
13	rs9530193	T	C	0.0992063	1008
13	rs9543347	C	T	0.100198	1008
13	rs9543348	T	C	0.0992063	1008
13	rs34062190	A	C	0.0992063	1008
13	rs4885095	G	T	0.429563	1008
13	rs2209382	A	G	0.440476	1008
13	rs9543350	T	C	0.0992063	1008
13	rs9543351	A	G	0.0992063	1008
13	rs9543352	T	C	0.52877	1008
13	rs9543353	C	A	0.970238	1008
13	rs9543354	T	C	0.527778	1008
13	rs73224494	G	A	0.170635	1008
13	rs9543355	C	T	0.453373	1008
13	rs9543356	C	G	0.0972222	1008
13	rs34733652	G	A	0.0972222	1008
13	rs4883934	C	T	0.969246	1008
13	rs4883935	A	T	0.970238	1008
13	rs7320684	T	C	0.395833	1008
13	rs9573170	T	C	0.146825	1008
13	rs9573171	A	G	0.183532	1008
13	rs9573172	A	G	0.201389	1008
13	rs9592908	G	C	0.201389	1008
13	rs9600118	G	T	0.201389	1008
13	rs1952668	T	C	0.710317	1008
13	rs9600119	C	T	0.201389	1008
13	rs927682	G	A	0.697421	1008
13	rs12867137	C	T	0.244048	1008
13	rs17090113	A	C	0.0535714	1008
13	rs9600120	A	G	0.202381	1008
13	rs9634990	G	A	0.494048	1008
13	rs9573173	A	T	0.201389	1008
13	rs9573174	T	C	0.201389	1008
13	rs7336295	T	A	0.24504	1008
13	rs11842483	G	C	0.24504	1008
13	rs9573175	G	T	0.494048	1008
13	rs9573176	C	A	0.201389	1008
13	rs9573177	G	T	0.201389	1008
13	rs9573178	T	G	0.201389	1008
13	rs9573179	C	T	0.201389	1008
13	rs9573180	T	G	0.202381	1008
13	rs9564972	T	C	0.200397	1008
13	rs9564973	T	C	0.200397	1008
13	rs9564974	A	T	0.200397	1008
13	rs12430896	G	T	0.24504	1008
13	rs12869114	G	A	0.24504	1008
13	rs145135536	G	A	0.015873	1008
13	rs9564976	T	C	0.696429	1008
13	rs9573181	C	T	0.696429	1008
13	rs12864778	C	T	0.24504	1008
13	rs11841512	C	A	0.49504	1008
13	rs9573182	A	C	0.201389	1008
13	rs9564977	A	G	0.696429	1008
13	rs9564978	A	C	0.696429	1008
13	rs9564979	A	G	0.696429	1008
13	rs7338457	G	A	0.24504	1008
13	rs140658449	G	C	0.0168651	1008
13	rs7139908	T	C	0.24504	1008
13	rs9318172	T	C	0.696429	1008
13	rs9318173	G	A	0.697421	1008
13	rs9318174	C	T	0.695437	1008
13	rs9573183	G	T	0.202381	1008
13	rs9573184	C	T	0.695437	1008
13	rs7320851	A	G	0.0535714	1008
13	rs9573185	C	G	0.695437	1008
13	rs7321056	C	T	0.246032	1008
13	rs1330071	C	T	0.695437	1008
13	rs9592909	C	T	0.695437	1008
13	rs17090128	T	C	0.49504	1008
13	rs9592910	C	T	0.695437	1008
13	rs117219659	G	A	0.0228175	1008
13	rs17090129	A	G	0.299603	1008
13	rs72628041	C	T	0.496032	1008
13	rs9592911	G	A	0.199405	1008
13	rs9592912	G	A	0.694444	1008
13	rs9573186	A	T	0.695437	1008
13	rs67647688	C	T	0.496032	1008
13	rs9573187	T	C	0.695437	1008
13	rs17090130	T	C	0.695437	1008
13	rs60984250	T	C	0.695437	1008
13	rs58811695	A	G	0.695437	1008
13	rs17090131	A	G	0.0535714	1008
13	rs2325507	T	C	0.695437	1008
13	rs17090132	C	T	0.0535714	1008
13	rs17090134	C	T	0.200397	1008
13	rs17090136	C	T	0.200397	1008
13	rs4885096	T	C	0.939484	1008
13	rs4883936	G	T	0.694444	1008
13	rs17091	G	A	0.244048	1008
13	rs4885097	A	G	0.694444	1008
13	rs4885098	A	G	0.299603	1008
13	rs1571556	T	C	0.482143	1008
13	rs9592915	T	C	0.189484	1008
13	rs9592916	T	C	0.219246	1008
13	rs150064030	G	A	0.194444	1008
13	rs2325508	A	T	0.481151	1008
13	rs721757	A	C	0.681548	1008
13	rs7322343	A	C	0.679563	1008
13	rs1013545	C	T	0.482143	1008
13	rs7992302	A	C	0.701389	1008
13	rs7992488	C	T	0.697421	1008
13	rs7992681	A	G	0.200397	1008
13	rs145042195	C	G	0.0228175	1008
13	rs1411318	C	T	0.697421	1008
13	rs4885099	C	T	0.696429	1008
13	rs7984379	T	A	0.697421	1008
13	rs4883937	C	T	0.695437	1008
13	rs965746	G	A	0.695437	1008
13	rs9543360	A	G	0.697421	1008
13	rs7326586	A	G	0.697421	1008
13	rs145572594	G	T	0.015873	1008
13	rs73226421	G	T	0.142857	1008
13	rs6562764	T	C	0.697421	1008
13	rs2325509	A	G	0.52877	1008
13	rs2181966	C	G	0.684524	1008
13	rs80214899	G	A	0.0138889	1008
13	rs74981825	A	T	0.0615079	1008
13	rs4143045	A	G	0.6875	1008
13	rs4885100	A	T	0.681548	1008
13	rs4883938	T	C	0.543651	1008
13	rs61957170	A	C	0.157738	1008
13	rs7989425	T	G	0.684524	1008
13	rs7989445	T	C	0.542659	1008
13	rs6562765	T	G	0.684524	1008
13	rs9543363	T	C	0.723214	1008
13	rs79164629	C	T	0.0138889	1008
13	rs7319028	A	G	0.709325	1008
13	rs4883939	C	A	0.696429	1008
13	rs7989934	G	T	0.696429	1008
13	rs6562766	T	C	0.696429	1008
13	rs7990949	C	T	0.537698	1008
13	rs4883940	T	C	0.696429	1008
13	rs9543369	C	T	0.696429	1008
13	rs7328006	A	G	0.696429	1008
13	rs9592918	A	T	0.146825	1008
13	rs1886450	A	G	0.53373	1008
13	rs1886451	G	A	0.696429	1008
13	rs1886452	A	T	0.536706	1008
13	rs4885101	G	T	0.696429	1008
13	rs9600123	G	A	0.146825	1008
13	rs1998665	C	A	0.695437	1008
13	rs1998666	A	G	0.536706	1008
13	rs4885102	C	A	0.686508	1008
13	rs10507812	T	C	0.146825	1008
13	rs4144229	A	T	0.683532	1008
13	rs2325510	G	A	0.686508	1008
13	rs7993936	A	G	0.536706	1008
13	rs10871066	A	G	0.536706	1008
13	rs4242951	T	C	0.696429	1008
13	rs4242952	C	T	0.535714	1008
13	rs11618741	C	T	0.146825	1008
13	rs4242953	T	C	0.696429	1008
13	rs4242954	A	G	0.696429	1008
13	rs1886453	G	A	0.539683	1008
13	rs4883941	G	C	0.536706	1008
13	rs7139757	T	C	0.549603	1008
13	rs7316938	T	C	0.696429	1008
13	rs7316968	T	C	0.548611	1008
13	rs4356362	T	C	0.583333	1008
13	rs533190401	T	C	0.0138889	1008
13	rs4349040	C	T	0.588294	1008
13	rs376335257	G	A	0.0248016	1008
13	rs4349041	C	T	0.583333	1008
13	rs80113717	A	G	0.0456349	1008
13	rs146119286	G	A	0.0367063	1008
13	rs9564981	C	G	0.39881	1008
13	rs9564982	T	C	0.396825	1008
13	rs117188270	C	A	0.0515873	1008
13	rs9564983	G	T	0.39881	1008
13	rs77141004	A	G	0.177579	1008
13	rs8002751	A	T	0.00198413	1008
13	rs9573189	G	T	0.397817	1008
13	rs61957178	C	T	0.222222	1008
13	rs9318176	A	G	0.399802	1008
13	rs4438187	T	G	0.177579	1008
13	rs2325512	G	T	0.622024	1008
13	rs17090183	T	C	0.178571	1008
13	rs9573191	T	G	0.623016	1008
13	rs1924816	A	G	0.625992	1008
13	rs2147514	A	G	0.177579	1008
13	rs7334087	T	C	0.623016	1008
13	rs9573192	T	C	0.396825	1008
13	rs1304959	T	C	0.625	1008
13	rs139350939	A	C	0.030754	1008
13	rs74550739	G	A	0.177579	1008
13	rs147762076	G	T	0.00297619	1008
13	rs118165161	C	T	0.031746	1008
13	rs117083793	G	T	0.031746	1008
13	rs1924812	C	T	0.177579	1008
13	rs9564984	C	G	0.397817	1008
13	rs1924813	C	G	0.177579	1008
13	rs9564985	G	A	0.443452	1008
13	rs61957179	A	G	0.0456349	1008
13	rs9573193	C	T	0.621032	1008
13	rs9573194	T	C	0.44246	1008
13	rs9573195	G	A	0.396825	1008
13	rs1159743	T	C	0.62004	1008
13	rs2875653	T	A	0.618056	1008
13	rs9564986	A	T	0.396825	1008
13	rs61957181	A	C	0.0456349	1008
13	rs17090189	A	G	0.218254	1008
13	rs9564987	A	T	0.44246	1008
13	rs2093943	T	C	0.441468	1008
13	rs75134244	C	A	0.172619	1008
13	rs7327558	A	G	0.615079	1008
13	rs9573196	A	G	0.396825	1008
13	rs9573197	A	G	0.615079	1008
13	rs9573198	G	C	0.44246	1008
13	rs17090192	G	A	0.172619	1008
13	rs9573199	C	T	0.396825	1008
13	rs78192267	C	G	0.0138889	1008
13	rs1924815	C	T	0.396825	1008
13	rs61957184	G	A	0.0456349	1008
13	rs61957185	C	T	0.0456349	1008
13	rs77118409	A	T	0.172619	1008
13	rs61957186	G	A	0.0456349	1008
13	rs73519222	G	C	0.383929	1008
13	rs79729721	A	G	0.383929	1008
13	rs77300962	G	A	0.0357143	1008
13	rs56660801	G	A	0.0456349	1008
13	rs76977176	A	T	0.172619	1008
13	rs2325514	A	T	0.0456349	1008
13	rs143399567	C	A	0.172619	1008
13	rs61957189	A	G	0.0456349	1008
13	rs113078463	G	A	0.0456349	1008
13	rs9573200	C	T	0.383929	1008
13	rs1475282	A	C	0.603175	1008
13	rs912598	T	C	0.605159	1008
13	rs9573201	A	T	0.556548	1008
13	rs8181862	C	T	0.559524	1008
13	rs8181863	A	G	0.556548	1008
13	rs8181843	G	C	0.556548	1008
13	rs8181841	A	G	0.383929	1008
13	rs9573202	A	G	0.383929	1008
13	rs9573203	C	T	0.55754	1008
13	rs73519239	G	A	0.55754	1008
13	rs75677676	G	C	0.173611	1008
13	rs12050070	T	C	0.55754	1008
13	rs9573204	A	G	0.383929	1008
13	rs79559342	C	T	0.0138889	1008
13	rs2147506	G	T	0.176587	1008
13	rs61957190	A	G	0.0456349	1008
13	rs2325515	G	A	0.173611	1008
13	rs2147507	C	T	0.176587	1008
13	rs2147508	C	T	0.176587	1008
13	rs76575192	G	A	0.177579	1008
13	rs9318177	G	A	0.383929	1008
13	rs9318178	G	A	0.383929	1008
13	rs112352970	G	A	0.174603	1008
13	rs76465230	A	G	0.173611	1008
13	rs9573206	G	A	0.383929	1008
13	rs80081360	C	T	0.177579	1008
13	rs9318179	T	C	0.606151	1008
13	rs9573207	G	C	0.383929	1008
13	rs9573208	T	A	0.386905	1008
13	rs7327345	C	T	0.386905	1008
13	rs7327719	A	T	0.386905	1008
13	rs9564990	G	C	0.386905	1008
13	rs10507813	G	A	0.173611	1008
13	rs10507814	C	T	0.173611	1008
13	rs17090201	G	A	0.173611	1008
13	rs9573209	T	C	0.560516	1008
13	rs1337295	G	A	0.386905	1008
13	rs1856110	G	A	0.386905	1008
13	rs17090203	G	A	0.173611	1008
13	rs4418951	C	T	0.149802	1008
13	rs78837392	T	C	0.015873	1008
13	rs149410436	G	A	0.169643	1008
13	rs113722277	T	A	0.0496032	1008
13	rs9573215	G	A	0.604167	1008
13	rs113365977	G	A	0.169643	1008
13	rs9573216	C	T	0.556548	1008
13	rs9573217	T	G	0.386905	1008
13	rs145109343	G	A	0.170635	1008
13	rs78812132	C	T	0.169643	1008
13	rs17090204	T	G	0.169643	1008
13	rs61653243	G	A	0.386905	1008
13	rs4368055	T	C	0.169643	1008
13	rs2325516	G	A	0.169643	1008
13	rs79620023	G	A	0.169643	1008
13	rs76226123	C	T	0.169643	1008
13	rs7139834	G	A	0.386905	1008
13	rs75846323	T	C	0.169643	1008
13	rs17090205	G	A	0.169643	1008
13	rs75669749	G	T	0.169643	1008
13	rs75608446	G	C	0.169643	1008
13	rs17090206	C	T	0.169643	1008
13	rs1337294	G	A	0.556548	1008
13	rs17090209	C	T	0.169643	1008
13	rs9573218	C	T	0.556548	1008
13	rs7982099	C	T	0.556548	1008
13	rs7982312	C	A	0.386905	1008
13	rs9573219	G	A	0.386905	1008
13	rs77716597	G	A	0.169643	1008
13	rs75078787	G	A	0.169643	1008
13	rs77931307	C	T	0.170635	1008
13	rs12100281	G	A	0.173611	1008
13	rs9564995	G	A	0.577381	1008
13	rs17090217	T	C	0.173611	1008
13	rs9564996	G	A	0.576389	1008
13	rs149156469	G	A	0.014881	1008
13	rs10507815	A	G	0.172619	1008
13	rs981625	C	G	0.0337302	1008
13	rs10507816	C	T	0.172619	1008
13	rs74387384	C	A	0.172619	1008
13	rs719825	C	A	0.610119	1008
13	rs719826	T	C	0.610119	1008
13	rs9543373	C	T	0.0605159	1008
13	rs79672810	G	A	0.176587	1008
13	rs4547233	C	T	0.176587	1008
13	rs79345235	C	A	0.176587	1008
13	rs7490773	G	A	0.176587	1008
13	rs9573220	C	T	0.375992	1008
13	rs9564997	C	A	0.552579	1008
13	rs9543374	C	T	0.611111	1008
13	rs74635337	G	A	0.175595	1008
13	rs74724895	G	C	0.175595	1008
13	rs78000273	C	T	0.174603	1008
13	rs77841628	A	T	0.175595	1008
13	rs79792835	G	A	0.175595	1008
13	rs17090224	T	C	0.175595	1008
13	rs1547147	G	C	0.612103	1008
13	rs9573221	C	T	0.612103	1008
13	rs9543375	C	T	0.612103	1008
13	rs9530199	G	T	0.0585317	1008
13	rs9543376	T	C	0.612103	1008
13	rs9573222	A	T	0.378968	1008
13	rs9318180	G	A	0.580357	1008
13	rs9592921	C	A	0.0575397	1008
13	rs10507817	C	T	0.143849	1008
13	rs7986048	G	A	0.580357	1008
13	rs9318181	T	C	0.580357	1008
13	rs9543379	G	A	0.580357	1008
13	rs150067668	T	A	0.015873	1008
13	rs9543380	A	C	0.581349	1008
13	rs77435985	G	A	0.0962302	1008
13	rs9543381	T	C	0.580357	1008
13	rs74388253	G	A	0.030754	1008
13	rs9543382	G	A	0.580357	1008
13	rs74463743	C	A	0.143849	1008
13	rs2147510	T	C	0.143849	1008
13	rs1361058	C	T	0.580357	1008
13	rs1361057	T	C	0.436508	1008
13	rs9543383	T	C	0.0545635	1008
13	rs9573223	A	G	0.378968	1008
13	rs12869212	C	T	0.0585317	1008
13	rs17090244	G	A	0.377976	1008
13	rs9573224	C	G	0.377976	1008
13	rs9634991	G	C	0.377976	1008
13	rs9565000	A	G	0.4375	1008
13	rs12428447	C	T	0.00198413	1008
13	rs9600126	C	T	0.4375	1008
13	rs17090245	G	A	0.143849	1008
13	rs9573225	A	G	0.582341	1008
13	rs9600127	A	T	0.0545635	1008
13	rs141409867	G	A	0.0228175	1008
13	rs1856109	T	C	0.438492	1008
13	rs150045517	G	T	0.143849	1008
13	rs4885104	A	G	0.218254	1008
13	rs9573226	T	C	0.438492	1008
13	rs75625325	C	T	0.143849	1008
13	rs9565001	A	G	0.58631	1008
13	rs9565002	T	C	0.585317	1008
13	rs7997675	T	G	0.205357	1008
13	rs9543385	G	A	0.0585317	1008
13	rs9565003	A	G	0.621032	1008
13	rs1415413	T	C	0.621032	1008
13	rs9573227	A	T	0.415675	1008
13	rs9318183	T	G	0.572421	1008
13	rs9573228	C	T	0.414683	1008
13	rs9573229	A	C	0.415675	1008
13	rs76017788	A	G	0.0168651	1008
13	rs9565006	A	T	0.414683	1008
13	rs11841886	T	C	0.15377	1008
13	rs1555725	C	T	0.950397	1008
13	rs4883942	C	T	0.950397	1008
13	rs1125789	A	C	0.950397	1008
13	rs9565007	C	T	0.415675	1008
13	rs3904776	T	G	0.950397	1008
13	rs3861121	T	C	0.950397	1008
13	rs3904775	A	G	0.535714	1008
13	rs3861122	T	C	0.950397	1008
13	rs7324631	C	T	0.414683	1008
13	rs3861123	A	G	0.950397	1008
13	rs9543386	G	C	0.499008	1008
13	rs17090248	C	T	0.141865	1008
13	rs17090250	T	A	0.144841	1008
13	rs11843615	G	A	0.141865	1008
13	rs11839429	T	G	0.140873	1008
13	rs3861124	C	T	0.950397	1008
13	rs3861125	G	A	0.950397	1008
13	rs3904774	T	C	0.362103	1008
13	rs9565010	G	A	0.444444	1008
13	rs9573231	C	T	0.444444	1008
13	rs4053534	G	T	0.950397	1008
13	rs34733836	G	A	0.0674603	1008
13	rs17090253	A	G	0.144841	1008
13	rs76013672	T	C	0.144841	1008
13	rs1415411	C	T	0.950397	1008
13	rs1415410	C	T	0.810516	1008
13	rs1415409	T	C	0.954365	1008
13	rs9530200	A	G	0.954365	1008
13	rs145376872	C	A	0.00297619	1008
13	rs9573232	G	A	0.465278	1008
13	rs7990410	G	C	0.34127	1008
13	rs112547065	C	A	0.144841	1008
13	rs114847322	G	A	0.139881	1008
13	rs17090255	G	C	0.46627	1008
13	rs9565011	A	G	0.469246	1008
13	rs1415408	G	A	0.338294	1008
13	rs1337286	A	G	0.339286	1008
13	rs1337285	C	T	0.337302	1008
13	rs9573233	C	T	0.46627	1008
13	rs79802337	C	T	0.124008	1008
13	rs9600128	C	A	0.30754	1008
13	rs79005418	C	T	0.124008	1008
13	rs6562768	G	T	0.922619	1008
13	rs6562769	A	G	0.332341	1008
13	rs139760531	G	A	0.0565476	1008
13	rs9592923	G	T	0.313492	1008
13	rs79179186	A	T	0.015873	1008
13	rs79291118	G	A	0.132937	1008
13	rs1970281	C	T	0.922619	1008
13	rs7994974	G	A	0.453373	1008
13	rs146214355	G	A	0.0327381	1008
13	rs57380282	T	C	0.509921	1008
13	rs17090269	T	C	0.0575397	1008
13	rs2039663	A	G	0.290675	1008
13	rs12100069	A	G	0.295635	1008
13	rs9565012	C	T	0.706349	1008
13	rs9318184	G	A	0.704365	1008
13	rs9318185	G	A	0.708333	1008
13	rs146061650	G	A	0.0257937	1008
13	rs9573234	T	C	0.578373	1008
13	rs10467616	T	C	0.157738	1008
13	rs9600129	G	T	0.15873	1008
13	rs9600130	C	T	0.15873	1008
13	rs9573235	C	T	0.573413	1008
13	rs9600131	A	T	0.15873	1008
13	rs7318906	G	A	0.255952	1008
13	rs66870036	A	C	0.0109127	1008
13	rs9318186	A	G	0.140873	1008
13	rs1415415	A	G	0.606151	1008
13	rs1028942	A	G	0.606151	1008
13	rs1028943	C	T	0.603175	1008
13	rs1028883	T	G	0.742063	1008
13	rs147299892	G	T	0.0257937	1008
13	rs17287088	G	A	0.125	1008
13	rs139058940	G	A	0.0436508	1008
13	rs9318187	T	G	0.139881	1008
13	rs9318188	A	G	0.139881	1008
13	rs9285285	G	A	0.135913	1008
13	rs67391827	C	A	0.0109127	1008
13	rs73523053	C	A	0.0109127	1008
13	rs9573236	A	T	0.605159	1008
13	rs9573237	G	C	0.547619	1008
13	rs9573238	C	T	0.604167	1008
13	rs11148939	T	C	0.606151	1008
13	rs9573239	C	T	0.603175	1008
13	rs9543391	G	T	0.127976	1008
13	rs9573240	T	C	0.603175	1008
13	rs9573241	G	A	0.603175	1008
13	rs7326612	T	C	0.125992	1008
13	rs7325659	G	C	0.125992	1008
13	rs9543392	G	A	0.125992	1008
13	rs9530201	C	T	0.136905	1008
13	rs1887648	C	T	0.125	1008
13	rs1887647	C	T	0.125	1008
13	rs9573242	C	T	0.607143	1008
13	rs9573243	C	G	0.607143	1008
13	rs9565013	T	C	0.603175	1008
13	rs12585178	C	A	0.603175	1008
13	rs17090292	A	G	0.606151	1008
13	rs9318189	C	T	0.602183	1008
13	rs12876036	G	A	0.258929	1008
13	rs72628043	C	T	0.602183	1008
13	rs17090294	C	T	0.605159	1008
13	rs75420799	G	A	0.0257937	1008
13	rs1887646	G	A	0.135913	1008
13	rs9573246	C	T	0.605159	1008
13	rs1034048	A	G	0.734127	1008
13	rs12428061	C	T	0.255952	1008
13	rs7338460	T	A	0.0357143	1008
13	rs7337759	G	A	0.664683	1008
13	rs1337300	G	T	0.0357143	1008
13	rs9565016	T	C	0.62996	1008
13	rs1337299	C	T	0.665675	1008
13	rs9318190	C	T	0.0694444	1008
13	rs9543394	G	C	0.664683	1008
13	rs998266	G	A	0.664683	1008
13	rs1337298	C	T	0.256944	1008
13	rs1337297	A	G	0.664683	1008
13	rs72628044	T	C	0.664683	1008
13	rs9530202	C	A	0.0694444	1008
13	rs78934210	G	C	0.666667	1008
13	rs12584559	T	A	0.664683	1008
13	rs9600133	C	T	0.0694444	1008
13	rs9573248	C	T	0.625992	1008
13	rs9573249	C	G	0.625992	1008
13	rs9318191	A	G	0.744048	1008
13	rs9565017	T	G	0.623016	1008
13	rs9565018	C	T	0.623016	1008
13	rs78860252	G	A	0.0386905	1008
13	rs79181830	C	A	0.0386905	1008
13	rs72628045	A	C	0.623016	1008
13	rs72628046	T	C	0.623016	1008
13	rs72628047	A	G	0.623016	1008
13	rs77806643	G	C	0.306548	1008
13	rs9573250	A	C	0.306548	1008
13	rs9565019	C	T	0.306548	1008
13	rs147494629	G	A	0.0168651	1008
13	rs9565020	T	C	0.623016	1008
13	rs9565021	T	C	0.623016	1008
13	rs9530203	T	C	0.695437	1008
13	rs9530204	T	C	0.0734127	1008
13	rs9573251	T	G	0.577381	1008
13	rs61957227	G	A	0.00198413	1008
13	rs7989486	C	T	0.301587	1008
13	rs9543396	G	A	0.727183	1008
13	rs9565022	G	A	0.604167	1008
13	rs9573252	C	G	0.604167	1008
13	rs9543397	T	G	0.604167	1008
13	rs17090299	T	G	0.047619	1008
13	rs9565023	T	A	0.604167	1008
13	rs9543398	G	A	0.72619	1008
13	rs9543399	A	G	0.652778	1008
13	rs74094399	T	C	0.047619	1008
13	rs4885108	T	C	0.266865	1008
13	rs9530205	G	A	0.077381	1008
13	rs7987247	G	A	0.923611	1008
13	rs73523087	T	C	0.047619	1008
13	rs12428785	A	G	0.184524	1008
13	rs2095646	C	T	0.293651	1008
13	rs12585160	G	A	0.602183	1008
13	rs9543400	A	G	0.72619	1008
13	rs12585165	G	T	0.602183	1008
13	rs9543402	A	C	0.0753968	1008
13	rs145642778	A	C	0.0446429	1008
13	rs143082500	G	A	0.0456349	1008
13	rs8001693	G	A	0.602183	1008
13	rs78321596	G	T	0.031746	1008
13	rs374618279	C	T	0.00793651	1008
13	rs149268136	C	A	0.0426587	1008
13	rs9318192	C	T	0.0753968	1008
13	rs7986825	T	G	0.047619	1008
13	rs144520766	A	G	0.00793651	1008
13	rs73228204	A	G	0.0486111	1008
13	rs73523090	A	C	0.047619	1008
13	rs9318193	T	C	0.0753968	1008
13	rs7996096	T	A	0.64881	1008
13	rs17090300	G	A	0.046627	1008
13	rs9543403	T	C	0.0753968	1008
13	rs75391834	C	T	0.0287698	1008
13	rs78350121	G	A	0.047619	1008
13	rs1337296	C	G	0.602183	1008
13	rs9600135	T	C	0.0753968	1008
13	rs12428715	G	A	0.27381	1008
13	rs73523093	A	G	0.046627	1008
13	rs17090301	C	T	0.046627	1008
13	rs12429699	A	G	0.27381	1008
13	rs9565025	C	T	0.602183	1008
13	rs9543404	G	T	0.077381	1008
13	rs9600136	C	G	0.077381	1008
13	rs17090302	A	G	0.046627	1008
13	rs9600137	A	C	0.077381	1008
13	rs9530207	G	A	0.077381	1008
13	rs9543405	G	A	0.0753968	1008
13	rs17090303	G	A	0.12004	1008
13	rs73523097	A	G	0.046627	1008
13	rs76150834	C	T	0.046627	1008
13	rs9573255	C	A	0.597222	1008
13	rs9543406	C	A	0.72619	1008
13	rs79594164	C	T	0.046627	1008
13	rs9565026	T	G	0.597222	1008
13	rs113089048	C	T	0.046627	1008
13	rs76900170	C	T	0.046627	1008
13	rs142585816	C	T	0.014881	1008
13	rs7338091	G	A	0.72619	1008
13	rs73525103	A	G	0.046627	1008
13	rs117122728	G	A	0.046627	1008
13	rs79266572	T	G	0.0962302	1008
13	rs80052862	T	A	0.0605159	1008
13	rs9592925	C	T	0.138889	1008
13	rs9543408	G	A	0.093254	1008
13	rs2875661	T	C	0.739087	1008
13	rs9530208	G	A	0.599206	1008
13	rs7324515	C	T	0.0952381	1008
13	rs9543409	C	T	0.0952381	1008
13	rs9543410	C	T	0.0952381	1008
13	rs7994202	G	A	0.599206	1008
13	rs9543411	C	T	0.0962302	1008
13	rs9530209	C	A	0.0952381	1008
13	rs77557408	T	C	0.0545635	1008
13	rs9543412	G	A	0.599206	1008
13	rs17090308	G	A	0.0456349	1008
13	rs7985383	G	T	0.140873	1008
13	rs9573257	G	T	0.0753968	1008
13	rs73525113	T	G	0.0456349	1008
13	rs17090309	A	G	0.0456349	1008
13	rs9592926	G	C	0.093254	1008
13	rs7329016	C	A	0.589286	1008
13	rs2095645	G	A	0.093254	1008
13	rs2095643	A	G	0.093254	1008
13	rs6562770	T	G	0.141865	1008
13	rs8000977	T	C	0.140873	1008
13	rs10492704	A	T	0.0456349	1008
13	rs2184896	A	C	0.740079	1008
13	rs9530210	T	A	0.0952381	1008
13	rs111431669	G	A	0.046627	1008
13	rs9530211	T	C	0.144841	1008
13	rs2325539	T	C	0.599206	1008
13	rs117897214	C	T	0.0287698	1008
13	rs17090310	T	C	0.046627	1008
13	rs9543413	T	C	0.741071	1008
13	rs9600141	G	T	0.141865	1008
13	rs6562771	G	A	0.741071	1008
13	rs72628049	A	G	0.599206	1008
13	rs6562772	C	T	0.741071	1008
13	rs7329930	G	C	0.598214	1008
13	rs9543415	G	A	0.598214	1008
13	rs9543416	A	G	0.693452	1008
13	rs17090311	A	G	0.600198	1008
13	rs9530212	C	T	0.693452	1008
13	rs9543418	G	T	0.69246	1008
13	rs9543419	G	T	0.695437	1008
13	rs7993814	C	T	0.696429	1008
13	rs7994002	C	G	0.093254	1008
13	rs7995112	G	A	0.689484	1008
13	rs7999184	A	G	0.689484	1008
13	rs59924605	C	T	0.093254	1008
13	rs12583754	C	T	0.689484	1008
13	rs7319941	G	A	0.694444	1008
13	rs9318195	A	G	0.693452	1008
13	rs6562773	A	G	0.740079	1008
13	rs17289019	T	A	0.0505952	1008
13	rs1810790	T	C	0.594246	1008
13	rs7328187	T	G	0.0962302	1008
13	rs9573259	C	T	0.598214	1008
13	rs10492703	G	A	0.0525794	1008
13	rs8002440	C	T	0.0962302	1008
13	rs9318196	A	G	0.748016	1008
13	rs9318197	A	T	0.748016	1008
13	rs7988974	T	C	0.598214	1008
13	rs7988992	T	A	0.598214	1008
13	rs6562774	C	A	0.0972222	1008
13	rs9565027	G	T	0.597222	1008
13	rs8000434	T	C	0.0962302	1008
13	rs17289423	G	T	0.0525794	1008
13	rs17217175	G	C	0.0535714	1008
13	rs9573261	A	G	0.598214	1008
13	rs722626	C	T	0.0972222	1008
13	rs9318198	C	A	0.597222	1008
13	rs7993979	A	T	0.0962302	1008
13	rs10492702	C	T	0.59623	1008
13	rs12585727	A	G	0.59623	1008
13	rs9530215	C	T	0.0972222	1008
13	rs9573262	C	T	0.59623	1008
13	rs9573263	C	T	0.59623	1008
13	rs9573264	T	C	0.59623	1008
13	rs9318199	A	G	0.0952381	1008
13	rs6562776	A	G	0.0962302	1008
13	rs9573265	C	T	0.59623	1008
13	rs9573266	C	A	0.470238	1008
13	rs139608448	A	G	0.0257937	1008
13	rs192632061	A	G	0.0228175	1008
13	rs2325542	C	T	0.740079	1008
13	rs1073943	A	G	0.742063	1008
13	rs17217463	C	A	0.0515873	1008
13	rs7987604	G	A	0.74504	1008
13	rs9543423	G	A	0.751984	1008
13	rs7993838	G	T	0.751984	1008
13	rs12430445	G	C	0.0545635	1008
13	rs9573270	T	C	0.75	1008
13	rs7321306	C	T	0.751984	1008
13	rs9600145	G	A	0.269841	1008
13	rs79574339	A	C	0.0793651	1008
13	rs75381915	A	C	0.0793651	1008
13	rs9600146	G	A	0.75	1008
13	rs9530226	A	G	0.764881	1008
13	rs9530227	G	A	0.75	1008
13	rs151141290	C	G	0.0119048	1008
13	rs9318201	A	G	0.75	1008
13	rs79633829	T	C	0.0416667	1008
13	rs9318202	A	G	0.750992	1008
13	rs9318203	G	T	0.75	1008
13	rs9318204	T	G	0.750992	1008
13	rs9318205	C	T	0.750992	1008
13	rs9592934	C	T	0.75	1008
13	rs9592935	C	T	0.75	1008
13	rs9600148	A	G	0.764881	1008
13	rs9600149	A	G	0.765873	1008
13	rs9543425	T	C	0.765873	1008
13	rs9543426	G	C	0.765873	1008
13	rs9543427	T	C	0.765873	1008
13	rs6562778	A	G	0.767857	1008
13	rs148432818	G	A	0.0287698	1008
13	rs76829686	T	A	0.0178571	1008
13	rs2025942	A	T	0.752976	1008
13	rs9530228	A	G	0.765873	1008
13	rs9530229	A	G	0.765873	1008
13	rs4321077	G	A	0.766865	1008
13	rs2025941	C	G	0.765873	1008
13	rs1034046	C	T	0.190476	1008
13	rs1034045	C	T	0.188492	1008
13	rs1986119	A	G	0.190476	1008
13	rs1887644	G	A	0.191468	1008
13	rs149013929	A	C	0.0257937	1008
13	rs6562779	T	C	0.191468	1008
13	rs9573271	T	C	0.191468	1008
13	rs76425881	T	C	0.030754	1008
13	rs975835	T	C	0.189484	1008
13	rs9565031	T	A	0.189484	1008
13	rs9565032	T	C	0.189484	1008
13	rs9573273	G	A	0.189484	1008
13	rs9600151	A	G	0.190476	1008
13	rs9600152	T	A	0.189484	1008
13	rs80039619	A	G	0.19246	1008
13	rs4885109	G	A	0.185516	1008
13	rs7319032	C	G	0.1875	1008
13	rs9600153	T	G	0.190476	1008
13	rs116924269	T	C	0.0128968	1008
13	rs142563165	A	G	0.00992063	1008
13	rs2031838	T	A	0.342262	1008
13	rs2325544	T	C	0.19246	1008
13	rs913448	C	T	0.186508	1008
13	rs11619505	C	G	0.185516	1008
13	rs11619530	C	T	0.184524	1008
13	rs2325545	T	C	0.193452	1008
13	rs147463797	T	C	0.0218254	1008
13	rs9573276	T	C	0.195437	1008
13	rs80223444	G	A	0.0803571	1008
13	rs9573277	T	C	0.195437	1008
13	rs4885110	A	G	0.195437	1008
13	rs4883945	C	A	0.183532	1008
13	rs7329259	T	C	0.198413	1008
13	rs9318206	T	G	0.19246	1008
13	rs9318207	G	A	0.180556	1008
13	rs58109070	A	T	0.133929	1008
13	rs117338125	T	C	0.0257937	1008
13	rs116950727	T	C	0.0238095	1008
13	rs140714886	T	C	0.0228175	1008
13	rs17090339	C	A	0.125992	1008
13	rs7985521	C	T	0.693452	1008
13	rs4883946	G	T	0.699405	1008
13	rs7993625	T	C	0.599206	1008
13	rs2296889	C	T	0.689484	1008
13	rs9543429	C	T	0.114087	1008
13	rs77858334	T	C	0.0198413	1008
13	rs74642838	C	T	0.12996	1008
13	rs2281984	G	C	0.696429	1008
13	rs117431965	G	A	0.0287698	1008
13	rs4883947	A	T	0.696429	1008
13	rs9530231	G	T	0.689484	1008
13	rs73214986	A	G	0.0396825	1008
13	rs9573278	T	C	0.699405	1008
13	rs9543431	T	A	0.702381	1008
13	rs7982643	A	T	0.680556	1008
13	rs7984233	T	C	0.709325	1008
13	rs7984196	G	A	0.706349	1008
13	rs8000688	A	C	0.71627	1008
13	rs79860278	T	C	0.0248016	1008
13	rs719758	T	G	0.71627	1008
13	rs7320764	G	A	0.705357	1008
13	rs78957967	A	G	0.00198413	1008
13	rs77172573	C	G	0.0922619	1008
13	rs7986017	C	T	0.700397	1008
13	rs6650443	G	A	0.718254	1008
13	rs9600157	A	G	0.714286	1008
13	rs6562780	A	T	0.718254	1008
13	rs11838649	C	T	0.0178571	1008
13	rs118161684	C	T	0.0367063	1008
13	rs9573281	T	C	0.715278	1008
13	rs9565035	G	T	0.710317	1008
13	rs9573282	C	T	0.71131	1008
13	rs7992083	C	T	0.71131	1008
13	rs7992411	G	A	0.71131	1008
13	rs7992298	C	T	0.71131	1008
13	rs7992998	G	A	0.71131	1008
13	rs7992690	A	C	0.71131	1008
13	rs9530232	A	T	0.710317	1008
13	rs7993269	A	T	0.71131	1008
13	rs7995173	T	C	0.71131	1008
13	rs7994180	G	A	0.71131	1008
13	rs7998927	G	C	0.71131	1008
13	rs146884807	A	C	0.00198413	1008
13	rs7319624	C	T	0.710317	1008
13	rs9543432	G	C	0.71131	1008
13	rs9592939	G	T	0.668651	1008
13	rs2325552	C	T	0.717262	1008
13	rs35651689	T	A	0.0386905	1008
13	rs2325553	T	C	0.723214	1008
13	rs9543433	T	C	0.724206	1008
13	rs77161314	T	A	0.0198413	1008
13	rs34078725	C	T	0.0218254	1008
13	rs2325554	G	A	0.722222	1008
13	rs7335667	A	T	0.724206	1008
13	rs9318208	A	C	0.724206	1008
13	rs6562781	G	A	0.725198	1008
13	rs7338570	G	A	0.722222	1008
13	rs7984989	T	A	0.729167	1008
13	rs7983724	A	T	0.729167	1008
13	rs7984092	C	G	0.725198	1008
13	rs75976688	T	C	0.0238095	1008
13	rs7328717	T	C	0.730159	1008
13	rs7328913	T	C	0.729167	1008
13	rs143624012	T	C	0.00297619	1008
13	rs7996967	A	C	0.985119	1008
13	rs7998483	T	C	0.0753968	1008
13	rs67084452	A	G	0.0168651	1008
13	rs3812851	T	C	0.0694444	1008
13	rs3812850	T	C	0.0694444	1008
13	rs9543434	G	A	0.0634921	1008
13	rs7993376	G	A	0.124008	1008
13	rs2325555	A	G	0.0248016	1008
13	rs9543441	T	C	0.0684524	1008
13	rs7320558	G	A	0.887897	1008
13	rs12874102	A	G	0.315476	1008
13	rs9530233	C	A	0.875	1008
13	rs4885115	T	G	0.882937	1008
13	rs9530234	A	C	0.0684524	1008
13	rs12865628	G	A	0.0575397	1008
13	rs9318210	T	A	0.867063	1008
13	rs9318211	C	A	0.105159	1008
13	rs9600159	T	C	0.118056	1008
13	rs6562782	T	C	0.132937	1008
13	rs1535801	A	T	0.201389	1008
13	rs36106060	T	C	0.31746	1008
13	rs9543443	A	G	0.0595238	1008
13	rs11840016	C	G	0.0585317	1008
13	rs7327040	T	C	0.132937	1008
13	rs7331759	T	C	0.132937	1008
13	rs7330561	C	T	0.199405	1008
13	rs7331111	G	A	0.131944	1008
13	rs7331589	C	T	0.131944	1008
13	rs17292092	T	C	0.139881	1008
13	rs113461766	A	G	0.0128968	1008
13	rs6562783	C	T	0.131944	1008
13	rs28433830	T	C	0.0664683	1008
13	rs10219971	T	C	0.132937	1008
13	rs10220200	C	A	0.132937	1008
13	rs9565037	C	T	0.859127	1008
13	rs11618324	A	G	0.140873	1008
13	rs12877581	G	C	0.0625	1008
13	rs7320096	C	T	0.206349	1008
13	rs55875136	T	A	0.117063	1008
13	rs9543445	G	C	0.799603	1008
13	rs9543446	A	T	0.791667	1008
13	rs9565038	C	G	0.856151	1008
13	rs9565039	A	C	0.797619	1008
13	rs9600160	T	C	0.0704365	1008
13	rs718569	A	G	0.0138889	1008
13	rs7322304	C	T	0.130952	1008
13	rs9543447	T	C	0.0694444	1008
13	rs2325556	C	G	0.930556	1008
13	rs9600161	C	G	0.116071	1008
13	rs9592940	T	C	0.0694444	1008
13	rs60306065	C	T	0.130952	1008
13	rs9543448	A	G	0.00595238	1008
13	rs7336405	A	C	0.205357	1008
13	rs7336427	A	G	0.205357	1008
13	rs4883948	C	T	0.787698	1008
13	rs2274086	C	A	0.12996	1008
13	rs9600162	G	A	0.125992	1008
13	rs9600163	G	A	0.116071	1008
13	rs9600164	A	C	0.125992	1008
13	rs9592941	T	C	0.0684524	1008
13	rs7991940	T	C	0.0684524	1008
13	rs9600165	C	T	0.194444	1008
13	rs9592942	T	C	0.199405	1008
13	rs1886235	A	C	0.0684524	1008
13	rs112841881	A	C	0.0119048	1008
13	rs1886234	C	T	0.195437	1008
13	rs9318212	G	A	0.130952	1008
13	rs9600166	G	C	0.118056	1008
13	rs9565040	C	A	0.779762	1008
13	rs9318213	T	C	0.206349	1008
13	rs1324060	T	C	0.0704365	1008
13	rs9600167	C	G	0.112103	1008
13	rs75550313	G	C	0.0496032	1008
13	rs2325558	G	A	0.488095	1008
13	rs2325559	T	G	0.0595238	1008
13	rs2325560	C	T	0.618056	1008
13	rs111530582	T	C	0.0406746	1008
13	rs4271495	G	A	0.478175	1008
13	rs3764134	G	T	0.181548	1008
13	rs3764133	C	T	0.480159	1008
13	rs4362269	C	T	0.66369	1008
13	rs9543449	T	C	0.490079	1008
13	rs9543450	C	T	0.656746	1008
13	rs9543451	C	T	0.255952	1008
13	rs9543452	G	A	0.39881	1008
13	rs2025426	C	T	0.175595	1008
13	rs2025425	A	C	0.689484	1008
13	rs1324059	T	C	0.688492	1008
13	rs9543453	T	C	0.501984	1008
13	rs4885116	T	G	0.68254	1008
13	rs9543454	G	A	0.179563	1008
13	rs9318214	G	T	0.250992	1008
13	rs140952514	G	A	0.00496032	1008
13	rs41356246	C	T	0.0823413	1008
13	rs9530237	G	T	0.496032	1008
13	rs9543456	C	T	0.422619	1008
13	rs67165452	G	C	0.21131	1008
13	rs9530238	G	T	0.41369	1008
13	rs2325561	C	T	0.416667	1008
13	rs2875666	C	T	0.548611	1008
13	rs9318215	A	G	0.0873016	1008
13	rs1408248	G	C	0.506944	1008
13	rs112570031	G	A	0.382937	1008
13	rs4885118	A	G	0.44246	1008
13	rs7339277	G	A	0.917659	1008
13	rs34807037	C	T	0.456349	1008
13	rs73216727	C	T	0.175595	1008
13	rs61957282	A	G	0.263889	1008
13	rs7987532	T	A	0.277778	1008
13	rs61957283	C	T	0.00595238	1008
13	rs148629257	T	G	0.133929	1008
13	rs142067129	G	A	0.00198413	1008
13	rs4885119	A	C	0.271825	1008
13	rs4885120	G	A	0.271825	1008
13	rs117485950	T	A	0.030754	1008
13	rs1590379	T	C	0.0803571	1008
13	rs1590380	G	C	0.443452	1008
13	rs9318216	C	T	0.443452	1008
13	rs76074791	C	A	0.00198413	1008
13	rs1324058	A	C	0.480159	1008
13	rs1011059	T	A	0.279762	1008
13	rs1011058	A	G	0.279762	1008
13	rs9318217	C	T	0.0892857	1008
13	rs9600169	C	T	0.513889	1008
13	rs9592944	T	C	0.444444	1008
13	rs7995609	A	C	0.094246	1008
13	rs9600170	C	T	0.462302	1008
13	rs9573287	T	C	0.094246	1008
13	rs7339334	A	C	0.554563	1008
13	rs9530240	A	G	0.113095	1008
13	rs7984021	C	T	0.103175	1008
13	rs17312333	T	C	0.438492	1008
13	rs17090405	C	T	0.103175	1008
13	rs76302261	C	G	0.436508	1008
13	rs9573289	A	G	0.103175	1008
13	rs9565041	T	C	0.104167	1008
13	rs9573290	A	T	0.539683	1008
13	rs79190304	G	A	0.436508	1008
13	rs9530242	G	A	0.105159	1008
13	rs77073295	T	C	0.436508	1008
13	rs75497007	C	G	0.0287698	1008
13	rs7987535	C	G	0.539683	1008
13	rs7988881	T	C	0.539683	1008
13	rs7330031	A	C	0.104167	1008
13	rs79329170	C	T	0.434524	1008
13	rs184892700	T	C	0.0277778	1008
13	rs10492700	T	C	0.260913	1008
13	rs17312529	T	C	0.435516	1008
13	rs1408246	A	G	0.547619	1008
13	rs117252448	C	G	0.0208333	1008
13	rs2325563	A	C	0.543651	1008
13	rs9530243	T	C	0.0892857	1008
13	rs4409972	C	T	0.454365	1008
13	rs117140165	A	C	0.00198413	1008
13	rs61330984	T	C	0.454365	1008
13	rs7985238	A	C	0.0952381	1008
13	rs9530244	G	A	0.109127	1008
13	rs9600171	A	G	0.564484	1008
13	rs141979913	C	G	0.0297619	1008
13	rs9573292	A	G	0.636905	1008
13	rs2325564	T	C	0.657738	1008
13	rs4885121	C	G	0.657738	1008
13	rs1535806	T	C	0.458333	1008
13	rs1535807	A	T	0.458333	1008
13	rs73531664	G	C	0.458333	1008
13	rs879800	C	T	0.0912698	1008
13	rs2325565	C	T	0.480159	1008
13	rs147592148	A	C	0.0277778	1008
13	rs9543460	T	C	0.480159	1008
13	rs1054974	C	T	0.460317	1008
13	rs60398067	C	T	0.544643	1008
13	rs61607418	A	G	0.544643	1008
13	rs80037989	C	A	0.429563	1008
13	rs9573294	A	T	0.53373	1008
13	rs10467618	T	A	0.0109127	1008
13	rs10467619	C	T	0.544643	1008
13	rs11842301	G	A	0.44246	1008
13	rs28500597	T	C	0.44246	1008
13	rs28606467	A	C	0.44246	1008
13	rs28639603	G	A	0.44246	1008
13	rs28690373	T	C	0.447421	1008
13	rs7992548	G	A	0.597222	1008
13	rs9543461	C	T	0.0962302	1008
13	rs11842744	C	T	0.446429	1008
13	rs73216743	A	G	0.184524	1008
13	rs9573296	C	A	0.634921	1008
13	rs4264279	A	C	0.631944	1008
13	rs9318218	C	T	0.368056	1008
13	rs141422364	C	T	0.0257937	1008
13	rs9573297	G	A	0.631944	1008
13	rs2875667	A	G	0.632937	1008
13	rs2325566	T	G	0.631944	1008
13	rs2325567	C	T	0.626984	1008
13	rs2325568	T	C	0.62996	1008
13	rs61957288	G	A	0.0128968	1008
13	rs144504589	A	G	0.0367063	1008
13	rs117826807	C	T	0.0347222	1008
13	rs73216751	T	C	0.633929	1008
13	rs9543462	C	T	0.729167	1008
13	rs9565042	C	A	0.628968	1008
13	rs4883950	A	G	0.728175	1008
13	rs7988928	A	T	0.628968	1008
13	rs9573298	T	G	0.628968	1008
13	rs117588036	T	C	0.0168651	1008
13	rs9573299	T	C	0.630952	1008
13	rs9573300	T	A	0.628968	1008
13	rs9573301	C	T	0.628968	1008
13	rs7983836	G	A	0.0972222	1008
13	rs7984178	G	A	0.706349	1008
13	rs9543463	T	C	0.0128968	1008
13	rs4883952	C	T	0.708333	1008
13	rs9543464	G	A	0.100198	1008
13	rs9318219	G	A	0.15873	1008
13	rs1998571	C	G	0.489087	1008
13	rs1998572	A	C	0.507937	1008
13	rs1998573	A	C	0.485119	1008
13	rs1998574	A	G	0.578373	1008
13	rs1426	C	T	0.753968	1008
13	rs74095758	C	T	0.0714286	1008
13	rs1324061	T	C	0.657738	1008
13	rs73531685	A	G	0.0694444	1008
13	rs74329569	T	C	0.0823413	1008
13	rs139354707	T	C	0.0238095	1008
13	rs9573304	C	G	0.531746	1008
13	rs58158316	G	C	0.0664683	1008
13	rs60132913	C	G	0.0664683	1008
13	rs35227145	G	A	0.464286	1008
13	rs74095761	C	T	0.0386905	1008
13	rs142385598	C	A	0.463294	1008
13	rs73531694	C	A	0.462302	1008
13	rs113288408	G	A	0.462302	1008
13	rs76565790	G	A	0.111111	1008
13	rs7983115	A	G	0.660714	1008
13	rs7983786	G	C	0.488095	1008
13	rs58137909	G	A	0.0248016	1008
13	rs74095766	T	G	0.0228175	1008
13	rs73533806	C	T	0.488095	1008
13	rs73533810	T	G	0.464286	1008
13	rs74095768	T	C	0.0228175	1008
13	rs9530247	A	G	0.659722	1008
13	rs9530248	T	C	0.652778	1008
13	rs74095769	T	C	0.0228175	1008
13	rs9573305	T	C	0.157738	1008
13	rs7328414	T	C	0.488095	1008
13	rs73533818	C	A	0.487103	1008
13	rs75777052	C	T	0.0228175	1008
13	rs73533821	T	G	0.464286	1008
13	rs76298357	G	T	0.0228175	1008
13	rs55817841	T	A	0.464286	1008
13	rs17061524	G	A	0.487103	1008
13	rs9565044	T	C	0.464286	1008
13	rs9565045	C	T	0.444444	1008
13	rs9888532	G	T	0.464286	1008
13	rs113386601	C	T	0.464286	1008
13	rs61572890	T	C	0.0238095	1008
13	rs139736771	C	T	0.0228175	1008
13	rs9565046	T	C	0.491071	1008
13	rs9565047	G	A	0.491071	1008
13	rs141144120	A	G	0.0297619	1008
13	rs56397927	T	C	0.492063	1008
13	rs9543467	T	C	0.665675	1008
13	rs11843233	A	G	0.490079	1008
13	rs11841890	T	A	0.490079	1008
13	rs7984399	G	A	0.483135	1008
13	rs7983952	A	G	0.483135	1008
13	rs7983962	A	T	0.483135	1008
13	rs7984129	C	T	0.485119	1008
13	rs7984301	A	G	0.485119	1008
13	rs7984488	C	T	0.485119	1008
13	rs9318220	A	G	0.174603	1008
13	rs80268166	C	G	0.0188492	1008
13	rs9573306	A	G	0.464286	1008
13	rs9318221	T	G	0.485119	1008
13	rs56994264	G	T	0.0238095	1008
13	rs74536405	A	G	0.463294	1008
13	rs57332574	T	C	0.0248016	1008
13	rs9318222	G	T	0.458333	1008
13	rs9600174	C	T	0.141865	1008
13	rs57117983	G	A	0.0238095	1008
13	rs74095788	C	A	0.0238095	1008
13	rs2209726	T	C	0.485119	1008
13	rs2225100	T	G	0.460317	1008
13	rs80149999	C	T	0.0238095	1008
13	rs74095791	C	T	0.0238095	1008
13	rs9565048	G	A	0.484127	1008
13	rs11842794	C	T	0.485119	1008
13	rs9573308	T	C	0.655754	1008
13	rs117918867	G	A	0.0238095	1008
13	rs75675596	T	A	0.0238095	1008
13	rs9565049	G	A	0.485119	1008
13	rs73535811	C	T	0.525794	1008
13	rs76334017	C	A	0.49504	1008
13	rs80247603	C	A	0.505952	1008
13	rs2148750	G	A	0.684524	1008
13	rs17061545	C	T	0.0753968	1008
13	rs35374366	A	G	0.501984	1008
13	rs57915722	A	C	0.501984	1008
13	rs79949182	G	A	0.0238095	1008
13	rs9543468	T	C	0.665675	1008
13	rs9543469	C	A	0.134921	1008
13	rs9573309	C	A	0.525794	1008
13	rs9573310	A	G	0.502976	1008
13	rs9573311	C	T	0.525794	1008
13	rs11839511	A	C	0.502976	1008
13	rs9573312	C	A	0.501984	1008
13	rs77525872	T	C	0.0396825	1008
13	rs9530249	T	G	0.164683	1008
13	rs77105154	T	C	0.031746	1008
13	rs9565050	C	A	0.501984	1008
13	rs2325582	T	C	0.501984	1008
13	rs78258417	T	C	0.0376984	1008
13	rs145954263	T	A	0.0238095	1008
13	rs9573314	G	A	0.521825	1008
13	rs9565051	T	G	0.499008	1008
13	rs17061552	T	C	0.500992	1008
13	rs28701990	G	A	0.499008	1008
13	rs151276347	G	T	0.0238095	1008
13	rs73535830	A	T	0.0238095	1008
13	rs4288882	G	T	0.15873	1008
13	rs4516090	A	G	0.159722	1008
13	rs17061555	G	A	0.496032	1008
13	rs4142837	C	T	0.520833	1008
13	rs4142838	G	T	0.679563	1008
13	rs2182667	A	G	0.15873	1008
13	rs9530250	G	T	0.652778	1008
13	rs80343351	C	T	0.518849	1008
13	rs74095855	C	T	0.519841	1008
13	rs4142836	G	A	0.520833	1008
13	rs4142835	G	A	0.520833	1008
13	rs77287928	T	C	0.0257937	1008
13	rs147686223	C	T	0.0238095	1008
13	rs74929593	C	T	0.0238095	1008
13	rs79622933	C	T	0.0238095	1008
13	rs77377545	G	C	0.0238095	1008
13	rs149246951	C	T	0.0436508	1008
13	rs9530251	G	A	0.167659	1008
13	rs9543471	T	C	0.167659	1008
13	rs9543472	C	A	0.681548	1008
13	rs9573316	A	C	0.491071	1008
13	rs56284857	A	G	0.488095	1008
13	rs1927010	T	A	0.65377	1008
13	rs74748142	T	C	0.0238095	1008
13	rs1927009	T	C	0.489087	1008
13	rs9543473	C	A	0.647817	1008
13	rs9565052	G	A	0.485119	1008
13	rs66662088	A	T	0.46131	1008
13	rs73216777	T	C	0.440476	1008
13	rs17061574	A	G	0.0198413	1008
13	rs9543474	G	T	0.581349	1008
13	rs17061580	T	C	0.439484	1008
13	rs9543476	G	T	0.581349	1008
13	rs2325583	G	A	0.447421	1008
13	rs147416913	C	T	0.429563	1008
13	rs7993176	G	A	0.142857	1008
13	rs9573319	C	T	0.170635	1008
13	rs9565053	C	T	0.421627	1008
13	rs9543477	T	C	0.112103	1008
13	rs7139761	C	T	0.65377	1008
13	rs7139811	A	G	0.906746	1008
13	rs17061592	A	G	0.0734127	1008
13	rs4883955	T	G	0.727183	1008
13	rs12428291	G	A	0.0892857	1008
13	rs12428279	C	T	0.0912698	1008
13	rs6562786	G	A	0.905754	1008
13	rs76965483	A	T	0.0714286	1008
13	rs79465139	C	T	0.014881	1008
13	rs3764109	T	C	0.157738	1008
13	rs12429963	T	A	0.112103	1008
13	rs11619002	T	C	0.157738	1008
13	rs3764110	C	T	0.0882937	1008
13	rs79701475	T	C	0.0664683	1008
13	rs7336762	G	A	0.0714286	1008
13	rs7336992	G	C	0.157738	1008
13	rs56014515	G	T	0.0813492	1008
13	rs17061611	G	C	0.0327381	1008
13	rs12430528	T	C	0.130952	1008
13	rs7320296	G	T	0.930556	1008
13	rs9600177	A	G	0.12996	1008
13	rs9530253	C	T	0.151786	1008
13	rs9600178	C	T	0.0327381	1008
13	rs76352672	A	G	0.0119048	1008
13	rs9600179	T	C	0.0386905	1008
13	rs9600180	G	A	0.126984	1008
13	rs7992594	T	C	0.934524	1008
13	rs9530254	A	G	0.200397	1008
13	rs147380274	T	C	0.0496032	1008
13	rs9543479	A	G	0.698413	1008
13	rs9592946	A	G	0.168651	1008
13	rs80304273	G	C	0.124008	1008
13	rs12021132	A	G	0.668651	1008
13	rs9530255	C	T	0.271825	1008
13	rs60669656	T	C	0.0912698	1008
13	rs55790135	T	C	0.0664683	1008
13	rs79094116	C	T	0.0426587	1008
13	rs8000603	A	G	0.90873	1008
13	rs78258355	T	C	0.0436508	1008
13	rs73216789	G	A	0.0625	1008
13	rs4885124	G	A	0.584325	1008
13	rs144713891	T	C	0.00198413	1008
13	rs6562788	T	G	0.378968	1008
13	rs9565054	C	T	0.52877	1008
13	rs9573320	A	G	0.90873	1008
13	rs2148749	T	C	0.907738	1008
13	rs148452089	A	C	0.00595238	1008
13	rs73216793	C	T	0.0496032	1008
13	rs117666641	G	A	0.0486111	1008
13	rs75222763	A	G	0.0505952	1008
13	rs117710693	G	C	0.00595238	1008
13	rs9573321	G	A	0.542659	1008
13	rs7331935	G	C	0.536706	1008
13	rs9565055	G	A	0.757937	1008
13	rs74095875	A	T	0.164683	1008
13	rs17061631	A	G	0.16369	1008
13	rs117184879	C	T	0.00595238	1008
13	rs1887344	A	T	0.683532	1008
13	rs77847430	T	G	0.00595238	1008
13	rs4883956	C	T	0.507937	1008
13	rs117467111	A	G	0.00595238	1008
13	rs4883957	C	T	0.902778	1008
13	rs9565056	A	C	0.535714	1008
13	rs17061637	T	A	0.165675	1008
13	rs17061638	T	C	0.0505952	1008
13	rs6562789	T	C	0.3125	1008
13	rs76305007	G	C	0.0257937	1008
13	rs9573322	C	A	0.902778	1008
13	rs12428146	G	T	0.0565476	1008
13	rs7999234	A	G	0.230159	1008
13	rs7999645	A	G	0.171627	1008
13	rs17061640	A	G	0.171627	1008
13	rs17061643	A	G	0.0555556	1008
13	rs9919878	C	T	0.0555556	1008
13	rs9318223	C	G	0.91369	1008
13	rs117514421	C	G	0.00694444	1008
13	rs116882812	G	A	0.00694444	1008
13	rs8002473	T	C	0.315476	1008
13	rs148312169	T	A	0.0714286	1008
13	rs60562287	T	C	0.00694444	1008
13	rs2182665	T	G	0.914683	1008
13	rs9565057	T	C	0.536706	1008
13	rs9600182	T	C	0.147817	1008
13	rs12583728	G	A	0.0297619	1008
13	rs2325581	T	C	0.53373	1008
13	rs2148748	G	T	0.53373	1008
13	rs2148747	A	C	0.907738	1008
13	rs9318224	C	T	0.90377	1008
13	rs2182664	A	G	0.904762	1008
13	rs2148746	T	C	0.683532	1008
13	rs2182663	A	T	0.904762	1008
13	rs9565059	A	G	0.534722	1008
13	rs76193241	G	A	0.00694444	1008
13	rs4885126	A	G	0.907738	1008
13	rs57785754	A	G	0.00694444	1008
13	rs4885127	T	C	0.535714	1008
13	rs9573324	C	T	0.535714	1008
13	rs9592948	T	C	0.313492	1008
13	rs7327693	G	C	0.349206	1008
13	rs7991610	G	A	0.352183	1008
13	rs116963645	C	T	0.0446429	1008
13	rs138280743	T	C	0.0287698	1008
13	rs17061659	A	T	0.00694444	1008
13	rs2225099	G	A	0.00694444	1008
13	rs117244977	A	C	0.00694444	1008
13	rs7139826	G	C	0.906746	1008
13	rs1927008	C	T	0.145833	1008
13	rs75830088	A	T	0.00694444	1008
13	rs17061664	G	A	0.139881	1008
13	rs9565061	T	C	0.611111	1008
13	rs7325680	T	C	0.3125	1008
13	rs17090407	G	C	0.0109127	1008
13	rs185034672	G	A	0.0426587	1008
13	rs34655827	A	C	0.00694444	1008
13	rs8000776	T	C	0.332341	1008
13	rs79880607	C	A	0.00694444	1008
13	rs10507819	A	G	0.322421	1008
13	rs142489586	C	T	0.0257937	1008
13	rs9600183	G	A	0.330357	1008
13	rs9600184	A	C	0.331349	1008
13	rs143903494	T	C	0.00694444	1008
13	rs12868634	T	C	0.584325	1008
13	rs74802183	T	C	0.00694444	1008
13	rs7317838	A	G	0.328373	1008
13	rs60272301	C	T	0.00694444	1008
13	rs9530257	T	C	0.329365	1008
13	rs9573326	G	A	0.581349	1008
13	rs9573327	G	A	0.582341	1008
13	rs138561786	G	A	0.0228175	1008
13	rs9530259	C	G	0.310516	1008
13	rs9543482	T	C	0.310516	1008
13	rs149286537	C	T	0.0188492	1008
13	rs9543483	A	T	0.306548	1008
13	rs147476117	T	G	0.0228175	1008
13	rs9318225	T	C	0.667659	1008
13	rs12856248	G	A	0.527778	1008
13	rs75096422	A	T	0.00992063	1008
13	rs1887346	G	A	0.501984	1008
13	rs1887345	G	C	0.774802	1008
13	rs9318226	T	C	0.212302	1008
13	rs143920733	G	A	0.0218254	1008
13	rs9543486	T	C	0.214286	1008
13	rs9543487	T	C	0.212302	1008
13	rs61564861	C	G	0.0218254	1008
13	rs56058830	C	T	0.00396825	1008
13	rs72628050	G	C	0.561508	1008
13	rs7986456	A	G	0.214286	1008
13	rs9600185	G	T	0.0168651	1008
13	rs4321078	G	T	0.798611	1008
13	rs748079	C	A	0.797619	1008
13	rs2875668	G	C	0.215278	1008
13	rs9600186	A	G	0.015873	1008
13	rs2325570	G	C	0.774802	1008
13	rs9543489	A	T	0.213294	1008
13	rs9543490	C	T	0.5625	1008
13	rs9543491	A	C	0.774802	1008
13	rs9318227	T	C	0.775794	1008
13	rs9573328	C	A	0.5625	1008
13	rs9318228	A	G	0.5625	1008
13	rs9530260	C	G	0.561508	1008
13	rs4885132	T	G	0.775794	1008
13	rs9600188	T	C	0.5625	1008
13	rs9530261	T	C	0.212302	1008
13	rs7981768	C	T	0.77381	1008
13	rs7323072	G	T	0.560516	1008
13	rs9543492	T	C	0.00595238	1008
13	rs181035516	A	G	0.031746	1008
13	rs7330642	C	T	0.576389	1008
13	rs9543494	A	G	0.589286	1008
13	rs9573329	C	G	0.410714	1008
13	rs7992210	T	C	0.377976	1008
13	rs7992569	T	A	0.031746	1008
13	rs7991457	A	G	0.377976	1008
13	rs7991469	A	G	0.377976	1008
13	rs7992314	G	A	0.241071	1008
13	rs9592950	A	G	0.0803571	1008
13	rs4883958	C	T	0.297619	1008
13	rs4883959	C	T	0.968254	1008
13	rs4885134	G	A	0.376984	1008
13	rs9318229	G	A	0.59127	1008
13	rs17061696	G	C	0.241071	1008
13	rs78852044	G	A	0.0267857	1008
13	rs2325572	T	C	0.377976	1008
13	rs7325359	G	A	0.0803571	1008
13	rs9600189	G	A	0.0803571	1008
13	rs745614	T	C	0.590278	1008
13	rs728926	C	T	0.241071	1008
13	rs943706	T	C	0.59127	1008
13	rs8001741	G	A	0.59127	1008
13	rs9530262	C	T	0.590278	1008
13	rs9600191	T	C	0.0803571	1008
13	rs12583092	C	G	0.590278	1008
13	rs17061703	A	C	0.0525794	1008
13	rs116615961	T	C	0.031746	1008
13	rs7986883	C	T	0.0803571	1008
13	rs17071090	A	G	0.0525794	1008
13	rs10219943	A	G	0.0803571	1008
13	rs9573330	G	A	0.241071	1008
13	rs74921377	C	T	0.0803571	1008
13	rs10219785	T	G	0.0803571	1008
13	rs1886512	T	A	0.27381	1008
13	rs9600192	G	A	0.0803571	1008
13	rs142466082	G	A	0.0367063	1008
13	rs9318230	G	A	0.590278	1008
13	rs6562791	T	C	0.947421	1008
13	rs9530263	A	G	0.590278	1008
13	rs4883960	A	T	0.0525794	1008
13	rs78866111	G	T	0.0803571	1008
13	rs77107102	C	G	0.0803571	1008
13	rs5008128	C	A	0.948413	1008
13	rs5008129	C	T	0.59127	1008
13	rs9543497	C	T	0.590278	1008
13	rs7324199	T	C	0.947421	1008
13	rs9592951	A	G	0.0803571	1008
13	rs7329130	T	G	0.947421	1008
13	rs142968624	T	C	0.015873	1008
13	rs943707	A	G	0.947421	1008
13	rs76687098	T	C	0.0803571	1008
13	rs80148538	G	T	0.119048	1008
13	rs9592952	A	C	0.593254	1008
13	rs9573331	C	T	0.0595238	1008
13	rs74095913	C	T	0.030754	1008
13	rs74095914	T	C	0.030754	1008
13	rs141463849	C	T	0.0803571	1008
13	rs4640060	G	A	0.0327381	1008
13	rs9592953	G	A	0.0803571	1008
13	rs9592954	G	A	0.0803571	1008
13	rs4885135	C	T	0.830357	1008
13	rs4885136	G	A	0.910714	1008
13	rs9318231	T	C	0.910714	1008
13	rs4412864	A	G	0.910714	1008
13	rs3850049	A	G	0.910714	1008
13	rs3850050	C	T	0.910714	1008
13	rs4450274	T	C	0.0535714	1008
13	rs4580046	C	A	0.830357	1008
13	rs9318232	T	C	0.830357	1008
13	rs78070333	C	T	0.0327381	1008
13	rs9318233	A	G	0.910714	1008
13	rs11838749	G	A	0.235119	1008
13	rs1570743	A	C	0.905754	1008
13	rs1570744	T	C	0.910714	1008
13	rs4883961	A	C	0.910714	1008
13	rs9573332	C	T	0.910714	1008
13	rs9565063	A	G	0.235119	1008
13	rs9592955	A	G	0.595238	1008
13	rs7320592	A	G	0.910714	1008
13	rs7321264	G	C	0.829365	1008
13	rs7320779	A	C	0.829365	1008
13	rs17061756	T	G	0.0813492	1008
13	rs1408672	C	T	0.905754	1008
13	rs9600193	C	T	0.0803571	1008
13	rs9318236	T	C	0.910714	1008
13	rs111635596	T	C	0.0803571	1008
13	rs9543499	A	C	0.905754	1008
13	rs4885137	C	T	0.905754	1008
13	rs4885138	C	T	0.905754	1008
13	rs7992337	A	G	0.905754	1008
13	rs7997921	C	T	0.90873	1008
13	rs9318237	A	C	0.592262	1008
13	rs9318238	T	C	0.827381	1008
13	rs9543501	G	A	0.909722	1008
13	rs76444206	G	A	0.0793651	1008
13	rs7335763	C	T	0.909722	1008
13	rs2875669	T	C	0.914683	1008
13	rs2875670	A	G	0.915675	1008
13	rs17061772	G	A	0.236111	1008
13	rs17061773	A	G	0.093254	1008
13	rs9600195	G	A	0.094246	1008
13	rs9600196	A	G	0.094246	1008
13	rs9565064	T	C	0.0882937	1008
13	rs9600197	G	C	0.094246	1008
13	rs9592956	A	G	0.094246	1008
13	rs9592957	A	C	0.094246	1008
13	rs9592958	A	G	0.094246	1008
13	rs1024264	G	A	0.0535714	1008
13	rs9592959	C	G	0.094246	1008
13	rs9600198	A	G	0.094246	1008
13	rs61093123	G	C	0.094246	1008
13	rs4885139	T	A	0.916667	1008
13	rs10507820	C	T	0.117063	1008
13	rs138051031	C	T	0.0297619	1008
13	rs17061811	C	G	0.094246	1008
13	rs17061813	G	A	0.094246	1008
13	rs2296859	G	T	0.094246	1008
13	rs17061815	C	A	0.094246	1008
13	rs9530267	T	C	0.00198413	1008
13	rs7335575	G	T	0.0238095	1008
13	rs57665296	G	A	0.094246	1008
13	rs17061818	C	T	0.094246	1008
13	rs28405082	T	C	0.094246	1008
13	rs28444995	C	A	0.094246	1008
13	rs79397384	A	T	0.0327381	1008
13	rs28657975	C	T	0.094246	1008
13	rs1570745	G	T	0.584325	1008
13	rs9600201	G	T	0.094246	1008
13	rs9543502	A	G	0.587302	1008
13	rs9600204	A	G	0.094246	1008
13	rs9530268	T	G	0.587302	1008
13	rs9634725	A	G	0.118056	1008
13	rs9530269	C	T	0.704365	1008
13	rs4454843	T	C	0.587302	1008
13	rs9573336	T	C	0.119048	1008
13	rs9573337	T	C	0.119048	1008
13	rs9543503	G	T	0.796627	1008
13	rs7333855	T	C	0.920635	1008
13	rs9600205	C	T	0.094246	1008
13	rs7332649	C	T	0.950397	1008
13	rs9600206	T	C	0.094246	1008
13	rs9565065	T	C	0.119048	1008
13	rs55871505	C	T	0.094246	1008
13	rs57061860	T	A	0.094246	1008
13	rs7316947	C	T	0.801587	1008
13	rs9600207	T	C	0.094246	1008
13	rs74327695	T	C	0.0496032	1008
13	rs9543505	A	G	0.920635	1008
13	rs9600208	C	G	0.093254	1008
13	rs78519554	C	T	0.119048	1008
13	rs147874949	C	T	0.014881	1008
13	rs7330075	T	G	0.920635	1008
13	rs9573338	A	T	0.12004	1008
13	rs13378861	C	A	0.215278	1008
13	rs9600209	G	A	0.094246	1008
13	rs76457955	G	T	0.0238095	1008
13	rs74973961	A	C	0.094246	1008
13	rs7338764	T	C	0.0922619	1008
13	rs7337232	A	G	0.145833	1008
13	rs74095939	G	T	0.0962302	1008
13	rs7339349	T	C	0.920635	1008
13	rs9573340	A	G	0.920635	1008
13	rs9600210	A	G	0.0922619	1008
13	rs4885141	T	C	0.71131	1008
13	rs2182038	C	T	0.917659	1008
13	rs12871414	C	T	0.00496032	1008
13	rs78719565	C	T	0.0803571	1008
13	rs17061867	C	T	0.0654762	1008
13	rs75903763	T	C	0.0654762	1008
13	rs80062938	A	G	0.0654762	1008
13	rs7983164	T	A	0.916667	1008
13	rs115878049	C	T	0.0654762	1008
13	rs9543507	T	A	0.637897	1008
13	rs7329599	C	T	0.848214	1008
13	rs7330102	G	A	0.848214	1008
13	rs9600211	A	C	0.0644841	1008
13	rs17061870	C	G	0.0644841	1008
13	rs9600212	A	G	0.0644841	1008
13	rs61347864	C	T	0.0644841	1008
13	rs189964733	G	A	0.0644841	1008
13	rs9592961	A	G	0.0644841	1008
13	rs9592962	C	T	0.0644841	1008
13	rs544754015	C	T	0.00694444	1008
13	rs1886513	T	G	0.850198	1008
13	rs1408673	A	G	0.85119	1008
13	rs9543508	A	C	0.848214	1008
13	rs17061886	T	C	0.0724206	1008
13	rs1886514	G	T	0.0714286	1008
13	rs150824324	C	T	0.00694444	1008
13	rs1886515	T	C	0.0714286	1008
13	rs1886516	G	A	0.0714286	1008
13	rs7987699	A	G	0.0714286	1008
13	rs7988178	G	A	0.0714286	1008
13	rs7988097	A	C	0.0724206	1008
13	rs7988547	G	A	0.0724206	1008
13	rs12385846	C	T	0.0724206	1008
13	rs12385848	G	A	0.0724206	1008
13	rs4885142	C	T	0.923611	1008
13	rs12385849	C	T	0.0634921	1008
13	rs12385850	G	A	0.0724206	1008
13	rs187650797	A	G	0.0724206	1008
13	rs12385870	T	G	0.0724206	1008
13	rs78913914	G	A	0.0753968	1008
13	rs12385855	C	T	0.0724206	1008
13	rs9543509	T	C	0.850198	1008
13	rs1408674	G	A	0.0714286	1008
13	rs1408675	A	C	0.0724206	1008
13	rs9600214	G	C	0.0724206	1008
13	rs1967801	C	G	0.923611	1008
13	rs9600215	A	G	0.0734127	1008
13	rs74963163	T	C	0.0634921	1008
13	rs7328112	C	T	0.921627	1008
13	rs9592963	A	G	0.0724206	1008
13	rs9600216	A	T	0.0724206	1008
13	rs9543510	G	A	0.921627	1008
13	rs77961675	T	C	0.0634921	1008
13	rs60798860	A	C	0.0724206	1008
13	rs17061909	C	T	0.0714286	1008
13	rs4885143	C	T	0.920635	1008
13	rs7989748	G	C	0.0625	1008
13	rs9592964	C	T	0.0634921	1008
13	rs13378952	C	T	0.0724206	1008
13	rs9565067	T	C	0.84623	1008
13	rs9318240	C	T	0.922619	1008
13	rs9600217	T	C	0.0634921	1008
13	rs61957968	G	A	0.626984	1008
13	rs17061921	T	C	0.0992063	1008
13	rs9573341	A	C	0.918651	1008
13	rs9600218	G	A	0.0664683	1008
13	rs7986341	C	T	0.909722	1008
13	rs7992842	G	C	0.0634921	1008
13	rs2031427	A	G	0.925595	1008
13	rs4885144	C	G	0.921627	1008
13	rs1536025	C	T	0.921627	1008
13	rs8001012	C	T	0.921627	1008
13	rs12858058	T	C	0.00496032	1008
13	rs118124592	C	T	0.0168651	1008
13	rs1408676	T	C	0.078373	1008
13	rs114713792	G	A	0.015873	1008
13	rs146827237	T	C	0.0198413	1008
13	rs9600219	A	G	0.0674603	1008
13	rs74574977	T	G	0.110119	1008
13	rs77803278	G	A	0.0654762	1008
13	rs10507821	C	A	0.0654762	1008
13	rs76928646	G	A	0.0575397	1008
13	rs182857646	G	A	0.0357143	1008
13	rs78396746	A	G	0.0575397	1008
13	rs1886520	C	A	0.861111	1008
13	rs183546272	T	C	0.0248016	1008
13	rs1886519	T	A	0.861111	1008
13	rs2025535	G	A	0.916667	1008
13	rs117216342	T	C	0.0555556	1008
13	rs4885145	A	G	0.0724206	1008
13	rs140213337	C	G	0.0257937	1008
13	rs115317490	A	G	0.0555556	1008
13	rs2025534	T	C	0.861111	1008
13	rs1925047	A	C	0.861111	1008
13	rs192136199	T	A	0.015873	1008
13	rs116015089	T	A	0.0555556	1008
13	rs117004120	C	T	0.0555556	1008
13	rs17291723	T	C	0.0724206	1008
13	rs17061984	A	T	0.0664683	1008
13	rs78044456	G	A	0.0535714	1008
13	rs141234776	G	A	0.0208333	1008
13	rs4883962	G	C	0.0724206	1008
13	rs7336840	G	A	0.927579	1008
13	rs148794808	T	G	0.0267857	1008
13	rs2025533	A	G	0.862103	1008
13	rs1853740	C	G	0.0724206	1008
13	rs9573343	G	A	0.926587	1008
13	rs9318241	A	T	0.207341	1008
13	rs79037065	C	A	0.0555556	1008
13	rs148089704	A	G	0.0555556	1008
13	rs118100260	A	G	0.0555556	1008
13	rs116877155	T	C	0.0555556	1008
13	rs7139856	G	A	0.862103	1008
13	rs7322163	C	G	0.0654762	1008
13	rs9543514	A	G	0.0714286	1008
13	rs17062015	C	T	0.0654762	1008
13	rs117240655	C	A	0.015873	1008
13	rs7334781	A	T	0.0654762	1008
13	rs17062023	T	C	0.0654762	1008
13	rs78155377	G	A	0.0654762	1008
13	rs9592965	A	C	0.0218254	1008
13	rs7338608	T	C	0.0565476	1008
13	rs7337594	A	C	0.0565476	1008
13	rs17062027	C	T	0.0565476	1008
13	rs7326324	G	C	0.872024	1008
13	rs2025532	G	A	0.0565476	1008
13	rs72628051	C	T	0.0654762	1008
13	rs77960612	A	G	0.0545635	1008
13	rs2147628	A	G	0.928571	1008
13	rs9565070	C	A	0.872024	1008
13	rs2147627	C	T	0.927579	1008
13	rs1543872	G	C	0.863095	1008
13	rs6562793	T	C	0.872024	1008
13	rs141110431	C	T	0.0565476	1008
13	rs7993206	C	G	0.928571	1008
13	rs9530270	A	C	0.872024	1008
13	rs9543515	A	G	0.631944	1008
13	rs4291804	T	G	0.872024	1008
13	rs59390624	G	C	0.0545635	1008
13	rs75060336	T	C	0.0376984	1008
13	rs79230332	G	A	0.0545635	1008
13	rs7989171	A	G	0.926587	1008
13	rs142269567	C	T	0.00198413	1008
13	rs1570740	C	A	0.0992063	1008
13	rs1570739	C	T	0.863095	1008
13	rs9318243	C	T	0.874008	1008
13	rs117577906	C	A	0.0545635	1008
13	rs17220111	T	G	0.0734127	1008
13	rs17062039	T	C	0.0565476	1008
13	rs10507824	T	C	0.0128968	1008
13	rs9543516	T	C	0.863095	1008
13	rs56850261	G	A	0.0545635	1008
13	rs57223906	T	C	0.0545635	1008
13	rs17062045	G	A	0.0565476	1008
13	rs9530271	G	T	0.918651	1008
13	rs9565071	C	A	0.105159	1008
13	rs75012440	G	A	0.0714286	1008
13	rs7335812	C	T	0.115079	1008
13	rs80048361	T	C	0.0843254	1008
13	rs73529190	G	A	0.0277778	1008
13	rs1324914	A	G	0.884921	1008
13	rs1324913	G	T	0.115079	1008
13	rs1324912	C	T	0.115079	1008
13	rs17062056	T	A	0.654762	1008
13	rs72628052	C	A	0.0347222	1008
13	rs17062063	T	C	0.0853175	1008
13	rs74095995	G	A	0.0843254	1008
13	rs1324909	T	C	0.119048	1008
13	rs9565072	T	C	0.880952	1008
13	rs7322834	C	T	0.0297619	1008
13	rs9573345	C	G	0.880952	1008
13	rs7322857	A	G	0.031746	1008
13	rs9543517	T	A	0.880952	1008
13	rs4885148	A	G	0.030754	1008
13	rs74095999	G	A	0.0833333	1008
13	rs149631661	C	T	0.0188492	1008
13	rs17062073	G	A	0.0833333	1008
13	rs9565073	T	C	0.849206	1008
13	rs9543518	T	C	0.91369	1008
13	rs17062078	G	T	0.0863095	1008
13	rs958593	T	C	0.0873016	1008
13	rs9573346	T	A	0.0793651	1008
13	rs10507825	G	A	0.0823413	1008
13	rs146983400	C	T	0.094246	1008
13	rs117224736	G	A	0.0138889	1008
13	rs61957998	T	C	0.0456349	1008
13	rs9600221	G	A	0.0337302	1008
13	rs61957999	C	T	0.0605159	1008
13	rs9543519	C	T	0.720238	1008
13	rs1467632	C	T	0.902778	1008
13	rs9573347	G	A	0.0952381	1008
13	rs35386495	C	T	0.0228175	1008
13	rs1324908	G	A	0.180556	1008
13	rs12870622	T	C	0.0228175	1008
13	rs185379746	A	G	0.00793651	1008
13	rs9530273	T	C	0.842262	1008
13	rs1324907	C	T	0.813492	1008
13	rs9530274	C	T	0.813492	1008
13	rs9565074	T	C	0.875	1008
13	rs7334619	T	C	0.875	1008
13	rs9573348	C	G	0.811508	1008
13	rs9543520	T	A	0.0625	1008
13	rs9543521	T	A	0.811508	1008
13	rs7140100	A	G	0.0625	1008
13	rs7318809	T	C	0.0625	1008
13	rs9318244	G	A	0.811508	1008
13	rs9318245	G	A	0.691468	1008
13	rs78598353	C	A	0.030754	1008
13	rs61958001	A	C	0.0615079	1008
13	rs9543522	C	G	0.0605159	1008
13	rs9543523	G	A	0.208333	1008
13	rs57331586	G	T	0.0605159	1008
13	rs76544455	T	C	0.0178571	1008
13	rs17062086	C	T	0.0605159	1008
13	rs17062087	A	C	0.0605159	1008
13	rs9543524	T	G	0.0605159	1008
13	rs7332510	T	C	0.0605159	1008
13	rs58971261	C	T	0.0962302	1008
13	rs4885149	G	A	0.873016	1008
13	rs9543525	T	C	0.0625	1008
13	rs9543526	G	A	0.0625	1008
13	rs151124398	C	T	0.0198413	1008
13	rs9543527	C	T	0.185516	1008
13	rs58614081	G	A	0.124008	1008
13	rs77962436	G	A	0.0287698	1008
13	rs9600224	T	C	0.0297619	1008
13	rs9600225	T	A	0.030754	1008
13	rs9543528	C	T	0.0605159	1008
13	rs9530276	A	G	0.0615079	1008
13	rs7328778	G	A	0.124008	1008
13	rs9543529	T	C	0.0615079	1008
13	rs9592966	C	T	0.0277778	1008
13	rs3945765	C	A	0.0585317	1008
13	rs80143609	C	T	0.0168651	1008
13	rs9530277	T	C	0.874008	1008
13	rs9600227	G	A	0.125992	1008
13	rs74548666	A	G	0.0763889	1008
13	rs7318757	A	C	0.0625	1008
13	rs7318992	A	C	0.0615079	1008
13	rs4545688	T	C	0.0625	1008
13	rs4531615	G	A	0.0605159	1008
13	rs12583800	G	A	0.0605159	1008
13	rs7983151	C	A	0.0605159	1008
13	rs7984565	T	C	0.0605159	1008
13	rs73214828	G	A	0.0605159	1008
13	rs73214829	T	G	0.0615079	1008
13	rs9530278	C	T	0.875	1008
13	rs7333502	G	C	0.125992	1008
13	rs7335050	T	C	0.791667	1008
13	rs8001594	C	G	0.0575397	1008
13	rs74098506	T	G	0.0992063	1008
13	rs9285286	G	C	0.1875	1008
13	rs117305564	A	G	0.0238095	1008
13	rs12323243	A	G	0.0287698	1008
13	rs4447307	A	G	0.0615079	1008
13	rs2875672	C	T	0.0615079	1008
13	rs7982903	C	G	0.0605159	1008
13	rs74727942	T	C	0.0882937	1008
13	rs12323302	A	C	0.191468	1008
13	rs61421025	T	A	0.132937	1008
13	rs17221707	T	C	0.047619	1008
13	rs1184596	A	G	0.217262	1008
13	rs12855892	C	G	0.00396825	1008
13	rs4885150	T	C	0.877976	1008
13	rs2104388	T	C	0.875992	1008
13	rs7334536	T	C	0.0327381	1008
13	rs9530279	T	C	0.127976	1008
13	rs4477573	A	G	0.893849	1008
13	rs9530280	A	G	0.0376984	1008
13	rs9530281	G	A	0.888889	1008
13	rs9318247	A	C	0.0724206	1008
13	rs9565076	T	C	0.886905	1008
13	rs77824880	A	G	0.125992	1008
13	rs9600230	A	G	0.0119048	1008
13	rs145947699	C	T	0.0396825	1008
13	rs7327960	T	C	0.926587	1008
13	rs148287053	G	A	0.0208333	1008
13	rs149264544	A	G	0.00198413	1008
13	rs9565077	C	T	0.873016	1008
13	rs7988107	G	C	0.0525794	1008
13	rs9573349	A	G	0.874008	1008
13	rs9592968	G	A	0.869048	1008
13	rs9592969	C	T	0.869048	1008
13	rs55912784	G	A	0.00198413	1008
13	rs6562799	A	G	0.926587	1008
13	rs9592970	T	A	0.0694444	1008
13	rs9600231	G	A	0.0684524	1008
13	rs9600232	T	C	0.0734127	1008
13	rs1537999	T	C	0.00198413	1008
13	rs9565078	G	A	0.0357143	1008
13	rs9600233	G	A	0.0744048	1008
13	rs12429484	T	C	0.0525794	1008
13	rs12428422	G	A	0.0525794	1008
13	rs9592971	C	G	0.0684524	1008
13	rs76889836	C	T	0.0208333	1008
13	rs4885151	T	G	0.874008	1008
13	rs7334403	T	C	0.0515873	1008
13	rs8002966	C	T	0.0525794	1008
13	rs117472564	T	C	0.00793651	1008
13	rs1360978	T	C	0.928571	1008
13	rs78116502	A	G	0.0704365	1008
13	rs1336670	G	A	0.867063	1008
13	rs4255673	G	C	0.869048	1008
13	rs9543532	T	C	0.872024	1008
13	rs3812849	A	C	0.127976	1008
13	rs7335976	C	T	0.0753968	1008
13	rs76152704	T	C	0.0287698	1008
13	rs9600235	C	T	0.0684524	1008
13	rs7995668	A	C	0.0525794	1008
13	rs9600236	C	T	0.0684524	1008
13	rs9600237	C	T	0.0684524	1008
13	rs78144902	C	T	0.00297619	1008
13	rs77919370	G	A	0.0664683	1008
13	rs9543534	C	T	0.906746	1008
13	rs76711663	C	G	0.00892857	1008
13	rs9543535	G	A	0.94246	1008
13	rs6562802	C	T	0.0565476	1008
13	rs187667998	C	T	0.0426587	1008
13	rs6562804	G	A	0.0565476	1008
13	rs12430284	G	A	0.0565476	1008
13	rs61965655	T	A	0.0188492	1008
13	rs7326892	C	G	0.0873016	1008
13	rs945689	A	G	0.0873016	1008
13	rs945690	C	T	0.0873016	1008
13	rs945691	G	A	0.0873016	1008
13	rs4441155	C	T	0.0873016	1008
13	rs4383033	T	A	0.0873016	1008
13	rs945616	T	C	0.0873016	1008
13	rs34597907	T	G	0.094246	1008
13	rs8002592	C	G	0.981151	1008
13	rs9530283	T	C	0.877976	1008
13	rs9543536	C	T	0.0555556	1008
13	rs35185444	T	C	0.093254	1008
13	rs3929912	A	G	0.881944	1008
13	rs151183659	C	T	0.00892857	1008
13	rs143026606	G	A	0.015873	1008
13	rs9530284	C	G	0.118056	1008
13	rs4144448	A	G	0.121032	1008
13	rs4369536	G	A	0.87996	1008
13	rs9573352	A	G	0.87996	1008
13	rs57942963	G	T	0.0208333	1008
13	rs117586224	T	C	0.0446429	1008
13	rs80314939	C	A	0.0287698	1008
13	rs9530285	A	G	0.904762	1008
13	rs9543537	G	A	0.793651	1008
13	rs7988654	C	T	0.793651	1008
13	rs7988698	A	G	0.793651	1008
13	rs7334967	T	C	0.0982143	1008
13	rs9573353	C	T	0.796627	1008
13	rs1337038	A	G	0.772817	1008
13	rs1337039	A	C	0.793651	1008
13	rs8002869	C	T	0.0952381	1008
13	rs9600239	G	A	0.111111	1008
13	rs7318096	G	A	0.793651	1008
13	rs9543539	A	G	0.772817	1008
13	rs58510036	T	A	0.108135	1008
13	rs4885155	T	A	0.796627	1008
13	rs4885156	T	C	0.793651	1008
13	rs4885157	T	C	0.793651	1008
13	rs1572490	C	A	0.793651	1008
13	rs9543540	C	T	0.0952381	1008
13	rs10220214	T	G	0.108135	1008
13	rs9318248	T	C	0.901786	1008
13	rs7330557	A	G	0.0952381	1008
13	rs9543541	G	T	0.0952381	1008
13	rs145801003	C	A	0.0198413	1008
13	rs7336752	G	A	0.793651	1008
13	rs7337134	G	A	0.793651	1008
13	rs7337014	C	T	0.0952381	1008
13	rs7337206	C	T	0.901786	1008
13	rs8000245	C	T	0.0952381	1008
13	rs9600240	T	C	0.901786	1008
13	rs7320064	G	A	0.901786	1008
13	rs7320612	G	A	0.0952381	1008
13	rs3905123	A	G	0.0952381	1008
13	rs7322073	T	A	0.0952381	1008
13	rs9543542	G	T	0.0952381	1008
13	rs9543543	G	A	0.0952381	1008
13	rs61964584	G	A	0.112103	1008
13	rs9565081	G	C	0.784722	1008
13	rs9573354	G	A	0.784722	1008
13	rs4499123	T	G	0.78869	1008
13	rs7491497	G	A	0.78869	1008
13	rs4885158	C	A	0.789683	1008
13	rs9600241	C	G	0.112103	1008
13	rs9600242	T	C	0.112103	1008
13	rs17062235	C	T	0.0962302	1008
13	rs9573355	G	A	0.78869	1008
13	rs9600243	T	C	0.112103	1008
13	rs9600244	A	T	0.113095	1008
13	rs1856066	C	T	0.209325	1008
13	rs9530287	C	T	0.787698	1008
13	rs7318088	A	T	0.212302	1008
13	rs4528452	T	C	0.872024	1008
13	rs9565082	C	G	0.691468	1008
13	rs7993885	C	T	0.998016	1008
13	rs143448580	A	G	0.0228175	1008
13	rs112695548	T	C	0.0119048	1008
13	rs74098532	A	G	0.0119048	1008
13	rs12874797	C	T	0.117063	1008
13	rs11619312	A	T	0.135913	1008
13	rs12859150	C	T	0.144841	1008
13	rs12428808	C	A	0.144841	1008
13	rs12429889	T	C	0.144841	1008
13	rs12428827	G	C	0.144841	1008
13	rs12867877	C	T	0.133929	1008
13	rs12868061	A	G	0.144841	1008
13	rs7317405	C	G	0.87996	1008
13	rs12873119	T	C	0.144841	1008
13	rs12872219	C	T	0.124008	1008
13	rs57215963	G	T	0.124008	1008
13	rs12872572	A	C	0.144841	1008
13	rs12877629	G	A	0.135913	1008
13	rs34066310	C	T	0.135913	1008
13	rs6562808	T	C	0.144841	1008
13	rs7990716	T	C	0.132937	1008
13	rs9600245	G	A	0.855159	1008
13	rs61964594	A	G	0.132937	1008
13	rs63732460	C	A	0.132937	1008
13	rs12874349	C	T	0.144841	1008
13	rs34644792	T	C	0.144841	1008
13	rs117155559	C	T	0.0386905	1008
13	rs726618	T	G	0.144841	1008
13	rs17062268	A	G	0.107143	1008
13	rs4885160	G	A	0.728175	1008
13	rs1337043	T	C	0.150794	1008
13	rs1337042	A	G	0.150794	1008
13	rs1337041	A	C	0.150794	1008
13	rs7991494	C	T	0.0119048	1008
13	rs79978680	T	C	0.0119048	1008
13	rs117548704	C	A	0.0267857	1008
13	rs1417989	C	T	0.0119048	1008
13	rs7999569	T	C	0.150794	1008
13	rs11620053	T	C	0.150794	1008
13	rs8000528	T	G	0.728175	1008
13	rs74098550	A	G	0.0119048	1008
13	rs74785555	C	T	0.0119048	1008
13	rs74098552	T	C	0.0119048	1008
13	rs7982535	A	G	0.150794	1008
13	rs3931569	T	C	0.0119048	1008
13	rs3931570	G	A	0.0119048	1008
13	rs2039628	C	G	0.0119048	1008
13	rs2039629	T	G	0.149802	1008
13	rs77664003	A	C	0.0119048	1008
13	rs2039648	G	T	0.0119048	1008
13	rs4357823	C	T	0.0119048	1008
13	rs79437462	G	A	0.0684524	1008
13	rs78425630	C	T	0.0119048	1008
13	rs79950050	G	T	0.0119048	1008
13	rs74497906	A	C	0.0119048	1008
13	rs75513472	C	T	0.0119048	1008
13	rs143830119	G	A	0.0119048	1008
13	rs147333193	T	C	0.0119048	1008
13	rs7996065	A	G	0.151786	1008
13	rs113243366	G	A	0.0119048	1008
13	rs34854216	G	A	0.130952	1008
13	rs78788485	T	G	0.0119048	1008
13	rs12858446	A	G	0.150794	1008
13	rs12859161	C	T	0.151786	1008
13	rs9543544	C	T	0.727183	1008
13	rs79128692	T	C	0.0119048	1008
13	rs17062289	C	A	0.150794	1008
13	rs76722692	C	T	0.0119048	1008
13	rs80158979	T	C	0.0119048	1008
13	rs78168558	C	T	0.0119048	1008
13	rs77563398	A	G	0.0119048	1008
13	rs112672599	G	A	0.0119048	1008
13	rs76474538	T	C	0.0119048	1008
13	rs75644613	G	A	0.0119048	1008
13	rs75495512	G	C	0.0119048	1008
13	rs76589847	G	T	0.0119048	1008
13	rs12875038	T	C	0.133929	1008
13	rs111313386	T	A	0.0119048	1008
13	rs112181422	C	T	0.0119048	1008
13	rs7988935	A	G	0.878968	1008
13	rs7989465	A	G	0.0119048	1008
13	rs112709385	T	C	0.0119048	1008
13	rs4522312	C	A	0.868056	1008
13	rs147697383	G	A	0.0119048	1008
13	rs111826598	T	C	0.0119048	1008
13	rs111318040	C	T	0.0119048	1008
13	rs113317678	G	A	0.0119048	1008
13	rs79903809	G	A	0.0119048	1008
13	rs4439634	A	G	0.10119	1008
13	rs112772997	G	A	0.0119048	1008
13	rs75879852	T	A	0.0119048	1008
13	rs78984100	G	T	0.0119048	1008
13	rs112140274	C	T	0.0119048	1008
13	rs113844918	G	A	0.0119048	1008
13	rs73535597	A	G	0.0119048	1008
13	rs112239040	A	G	0.0119048	1008
13	rs12869360	C	T	0.144841	1008
13	rs9530288	G	A	0.714286	1008
13	rs78773505	T	A	0.0396825	1008
13	rs9573359	A	G	0.077381	1008
13	rs112259980	T	C	0.0109127	1008
13	rs113899373	C	T	0.0109127	1008
13	rs111631306	T	C	0.0109127	1008
13	rs9573360	C	A	0.71131	1008
13	rs7997957	T	C	0.868056	1008
13	rs79563167	C	T	0.0109127	1008
13	rs141656787	C	A	0.00297619	1008
13	rs117474714	A	G	0.0119048	1008
13	rs77439248	C	T	0.0109127	1008
13	rs17062313	G	A	0.0109127	1008
13	rs73537413	G	A	0.0109127	1008
13	rs113386587	C	T	0.0109127	1008
13	rs9565083	A	C	0.722222	1008
13	rs7325565	T	G	0.147817	1008
13	rs7994198	C	T	0.0188492	1008
13	rs34306719	T	C	0.134921	1008
13	rs1337037	A	G	0.0188492	1008
13	rs61550643	G	C	0.0396825	1008
13	rs80127594	A	G	0.0109127	1008
13	rs77905707	A	G	0.031746	1008
13	rs74633747	T	C	0.0109127	1008
13	rs9573361	A	T	0.0535714	1008
13	rs78554714	C	G	0.0109127	1008
13	rs113997191	G	T	0.0109127	1008
13	rs190115981	G	A	0.0109127	1008
13	rs1337040	G	A	0.0109127	1008
13	rs35753924	C	T	0.142857	1008
13	rs12875186	A	T	0.131944	1008
13	rs12875916	C	T	0.150794	1008
13	rs115352793	G	A	0.0109127	1008
13	rs8002907	A	C	0.150794	1008
13	rs11616399	C	T	0.139881	1008
13	rs12872277	A	G	0.139881	1008
13	rs146340568	G	A	0.0218254	1008
13	rs12868885	G	A	0.134921	1008
13	rs191970948	A	G	0.00297619	1008
13	rs115947826	C	T	0.0109127	1008
13	rs12874351	A	G	0.154762	1008
13	rs12875650	T	G	0.134921	1008
13	rs7326493	A	G	0.15377	1008
13	rs1857026	C	A	0.142857	1008
13	rs114411076	C	T	0.0109127	1008
13	rs12871579	G	A	0.134921	1008
13	rs12871788	G	A	0.15377	1008
13	rs7985779	C	T	0.133929	1008
13	rs12876993	C	G	0.115079	1008
13	rs12863691	T	C	0.133929	1008
13	rs12864047	T	C	0.115079	1008
13	rs10507827	T	C	0.014881	1008
13	rs12862289	G	A	0.115079	1008
13	rs77795646	G	C	0.0605159	1008
13	rs12863374	A	C	0.115079	1008
13	rs17062383	C	T	0.0188492	1008
13	rs12858234	G	A	0.115079	1008
13	rs12857591	C	T	0.133929	1008
13	rs17062394	A	G	0.115079	1008
13	rs12877408	C	T	0.133929	1008
13	rs2039342	C	T	0.119048	1008
13	rs77945517	G	A	0.0744048	1008
13	rs12864994	T	C	0.133929	1008
13	rs2077879	G	T	0.132937	1008
13	rs7989618	C	T	0.133929	1008
13	rs12875669	T	C	0.134921	1008
13	rs71433113	G	A	0.114087	1008
13	rs17062403	C	G	0.125992	1008
13	rs2785950	A	G	0.133929	1008
13	rs2777656	C	T	0.133929	1008
13	rs7333089	G	C	0.124008	1008
13	rs6562809	G	A	0.124008	1008
13	rs6562810	T	G	0.124008	1008
13	rs12875926	C	T	0.116071	1008
13	rs7982004	T	C	0.124008	1008
13	rs9600250	G	T	0.744048	1008
13	rs7324194	T	G	0.124008	1008
13	rs1417991	C	A	0.124008	1008
13	rs9530291	T	C	0.119048	1008
13	rs79364998	G	A	0.0664683	1008
13	rs61964629	G	C	0.126984	1008
13	rs34831025	C	T	0.125	1008
13	rs12862976	G	C	0.126984	1008
13	rs78233509	G	C	0.0456349	1008
13	rs7323293	T	A	0.126984	1008
13	rs7323471	T	A	0.126984	1008
```
