## Supplementary material for "Characterization of shared and ancestry-specific signals driving complex traits using multi-ancestry fine-mapping": s2_snps.txt

```
rs183351269
rs74094841
rs1028957
rs1023101
rs1023100
rs150104010
rs9543291
rs4570722
rs4564459
rs4595684
rs4459445
rs2325502
rs2875651
rs4530012
rs117281406
rs74094846
rs9543293
rs60303875
rs61967065
rs9600107
rs9543294
rs4885077
rs9600108
rs9543295
rs9573146
rs9592897
rs75407555
rs9530178
rs146454147
rs7319076
rs138057358
rs7985064
rs8000745
rs17090001
rs8001390
rs8002827
rs9543300
rs6562753
rs4885079
rs9543301
rs9530179
rs192490020
rs1327616
rs1410093
rs9564959
rs9573147
rs9573148
rs78970086
rs4883925
rs4883926
rs2875652
rs9600110
rs9600111
rs7991881
rs4885080
rs985741
rs985740
rs142148567
rs1330082
rs9573149
rs1998985
rs1998984
rs9543302
rs9543303
rs7998062
rs1410105
rs1410104
rs9543304
rs9592900
rs117291283
rs78531168
rs7989606
rs1928634
rs79725260
rs9564960
rs9573150
rs7332303
rs9600112
rs9573152
rs4885084
rs9573153
rs1576081
rs9543305
rs61967089
rs115341809
rs7987880
rs9543306
rs74874890
rs9543307
rs7998315
rs78346045
rs73224443
rs2025861
rs79841998
rs6650351
rs9543309
rs4883927
rs7320789
rs79712162
rs147504146
rs9634724
rs6562756
rs140075676
rs4885086
rs9573154
rs9564961
rs9543310
rs9543311
rs61957441
rs12867325
rs9564962
rs9564963
rs113258189
rs11619403
rs6562757
rs7330349
rs11838824
rs61957442
rs2325503
rs74593946
rs9573155
rs8002624
rs61957444
rs11838509
rs11838515
rs11838548
rs2031991
rs78731601
rs9573156
rs145481070
rs73224446
rs115506246
rs952707
rs9564964
rs61957445
rs61957446
rs9573157
rs7993905
rs7995124
rs9573158
rs9573159
rs4883929
rs4885088
rs138539587
rs840421
rs840420
rs840419
rs117374212
rs17090039
rs840418
rs35584367
rs840417
rs34558539
rs840416
rs116876062
rs9318155
rs58713924
rs9318156
rs34396821
rs9318158
rs77089092
rs75458230
rs17090043
rs4885089
rs9573160
rs957516
rs2183348
rs1411328
rs1475542
rs9543315
rs79486810
rs61958774
rs9543316
rs9573161
rs112893742
rs4885090
rs1330077
rs9530182
rs9530183
rs12864897
rs9543317
rs1576456
rs11840561
rs2325521
rs2325522
rs7333563
rs73527242
rs71431563
rs9543318
rs7139864
rs1411327
rs1411326
rs2210077
rs17090046
rs913898
rs913897
rs4885091
rs61958775
rs61958776
rs9543320
rs2031990
rs2210078
rs74493307
rs8002057
rs76584449
rs9564966
rs9592905
rs9543321
rs1330076
rs1330075
rs9318163
rs4885092
rs9530184
rs11839647
rs79981157
rs11843563
rs17090047
rs9600114
rs9564967
rs7330393
rs7984199
rs7985519
rs287553
rs79402859
rs11842316
rs287552
rs287551
rs287550
rs287549
rs287548
rs77298472
rs77435500
rs77094266
rs192607
rs117613027
rs9573163
rs9573164
rs627862
rs75435082
rs9564968
rs17090060
rs4885093
rs11841695
rs11843025
rs2325524
rs79314915
rs4883933
rs9543324
rs17090063
rs2038790
rs12868759
rs9543325
rs9543326
rs9530185
rs9573165
rs77274615
rs9592907
rs58203561
rs79782796
rs77738416
rs9530186
rs1330072
rs11840175
rs79376521
rs1928632
rs7988001
rs7987093
rs76002589
rs2325525
rs1411320
rs1411321
rs9530187
rs9318166
rs2147511
rs2147512
rs1330073
rs78251321
rs9573166
rs76696474
rs58980022
rs77772886
rs17090071
rs12870000
rs76766117
rs12427746
rs1886449
rs11842799
rs77403885
rs7334002
rs2325526
rs2325527
rs143692561
rs7335989
rs1411322
rs2224916
rs7321465
rs75497987
rs73224478
rs1411324
rs58573474
rs9318168
rs9318169
rs7996728
rs9530188
rs9543330
rs9543331
rs9318170
rs9543333
rs7328771
rs12428649
rs7999587
rs7998501
rs7983696
rs17090101
rs35770347
rs35613393
rs7325093
rs11840979
rs12429549
rs12856823
rs9543334
rs9543335
rs17090102
rs17277853
rs73224490
rs149885702
rs9543336
rs9543337
rs78451580
rs9530189
rs9543338
rs9543339
rs9543340
rs9543341
rs9543342
rs187484580
rs9543343
rs9530192
rs9543344
rs9543345
rs9543346
rs9530193
rs9543347
rs9543348
rs34062190
rs4885095
rs2209382
rs9543350
rs9543351
rs9543352
rs9543353
rs9543354
rs73224494
rs9543355
rs9543356
rs34733652
rs4883934
rs4883935
rs7320684
rs9573170
rs9573171
rs9573172
rs9592908
rs9600118
rs1952668
rs9600119
rs927682
rs12867137
rs17090113
rs9600120
rs9634990
rs9573173
rs9573174
rs7336295
rs11842483
rs9573175
rs9573176
rs9573177
rs9573178
rs9573179
rs9573180
rs9564972
rs9564973
rs9564974
rs12430896
rs12869114
rs145135536
rs9564976
rs9573181
rs12864778
rs11841512
rs9573182
rs9564977
rs9564978
rs9564979
rs7338457
rs140658449
rs7139908
rs9318172
rs9318173
rs9318174
rs9573183
rs9573184
rs7320851
rs9573185
rs7321056
rs1330071
rs9592909
rs17090128
rs9592910
rs117219659
rs17090129
rs72628041
rs9592911
rs9592912
rs9573186
rs67647688
rs9573187
rs17090130
rs60984250
rs58811695
rs17090131
rs2325507
rs17090132
rs17090134
rs17090136
rs4885096
rs4883936
rs17091
rs4885097
rs4885098
rs1571556
rs9592915
rs9592916
rs150064030
rs2325508
rs721757
rs7322343
rs1013545
rs7992302
rs7992488
rs7992681
rs145042195
rs1411318
rs4885099
rs7984379
rs4883937
rs965746
rs9543360
rs7326586
rs145572594
rs73226421
rs6562764
rs2325509
rs2181966
rs80214899
rs74981825
rs4143045
rs4885100
rs4883938
rs61957170
rs7989425
rs7989445
rs6562765
rs9543363
rs79164629
rs7319028
rs4883939
rs7989934
rs6562766
rs7990949
rs4883940
rs9543369
rs7328006
rs9592918
rs1886450
rs1886451
rs1886452
rs4885101
rs9600123
rs1998665
rs1998666
rs4885102
rs10507812
rs4144229
rs2325510
rs7993936
rs10871066
rs4242951
rs4242952
rs11618741
rs4242953
rs4242954
rs1886453
rs4883941
rs7139757
rs7316938
rs7316968
rs4356362
rs533190401
rs4349040
rs376335257
rs4349041
rs80113717
rs146119286
rs9564981
rs9564982
rs117188270
rs9564983
rs77141004
rs8002751
rs9573189
rs61957178
rs9318176
rs4438187
rs2325512
rs17090183
rs9573191
rs1924816
rs2147514
rs7334087
rs9573192
rs1304959
rs139350939
rs74550739
rs147762076
rs118165161
rs117083793
rs1924812
rs9564984
rs1924813
rs9564985
rs61957179
rs9573193
rs9573194
rs9573195
rs1159743
rs2875653
rs9564986
rs61957181
rs17090189
rs9564987
rs2093943
rs75134244
rs7327558
rs9573196
rs9573197
rs9573198
rs17090192
rs9573199
rs78192267
rs1924815
rs61957184
rs61957185
rs77118409
rs61957186
rs73519222
rs79729721
rs77300962
rs56660801
rs76977176
rs2325514
rs143399567
rs61957189
rs113078463
rs9573200
rs1475282
rs912598
rs9573201
rs8181862
rs8181863
rs8181843
rs8181841
rs9573202
rs9573203
rs73519239
rs75677676
rs12050070
rs9573204
rs79559342
rs2147506
rs61957190
rs2325515
rs2147507
rs2147508
rs76575192
rs9318177
rs9318178
rs112352970
rs76465230
rs9573206
rs80081360
rs9318179
rs9573207
rs9573208
rs7327345
rs7327719
rs9564990
rs10507813
rs10507814
rs17090201
rs9573209
rs1337295
rs1856110
rs17090203
rs4418951
rs78837392
rs149410436
rs113722277
rs9573215
rs113365977
rs9573216
rs9573217
rs145109343
rs78812132
rs17090204
rs61653243
rs4368055
rs2325516
rs79620023
rs76226123
rs7139834
rs75846323
rs17090205
rs75669749
rs75608446
rs17090206
rs1337294
rs17090209
rs9573218
rs7982099
rs7982312
rs9573219
rs77716597
rs75078787
rs77931307
rs12100281
rs9564995
rs17090217
rs9564996
rs149156469
rs10507815
rs981625
rs10507816
rs74387384
rs719825
rs719826
rs9543373
rs79672810
rs4547233
rs79345235
rs7490773
rs9573220
rs9564997
rs9543374
rs74635337
rs74724895
rs78000273
rs77841628
rs79792835
rs17090224
rs1547147
rs9573221
rs9543375
rs9530199
rs9543376
rs9573222
rs9318180
rs9592921
rs10507817
rs7986048
rs9318181
rs9543379
rs150067668
rs9543380
rs77435985
rs9543381
rs74388253
rs9543382
rs74463743
rs2147510
rs1361058
rs1361057
rs9543383
rs9573223
rs12869212
rs17090244
rs9573224
rs9634991
rs9565000
rs12428447
rs9600126
rs17090245
rs9573225
rs9600127
rs141409867
rs1856109
rs150045517
rs4885104
rs9573226
rs75625325
rs9565001
rs9565002
rs7997675
rs9543385
rs9565003
rs1415413
rs9573227
rs9318183
rs9573228
rs9573229
rs76017788
rs9565006
rs11841886
rs1555725
rs4883942
rs1125789
rs9565007
rs3904776
rs3861121
rs3904775
rs3861122
rs7324631
rs3861123
rs9543386
rs17090248
rs17090250
rs11843615
rs11839429
rs3861124
rs3861125
rs3904774
rs9565010
rs9573231
rs4053534
rs34733836
rs17090253
rs76013672
rs1415411
rs1415410
rs1415409
rs9530200
rs145376872
rs9573232
rs7990410
rs112547065
rs114847322
rs17090255
rs9565011
rs1415408
rs1337286
rs1337285
rs9573233
rs79802337
rs9600128
rs79005418
rs6562768
rs6562769
rs139760531
rs9592923
rs79179186
rs79291118
rs1970281
rs7994974
rs146214355
rs57380282
rs17090269
rs2039663
rs12100069
rs9565012
rs9318184
rs9318185
rs146061650
rs9573234
rs10467616
rs9600129
rs9600130
rs9573235
rs9600131
rs7318906
rs66870036
rs9318186
rs1415415
rs1028942
rs1028943
rs1028883
rs147299892
rs17287088
rs139058940
rs9318187
rs9318188
rs9285285
rs67391827
rs73523053
rs9573236
rs9573237
rs9573238
rs11148939
rs9573239
rs9543391
rs9573240
rs9573241
rs7326612
rs7325659
rs9543392
rs9530201
rs1887648
rs1887647
rs9573242
rs9573243
rs9565013
rs12585178
rs17090292
rs9318189
rs12876036
rs72628043
rs17090294
rs75420799
rs1887646
rs9573246
rs1034048
rs12428061
rs7338460
rs7337759
rs1337300
rs9565016
rs1337299
rs9318190
rs9543394
rs998266
rs1337298
rs1337297
rs72628044
rs9530202
rs78934210
rs12584559
rs9600133
rs9573248
rs9573249
rs9318191
rs9565017
rs9565018
rs78860252
rs79181830
rs72628045
rs72628046
rs72628047
rs77806643
rs9573250
rs9565019
rs147494629
rs9565020
rs9565021
rs9530203
rs9530204
rs9573251
rs61957227
rs7989486
rs9543396
rs9565022
rs9573252
rs9543397
rs17090299
rs9565023
rs9543398
rs9543399
rs74094399
rs4885108
rs9530205
rs7987247
rs73523087
rs12428785
rs2095646
rs12585160
rs9543400
rs12585165
rs9543402
rs145642778
rs143082500
rs8001693
rs78321596
rs374618279
rs149268136
rs9318192
rs7986825
rs144520766
rs73228204
rs73523090
rs9318193
rs7996096
rs17090300
rs9543403
rs75391834
rs78350121
rs1337296
rs9600135
rs12428715
rs73523093
rs17090301
rs12429699
rs9565025
rs9543404
rs9600136
rs17090302
rs9600137
rs9530207
rs9543405
rs17090303
rs73523097
rs76150834
rs9573255
rs9543406
rs79594164
rs9565026
rs113089048
rs76900170
rs142585816
rs7338091
rs73525103
rs117122728
rs79266572
rs80052862
rs9592925
rs9543408
rs2875661
rs9530208
rs7324515
rs9543409
rs9543410
rs7994202
rs9543411
rs9530209
rs77557408
rs9543412
rs17090308
rs7985383
rs9573257
rs73525113
rs17090309
rs9592926
rs7329016
rs2095645
rs2095643
rs6562770
rs8000977
rs10492704
rs2184896
rs9530210
rs111431669
rs9530211
rs2325539
rs117897214
rs17090310
rs9543413
rs9600141
rs6562771
rs72628049
rs6562772
rs7329930
rs9543415
rs9543416
rs17090311
rs9530212
rs9543418
rs9543419
rs7993814
rs7994002
rs7995112
rs7999184
rs59924605
rs12583754
rs7319941
rs9318195
rs6562773
rs17289019
rs1810790
rs7328187
rs9573259
rs10492703
rs8002440
rs9318196
rs9318197
rs7988974
rs7988992
rs6562774
rs9565027
rs8000434
rs17289423
rs17217175
rs9573261
rs722626
rs9318198
rs7993979
rs10492702
rs12585727
rs9530215
rs9573262
rs9573263
rs9573264
rs9318199
rs6562776
rs9573265
rs9573266
rs139608448
rs192632061
rs2325542
rs1073943
rs17217463
rs7987604
rs9543423
rs7993838
rs12430445
rs9573270
rs7321306
rs9600145
rs79574339
rs75381915
rs9600146
rs9530226
rs9530227
rs151141290
rs9318201
rs79633829
rs9318202
rs9318203
rs9318204
rs9318205
rs9592934
rs9592935
rs9600148
rs9600149
rs9543425
rs9543426
rs9543427
rs6562778
rs148432818
rs76829686
rs2025942
rs9530228
rs9530229
rs4321077
rs2025941
rs1034046
rs1034045
rs1986119
rs1887644
rs149013929
rs6562779
rs9573271
rs76425881
rs975835
rs9565031
rs9565032
rs9573273
rs9600151
rs9600152
rs80039619
rs4885109
rs7319032
rs9600153
rs116924269
rs142563165
rs2031838
rs2325544
rs913448
rs11619505
rs11619530
rs2325545
rs147463797
rs9573276
rs80223444
rs9573277
rs4885110
rs4883945
rs7329259
rs9318206
rs9318207
rs58109070
rs117338125
rs116950727
rs140714886
rs17090339
rs7985521
rs4883946
rs7993625
rs2296889
rs9543429
rs77858334
rs74642838
rs2281984
rs117431965
rs4883947
rs9530231
rs73214986
rs9573278
rs9543431
rs7982643
rs7984233
rs7984196
rs8000688
rs79860278
rs719758
rs7320764
rs78957967
rs77172573
rs7986017
rs6650443
rs9600157
rs6562780
rs11838649
rs118161684
rs9573281
rs9565035
rs9573282
rs7992083
rs7992411
rs7992298
rs7992998
rs7992690
rs9530232
rs7993269
rs7995173
rs7994180
rs7998927
rs146884807
rs7319624
rs9543432
rs9592939
rs2325552
rs35651689
rs2325553
rs9543433
rs77161314
rs34078725
rs2325554
rs7335667
rs9318208
rs6562781
rs7338570
rs7984989
rs7983724
rs7984092
rs75976688
rs7328717
rs7328913
rs143624012
rs7996967
rs7998483
rs67084452
rs3812851
rs3812850
rs9543434
rs7993376
rs2325555
rs9543441
rs7320558
rs12874102
rs9530233
rs4885115
rs9530234
rs12865628
rs9318210
rs9318211
rs9600159
rs6562782
rs1535801
rs36106060
rs9543443
rs11840016
rs7327040
rs7331759
rs7330561
rs7331111
rs7331589
rs17292092
rs113461766
rs6562783
rs28433830
rs10219971
rs10220200
rs9565037
rs11618324
rs12877581
rs7320096
rs55875136
rs9543445
rs9543446
rs9565038
rs9565039
rs9600160
rs718569
rs7322304
rs9543447
rs2325556
rs9600161
rs9592940
rs60306065
rs9543448
rs7336405
rs7336427
rs4883948
rs2274086
rs9600162
rs9600163
rs9600164
rs9592941
rs7991940
rs9600165
rs9592942
rs1886235
rs112841881
rs1886234
rs9318212
rs9600166
rs9565040
rs9318213
rs1324060
rs9600167
rs75550313
rs2325558
rs2325559
rs2325560
rs111530582
rs4271495
rs3764134
rs3764133
rs4362269
rs9543449
rs9543450
rs9543451
rs9543452
rs2025426
rs2025425
rs1324059
rs9543453
rs4885116
rs9543454
rs9318214
rs140952514
rs41356246
rs9530237
rs9543456
rs67165452
rs9530238
rs2325561
rs2875666
rs9318215
rs1408248
rs112570031
rs4885118
rs7339277
rs34807037
rs73216727
rs61957282
rs7987532
rs61957283
rs148629257
rs142067129
rs4885119
rs4885120
rs117485950
rs1590379
rs1590380
rs9318216
rs76074791
rs1324058
rs1011059
rs1011058
rs9318217
rs9600169
rs9592944
rs7995609
rs9600170
rs9573287
rs7339334
rs9530240
rs7984021
rs17312333
rs17090405
rs76302261
rs9573289
rs9565041
rs9573290
rs79190304
rs9530242
rs77073295
rs75497007
rs7987535
rs7988881
rs7330031
rs79329170
rs184892700
rs10492700
rs17312529
rs1408246
rs117252448
rs2325563
rs9530243
rs4409972
rs117140165
rs61330984
rs7985238
rs9530244
rs9600171
rs141979913
rs9573292
rs2325564
rs4885121
rs1535806
rs1535807
rs73531664
rs879800
rs2325565
rs147592148
rs9543460
rs1054974
rs60398067
rs61607418
rs80037989
rs9573294
rs10467618
rs10467619
rs11842301
rs28500597
rs28606467
rs28639603
rs28690373
rs7992548
rs9543461
rs11842744
rs73216743
rs9573296
rs4264279
rs9318218
rs141422364
rs9573297
rs2875667
rs2325566
rs2325567
rs2325568
rs61957288
rs144504589
rs117826807
rs73216751
rs9543462
rs9565042
rs4883950
rs7988928
rs9573298
rs117588036
rs9573299
rs9573300
rs9573301
rs7983836
rs7984178
rs9543463
rs4883952
rs9543464
rs9318219
rs1998571
rs1998572
rs1998573
rs1998574
rs1426
rs74095758
rs1324061
rs73531685
rs74329569
rs139354707
rs9573304
rs58158316
rs60132913
rs35227145
rs74095761
rs142385598
rs73531694
rs113288408
rs76565790
rs7983115
rs7983786
rs58137909
rs74095766
rs73533806
rs73533810
rs74095768
rs9530247
rs9530248
rs74095769
rs9573305
rs7328414
rs73533818
rs75777052
rs73533821
rs76298357
rs55817841
rs17061524
rs9565044
rs9565045
rs9888532
rs113386601
rs61572890
rs139736771
rs9565046
rs9565047
rs141144120
rs56397927
rs9543467
rs11843233
rs11841890
rs7984399
rs7983952
rs7983962
rs7984129
rs7984301
rs7984488
rs9318220
rs80268166
rs9573306
rs9318221
rs56994264
rs74536405
rs57332574
rs9318222
rs9600174
rs57117983
rs74095788
rs2209726
rs2225100
rs80149999
rs74095791
rs9565048
rs11842794
rs9573308
rs117918867
rs75675596
rs9565049
rs73535811
rs76334017
rs80247603
rs2148750
rs17061545
rs35374366
rs57915722
rs79949182
rs9543468
rs9543469
rs9573309
rs9573310
rs9573311
rs11839511
rs9573312
rs77525872
rs9530249
rs77105154
rs9565050
rs2325582
rs78258417
rs145954263
rs9573314
rs9565051
rs17061552
rs28701990
rs151276347
rs73535830
rs4288882
rs4516090
rs17061555
rs4142837
rs4142838
rs2182667
rs9530250
rs80343351
rs74095855
rs4142836
rs4142835
rs77287928
rs147686223
rs74929593
rs79622933
rs77377545
rs149246951
rs9530251
rs9543471
rs9543472
rs9573316
rs56284857
rs1927010
rs74748142
rs1927009
rs9543473
rs9565052
rs66662088
rs73216777
rs17061574
rs9543474
rs17061580
rs9543476
rs2325583
rs147416913
rs7993176
rs9573319
rs9565053
rs9543477
rs7139761
rs7139811
rs17061592
rs4883955
rs12428291
rs12428279
rs6562786
rs76965483
rs79465139
rs3764109
rs12429963
rs11619002
rs3764110
rs79701475
rs7336762
rs7336992
rs56014515
rs17061611
rs12430528
rs7320296
rs9600177
rs9530253
rs9600178
rs76352672
rs9600179
rs9600180
rs7992594
rs9530254
rs147380274
rs9543479
rs9592946
rs80304273
rs12021132
rs9530255
rs60669656
rs55790135
rs79094116
rs8000603
rs78258355
rs73216789
rs4885124
rs144713891
rs6562788
rs9565054
rs9573320
rs2148749
rs148452089
rs73216793
rs117666641
rs75222763
rs117710693
rs9573321
rs7331935
rs9565055
rs74095875
rs17061631
rs117184879
rs1887344
rs77847430
rs4883956
rs117467111
rs4883957
rs9565056
rs17061637
rs17061638
rs6562789
rs76305007
rs9573322
rs12428146
rs7999234
rs7999645
rs17061640
rs17061643
rs9919878
rs9318223
rs117514421
rs116882812
rs8002473
rs148312169
rs60562287
rs2182665
rs9565057
rs9600182
rs12583728
rs2325581
rs2148748
rs2148747
rs9318224
rs2182664
rs2148746
rs2182663
rs9565059
rs76193241
rs4885126
rs57785754
rs4885127
rs9573324
rs9592948
rs7327693
rs7991610
rs116963645
rs138280743
rs17061659
rs2225099
rs117244977
rs7139826
rs1927008
rs75830088
rs17061664
rs9565061
rs7325680
rs17090407
rs185034672
rs34655827
rs8000776
rs79880607
rs10507819
rs142489586
rs9600183
rs9600184
rs143903494
rs12868634
rs74802183
rs7317838
rs60272301
rs9530257
rs9573326
rs9573327
rs138561786
rs9530259
rs9543482
rs149286537
rs9543483
rs147476117
rs9318225
rs12856248
rs75096422
rs1887346
rs1887345
rs9318226
rs143920733
rs9543486
rs9543487
rs61564861
rs56058830
rs72628050
rs7986456
rs9600185
rs4321078
rs748079
rs2875668
rs9600186
rs2325570
rs9543489
rs9543490
rs9543491
rs9318227
rs9573328
rs9318228
rs9530260
rs4885132
rs9600188
rs9530261
rs7981768
rs7323072
rs9543492
rs181035516
rs7330642
rs9543494
rs9573329
rs7992210
rs7992569
rs7991457
rs7991469
rs7992314
rs9592950
rs4883958
rs4883959
rs4885134
rs9318229
rs17061696
rs78852044
rs2325572
rs7325359
rs9600189
rs745614
rs728926
rs943706
rs8001741
rs9530262
rs9600191
rs12583092
rs17061703
rs116615961
rs7986883
rs17071090
rs10219943
rs9573330
rs74921377
rs10219785
rs1886512
rs9600192
rs142466082
rs9318230
rs6562791
rs9530263
rs4883960
rs78866111
rs77107102
rs5008128
rs5008129
rs9543497
rs7324199
rs9592951
rs7329130
rs142968624
rs943707
rs76687098
rs80148538
rs9592952
rs9573331
rs74095913
rs74095914
rs141463849
rs4640060
rs9592953
rs9592954
rs4885135
rs4885136
rs9318231
rs4412864
rs3850049
rs3850050
rs4450274
rs4580046
rs9318232
rs78070333
rs9318233
rs11838749
rs1570743
rs1570744
rs4883961
rs9573332
rs9565063
rs9592955
rs7320592
rs7321264
rs7320779
rs17061756
rs1408672
rs9600193
rs9318236
rs111635596
rs9543499
rs4885137
rs4885138
rs7992337
rs7997921
rs9318237
rs9318238
rs9543501
rs76444206
rs7335763
rs2875669
rs2875670
rs17061772
rs17061773
rs9600195
rs9600196
rs9565064
rs9600197
rs9592956
rs9592957
rs9592958
rs1024264
rs9592959
rs9600198
rs61093123
rs4885139
rs10507820
rs138051031
rs17061811
rs17061813
rs2296859
rs17061815
rs9530267
rs7335575
rs57665296
rs17061818
rs28405082
rs28444995
rs79397384
rs28657975
rs1570745
rs9600201
rs9543502
rs9600204
rs9530268
rs9634725
rs9530269
rs4454843
rs9573336
rs9573337
rs9543503
rs7333855
rs9600205
rs7332649
rs9600206
rs9565065
rs55871505
rs57061860
rs7316947
rs9600207
rs74327695
rs9543505
rs9600208
rs78519554
rs147874949
rs7330075
rs9573338
rs13378861
rs9600209
rs76457955
rs74973961
rs7338764
rs7337232
rs74095939
rs7339349
rs9573340
rs9600210
rs4885141
rs2182038
rs12871414
rs78719565
rs17061867
rs75903763
rs80062938
rs7983164
rs115878049
rs9543507
rs7329599
rs7330102
rs9600211
rs17061870
rs9600212
rs61347864
rs189964733
rs9592961
rs9592962
rs544754015
rs1886513
rs1408673
rs9543508
rs17061886
rs1886514
rs150824324
rs1886515
rs1886516
rs7987699
rs7988178
rs7988097
rs7988547
rs12385846
rs12385848
rs4885142
rs12385849
rs12385850
rs187650797
rs12385870
rs78913914
rs12385855
rs9543509
rs1408674
rs1408675
rs9600214
rs1967801
rs9600215
rs74963163
rs7328112
rs9592963
rs9600216
rs9543510
rs77961675
rs60798860
rs17061909
rs4885143
rs7989748
rs9592964
rs13378952
rs9565067
rs9318240
rs9600217
rs61957968
rs17061921
rs9573341
rs9600218
rs7986341
rs7992842
rs2031427
rs4885144
rs1536025
rs8001012
rs12858058
rs118124592
rs1408676
rs114713792
rs146827237
rs9600219
rs74574977
rs77803278
rs10507821
rs76928646
rs182857646
rs78396746
rs1886520
rs183546272
rs1886519
rs2025535
rs117216342
rs4885145
rs140213337
rs115317490
rs2025534
rs1925047
rs192136199
rs116015089
rs117004120
rs17291723
rs17061984
rs78044456
rs141234776
rs4883962
rs7336840
rs148794808
rs2025533
rs1853740
rs9573343
rs9318241
rs79037065
rs148089704
rs118100260
rs116877155
rs7139856
rs7322163
rs9543514
rs17062015
rs117240655
rs7334781
rs17062023
rs78155377
rs9592965
rs7338608
rs7337594
rs17062027
rs7326324
rs2025532
rs72628051
rs77960612
rs2147628
rs9565070
rs2147627
rs1543872
rs6562793
rs141110431
rs7993206
rs9530270
rs9543515
rs4291804
rs59390624
rs75060336
rs79230332
rs7989171
rs142269567
rs1570740
rs1570739
rs9318243
rs117577906
rs17220111
rs17062039
rs10507824
rs9543516
rs56850261
rs57223906
rs17062045
rs9530271
rs9565071
rs75012440
rs7335812
rs80048361
rs73529190
rs1324914
rs1324913
rs1324912
rs17062056
rs72628052
rs17062063
rs74095995
rs1324909
rs9565072
rs7322834
rs9573345
rs7322857
rs9543517
rs4885148
rs74095999
rs149631661
rs17062073
rs9565073
rs9543518
rs17062078
rs958593
rs9573346
rs10507825
rs146983400
rs117224736
rs61957998
rs9600221
rs61957999
rs9543519
rs1467632
rs9573347
rs35386495
rs1324908
rs12870622
rs185379746
rs9530273
rs1324907
rs9530274
rs9565074
rs7334619
rs9573348
rs9543520
rs9543521
rs7140100
rs7318809
rs9318244
rs9318245
rs78598353
rs61958001
rs9543522
rs9543523
rs57331586
rs76544455
rs17062086
rs17062087
rs9543524
rs7332510
rs58971261
rs4885149
rs9543525
rs9543526
rs151124398
rs9543527
rs58614081
rs77962436
rs9600224
rs9600225
rs9543528
rs9530276
rs7328778
rs9543529
rs9592966
rs3945765
rs80143609
rs9530277
rs9600227
rs74548666
rs7318757
rs7318992
rs4545688
rs4531615
rs12583800
rs7983151
rs7984565
rs73214828
rs73214829
rs9530278
rs7333502
rs7335050
rs8001594
rs74098506
rs9285286
rs117305564
rs12323243
rs4447307
rs2875672
rs7982903
rs74727942
rs12323302
rs61421025
rs17221707
rs1184596
rs12855892
rs4885150
rs2104388
rs7334536
rs9530279
rs4477573
rs9530280
rs9530281
rs9318247
rs9565076
rs77824880
rs9600230
rs145947699
rs7327960
rs148287053
rs149264544
rs9565077
rs7988107
rs9573349
rs9592968
rs9592969
rs55912784
rs6562799
rs9592970
rs9600231
rs9600232
rs1537999
rs9565078
rs9600233
rs12429484
rs12428422
rs9592971
rs76889836
rs4885151
rs7334403
rs8002966
rs117472564
rs1360978
rs78116502
rs1336670
rs4255673
rs9543532
rs3812849
rs7335976
rs76152704
rs9600235
rs7995668
rs9600236
rs9600237
rs78144902
rs77919370
rs9543534
rs76711663
rs9543535
rs6562802
rs187667998
rs6562804
rs12430284
rs61965655
rs7326892
rs945689
rs945690
rs945691
rs4441155
rs4383033
rs945616
rs34597907
rs8002592
rs9530283
rs9543536
rs35185444
rs3929912
rs151183659
rs143026606
rs9530284
rs4144448
rs4369536
rs9573352
rs57942963
rs117586224
rs80314939
rs9530285
rs9543537
rs7988654
rs7988698
rs7334967
rs9573353
rs1337038
rs1337039
rs8002869
rs9600239
rs7318096
rs9543539
rs58510036
rs4885155
rs4885156
rs4885157
rs1572490
rs9543540
rs10220214
rs9318248
rs7330557
rs9543541
rs145801003
rs7336752
rs7337134
rs7337014
rs7337206
rs8000245
rs9600240
rs7320064
rs7320612
rs3905123
rs7322073
rs9543542
rs9543543
rs61964584
rs9565081
rs9573354
rs4499123
rs7491497
rs4885158
rs9600241
rs9600242
rs17062235
rs9573355
rs9600243
rs9600244
rs1856066
rs9530287
rs7318088
rs4528452
rs9565082
rs7993885
rs143448580
rs112695548
rs74098532
rs12874797
rs11619312
rs12859150
rs12428808
rs12429889
rs12428827
rs12867877
rs12868061
rs7317405
rs12873119
rs12872219
rs57215963
rs12872572
rs12877629
rs34066310
rs6562808
rs7990716
rs9600245
rs61964594
rs63732460
rs12874349
rs34644792
rs117155559
rs726618
rs17062268
rs4885160
rs1337043
rs1337042
rs1337041
rs7991494
rs79978680
rs117548704
rs1417989
rs7999569
rs11620053
rs8000528
rs74098550
rs74785555
rs74098552
rs7982535
rs3931569
rs3931570
rs2039628
rs2039629
rs77664003
rs2039648
rs4357823
rs79437462
rs78425630
rs79950050
rs74497906
rs75513472
rs143830119
rs147333193
rs7996065
rs113243366
rs34854216
rs78788485
rs12858446
rs12859161
rs9543544
rs79128692
rs17062289
rs76722692
rs80158979
rs78168558
rs77563398
rs112672599
rs76474538
rs75644613
rs75495512
rs76589847
rs12875038
rs111313386
rs112181422
rs7988935
rs7989465
rs112709385
rs4522312
rs147697383
rs111826598
rs111318040
rs113317678
rs79903809
rs4439634
rs112772997
rs75879852
rs78984100
rs112140274
rs113844918
rs73535597
rs112239040
rs12869360
rs9530288
rs78773505
rs9573359
rs112259980
rs113899373
rs111631306
rs9573360
rs7997957
rs79563167
rs141656787
rs117474714
rs77439248
rs17062313
rs73537413
rs113386587
rs9565083
rs7325565
rs7994198
rs34306719
rs1337037
rs61550643
rs80127594
rs77905707
rs74633747
rs9573361
rs78554714
rs113997191
rs190115981
rs1337040
rs35753924
rs12875186
rs12875916
rs115352793
rs8002907
rs11616399
rs12872277
rs146340568
rs12868885
rs191970948
rs115947826
rs12874351
rs12875650
rs7326493
rs1857026
rs114411076
rs12871579
rs12871788
rs7985779
rs12876993
rs12863691
rs12864047
rs10507827
rs12862289
rs77795646
rs12863374
rs17062383
rs12858234
rs12857591
rs17062394
rs12877408
rs2039342
rs77945517
rs12864994
rs2077879
rs7989618
rs12875669
rs71433113
rs17062403
rs2785950
rs2777656
rs7333089
rs6562809
rs6562810
rs12875926
rs7982004
rs9600250
rs7324194
rs1417991
rs9530291
rs79364998
rs61964629
rs34831025
rs12862976
rs78233509
rs7323293
rs7323471
```
