## Supplementary material for "Characterization of shared and ancestry-specific signals driving complex traits using multi-ancestry fine-mapping": susiex_nc3.cs80.cs

```
CS_ID	SNP	BP	REF_ALLELE	ALT_ALLELE	REF_FRQ	BETA	SE	-LOG10P	CS_PIP	OVRL_PIP
1	rs12877581	74325499	C,C	G,G	0.692843,0.9375	0.0258026,-0.0193363	0.0042859,0.0176595	8.75933,0.562984	0.842525	0.842525
```
