## Supplementary material for "Characterization of shared and ancestry-specific signals driving complex traits using multi-ancestry fine-mapping": susiex_nc3.cs80.snp

```
BP	SNP	PIP(CS1)	LogBF(CS1,Pop1)	LogBF(CS1,Pop2)
73825575	rs183351269	1.18844e-07	-1.41684e-10	-0.575572
73825919	rs79944483	3.46226e-08	-1.80887	-1.84828e-10
73826213	rs74094841	2.63651e-08	-1.76151	-0.319828
73826407	rs76854112	3.71771e-08	-1.73769	-1.84828e-10
73826901	rs78474310	3.46275e-08	-1.80873	-1.84828e-10
73827014	rs1028958	3.46888e-08	-1.80696	-1.84828e-10
73827213	rs1028957	4.56235e-08	-1.59299	0.0600324
73827580	rs78148707	3.4644e-08	-1.80826	-1.84828e-10
73827582	rs1023101	2.41875e-08	-1.57059	-0.596952
73827728	rs1023100	2.49751e-08	-1.56282	-0.572677
73827776	rs150104010	6.64403e-08	-1.41684e-10	-1.15708
73827792	rs73224426	4.52933e-08	-1.54022	-1.84828e-10
73827993	rs143454100	1.34929e-07	-0.448629	-1.84828e-10
73828499	rs1571558	3.47754e-08	-1.80447	-1.84828e-10
73828680	rs1571557	3.48776e-08	-1.80154	-1.84828e-10
73829014	rs9543291	4.60684e-08	-1.57985	0.0565932
73829235	rs4570722	4.72914e-08	-1.65836	0.161306
73829242	rs4564459	4.67201e-08	-1.6521	0.142899
73829245	rs4595684	4.67201e-08	-1.6521	0.142899
73829299	rs4459445	2.40796e-08	-1.64283	-0.529189
73829367	rs2325502	2.40796e-08	-1.64283	-0.529189
73829455	rs2875651	2.44267e-08	-1.64283	-0.514878
73829536	rs4530012	4.57997e-08	-1.59502	0.0659157
73829587	rs117281406	7.09549e-08	-1.41684e-10	-1.09134
73830066	rs9543292	3.51068e-08	-1.79498	-1.84828e-10
73830071	rs74094846	2.42846e-08	-1.76709	-0.396447
73830241	rs9543293	4.71481e-08	-1.58304	0.0829513
73830278	rs60303875	2.6285e-08	-1.51801	-0.566374
73830349	rs61967065	2.465e-08	-1.62593	-0.522669
73830609	rs7981842	3.51068e-08	-1.79498	-1.84828e-10
73830753	rs8002585	3.51338e-08	-1.79422	-1.84828e-10
73831239	rs9600107	2.34489e-08	-1.77368	-0.424877
73831780	rs9543294	4.75505e-08	-1.56601	0.0744197
73831821	rs4885077	5.117e-08	-1.42703	0.00879953
73831955	rs9600108	3.35137e-08	-1.78471	-0.0567191
73831976	rs9543295	5.00867e-08	-1.5767	0.137075
73832307	rs78716205	3.49369e-08	-1.79984	-1.84828e-10
73832332	rs73224429	3.80331e-08	-1.71492	-1.84828e-10
73832490	rs9573146	4.70131e-08	-1.56887	0.0659157
73832587	rs9592897	3.60167e-08	-1.7706	0.00119931
73832676	rs75407555	6.45279e-08	-1.41684e-10	-1.18628
73832681	rs76649941	3.49806e-08	-1.79859	-1.84828e-10
73833190	rs7994179	3.53119e-08	-1.78916	-1.84828e-10
73833256	rs80042079	3.50035e-08	-1.79793	-1.84828e-10
73833507	rs9530178	4.5798e-08	-1.56887	0.0397285
73834280	rs73224431	4.75625e-08	-1.49133	-1.84828e-10
73834340	rs146454147	6.40825e-08	-1.41684e-10	-1.19321
73834535	rs7319076	4.73197e-08	-1.5446	0.048147
73834765	rs138057358	6.33905e-08	-1.41684e-10	-1.20406
73834888	rs7985064	4.77069e-08	-1.52775	0.0394414
73835158	rs74429862	3.49154e-08	-1.80045	-1.84828e-10
73835240	rs9592898	3.59942e-08	-1.77002	-1.84828e-10
73835672	rs8000745	4.61049e-08	-1.5446	0.0221393
73835805	rs17090001	2.66993e-08	-1.45704	-0.611701
73835824	rs8001390	4.73889e-08	-1.56091	0.0659157
73836097	rs8002827	4.77738e-08	-1.55282	0.0659157
73836590	rs9543300	4.41472e-08	-1.55774	-0.00810607
73836981	rs6562753	2.98895e-08	-1.78954	-0.166332
73837293	rs4885079	2.2513e-08	-1.45534	-0.78395
73837324	rs9543301	3.70557e-08	-1.58112	-0.159834
73837374	rs9530179	3.44868e-08	-1.58867	-0.224137
73837557	rs192490020	1.16781e-07	-1.41684e-10	-0.59308
73837744	rs1327616	3.66296e-08	-1.57346	-0.179065
73837874	rs7327690	3.52082e-08	-1.7921	-1.84828e-10
73838627	rs1410093	2.06164e-08	-1.473	-0.854288
73839390	rs9564959	4.25398e-08	-1.4523	-0.150645
73839531	rs959876	3.73297e-08	-1.73359	-1.84828e-10
73839550	rs79269465	4.17989e-08	-1.62051	-1.84828e-10
73839616	rs959875	4.09979e-08	-1.63986	-1.84828e-10
73839712	rs959874	3.5138e-08	-1.7941	-1.84828e-10
73841986	rs9573147	1.31005e-08	-1.59435	-1.18638
73842017	rs150748170	3.6598e-08	-1.75339	-1.84828e-10
73842230	rs9573148	1.16044e-08	-1.70882	-1.19317
73842391	rs78970086	1.89608e-08	-1.76068	-0.650328
73843605	rs4883925	4.48993e-08	-0.903412	-0.645545
73843655	rs4883926	4.51585e-08	-0.918316	-0.624886
73844105	rs2875652	1.4294e-08	-1.50557	-1.18797
73844164	rs9600110	2.27812e-08	-1.49857	-0.728877
73844327	rs9600111	2.26669e-08	-1.49857	-0.73391
73844703	rs7991881	1.81198e-08	-1.74254	-0.713836
73844916	rs4885080	5.12406e-08	-0.911682	-0.505166
73845434	rs985741	6.02172e-08	-0.794942	-0.46048
73845820	rs985740	2.54288e-08	-1.48534	-0.632159
73846003	rs142148567	1.02638e-07	-1.41684e-10	-0.722174
73846268	rs1330082	5.48861e-08	-0.867957	-0.480163
73846446	rs9573149	2.93711e-08	-1.50249	-0.470878
73846676	rs1998985	2.50313e-08	-1.51419	-0.619062
73846692	rs1998984	2.45752e-08	-1.51419	-0.63745
73846753	rs9543302	1.39003e-08	-1.5714	-1.15007
73846912	rs9543303	1.3359e-08	-1.61604	-1.14515
73847514	rs7998062	3.94504e-08	-1.74975	0.0714122
73848003	rs1410105	2.13768e-08	-1.24088	-1.0502
73848013	rs1410104	2.12427e-08	-1.5533	-0.744069
73848255	rs9543304	1.20493e-08	-1.70042	-1.16395
73848463	rs9592900	2.1123e-08	-1.58833	-0.714682
73849129	rs117291283	1.14767e-07	-1.41684e-10	-0.610472
73849490	rs78531168	6.95907e-08	-1.41684e-10	-1.11075
73849986	rs7989606	2.24194e-08	-1.2075	-1.03595
73850334	rs1928634	2.27832e-08	-1.1917	-1.03566
73850370	rs79725260	8.47824e-08	-1.41684e-10	-0.913292
73850892	rs9564960	2.41012e-08	-1.80413	-0.366987
73850894	rs9573150	4.13051e-08	-1.16146	-0.470931
73850989	rs7332303	3.43081e-08	-1.42927	-0.388726
73851266	rs9600112	2.80668e-08	-1.76901	-0.249782
73851647	rs9573152	2.35402e-08	-1.15079	-1.04388
73851888	rs4885084	1.89591e-08	-1.66226	-0.748839
73852112	rs117136390	4.25167e-08	-1.60348	-1.84828e-10
73852183	rs9573153	2.3424e-08	-1.15079	-1.04883
73852564	rs1576081	3.13131e-08	-1.42927	-0.48007
73853074	rs9543305	2.5217e-08	-1.45405	-0.671811
73853191	rs61967089	2.31466e-08	-1.17337	-1.03817
73853293	rs115341809	1.51791e-08	-1.537	-1.09646
73853301	rs7987880	3.17292e-08	-1.41782	-0.478325
73853762	rs9543306	2.51869e-08	-1.57771	-0.549342
73853961	rs74874890	1.53002e-08	-1.53407	-1.09145
73854096	rs9592901	4.30243e-08	-1.59161	-1.84828e-10
73854184	rs9543307	1.6591e-08	-1.67436	-0.870156
73854666	rs7998315	3.23021e-08	-1.78205	-0.096196
73854785	rs78346045	1.56744e-08	-1.51582	-1.08553
73854850	rs36076388	3.92153e-08	-1.68431	-1.84828e-10
73855563	rs73224443	3.11489e-08	-1.31701	-0.597587
73856348	rs2025861	1.11677e-08	-1.76663	-1.17373
73856565	rs79841998	1.51845e-08	-1.546	-1.08711
73856789	rs6650351	1.66602e-07	-1.41684e-10	-0.237772
73857709	rs9543309	2.74572e-08	-1.73401	-0.306746
73857724	rs4883927	1.14569e-08	-1.71071	-1.20408
73857735	rs74920744	3.46432e-08	-1.80828	-1.84828e-10
73858040	rs7320789	1.89993e-08	-1.51619	-0.892791
73858199	rs79712162	1.59661e-08	-1.48723	-1.09568
73858528	rs147504146	8.37893e-08	-1.41684e-10	-0.925075
73858562	rs9634724	2.40255e-08	-1.16159	-1.01268
73858568	rs6562756	3.07133e-08	-0.876801	-1.05188
73859084	rs140075676	1.61607e-08	-1.48084	-1.08996
73859087	rs4885086	1.1389e-08	-1.71673	-1.204
73859124	rs9573154	2.38616e-08	-1.15079	-1.03032
73859365	rs9564961	2.29041e-08	-1.18398	-1.03808
73859958	rs9543310	2.47902e-08	-1.7208	-0.422129
73860066	rs9543311	2.9974e-08	-0.885883	-1.06717
73860142	rs61957441	2.24932e-08	-1.19451	-1.04566
73860401	rs12867325	2.91662e-08	-0.915279	-1.06509
73860560	rs9564962	2.90824e-08	-0.915279	-1.06797
73860795	rs9564963	2.90824e-08	-0.915279	-1.06797
73860980	rs113258189	1.58048e-08	-1.55016	-1.0429
73862066	rs11619403	2.23275e-08	-1.19451	-1.05305
73862693	rs6562757	2.44017e-08	-1.75281	-0.405916
73863096	rs7330349	2.512e-08	-1.74927	-0.380445
73863802	rs11838824	2.20956e-08	-1.20495	-1.05305
73863884	rs61957442	2.22943e-08	-1.19451	-1.05454
73864306	rs2325503	3.94451e-08	-0.496651	-1.18182
73864819	rs74593946	1.67779e-07	-1.41684e-10	-0.230735
73865294	rs9573155	2.19193e-08	-1.20495	-1.06106
73865343	rs35746778	3.86818e-08	-1.69801	-1.84828e-10
73866061	rs8002624	2.12428e-08	-1.25681	-1.04055
73866232	rs61957444	2.22285e-08	-1.22231	-1.02969
73866409	rs11838509	2.19512e-08	-1.22556	-1.039
73866621	rs11838515	2.14776e-08	-1.24582	-1.04055
73866744	rs11838548	2.21432e-08	-1.2153	-1.04055
73866812	rs2031991	3.52563e-08	-0.993111	-0.797625
73867046	rs78731601	2.03678e-08	-1.33673	-1.0027
73867349	rs117098580	3.53205e-08	-1.78892	-1.84828e-10
73867631	rs75409364	1.86361e-07	-0.125695	-1.84828e-10
73867840	rs9573156	1.67696e-08	-1.7009	-0.832912
73867900	rs145481070	9.59434e-08	-1.41684e-10	-0.789621
73868397	rs73224446	3.95623e-08	-0.925698	-0.749806
73868586	rs79281162	5.94898e-08	-1.26758	-1.84828e-10
73868905	rs115506246	2.0975e-08	-1.25681	-1.05324
73869267	rs952707	3.9339e-08	-0.925104	-0.756059
73869502	rs9564964	2.13615e-08	-1.24678	-1.04501
73870077	rs61957445	2.07265e-08	-1.27745	-1.04452
73870199	rs61957446	2.08554e-08	-1.25681	-1.05896
73870643	rs143146489	5.75477e-08	-1.30076	-1.84828e-10
73870764	rs9573157	1.11409e-08	-1.7407	-1.20206
73871586	rs7993905	2.03178e-08	-1.28716	-1.05472
73871666	rs7995124	2.06313e-08	-1.25776	-1.06881
73872238	rs9573158	2.05414e-08	-1.26765	-1.06329
73872614	rs9573159	2.03017e-08	-1.29679	-1.04589
73873874	rs4883929	2.58299e-08	-1.02859	-1.07325
73874206	rs73224449	4.81736e-08	-1.47857	-1.84828e-10
73874359	rs9600113	4.47377e-08	-1.55256	-1.84828e-10
73874376	rs4885088	1.5809e-08	-1.39281	-1.19999
73875443	rs73224450	5.02832e-08	-1.43571	-1.84828e-10
73875665	rs138539587	1.61341e-08	-1.77121	-0.801232
73876055	rs840421	1.61115e-08	-1.55311	-1.02074
73876402	rs840420	1.58111e-08	-1.57525	-1.01742
73876619	rs840419	1.59994e-08	-1.56009	-1.02074
73876721	rs117374212	1.28489e-07	-1.41684e-10	-0.497535
73876806	rs73224453	4.45244e-08	-1.55734	-1.84828e-10
73876863	rs17090039	3.26307e-08	-0.758323	-1.1098
73877302	rs840418	2.55616e-08	-0.955963	-1.15633
73877400	rs11619223	4.05776e-08	-1.65016	-1.84828e-10
73877578	rs35584367	1.6894e-08	-1.3655	-1.16092
73877638	rs840417	2.55485e-08	-0.955963	-1.15684
73877753	rs34558539	1.67332e-08	-1.37646	-1.15952
73877899	rs840416	1.09956e-08	-1.80294	-1.15294
73877945	rs116876062	8.26227e-08	-1.41684e-10	-0.939095
73878368	rs9592902	3.50739e-08	-1.79592	-1.84828e-10
73878676	rs9318155	1.32335e-08	-1.80603	-0.964594
73878790	rs58713924	1.51861e-08	-1.74586	-0.887141
73878917	rs9318156	1.33036e-08	-1.80818	-0.957159
73879284	rs34396821	2.07169e-08	-1.16407	-1.15836
73879816	rs9318158	1.10998e-08	-1.80294	-1.14351
73880185	rs77089092	2.75324e-08	-1.33274	-0.705279
73880195	rs75458230	3.22499e-08	-0.748534	-1.13133
73880383	rs17090043	1.87896e-08	-1.25851	-1.16157
73880821	rs142412347	8.64791e-08	-0.893477	-1.84828e-10
73881217	rs4885089	1.32675e-08	-1.80603	-0.962027
73882313	rs9573160	1.32629e-08	-1.80603	-0.962379
73882759	rs957516	3.01016e-08	-0.815008	-1.13379
73882773	rs2183348	6.35466e-08	-1.41684e-10	-1.20161
73883426	rs1411328	1.32384e-08	-1.80081	-0.96945
73883884	rs1475542	2.93125e-08	-0.829519	-1.14585
73884316	rs9543315	1.31233e-08	-1.79945	-0.979546
73885103	rs12868272	3.92998e-08	-1.68216	-1.84828e-10
73885506	rs79486810	1.36189e-07	-1.41684e-10	-0.439336
73885597	rs61958774	1.68512e-08	-1.74586	-0.783101
73885609	rs9543316	1.4716e-08	-1.78845	-0.875993
73886705	rs9573161	1.25717e-08	-1.79945	-1.02248
73886713	rs55992387	4.63036e-08	-1.51816	-1.84828e-10
73887015	rs112893742	1.489e-08	-1.79324	-0.859454
73887103	rs76444031	3.59275e-08	-1.77188	-1.84828e-10
73887111	rs4885090	2.58655e-08	-1.01367	-1.0868
73887286	rs1330077	2.48624e-08	-1.01367	-1.12635
73887394	rs9530182	1.24884e-08	-1.80092	-1.02765
73887788	rs9530183	1.21873e-08	-1.80888	-1.0441
73888058	rs12864897	1.843e-08	-1.27848	-1.16092
73888115	rs9543317	2.55356e-08	-0.983096	-1.13021
73888796	rs1576456	1.8367e-08	-1.68713	-0.755693
73889350	rs11840561	1.84463e-08	-1.75886	-0.679657
73889735	rs2325521	1.04022e-07	0.413223	-1.122
73889801	rs2325522	2.37532e-08	-1.05208	-1.13358
73889980	rs7333563	1.24838e-08	-1.79945	-1.0295
73890418	rs73527242	1.5076e-08	-1.46722	-1.17306
73890621	rs71431563	1.46394e-08	-1.51845	-1.15122
73890678	rs71431564	3.99825e-08	-1.66494	-1.84828e-10
73890809	rs9543318	1.22821e-08	-1.80672	-1.03852
73890903	rs12868794	3.99825e-08	-1.66494	-1.84828e-10
73891017	rs7139864	1.50115e-08	-1.79551	-0.849051
73891737	rs1411327	1.28573e-08	-1.71829	-1.08117
73891874	rs1411326	2.71587e-08	-0.896608	-1.15507
73891902	rs2210077	1.62218e-08	-1.79475	-0.772268
73892160	rs17090046	1.53866e-08	-1.8069	-0.812981
73892235	rs913898	2.13999e-08	-1.11653	-1.17346
73892459	rs913897	1.2943e-08	-1.71829	-1.07453
73892811	rs4885091	1.23254e-08	-1.80075	-1.04097
73893387	rs61958775	1.72782e-08	-1.78845	-0.715489
73893569	rs61958776	1.72009e-08	-1.79129	-0.717129
73893854	rs73224463	3.50716e-08	-1.79599	-1.84828e-10
73894226	rs9543320	1.1907e-08	-1.77018	-1.10608
73894401	rs2031990	2.03099e-08	-1.14792	-1.19435
73895029	rs145771157	4.63745e-08	-1.51663	-1.84828e-10
73895075	rs2210078	1.76226e-08	-1.67645	-0.807743
73895304	rs74493307	2.81888e-08	-1.77713	-0.237327
73895877	rs8002057	2.33484e-08	-1.80829	-0.394562
73895967	rs76584449	2.76899e-08	-1.20489	-0.827419
73896221	rs9564966	2.05125e-08	-1.8086	-0.523745
73896567	rs9592905	2.30337e-08	-1.66052	-0.555908
73896653	rs71431565	3.47295e-08	-1.80579	-1.84828e-10
73896659	rs9543321	2.03865e-08	-1.8088	-0.529709
73896860	rs1330076	6.39886e-08	-1.41684e-10	-1.19468
73897046	rs1330075	6.389e-08	-1.41684e-10	-1.19622
73897389	rs9318163	2.31753e-08	-1.66052	-0.549778
73897497	rs4885092	6.40017e-08	-1.41684e-10	-1.19447
73897850	rs34103576	3.46727e-08	-1.80743	-1.84828e-10
73897947	rs113204352	7.96153e-08	-0.976173	-1.84828e-10
73898065	rs17191385	3.76677e-08	-1.72458	-1.84828e-10
73898516	rs9530184	1.90961e-08	-1.20425	-1.19964
73899318	rs11839647	1.6381e-08	-1.78571	-0.77155
73899758	rs78902267	4.35633e-08	-1.57916	-1.84828e-10
73899915	rs79981157	2.08646e-07	-1.41684e-10	-0.0127388
73900131	rs11843563	2.76311e-08	-1.28375	-0.750684
73900231	rs17090047	6.56412e-08	-0.0107774	-1.1584
73900331	rs145877647	3.58202e-08	-1.77487	-1.84828e-10
73900605	rs9600114	1.99029e-08	-1.77204	-0.59047
73901152	rs9564967	2.14369e-08	-1.80857	-0.479695
73901905	rs7330393	2.02689e-08	-1.80659	-0.537704
73903556	rs7984199	1.81592e-08	-1.25422	-1.19999
73903773	rs7985519	6.38413e-08	-1.41684e-10	-1.19698
73903847	rs112880926	5.8542e-08	-1.28364	-1.84828e-10
73904230	rs287553	2.27122e-08	-1.70613	-0.524348
73904270	rs79402859	2.74442e-08	-1.28375	-0.75747
73904282	rs11842316	1.95782e-08	-1.31609	-1.06287
73904629	rs34358945	3.46893e-08	-1.80695	-1.84828e-10
73904923	rs287552	6.39349e-08	-1.41684e-10	-1.19551
73905165	rs287551	1.31546e-08	-1.80887	-0.967737
73905199	rs287550	2.08967e-08	-1.75712	-0.556669
73905626	rs287549	6.41073e-08	-1.41684e-10	-1.19282
73905783	rs287548	1.63407e-08	-1.35769	-1.20203
73906155	rs77298472	3.28104e-08	-1.2787	-0.583932
73907410	rs77435500	1.76069e-08	-1.80148	-0.683606
73907455	rs77094266	3.25261e-08	-1.30322	-0.568116
73907772	rs192607	1.29538e-08	-1.7863	-1.00569
73908102	rs117613027	1.12626e-07	-1.41684e-10	-0.629306
73908846	rs9573163	1.87738e-08	-1.80888	-0.61204
73908920	rs113001261	3.47164e-08	-1.80617	-1.84828e-10
73909020	rs9573164	1.8825e-08	-1.80837	-0.60982
73909204	rs627862	2.12907e-08	-1.68182	-0.613289
73909271	rs75435082	1.09563e-08	-1.80444	-1.15503
73909322	rs9564968	1.80518e-08	-1.8076	-0.652536
73909869	rs17090060	1.36972e-08	-1.78985	-0.94634
73909937	rs9600115	5.91698e-08	-1.27297	-1.84828e-10
73910026	rs4885093	1.60318e-08	-1.7365	-0.842309
73910055	rs34083908	3.96852e-08	-1.6724	-1.84828e-10
73910320	rs79381365	3.55166e-08	-1.78338	-1.84828e-10
73910630	rs71431566	3.47054e-08	-1.80649	-1.84828e-10
73911413	rs11841695	1.4209e-08	-1.55383	-1.14568
73911462	rs11843025	1.39357e-08	-1.57167	-1.14725
73911666	rs141049746	4.0356e-08	-1.65564	-1.84828e-10
73912069	rs71431567	3.4802e-08	-1.80371	-1.84828e-10
73912179	rs35513847	4.37774e-08	-1.57426	-1.84828e-10
73912238	rs7139485	3.46664e-08	-1.80761	-1.84828e-10
73912604	rs9318164	3.46544e-08	-1.80795	-1.84828e-10
73913286	rs2325524	1.21788e-08	-1.80854	-1.04514
73913305	rs79314915	1.42626e-08	-1.54787	-1.14787
73913669	rs4883933	1.58317e-08	-1.39147	-1.1999
73914056	rs9592906	3.65198e-08	-1.75552	-1.84828e-10
73914128	rs117458671	4.74713e-08	-1.49325	-1.84828e-10
73914797	rs9543324	1.67783e-08	-1.49087	-1.04242
73915426	rs17090063	1.33924e-08	-1.78352	-0.975174
73915644	rs2038790	1.48191e-08	-1.74553	-0.91194
73915713	rs12868759	1.24137e-08	-1.71137	-1.12321
73916628	rs9543325	1.49353e-08	-1.73737	-0.912286
73916671	rs12873716	3.50818e-08	-1.7957	-1.84828e-10
73916952	rs9543326	6.41434e-08	-1.41684e-10	-1.19226
73916986	rs9543327	3.4901e-08	-1.80087	-1.84828e-10
73917037	rs9530185	1.63491e-08	-1.76252	-0.796681
73917375	rs9573165	1.44607e-08	-1.74553	-0.936417
73917599	rs77274615	1.49232e-08	-1.52292	-1.12754
73917625	rs9592907	1.22288e-08	-1.80814	-1.04145
73918660	rs58203561	1.26765e-08	-1.77886	-1.03477
73919098	rs79782796	1.25479e-08	-1.77886	-1.04497
73920021	rs71431568	3.49707e-08	-1.79887	-1.84828e-10
73920174	rs77738416	1.25042e-08	-1.77722	-1.0501
73920464	rs9530186	1.24132e-08	-1.71561	-1.119
73920678	rs9543328	4.42328e-08	-1.56391	-1.84828e-10
73920946	rs117151622	3.50312e-08	-1.79714	-1.84828e-10
73921131	rs1330072	6.42657e-08	-1.41684e-10	-1.19035
73921855	rs11840175	1.16036e-08	-1.80281	-1.09925
73921958	rs79376521	1.12989e-07	-1.41684e-10	-0.626091
73921968	rs1928632	6.33888e-08	-1.41684e-10	-1.20409
73921973	rs7988001	1.15469e-08	-1.80716	-1.09981
73922215	rs7987093	6.41219e-08	-1.41684e-10	-1.19259
73922223	rs76002589	9.69799e-08	-1.41684e-10	-0.778876
73922341	rs117745732	3.93482e-08	-1.68093	-1.84828e-10
73922538	rs2325525	6.38042e-08	-1.41684e-10	-1.19756
73922664	rs1411320	6.39099e-08	-1.41684e-10	-1.19591
73922744	rs1411321	6.33962e-08	-1.41684e-10	-1.20398
73922881	rs71198192	3.53578e-08	-1.78786	-1.84828e-10
73923053	rs9530187	6.35239e-08	-1.41684e-10	-1.20196
73923779	rs9318165	3.52612e-08	-1.7906	-1.84828e-10
73923885	rs9318166	1.13633e-08	-1.79288	-1.13011
73924622	rs2147511	1.25539e-08	-1.68238	-1.14097
73924784	rs2147512	1.25941e-08	-1.78441	-1.03574
73924902	rs11618560	6.99806e-08	-1.10516	-1.84828e-10
73925316	rs1330073	7.9131e-08	-1.41684e-10	-0.982275
73925448	rs78251321	1.24442e-07	-1.41684e-10	-0.529543
73926086	rs9573166	1.4526e-08	-1.80863	-0.868812
73926118	rs71431570	4.72203e-08	-1.49856	-1.84828e-10
73926986	rs74388756	4.04513e-08	-1.65328	-1.84828e-10
73927269	rs79411636	4.10994e-08	-1.63739	-1.84828e-10
73927839	rs117999099	4.095e-08	-1.64103	-1.84828e-10
73927993	rs76504461	4.02492e-08	-1.65829	-1.84828e-10
73928262	rs77771142	4.18424e-08	-1.61947	-1.84828e-10
73928674	rs76696474	1.21732e-08	-1.65247	-1.20167
73928699	rs55633836	3.65658e-08	-1.75427	-1.84828e-10
73928884	rs58980022	1.49428e-08	-1.61056	-1.03859
73929100	rs77772886	1.76444e-08	-1.51451	-0.968451
73929428	rs17090071	1.68521e-08	-1.32827	-1.20064
73929891	rs12870000	1.90337e-08	-1.20736	-1.19981
73930192	rs76766117	1.78812e-08	-1.58672	-0.882911
73930590	rs12427746	1.35949e-08	-1.72399	-1.01969
73931957	rs184405620	1.01453e-07	-0.73378	-1.84828e-10
73932114	rs1886449	1.43661e-08	-1.50479	-1.18372
73933263	rs11842799	1.68194e-08	-1.3594	-1.17144
73933475	rs77403885	1.09259e-07	-1.41684e-10	-0.659663
73933743	rs7334002	1.31308e-08	-1.685	-1.09342
73934127	rs2325526	3.0278e-08	-1.39736	-0.545603
73934191	rs2325527	5.08337e-08	-1.70549	0.280667
73934225	rs143692561	5.08313e-07	-1.41684e-10	0.877718
73934329	rs78355229	3.87109e-08	-1.69726	-1.84828e-10
73934392	rs147220276	7.41334e-08	-1.04751	-1.84828e-10
73934484	rs7335989	5.06084e-08	-0.920172	-0.50909
73936001	rs1411322	2.43e-08	-1.28928	-0.87362
73936164	rs2224916	1.90161e-08	-1.606	-0.802099
73936786	rs9318167	3.5602e-08	-1.78098	-1.84828e-10
73937287	rs7321465	1.72372e-08	-1.64642	-0.859885
73937446	rs75497987	7.66267e-08	-1.41684e-10	-1.01443
73937787	rs73224478	1.81792e-08	-1.67644	-0.776657
73938341	rs1411324	2.45939e-08	-1.7648	-0.386079
73938534	rs58573474	1.55104e-08	-1.61677	-0.995102
73938640	rs9318168	1.48661e-08	-1.80876	-0.845535
73938660	rs9318169	1.54523e-08	-1.8084	-0.807228
73939381	rs7996728	2.50134e-08	-1.78156	-0.352406
73940032	rs9530188	1.44688e-08	-1.80876	-0.872623
73940096	rs9543330	1.93422e-08	-1.51908	-0.872013
73940246	rs9543331	1.4487e-08	-1.80531	-0.874823
73940726	rs9318170	3.72537e-08	-0.868854	-0.866773
73940900	rs186664356	1.03937e-07	-0.709595	-1.84828e-10
73941055	rs9543332	3.51891e-08	-1.79264	-1.84828e-10
73941456	rs9543333	1.16427e-08	-1.75091	-1.14779
73941912	rs7328771	1.37444e-08	-1.70844	-1.02431
73942018	rs12428649	1.56172e-08	-1.6296	-0.975411
73942687	rs7999587	2.38391e-08	-1.78962	-0.392429
73942777	rs7998501	1.3591e-08	-1.7314	-1.01257
73943709	rs145594342	4.58321e-08	-1.5284	-1.84828e-10
73943741	rs147587384	4.53082e-08	-1.53989	-1.84828e-10
73944111	rs7983696	1.55902e-08	-1.60187	-1.00487
73944233	rs17090101	3.63729e-08	-1.34553	-0.414022
73944660	rs35770347	1.62368e-08	-1.42462	-1.14148
73944690	rs35613393	1.47197e-08	-1.55995	-1.10424
73944832	rs7325093	2.33243e-08	-1.26948	-0.934401
73944997	rs11840979	1.45108e-08	-1.66822	-1.01026
73945493	rs7326908	4.75624e-08	-1.49134	-1.84828e-10
73945735	rs12429549	1.24815e-08	-1.77394	-1.05519
73945872	rs12856823	1.56539e-08	-1.48659	-1.11607
73945898	rs9543334	1.47491e-08	-1.56718	-1.09501
73946009	rs9543335	1.38773e-08	-1.62812	-1.09501
73946384	rs17090102	1.46065e-08	-1.67907	-0.992841
73946556	rs17277853	1.42504e-08	-1.609	-1.08759
73946615	rs73224490	1.38825e-08	-1.63428	-1.08847
73947851	rs149885702	7.43141e-08	-1.41684e-10	-1.04508
73947912	rs9543336	1.36936e-08	-1.65212	-1.08433
73948070	rs9543337	1.43357e-08	-1.62185	-1.06878
73948099	rs78451580	7.09027e-08	-1.41684e-10	-1.09207
73948199	rs9530189	1.39326e-08	-1.65212	-1.06703
73948346	rs113827922	1.6485e-07	-0.248342	-1.84828e-10
73948405	rs9543338	1.38462e-08	-1.65212	-1.07325
73948507	rs9543339	1.41826e-08	-1.62812	-1.07325
73948599	rs9543340	1.37882e-08	-1.65212	-1.07745
73948613	rs9543341	1.37652e-08	-1.65212	-1.07912
73948981	rs9543342	1.41354e-08	-1.62812	-1.07658
73949458	rs187484580	6.61118e-08	-1.41684e-10	-1.16203
73949647	rs9543343	1.29978e-08	-1.69208	-1.09652
73949655	rs9530192	1.28614e-08	-1.69208	-1.10706
73949932	rs9543344	1.27419e-08	-1.69502	-1.11346
73949981	rs9600117	3.65084e-08	-1.75584	-1.84828e-10
73950060	rs9543345	1.24853e-08	-1.71201	-1.11681
73950094	rs9543346	1.26473e-08	-1.69698	-1.11896
73950223	rs9530193	1.24882e-08	-1.70646	-1.12214
73950435	rs9543347	1.24268e-08	-1.70646	-1.12707
73950533	rs9543348	1.2514e-08	-1.70177	-1.12476
73950649	rs112616682	7.91645e-08	-0.981852	-1.84828e-10
73950658	rs34062190	1.22451e-08	-1.71781	-1.13045
73950776	rs4885095	1.15597e-08	-1.80459	-1.10126
73951066	rs2209382	1.33872e-08	-1.6454	-1.11368
73951220	rs9543350	1.21577e-08	-1.71104	-1.14438
73951259	rs9543351	1.21885e-08	-1.70816	-1.14473
73951310	rs9543352	1.36013e-08	-1.76651	-0.976699
73951465	rs9543353	2.23804e-08	-1.35349	-0.891703
73951521	rs9543354	1.35509e-08	-1.7712	-0.975728
73951526	rs73224494	1.55294e-08	-1.70775	-0.902894
73951567	rs9543355	1.33676e-08	-1.78732	-0.973228
73951738	rs9543356	1.21223e-08	-1.80631	-1.05203
73951822	rs34733652	1.23316e-08	-1.80886	-1.03236
73951832	rs4883934	2.01458e-08	-1.41504	-0.935345
73951962	rs4883935	1.66215e-08	-1.57738	-0.9653
73952512	rs7320684	1.41896e-08	-1.77474	-0.926135
73952698	rs9573170	7.03966e-08	-0.421404	-0.67783
73953432	rs9573171	2.21088e-08	-1.05502	-1.20238
73953498	rs9573172	2.50282e-08	-1.02239	-1.11099
73954211	rs9543357	5.59561e-08	-1.32881	-1.84828e-10
73954363	rs9592908	2.21259e-08	-1.13071	-1.12592
73954561	rs927683	4.64223e-08	-1.5156	-1.84828e-10
73954675	rs9600118	2.25093e-08	-1.10615	-1.1333
73954803	rs1952668	3.21752e-08	-0.709798	-1.17238
73954863	rs9543358	1.51641e-07	-0.331866	-1.84828e-10
73954865	rs9600119	2.19495e-08	-1.12446	-1.14018
73954914	rs927682	3.38465e-08	-0.659613	-1.17193
73955189	rs113846640	3.92769e-08	-1.68274	-1.84828e-10
73955582	rs12867137	1.72599e-08	-1.30936	-1.19563
73956006	rs17090113	1.54373e-08	-1.53805	-1.07854
73956279	rs4143044	4.28733e-08	-1.59513	-1.84828e-10
73956435	rs9600120	2.16051e-08	-1.14823	-1.13222
73956449	rs9634990	1.81784e-08	-1.25198	-1.20117
73956666	rs9573173	2.12231e-08	-1.14823	-1.15006
73956787	rs9573174	2.13552e-08	-1.14203	-1.15006
73956912	rs7336295	1.79994e-08	-1.2808	-1.18224
73957042	rs11842483	1.82845e-08	-1.26225	-1.18507
73957290	rs9573175	2.10221e-08	-1.11065	-1.19716
73957464	rs9573176	2.18563e-08	-1.12387	-1.14503
73957589	rs9573177	2.18853e-08	-1.12387	-1.1437
73957620	rs9573178	2.2024e-08	-1.11754	-1.1437
73957681	rs6562760	4.28633e-08	-1.59536	-1.84828e-10
73957719	rs9573179	2.20536e-08	-1.11754	-1.14236
73958504	rs9573180	2.23415e-08	-1.09905	-1.14789
73958814	rs9564972	2.3357e-08	-1.09261	-1.10987
73958923	rs9564973	2.3357e-08	-1.09261	-1.10987
73959005	rs9564974	2.35086e-08	-1.08614	-1.10987
73959103	rs12430896	1.62011e-08	-1.41739	-1.15091
73959115	rs12869114	1.57334e-08	-1.44669	-1.15091
73959439	rs145135536	8.09835e-08	-1.41684e-10	-0.959135
73959828	rs9564976	2.3027e-08	-1.01544	-1.20127
73959934	rs9573181	2.32978e-08	-1.00415	-1.20088
73960012	rs12864778	1.60748e-08	-1.42728	-1.14884
73960065	rs11841512	1.3537e-08	-1.58705	-1.1609
73960140	rs9573182	2.51614e-08	-1.06064	-1.06743
73960405	rs9564977	2.3027e-08	-1.01544	-1.20127
73960575	rs9564978	2.27792e-08	-1.02665	-1.20088
73960622	rs9564979	2.30361e-08	-1.01544	-1.20088
73960825	rs2147513	4.15813e-08	-1.62573	-1.84828e-10
73960952	rs2181965	4.28633e-08	-1.59536	-1.84828e-10
73961033	rs7338457	1.67958e-08	-1.38294	-1.14931
73961103	rs140658449	7.10145e-08	-1.41684e-10	-1.0905
73961214	rs7139908	1.66563e-08	-1.40737	-1.13322
73961249	rs9318172	2.30361e-08	-1.01544	-1.20088
73961347	rs9318173	2.30207e-08	-1.01544	-1.20155
73961425	rs142800525	4.67657e-08	-1.50823	-1.84828e-10
73961448	rs117452318	3.52802e-08	-1.79006	-1.84828e-10
73961537	rs9318174	2.30345e-08	-1.01544	-1.20095
73961563	rs9573183	2.57385e-08	-1.02978	-1.07561
73961636	rs9573184	2.3044e-08	-1.01544	-1.20053
73961845	rs7320851	1.60983e-08	-1.46321	-1.11145
73961888	rs9573185	2.29424e-08	-1.0203	-1.20009
73961899	rs7321056	1.61065e-08	-1.43705	-1.13711
73962199	rs1330071	2.3065e-08	-1.01544	-1.19962
73962416	rs9592909	2.30763e-08	-1.01544	-1.19913
73962520	rs9600121	4.38285e-08	-1.5731	-1.84828e-10
73962540	rs17090128	1.33816e-08	-1.59706	-1.16244
73962709	rs9592910	2.26748e-08	-1.03779	-1.19434
73962794	rs117219659	2.97843e-07	-1.41684e-10	0.343186
73962862	rs17090129	1.2083e-08	-1.66534	-1.19624
73963491	rs72628041	1.32829e-08	-1.60683	-1.16007
73963492	rs9592911	2.123e-08	-1.21336	-1.0846
73963638	rs9592912	2.09479e-08	-1.1124	-1.19894
73964253	rs9573186	2.04703e-08	-1.13227	-1.20213
73964367	rs67647688	1.26435e-08	-1.64317	-1.17306
73964519	rs8002929	4.12158e-08	-1.63456	-1.84828e-10
73964767	rs9573187	2.06922e-08	-1.1229	-1.20073
73965135	rs17090130	2.05078e-08	-1.13227	-1.2003
73965257	rs60984250	2.04991e-08	-1.13227	-1.20073
73965267	rs58811695	2.05078e-08	-1.13227	-1.2003
73965609	rs17090131	1.66152e-08	-1.45662	-1.08643
73965969	rs116964429	3.97641e-08	-1.67042	-1.84828e-10
73966231	rs2325507	2.07276e-08	-1.1229	-1.19902
73966359	rs17090132	1.68963e-08	-1.44132	-1.08497
73966512	rs117922530	3.48924e-08	-1.80111	-1.84828e-10
73966659	rs17090134	2.39188e-08	-1.04842	-1.13029
73966756	rs17090136	2.4258e-08	-1.03579	-1.12884
73967507	rs4885096	1.58819e-08	-1.80883	-0.779366
73967561	rs113918587	1.26554e-07	-0.512708	-1.84828e-10
73967630	rs4883936	1.96489e-08	-1.18418	-1.19118
73967826	rs17091	1.49433e-08	-1.4679	-1.18122
73967916	rs4885097	2.12959e-08	-1.12449	-1.17038
73967927	rs4885098	1.19593e-08	-1.67173	-1.20014
73968483	rs117170545	5.77395e-07	1.00515	-1.84828e-10
73968602	rs9600122	3.95725e-08	-1.67525	-1.84828e-10
73968916	rs1571556	1.47007e-08	-1.48157	-1.18391
73968927	rs9592915	1.54999e-08	-1.42673	-1.18581
73969076	rs9592916	1.1168e-08	-1.74014	-1.20018
73969729	rs150064030	2.33713e-08	-1.02656	-1.17531
73970027	rs570106181	4.8004e-08	-1.48209	-1.84828e-10
73970048	rs2325508	1.64742e-08	-1.79499	-0.756593
73970442	rs721757	2.84233e-08	-1.06217	-0.944004
73970557	rs12872735	3.6322e-08	-1.76095	-1.84828e-10
73971058	rs7322343	2.46479e-08	-1.24027	-0.908423
73971551	rs140862915	3.46774e-08	-1.80729	-1.84828e-10
73971803	rs1013545	1.83197e-08	-1.80832	-0.637079
73972011	rs7992302	3.50822e-08	-0.854074	-0.941611
73972062	rs7992488	3.86029e-08	-0.725123	-0.974929
73972083	rs75468297	4.1575e-08	-1.62588	-1.84828e-10
73972243	rs7992681	1.57412e-08	-1.42275	-1.17435
73972247	rs145042195	6.33987e-08	-1.41684e-10	-1.20394
73972381	rs1411318	3.75588e-08	-0.743375	-0.984097
73972581	rs12863511	3.46303e-08	-1.80865	-1.84828e-10
73973132	rs4885099	6.43499e-08	-0.364391	-0.824653
73973542	rs9318175	4.01802e-08	-1.66	-1.84828e-10
73974104	rs7984379	7.1053e-08	-0.206735	-0.883219
73974245	rs12873512	3.46476e-08	-1.80815	-1.84828e-10
73974686	rs4883937	6.67089e-08	-0.287286	-0.865755
73974963	rs965746	6.76693e-08	-0.308401	-0.830346
73975836	rs12857361	3.53582e-08	-1.78785	-1.84828e-10
73976313	rs9543360	6.35081e-08	-0.25086	-0.951353
73976822	rs7326586	7.18148e-08	-0.117613	-0.961676
73976863	rs9543361	3.51154e-08	-1.79474	-1.84828e-10
73976948	rs145572594	7.31829e-08	-1.41684e-10	-1.06042
73976967	rs73226421	1.0541e-08	-1.80432	-1.19379
73977122	rs34864983	3.52168e-08	-1.79186	-1.84828e-10
73977318	rs6562764	6.66299e-08	-0.189004	-0.965221
73977386	rs2325509	1.52421e-08	-1.64308	-0.98624
73977806	rs2181966	3.90157e-08	-0.828559	-0.860856
73977815	rs143271833	3.69371e-08	-1.74416	-1.84828e-10
73977863	rs80214899	1.31525e-07	-1.41684e-10	-0.474182
73978505	rs74981825	6.43498e-08	-1.41684e-10	-1.18905
73978726	rs10507811	3.46823e-08	-1.80715	-1.84828e-10
73978977	rs4143045	6.06401e-08	-0.41658	-0.831845
73979234	rs4885100	3.83424e-08	-0.855376	-0.851446
73979274	rs73226423	1.83308e-07	-0.142213	-1.84828e-10
73979517	rs4883938	1.24326e-08	-1.77984	-1.05322
73979901	rs61957170	1.26644e-08	-1.62246	-1.19212
73980069	rs9530194	3.52194e-08	-1.79178	-1.84828e-10
73980468	rs7989425	3.82004e-08	-0.815144	-0.89539
73980507	rs7989445	1.22722e-08	-1.79923	-1.04681
73981096	rs73226426	2.26851e-07	0.0709118	-1.84828e-10
73981188	rs35552113	3.52194e-08	-1.79178	-1.84828e-10
73981385	rs6562765	3.83027e-08	-0.797416	-0.910444
73982010	rs9543363	7.7646e-08	-0.250649	-0.750571
73982071	rs79183539	3.57376e-08	-1.77718	-1.84828e-10
73982133	rs79164629	1.6205e-07	-1.41684e-10	-0.265473
73982286	rs117893084	3.51253e-08	-1.79446	-1.84828e-10
73982552	rs7319028	4.82081e-08	-0.937426	-0.540426
73982686	rs79426209	6.12955e-08	-1.23767	-1.84828e-10
73982922	rs9543364	4.30565e-08	-1.59087	-1.84828e-10
73983280	rs112746995	1.73699e-07	-0.196056	-1.84828e-10
73983451	rs4883939	8.68536e-08	0.0960432	-0.985199
73983767	rs7989934	8.75235e-08	0.103726	-0.985199
73984062	rs6562766	8.85442e-08	0.121864	-0.991742
73984451	rs9543366	3.47669e-08	-1.80471	-1.84828e-10
73984476	rs7990949	1.18522e-08	-1.79427	-1.08659
73985283	rs4883940	7.30366e-08	-0.0699744	-0.992445
73986051	rs9543369	7.33487e-08	-0.0626184	-0.995537
73986064	rs7328006	7.63799e-08	-0.0221226	-0.995537
73986136	rs9592918	1.37141e-08	-1.55238	-1.18257
73986628	rs1886450	1.19754e-08	-1.79905	-1.07148
73986722	rs12872447	4.32611e-08	-1.58613	-1.84828e-10
73986818	rs1886451	3.24958e-07	1.42276	-0.992445
73986854	rs1886452	1.19767e-08	-1.79905	-1.07138
73987555	rs4885101	7.61458e-08	-0.0221226	-0.998607
73987741	rs74926500	1.06552e-07	-0.68475	-1.84828e-10
73987891	rs9600123	1.37166e-08	-1.5596	-1.17517
73988136	rs1998665	3.14536e-07	1.38887	-0.991148
73988329	rs1998666	1.19436e-08	-1.79905	-1.07414
73988558	rs4885102	2.89982e-08	-1.10303	-0.883118
73988772	rs10507812	1.36237e-08	-1.56639	-1.17517
73989158	rs4144229	3.70865e-08	-0.837805	-0.902321
73989580	rs2325510	5.52218e-08	-0.462762	-0.879259
73989773	rs7993936	1.18748e-08	-1.79939	-1.07957
73990436	rs10871066	1.19249e-08	-1.80062	-1.07414
73990596	rs4242951	7.33407e-08	-0.068934	-0.98933
73990613	rs4242952	1.18856e-08	-1.80199	-1.07606
73990682	rs11618741	1.33843e-08	-1.59337	-1.16593
73990778	rs4242953	7.56314e-08	-0.0678877	-0.959621
73990785	rs4242954	7.27309e-08	-0.106992	-0.959621
73990846	rs1886453	1.24946e-08	-1.76895	-1.05913
73991021	rs4883941	1.18684e-08	-1.80536	-1.07414
73991098	rs9530197	3.62401e-08	-1.76321	-1.84828e-10
73991242	rs7139757	1.19128e-08	-1.77261	-1.10315
73991408	rs7316938	2.14664e-07	1.01662	-1.00092
73991462	rs7316968	1.15804e-08	-1.78244	-1.12163
73991547	rs12870605	3.47262e-08	-1.80588	-1.84828e-10
73991684	rs12870778	3.4977e-08	-1.79869	-1.84828e-10
73991739	rs4356362	7.57153e-07	2.41108	-1.13489
73991828	rs533190401	1.08023e-07	-1.41684e-10	-0.671036
73991873	rs4349040	1.58424e-07	0.891308	-1.17941
73991928	rs376335257	6.35792e-08	-1.41684e-10	-1.20109
73992026	rs4349041	1.09339e-07	0.473642	-1.13257
73992697	rs7990346	3.77933e-08	-1.72125	-1.84828e-10
73992811	rs7991131	3.71455e-08	-1.73854	-1.84828e-10
73993072	rs80113717	6.3769e-08	-0.376724	-0.821388
73993491	rs146119286	8.12774e-08	-1.41684e-10	-0.955512
73993836	rs9564981	3.99922e-08	-0.633696	-1.031
73993892	rs9564982	6.46228e-08	-1.41684e-10	-1.18481
73994154	rs117188270	1.59886e-07	-1.41684e-10	-0.278919
73994155	rs9564983	7.98027e-08	0.0445897	-1.01841
73994290	rs77141004	1.58999e-08	-1.61304	-0.974025
73994299	rs76187433	3.74074e-08	-1.73151	-1.84828e-10
73994538	rs8002751	2.12956e-08	-1.53374	-0.76114
73995083	rs9573189	2.70511e-08	-1.02386	-1.0318
73995194	rs61957178	2.84939e-08	-1.34945	-0.654241
73995877	rs7336001	6.3054e-08	-1.20939	-1.84828e-10
73996182	rs9318176	3.97708e-08	-0.658544	-1.0117
73996361	rs4438187	1.49002e-08	-1.70259	-0.94941
73996850	rs2325512	1.1189e-08	-1.80481	-1.13364
73997409	rs17090183	1.66676e-08	-1.57181	-0.968103
73997523	rs9573191	1.12168e-08	-1.80578	-1.13019
73997712	rs145817365	4.7377e-08	-1.49524	-1.84828e-10
73997961	rs1924816	1.19551e-08	-1.74912	-1.1231
73998652	rs2147514	1.53811e-08	-1.67623	-0.944013
73999204	rs7334087	1.13004e-08	-1.80481	-1.12373
73999305	rs9573192	6.62759e-08	-1.41684e-10	-1.15955
73999501	rs1304959	1.20149e-08	-1.74912	-1.11811
73999930	rs139350939	8.33049e-08	-1.41684e-10	-0.930872
73999943	rs186473761	4.75384e-08	-1.49184	-1.84828e-10
74000149	rs74550739	1.73482e-08	-1.55588	-0.944013
74000442	rs147762076	6.38014e-08	-1.41684e-10	-1.1976
74001226	rs118165161	7.334e-08	-1.41684e-10	-1.05827
74001228	rs117083793	7.27805e-08	-1.41684e-10	-1.06593
74001257	rs1924812	1.55057e-08	-1.67366	-0.93851
74001337	rs9564984	3.57437e-08	-0.742906	-1.0341
74001390	rs1924813	1.55685e-08	-1.66341	-0.944718
74002167	rs9564985	1.1007e-08	-1.7641	-1.19074
74002721	rs61957179	7.06922e-08	-0.356974	-0.738071
74004024	rs9573193	1.14996e-08	-1.80609	-1.10498
74004376	rs9573194	1.09612e-08	-1.76267	-1.19634
74004630	rs9573195	6.6243e-08	-0.116551	-1.0435
74005367	rs1159743	1.15373e-08	-1.80609	-1.1017
74005606	rs2875653	1.22029e-08	-1.74492	-1.10678
74006034	rs9564986	6.81325e-08	-0.085431	-1.04649
74006380	rs61957181	7.54821e-08	-0.345077	-0.684406
74006407	rs17090189	4.55359e-08	-0.954212	-0.580666
74006439	rs9564987	1.09834e-08	-1.75999	-1.197
74007186	rs2093943	1.09379e-08	-1.76528	-1.19587
74007264	rs75134244	1.58123e-08	-1.61594	-0.976656
74007487	rs7327558	1.14909e-08	-1.80438	-1.10745
74007726	rs73226435	1.62844e-07	-0.26059	-1.84828e-10
74008197	rs9573196	3.25071e-08	-0.813734	-1.05819
74008225	rs9573197	1.23315e-08	-1.8043	-1.03692
74008908	rs9573198	1.09531e-08	-1.76095	-1.19881
74009211	rs17090192	1.56732e-08	-1.61594	-0.985492
74009475	rs9573199	6.58493e-08	-0.116551	-1.04946
74009848	rs78192267	1.21853e-07	-1.41684e-10	-0.550561
74010099	rs1924815	2.34609e-08	-1.14565	-1.0524
74010217	rs61957184	7.44783e-08	-0.393551	-0.64932
74010242	rs61957185	7.39411e-08	-0.393551	-0.65656
74010668	rs77118409	1.54921e-08	-1.62474	-0.988305
74010894	rs61957186	8.43222e-08	-0.295807	-0.622928
74010960	rs113755205	1.28127e-07	-0.500362	-1.84828e-10
74011099	rs73519222	3.27893e-08	-0.915424	-0.947853
74011539	rs79729721	2.66643e-08	-1.13338	-0.936679
74012048	rs77300962	6.69619e-08	-1.41684e-10	-1.14926
74012490	rs56660801	7.96913e-08	-0.321143	-0.654077
74012533	rs150003894	4.46671e-08	-1.55414	-1.84828e-10
74012643	rs142336122	3.82026e-08	-1.71048	-1.84828e-10
74012673	rs76977176	1.54014e-08	-1.63655	-0.982376
74012790	rs2325514	7.96913e-08	-0.321143	-0.654077
74012953	rs143399567	1.53253e-08	-1.63944	-0.984436
74012968	rs61957189	8.45365e-08	-0.28367	-0.632527
74013324	rs113078463	8.05535e-08	-0.307898	-0.65656
74013659	rs12874652	4.17069e-08	-1.62271	-1.84828e-10
74013784	rs9573200	3.37312e-08	-0.91811	-0.916847
74013809	rs1475282	1.08614e-08	-1.80012	-1.16804
74014441	rs912598	1.15774e-08	-1.72203	-1.18229
74014576	rs9573201	5.52849e-08	-0.161875	-1.179
74014670	rs141966114	3.7985e-08	-1.71619	-1.84828e-10
74015222	rs8181862	2.70331e-08	-0.882024	-1.17429
74015329	rs8181863	5.46802e-08	-0.175362	-1.17652
74016187	rs8181843	5.19733e-08	-0.227421	-1.17523
74016262	rs8181841	7.55614e-08	-0.156886	-0.871549
74016309	rs9573202	7.55614e-08	-0.156886	-0.871549
74016532	rs9573203	5.23474e-08	-0.227421	-1.16806
74016706	rs73519239	5.85771e-08	-0.121043	-1.16199
74016839	rs75677676	1.47951e-08	-1.65324	-1.00585
74017461	rs12050070	5.3454e-08	-0.214155	-1.1604
74018606	rs9573204	7.93488e-08	-0.147378	-0.832149
74018664	rs79559342	1.29747e-07	-1.41684e-10	-0.487792
74018818	rs2147506	1.24885e-08	-1.80888	-1.01969
74018827	rs61957190	8.27074e-08	-0.295807	-0.642263
74019099	rs2325515	1.54397e-08	-1.60345	-1.01299
74019248	rs2147507	1.24885e-08	-1.80887	-1.01969
74019374	rs2147508	1.24885e-08	-1.80887	-1.01969
74019696	rs76575192	1.25651e-08	-1.80885	-1.01361
74019767	rs9318177	3.86824e-08	-0.875113	-0.822882
74019918	rs9318178	3.88638e-08	-0.875113	-0.818205
74019949	rs112352970	1.46887e-08	-1.61594	-1.05036
74020061	rs118103663	3.46588e-08	-1.80783	-1.84828e-10
74020187	rs76465230	1.51617e-08	-1.619	-1.01561
74020197	rs9573206	8.23666e-08	-0.147333	-0.794868
74020266	rs80081360	1.52721e-08	-1.64768	-0.979678
74020442	rs77120854	3.53936e-08	-1.78685	-1.84828e-10
74021110	rs9318179	1.15497e-08	-1.70377	-1.20295
74022447	rs9573207	3.29715e-08	-1.05805	-0.799687
74022720	rs9573208	3.63753e-08	-1.00719	-0.752298
74022913	rs7327345	4.16232e-08	-0.867356	-0.757367
74023231	rs7327719	5.96398e-08	-0.532804	-0.732253
74023847	rs73226438	1.61927e-07	-0.266237	-1.84828e-10
74023897	rs9564990	5.93622e-08	-0.532804	-0.736918
74024298	rs10507813	1.41944e-08	-1.66933	-1.03121
74024393	rs112487102	2.36298e-07	0.111712	-1.84828e-10
74024492	rs10507814	1.36161e-08	-1.69839	-1.04374
74024669	rs17090201	1.39958e-08	-1.68092	-1.0337
74024998	rs7982832	4.73231e-08	-1.49638	-1.84828e-10
74025429	rs9573209	3.71337e-08	-0.64594	-1.09291
74025959	rs1337295	5.73693e-08	-0.561796	-0.742074
74026165	rs1856110	5.88145e-08	-0.542072	-0.736918
74026272	rs17090203	1.31244e-08	-1.69845	-1.08046
74026821	rs4418951	1.14662e-08	-1.75878	-1.1552
74027035	rs78837392	3.09853e-07	-1.41684e-10	0.382718
74028340	rs149410436	1.54912e-08	-1.68799	-0.925121
74030977	rs113722277	2.00386e-08	-1.16754	-1.18818
74031332	rs9573215	1.23733e-08	-1.63373	-1.20411
74032374	rs113365977	1.50971e-08	-1.70407	-0.934812
74032735	rs9573216	3.23696e-08	-0.73915	-1.13701
74032925	rs9573217	8.1299e-08	-0.228204	-0.727042
74033153	rs145109343	1.50804e-08	-1.70407	-0.935916
74033208	rs78812132	1.50634e-08	-1.7063	-0.934812
74033751	rs17090204	1.53411e-08	-1.70407	-0.918779
74033866	rs61653243	3.93491e-08	-0.948653	-0.732253
74034543	rs4368055	1.52054e-08	-1.70407	-0.927663
74034800	rs2325516	1.48245e-08	-1.71069	-0.946402
74034851	rs79620023	1.48123e-08	-1.70851	-0.949413
74034866	rs76226123	1.478e-08	-1.71069	-0.949413
74034883	rs112349378	1.13752e-07	-0.619356	-1.84828e-10
74035176	rs7139834	4.04209e-08	-0.926991	-0.727042
74035205	rs75846323	1.47481e-08	-1.71286	-0.949413
74036004	rs17090205	1.47314e-08	-1.71069	-0.952704
74036090	rs75669749	1.47314e-08	-1.71069	-0.952704
74036111	rs75608446	1.47314e-08	-1.71069	-0.952704
74036249	rs17090206	1.4656e-08	-1.71286	-0.955678
74036332	rs1337294	3.19053e-08	-0.770352	-1.12026
74036427	rs17090209	1.4656e-08	-1.71286	-0.955678
74036922	rs9573218	4.01838e-08	-0.539661	-1.12026
74037267	rs7982099	3.12925e-08	-0.801084	-1.10892
74037370	rs7982312	5.17719e-08	-0.748212	-0.65832
74037568	rs9573219	5.28026e-08	-0.73975	-0.647068
74037584	rs77716597	1.46247e-08	-1.71499	-0.955678
74037646	rs75078787	1.46247e-08	-1.71499	-0.955678
74038448	rs77931307	1.468e-08	-1.71919	-0.947703
74038925	rs12100281	1.66539e-08	-1.64948	-0.89126
74038967	rs9564995	1.28871e-08	-1.65843	-1.13872
74039235	rs17090217	1.74618e-08	-1.62252	-0.870845
74039264	rs9564996	1.28498e-08	-1.67179	-1.12826
74039665	rs149156469	6.74168e-08	-1.41684e-10	-1.14248
74039881	rs10507815	1.63507e-08	-1.62683	-0.932275
74039935	rs981625	1.68293e-07	0.897275	-1.12495
74039991	rs10507816	1.6297e-08	-1.61455	-0.947853
74040398	rs74387384	1.39903e-08	-1.59851	-1.1165
74040598	rs80158017	3.47942e-08	-1.80393	-1.84828e-10
74041152	rs719825	1.1694e-08	-1.7933	-1.101
74041419	rs719826	1.19648e-08	-1.7933	-1.07811
74041521	rs9543373	2.17131e-08	-1.08084	-1.19462
74041568	rs79672810	2.07069e-08	-1.20371	-1.11921
74041963	rs4547233	2.03665e-08	-1.21687	-1.12262
74042169	rs79345235	2.06444e-08	-1.20673	-1.11921
74042238	rs7490773	2.07069e-08	-1.20371	-1.11921
74042508	rs117214505	3.50851e-08	-1.7956	-1.84828e-10
74042621	rs9573220	3.42781e-08	-0.957897	-0.860977
74043741	rs9564997	4.1814e-08	-0.524173	-1.09597
74044117	rs9543374	1.18559e-08	-1.77102	-1.10953
74044795	rs74635337	2.07173e-08	-1.19412	-1.12829
74044853	rs150320819	4.44605e-08	-1.55878	-1.84828e-10
74045119	rs74724895	2.20064e-08	-1.13704	-1.125
74045206	rs78000273	1.91914e-08	-1.27278	-1.12614
74045256	rs77841628	2.03186e-08	-1.21355	-1.12829
74045303	rs79792835	2.04197e-08	-1.21023	-1.12665
74045582	rs116961464	5.40412e-08	-1.36363	-1.84828e-10
74045605	rs17090224	2.04197e-08	-1.21023	-1.12665
74046339	rs148453543	3.66018e-08	-1.75328	-1.84828e-10
74047149	rs1547147	1.15795e-08	-1.78505	-1.1191
74047191	rs9573221	1.13964e-08	-1.78429	-1.13579
74047412	rs9543375	1.16057e-08	-1.78278	-1.1191
74047457	rs78286568	3.4712e-08	-1.80629	-1.84828e-10
74047601	rs9530199	2.30668e-08	-1.0112	-1.20378
74047729	rs9543376	1.16057e-08	-1.78278	-1.1191
74049034	rs9573222	1.96303e-08	-1.55011	-0.826196
74049441	rs9318180	1.29033e-08	-1.79998	-0.995917
74049768	rs9592921	2.14625e-08	-1.08688	-1.20019
74049790	rs80138535	3.48932e-08	-1.80109	-1.84828e-10
74049848	rs10507817	1.67698e-08	-1.41138	-1.12243
74050153	rs7986048	1.32228e-08	-1.76749	-1.00395
74050499	rs9318181	1.46474e-08	-1.6525	-1.01663
74051202	rs78463915	5.60037e-08	-1.32796	-1.84828e-10
74051351	rs9543379	1.32361e-08	-1.76749	-1.00294
74052134	rs17282588	3.49094e-08	-1.80062	-1.84828e-10
74052490	rs150067668	2.1165e-07	-1.41684e-10	0.00155467
74052788	rs9543380	1.32614e-08	-1.76749	-1.00103
74052940	rs77435985	6.46435e-08	-1.41684e-10	-1.18449
74052974	rs9543381	1.33294e-08	-1.76749	-0.995917
74053324	rs74388253	8.28305e-08	-1.41684e-10	-0.936584
74054087	rs9543382	1.45655e-08	-1.6581	-1.01663
74054241	rs74463743	1.81227e-08	-1.38459	-1.07163
74054815	rs2147510	1.80021e-08	-1.39529	-1.0676
74055233	rs1361058	1.31945e-08	-1.77064	-1.00294
74055303	rs1361057	2.19157e-08	-1.60021	-0.665973
74055805	rs9543383	1.6346e-08	-1.36491	-1.19448
74056451	rs9573223	2.06888e-08	-1.55378	-0.770005
74056491	rs12869212	2.06996e-08	-1.14228	-1.18098
74056930	rs17090244	2.14687e-08	-1.54966	-0.737125
74057059	rs9573224	2.12354e-08	-1.54596	-0.75175
74057741	rs9634991	2.30386e-08	-1.48931	-0.726901
74057850	rs9565000	2.14291e-08	-1.58058	-0.708048
74058037	rs141457633	3.50782e-08	-1.7958	-1.84828e-10
74058250	rs12428447	6.67291e-08	-1.41684e-10	-1.15274
74058842	rs9600126	2.48946e-08	-1.51825	-0.620478
74059091	rs191035627	3.57607e-08	-1.77653	-1.84828e-10
74059141	rs17090245	1.43272e-08	-1.72122	-0.970001
74059168	rs9573225	1.29872e-08	-1.73611	-1.0533
74059257	rs9600127	1.41748e-08	-1.50515	-1.19677
74059663	rs141409867	6.78154e-08	-1.41684e-10	-1.13659
74060244	rs1856109	2.20559e-08	-1.71232	-0.547476
74060299	rs150045517	1.41002e-08	-1.73428	-0.972906
74060335	rs143709410	3.56858e-08	-1.77863	-1.84828e-10
74061037	rs4885104	1.16405e-08	-1.78945	-1.10944
74061526	rs9573226	2.23417e-08	-1.72785	-0.519068
74061557	rs75625325	1.4491e-08	-1.72628	-0.953571
74062856	rs77152331	3.46287e-08	-1.8087	-1.84828e-10
74063184	rs9565001	1.29921e-08	-1.7288	-1.06023
74063614	rs9565002	1.26006e-08	-1.74479	-1.07485
74063684	rs117247340	3.53055e-08	-1.78934	-1.84828e-10
74064310	rs7997675	1.99553e-08	-1.45271	-0.907169
74064408	rs9543385	1.89255e-08	-1.23135	-1.18152
74064566	rs80294528	3.51177e-08	-1.79467	-1.84828e-10
74065350	rs113252082	4.05974e-08	-1.64967	-1.84828e-10
74065562	rs9565003	1.5651e-08	-1.58666	-1.01618
74065754	rs1415413	1.36007e-08	-1.74677	-0.99649
74065780	rs139452024	3.48906e-08	-1.80116	-1.84828e-10
74066626	rs9573227	3.50503e-08	-1.45077	-0.345829
74067122	rs9318183	2.51638e-08	-1.35507	-0.772898
74067449	rs9573228	5.12128e-08	-1.20574	-0.211654
74067781	rs9573229	5.44766e-08	-1.19913	-0.156475
74068395	rs76017788	1.12697e-07	-1.41684e-10	-0.628681
74069171	rs9565006	5.36601e-08	-1.2123	-0.158407
74069798	rs143261574	3.90584e-08	-1.68832	-1.84828e-10
74069932	rs113362346	3.56966e-08	-1.77832	-1.84828e-10
74070376	rs11841886	1.17553e-08	-1.80595	-1.08313
74070458	rs17090246	3.46911e-08	-1.8069	-1.84828e-10
74070548	rs1555725	1.58235e-08	-1.50543	-1.08646
74072620	rs4883942	1.5911e-08	-1.49886	-1.08751
74073544	rs1125789	1.50816e-08	-1.57951	-1.0604
74074823	rs9565007	5.39239e-08	-1.18552	-0.180285
74075331	rs74840806	1.26352e-07	-0.514305	-1.84828e-10
74075386	rs3904776	1.18811e-08	-1.76312	-1.11531
74076016	rs3861121	1.19422e-08	-1.76052	-1.11278
74076138	rs3904775	2.34387e-08	-1.73834	-0.460653
74076150	rs3861122	1.20739e-08	-1.76052	-1.10181
74076814	rs7324631	4.95429e-08	-1.19833	-0.252211
74077113	rs3861123	1.21436e-08	-1.76565	-1.09093
74077156	rs9543386	2.24192e-08	-1.66383	-0.579631
74077481	rs17090248	1.10552e-08	-1.80853	-1.14195
74077866	rs17090249	3.4839e-08	-1.80264	-1.84828e-10
74077902	rs17090250	1.26782e-08	-1.62158	-1.19191
74078112	rs11843615	1.11311e-08	-1.79058	-1.15305
74078256	rs11839429	1.12822e-08	-1.79243	-1.13773
74078311	rs79977053	3.49699e-08	-1.79889	-1.84828e-10
74078872	rs149165714	3.47431e-08	-1.8054	-1.84828e-10
74079010	rs3861124	1.21524e-08	-1.7755	-1.08036
74080048	rs3861125	1.17459e-08	-1.78168	-1.10819
74080133	rs3904774	2.26967e-08	-1.79615	-0.435014
74080896	rs116924194	4.18146e-08	-1.62013	-1.84828e-10
74080948	rs9565010	3.88269e-08	-1.14474	-0.549531
74080949	rs9573231	3.87652e-08	-1.15797	-0.537892
74081657	rs4053534	1.16666e-08	-1.79748	-1.09917
74082041	rs34733836	9.75428e-08	-1.41684e-10	-0.773088
74082187	rs17090253	1.21429e-08	-1.66249	-1.19415
74082668	rs76013672	1.09821e-08	-1.76183	-1.19529
74083355	rs117619390	3.50536e-08	-1.7965	-1.84828e-10
74084684	rs61957204	4.71706e-08	-1.49961	-1.84828e-10
74084943	rs1415411	1.20922e-08	-1.77125	-1.08956
74084965	rs1415410	1.05586e-08	-1.80063	-1.19581
74085003	rs1415409	1.12881e-08	-1.80266	-1.12697
74085668	rs9530200	1.1221e-08	-1.80645	-1.12914
74085794	rs145376872	1.7421e-07	-1.41684e-10	-0.193117
74086114	rs9573232	3.32738e-08	-1.63002	-0.218583
74086265	rs7990410	3.71551e-08	-1.56235	-0.175927
74086425	rs187027676	2.07779e-07	-0.0169032	-1.84828e-10
74086561	rs142402212	3.4754e-08	-1.80509	-1.84828e-10
74086600	rs183562543	2.29914e-07	0.0843255	-1.84828e-10
74086874	rs149328449	4.22552e-08	-1.60965	-1.84828e-10
74086910	rs112547065	1.11508e-08	-1.75236	-1.1895
74086935	rs114847322	1.23701e-08	-1.64404	-1.19406
74087014	rs144534381	5.82101e-08	-1.28932	-1.84828e-10
74087233	rs17090255	5.10355e-08	-1.15187	-0.268992
74087542	rs9565011	5.25231e-08	-1.13787	-0.254256
74088805	rs79992041	3.49584e-08	-1.79922	-1.84828e-10
74088814	rs1415408	3.89411e-08	-1.55831	-0.133022
74089246	rs1337286	2.77741e-08	-1.73887	-0.290407
74089256	rs1337285	3.33938e-08	-1.60967	-0.235337
74089440	rs9573233	5.07916e-08	-1.14489	-0.280761
74089968	rs75506178	3.50413e-08	-1.79685	-1.84828e-10
74090391	rs79802337	1.06931e-08	-1.77975	-1.20403
74090415	rs9600128	1.61128e-08	-1.60881	-0.964958
74090492	rs79005418	1.08357e-08	-1.76644	-1.2041
74091461	rs6562768	2.96181e-08	-1.80747	-0.157518
74091498	rs79430215	3.83514e-08	-1.70659	-1.84828e-10
74091925	rs6562769	1.23575e-08	-1.74278	-1.09634
74092257	rs139760531	7.83085e-08	-1.41684e-10	-0.992724
74092320	rs9592923	1.49638e-08	-1.66609	-0.981653
74092741	rs79179186	8.43658e-08	-1.41684e-10	-0.918218
74093135	rs79291118	1.16838e-08	-1.70138	-1.19379
74093173	rs1970281	3.01912e-08	-1.77547	-0.170358
74093564	rs7994974	4.57815e-08	-1.38467	-0.144829
74094180	rs117468138	1.11537e-07	-0.639022	-1.84828e-10
74094852	rs74502730	8.96184e-07	1.44477	-1.84828e-10
74095471	rs12430931	3.82287e-08	-1.70979	-1.84828e-10
74096472	rs144900594	5.02858e-08	-1.43566	-1.84828e-10
74096649	rs146214355	6.52938e-08	-1.41684e-10	-1.17448
74096804	rs143287737	3.6292e-08	-1.76178	-1.84828e-10
74096876	rs57380282	1.20538e-07	-0.148356	-0.413062
74096953	rs17090269	2.42558e-08	-1.19764	-0.967083
74097003	rs2039663	2.47658e-08	-1.67183	-0.472089
74097996	rs140129370	3.5457e-08	-1.78506	-1.84828e-10
74098915	rs12100069	2.36488e-08	-1.66874	-0.521322
74099531	rs9565012	2.42551e-08	-1.68627	-0.478486
74100036	rs9318184	2.37926e-08	-1.67407	-0.509931
74100713	rs79893100	3.66417e-08	-1.75219	-1.84828e-10
74101118	rs80280521	3.92822e-08	-1.68261	-1.84828e-10
74101515	rs9318185	2.54299e-08	-1.59642	-0.521036
74101846	rs9592924	5.3446e-07	0.927876	-1.84828e-10
74102806	rs138046509	3.55495e-08	-1.78245	-1.84828e-10
74103880	rs146061650	1.11773e-07	-1.41684e-10	-0.636913
74104736	rs9573234	1.95321e-08	-1.33121	-1.05011
74104887	rs10467616	1.76398e-08	-1.6477	-0.835519
74105189	rs9600129	1.83934e-08	-1.6447	-0.796691
74105484	rs9600130	1.78055e-08	-1.66313	-0.810745
74105502	rs9573235	1.8802e-08	-1.33711	-1.08231
74106121	rs9600131	1.70013e-08	-1.66313	-0.856962
74106131	rs7318906	2.44894e-08	-1.66176	-0.493376
74106512	rs117412190	3.46252e-08	-1.8088	-1.84828e-10
74106740	rs66870036	1.0971e-08	-1.76286	-1.19526
74106939	rs9318186	1.13073e-08	-1.80221	-1.12573
74107252	rs1415415	8.07661e-08	-0.0371208	-0.924701
74107856	rs1028942	7.77042e-08	-0.0757689	-0.924701
74107905	rs144948097	3.73608e-08	-1.73276	-1.84828e-10
74107931	rs1028943	7.37927e-08	-0.10797	-0.94415
74108587	rs1028883	2.23494e-08	-1.67251	-0.574071
74109303	rs147299892	1.20612e-07	-1.41684e-10	-0.560802
74109631	rs17287088	1.21909e-08	-1.78075	-1.07194
74110148	rs139058940	8.54404e-08	-1.41684e-10	-0.90556
74110412	rs9318187	1.14062e-08	-1.78967	-1.12955
74110416	rs9318188	1.1639e-08	-1.78738	-1.11163
74110458	rs9285285	1.12514e-08	-1.78897	-1.14392
74110532	rs149955506	1.26231e-07	-0.515267	-1.84828e-10
74110647	rs67391827	1.04915e-08	-1.80637	-1.19645
74111680	rs111731229	3.59613e-08	-1.77094	-1.84828e-10
74112451	rs73523053	1.04599e-08	-1.80691	-1.19892
74112477	rs9573236	8.26493e-08	-0.042056	-0.896718
74112527	rs9573237	1.03436e-07	-1.41684e-10	-0.714426
74113552	rs9573238	7.85843e-08	-0.0616394	-0.927568
74114019	rs73226457	3.5918e-08	-1.77214	-1.84828e-10
74114128	rs11148939	9.04053e-08	0.0561467	-0.905224
74114471	rs9573239	8.98892e-08	0.0624464	-0.917248
74115119	rs35230826	3.06962e-07	0.373345	-1.84828e-10
74115140	rs9543391	1.29813e-08	-1.68481	-1.10506
74115160	rs9573240	7.45841e-08	-0.124204	-0.917248
74115299	rs9573241	7.4891e-08	-0.124204	-0.913142
74115700	rs7326612	1.3317e-08	-1.68481	-1.07953
74115732	rs7325659	1.33922e-08	-1.67918	-1.07953
74116158	rs9543392	1.34504e-08	-1.67918	-1.07519
74116391	rs9530201	1.18532e-08	-1.75756	-1.12322
74117744	rs1887648	1.37443e-08	-1.64599	-1.08677
74117745	rs1887647	1.34668e-08	-1.64599	-1.10716
74118175	rs9573242	8.86008e-08	0.0703259	-0.939565
74118343	rs9573243	7.40739e-08	-0.0860929	-0.962223
74120110	rs138540297	2.13704e-07	0.0112135	-1.84828e-10
74120208	rs9565013	8.52732e-08	0.0703259	-0.977845
74120295	rs17215110	3.78418e-08	-1.71997	-1.84828e-10
74120735	rs12585178	8.21209e-08	0.0569928	-1.00218
74120795	rs17090292	8.26897e-08	0.0773278	-1.01561
74123814	rs73226463	3.83454e-08	-1.70675	-1.84828e-10
74123889	rs118047223	1.56023e-07	-0.303375	-1.84828e-10
74124238	rs9318189	8.15357e-08	0.0773278	-1.02967
74124376	rs79393323	3.46981e-08	-1.8067	-1.84828e-10
74124676	rs12876036	3.083e-08	-1.27527	-0.649621
74125336	rs72628043	7.85905e-08	0.0437045	-1.03283
74125451	rs17090294	8.09422e-08	0.0703259	-1.02997
74125507	rs75420799	7.8956e-08	-1.41684e-10	-0.984489
74125798	rs1887646	1.22436e-08	-1.74427	-1.10411
74126153	rs7326020	3.75977e-08	-1.72644	-1.84828e-10
74126534	rs9573246	9.40314e-08	0.22638	-1.03613
74126604	rs73226467	3.88338e-08	-1.69409	-1.84828e-10
74126852	rs1034048	2.25714e-08	-1.49678	-0.739918
74126885	rs73226468	3.73408e-08	-1.73329	-1.84828e-10
74127137	rs73226472	3.80509e-08	-1.71446	-1.84828e-10
74127290	rs12428061	2.12248e-08	-1.46117	-0.837039
74127741	rs7338460	1.44353e-08	-1.80629	-0.877417
74127919	rs7337759	2.03709e-08	-1.38575	-0.953524
74128298	rs1337300	1.47033e-08	-1.80736	-0.857953
74128341	rs9565016	3.14807e-08	-0.752322	-1.15168
74128488	rs1337299	1.86829e-08	-1.44551	-0.980266
74128952	rs9318190	1.14019e-08	-1.74023	-1.17938
74129091	rs9543394	1.88129e-08	-1.44853	-0.970303
74129807	rs998266	1.88473e-08	-1.44315	-0.973862
74130170	rs58632040	3.52194e-08	-1.79178	-1.84828e-10
74130675	rs1337298	2.01969e-08	-1.48677	-0.86108
74131154	rs73226475	3.55817e-08	-1.78155	-1.84828e-10
74131430	rs1337297	1.81055e-08	-1.46968	-0.987481
74132016	rs72628044	1.8111e-08	-1.45919	-0.997671
74132080	rs9530202	1.13929e-08	-1.73808	-1.18231
74132215	rs78934210	1.79307e-08	-1.44239	-1.02447
74132413	rs73226476	3.60189e-08	-1.76934	-1.84828e-10
74133197	rs12584559	1.83668e-08	-1.44853	-0.994302
74133290	rs9600133	1.18387e-08	-1.72346	-1.15855
74133780	rs75000549	3.46317e-08	-1.80861	-1.84828e-10
74133837	rs9573248	2.48244e-08	-0.953012	-1.18854
74133904	rs9573249	3.11489e-08	-0.726059	-1.18854
74135393	rs146975564	3.77403e-08	-1.72265	-1.84828e-10
74135998	rs9318191	2.167e-08	-1.44239	-0.835056
74136009	rs9565017	2.98286e-08	-0.769189	-1.18872
74136099	rs9565018	3.05457e-08	-0.745433	-1.18872
74136100	rs78860252	2.10572e-08	-1.8047	-0.501438
74136115	rs73523080	3.46714e-08	-1.80747	-1.84828e-10
74136223	rs73226479	3.55262e-08	-1.78311	-1.84828e-10
74136419	rs79181830	1.88865e-08	-1.80873	-0.606204
74136907	rs72628045	3.07956e-08	-0.738131	-1.18788
74136940	rs72628046	3.07956e-08	-0.738131	-1.18788
74137131	rs72628047	3.09517e-08	-0.733074	-1.18788
74137183	rs77806643	1.56214e-07	-1.41684e-10	-0.302155
74137185	rs9573250	1.2973e-07	-1.41684e-10	-0.487921
74137191	rs9565019	6.7686e-08	-1.41684e-10	-1.1385
74137399	rs147494629	3.11847e-07	-1.41684e-10	0.389134
74137706	rs9565020	1.62712e-08	-1.38014	-1.18384
74137961	rs9565021	1.62888e-08	-1.38014	-1.18276
74138128	rs73226480	3.54724e-08	-1.78462	-1.84828e-10
74138413	rs9530203	1.72706e-08	-1.36944	-1.13494
74138680	rs9530204	1.13998e-08	-1.74639	-1.17339
74139591	rs74093549	3.49177e-08	-1.80039	-1.84828e-10
74140389	rs73226483	3.62256e-08	-1.76361	-1.84828e-10
74140403	rs9573251	3.57252e-08	-0.67227	-1.10525
74140771	rs73226484	3.5821e-08	-1.77485	-1.84828e-10
74140829	rs73226486	3.63004e-08	-1.76155	-1.84828e-10
74141352	rs73226487	3.62256e-08	-1.76361	-1.84828e-10
74141520	rs73226489	3.69012e-08	-1.74513	-1.84828e-10
74141898	rs73226490	3.63004e-08	-1.76155	-1.84828e-10
74142058	rs61957227	5.74549e-08	-0.100015	-1.20236
74142236	rs9543395	3.4674e-08	-1.80739	-1.84828e-10
74142476	rs7989486	2.27105e-08	-1.50637	-0.724178
74143198	rs9543396	1.88803e-08	-1.53495	-0.880309
74143413	rs9565022	3.00597e-08	-0.766421	-1.18377
74144038	rs73226492	3.60885e-08	-1.76741	-1.84828e-10
74144412	rs73226493	3.59512e-08	-1.77122	-1.84828e-10
74144529	rs9573252	3.15611e-08	-0.718762	-1.18269
74144672	rs9543397	1.87066e-08	-1.24181	-1.18269
74144720	rs17090299	1.63267e-08	-1.7536	-0.80698
74144841	rs9565023	2.95587e-08	-0.783228	-1.18377
74144862	rs9543398	2.00124e-08	-1.42569	-0.931336
74144954	rs9543399	1.48305e-08	-1.65233	-1.00436
74145034	rs145296756	3.55119e-08	-1.78351	-1.84828e-10
74145732	rs74094399	1.67825e-08	-1.73023	-0.80281
74145905	rs79451057	3.51807e-08	-1.79288	-1.84828e-10
74146016	rs73226496	3.46677e-08	-1.80757	-1.84828e-10
74146049	rs4885108	3.07754e-08	-1.36668	-0.559982
74146495	rs73226498	3.58852e-08	-1.77306	-1.84828e-10
74146753	rs73226499	3.59512e-08	-1.77122	-1.84828e-10
74147025	rs9530205	1.06737e-08	-1.78538	-1.20021
74147083	rs7987247	1.07423e-08	-1.77556	-1.20363
74147532	rs73523087	1.68757e-08	-1.72665	-0.800856
74147602	rs12428785	7.45307e-08	-1.41684e-10	-1.04217
74148368	rs2095646	2.08775e-08	-1.49432	-0.820387
74150392	rs12585160	3.2651e-08	-0.709015	-1.15849
74150398	rs9543400	2.12722e-08	-1.402	-0.893979
74150425	rs12585165	3.09696e-08	-0.761883	-1.15849
74150757	rs73226501	3.46805e-08	-1.8072	-1.84828e-10
74151735	rs9543402	1.06834e-08	-1.7806	-1.20409
74151882	rs145642778	7.87288e-08	-1.41684e-10	-0.98737
74152426	rs113927798	5.03326e-08	-1.43473	-1.84828e-10
74152430	rs143082500	8.15677e-08	-1.41684e-10	-0.951946
74152544	rs8001693	1.89399e-08	-1.25524	-1.15687
74152626	rs78321596	1.96247e-08	-1.25168	-1.12491
74152735	rs8001758	3.5702e-08	-1.77817	-1.84828e-10
74153210	rs374618279	6.3717e-08	-1.41684e-10	-1.19893
74153250	rs149268136	6.76111e-08	-1.41684e-10	-1.13961
74153316	rs9318192	1.06084e-08	-1.78772	-1.20401
74153508	rs7986825	1.50698e-08	-1.79543	-0.845256
74153638	rs73228203	3.47108e-08	-1.80633	-1.84828e-10
74153654	rs4098286	3.55576e-08	-1.78222	-1.84828e-10
74153863	rs144520766	6.3723e-08	-1.41684e-10	-1.19883
74154326	rs73228204	1.59577e-08	-1.80064	-0.782798
74154715	rs76608787	4.97527e-08	-1.44632	-1.84828e-10
74154902	rs73523090	1.6723e-08	-1.73375	-0.802844
74155304	rs9318193	1.06485e-08	-1.78604	-1.20192
74156257	rs73228206	3.57082e-08	-1.778	-1.84828e-10
74157320	rs7996096	1.91789e-08	-1.4328	-0.966771
74157451	rs17090300	1.65413e-08	-1.7536	-0.793925
74157917	rs9543403	1.08658e-08	-1.77286	-1.1949
74158157	rs75391834	1.6245e-07	-1.41684e-10	-0.263009
74159135	rs111768179	3.98327e-08	-1.66869	-1.84828e-10
74159344	rs78350121	1.64181e-08	-1.75211	-0.802885
74159550	rs1337296	1.90396e-08	-1.23504	-1.17182
74159570	rs9600135	1.08188e-08	-1.77755	-1.19454
74159779	rs12428715	1.8262e-08	-1.52088	-0.927682
74160502	rs73523093	1.56913e-08	-1.75211	-0.848164
74160670	rs17090301	1.59714e-08	-1.7225	-0.860082
74161036	rs12429699	2.11702e-08	-1.37736	-0.923423
74161171	rs117849166	3.71676e-08	-1.73794	-1.84828e-10
74161552	rs9565025	1.87591e-08	-1.24855	-1.17316
74161711	rs9543404	1.07606e-08	-1.801	-1.17649
74161769	rs41286088	6.72121e-08	-1.14553	-1.84828e-10
74161793	rs9600136	1.10154e-08	-1.77759	-1.17649
74161876	rs17090302	1.55525e-08	-1.74908	-0.860082
74162076	rs9600137	1.07536e-08	-1.80236	-1.17578
74162373	rs9530207	1.11563e-08	-1.77229	-1.16908
74162695	rs9543405	1.10547e-08	-1.77244	-1.17808
74162817	rs111385930	5.28894e-08	-1.38518	-1.84828e-10
74163175	rs149168128	2.36241e-07	0.111471	-1.84828e-10
74163228	rs73228213	3.46805e-08	-1.8072	-1.84828e-10
74163230	rs17090303	6.3452e-08	-1.41684e-10	-1.2031
74163593	rs151254405	4.08473e-08	-1.64354	-1.84828e-10
74163610	rs111365264	5.06948e-08	-1.42756	-1.84828e-10
74163971	rs73523097	1.54378e-08	-1.74771	-0.868853
74164075	rs76150834	1.52952e-08	-1.74925	-0.876588
74164079	rs9573255	3.19663e-08	-0.706394	-1.1823
74164268	rs9543406	2.12418e-08	-1.41153	-0.885874
74164592	rs79594164	1.53188e-08	-1.74771	-0.876588
74164642	rs9565026	3.20801e-08	-0.701749	-1.18339
74164712	rs113089048	1.52319e-08	-1.74771	-0.882279
74164724	rs76900170	1.52184e-08	-1.74296	-0.887919
74165172	rs142585816	8.87763e-08	-1.41684e-10	-0.867259
74165185	rs9543407	1.79845e-07	-0.161284	-1.84828e-10
74165424	rs7338091	1.87684e-08	-1.53142	-0.88979
74165782	rs73525103	1.48834e-08	-1.74131	-0.911826
74165950	rs184740323	3.47144e-08	-1.80623	-1.84828e-10
74166202	rs78062013	1.39396e-07	-0.416058	-1.84828e-10
74166203	rs79253209	1.39813e-07	-0.413075	-1.84828e-10
74166384	rs144430353	3.47549e-08	-1.80506	-1.84828e-10
74166665	rs117122728	8.39594e-08	-1.41684e-10	-0.923047
74167209	rs79266572	6.37092e-08	-1.41684e-10	-1.19905
74167240	rs76230915	3.48591e-08	-1.80207	-1.84828e-10
74168566	rs80052862	1.26552e-07	-1.41684e-10	-0.512729
74169262	rs9592925	1.11677e-08	-1.78271	-1.15764
74169677	rs9543408	1.04055e-08	-1.80888	-1.20216
74169714	rs2875661	1.47629e-08	-1.6	-1.06126
74170435	rs9530208	1.43816e-08	-1.5262	-1.16123
74171899	rs7324515	1.04291e-08	-1.80874	-1.20005
74172038	rs9543409	1.04322e-08	-1.80874	-1.19974
74172077	rs117876847	3.9176e-08	-1.68531	-1.84828e-10
74172433	rs9543410	1.04496e-08	-1.80874	-1.19807
74172587	rs7994202	1.77735e-08	-1.3056	-1.17008
74173101	rs74679665	3.50704e-08	-1.79602	-1.84828e-10
74173425	rs9543411	1.04448e-08	-1.80886	-1.19841
74173471	rs75580994	4.1106e-08	-1.63723	-1.84828e-10
74173535	rs9530209	1.04418e-08	-1.80886	-1.1987
74174191	rs113207835	3.50091e-08	-1.79777	-1.84828e-10
74174658	rs140998827	3.75121e-08	-1.72872	-1.84828e-10
74174758	rs77557408	7.04363e-08	-1.41684e-10	-1.09867
74174772	rs112816463	3.69008e-08	-1.74515	-1.84828e-10
74174830	rs9543412	1.57999e-08	-1.43576	-1.15762
74174875	rs17090308	1.18157e-08	-1.79641	-1.08754
74175005	rs7985383	1.1196e-08	-1.801	-1.13683
74175184	rs112892328	3.50411e-08	-1.79686	-1.84828e-10
74175252	rs932863	4.55393e-07	0.767782	-1.84828e-10
74175488	rs9573257	6.43404e-08	-1.41684e-10	-1.18919
74176234	rs73525113	1.18676e-08	-1.79847	-1.0811
74176393	rs17090309	1.18221e-08	-1.80352	-1.07989
74176767	rs9592926	1.04505e-08	-1.80779	-1.19894
74177134	rs73228218	3.46785e-08	-1.80726	-1.84828e-10
74177777	rs73228219	3.50812e-08	-1.79571	-1.84828e-10
74177850	rs7329016	2.22207e-08	-1.06603	-1.18632
74178112	rs932864	2.52146e-07	0.176628	-1.84828e-10
74178233	rs140884896	6.28045e-07	1.08923	-1.84828e-10
74178399	rs2095645	1.06228e-08	-1.80485	-1.18552
74178528	rs2095644	7.86065e-08	-0.988925	-1.84828e-10
74178603	rs2095643	1.06404e-08	-1.80383	-1.18488
74178791	rs73228221	3.50812e-08	-1.79571	-1.84828e-10
74178925	rs6562770	1.14574e-08	-1.80472	-1.11002
74179252	rs8000977	1.15034e-08	-1.80237	-1.10837
74179438	rs118121858	3.67226e-08	-1.74999	-1.84828e-10
74179449	rs10492704	1.1614e-08	-1.79916	-1.10201
74179586	rs2184896	1.61053e-08	-1.6079	-0.966333
74179912	rs9530210	1.06331e-08	-1.80377	-1.18564
74181240	rs111431669	1.19855e-08	-1.80489	-1.06479
74181440	rs9530211	1.34749e-08	-1.69969	-1.05286
74181934	rs2325539	1.401e-08	-1.5598	-1.15381
74181971	rs117897214	8.31698e-08	-1.41684e-10	-0.932496
74182965	rs78063764	8.83415e-08	-0.87217	-1.84828e-10
74183454	rs112573632	1.78291e-07	-0.16996	-1.84828e-10
74183486	rs17090310	1.20669e-08	-1.79428	-1.06863
74183838	rs9543413	1.63984e-08	-1.63058	-0.925622
74184014	rs9600141	1.21133e-08	-1.77931	-1.07977
74184893	rs6562771	1.78493e-08	-1.53137	-0.940039
74185008	rs72628049	2.09892e-08	-1.16556	-1.14382
74185223	rs6562772	1.79131e-08	-1.53137	-0.936472
74185369	rs7329930	1.48434e-08	-1.49321	-1.16261
74185604	rs9543415	1.52872e-08	-1.46222	-1.16414
74185960	rs9543416	1.24722e-08	-1.70896	-1.12091
74186040	rs17090311	2.19239e-08	-1.11711	-1.14869
74186062	rs9530212	1.24343e-08	-1.7139	-1.11902
74186366	rs9543418	1.236e-08	-1.72385	-1.11506
74186674	rs9543419	1.21662e-08	-1.7429	-1.11182
74186851	rs73228225	4.28105e-08	-1.5966	-1.84828e-10
74186931	rs7993814	1.26772e-08	-1.73557	-1.07801
74187011	rs7994002	1.09383e-08	-1.78882	-1.17229
74187432	rs7995112	1.16007e-08	-1.78954	-1.11277
74187492	rs60870326	3.8463e-08	-1.70368	-1.84828e-10
74187510	rs7999184	1.16307e-08	-1.79587	-1.10386
74188134	rs59924605	1.19627e-08	-1.71356	-1.15803
74188256	rs12583754	1.16073e-08	-1.80669	-1.09505
74188590	rs7319941	1.18805e-08	-1.76181	-1.11667
74188767	rs9318195	1.2132e-08	-1.7613	-1.09623
74188801	rs117576550	3.56508e-08	-1.77961	-1.84828e-10
74188935	rs6562773	1.29086e-08	-1.73543	-1.06006
74189041	rs17289019	1.07277e-08	-1.77715	-1.2034
74189734	rs1810790	2.6071e-08	-0.936394	-1.15616
74189974	rs7328187	1.0706e-08	-1.80691	-1.17566
74190354	rs9573259	2.04735e-08	-1.17759	-1.15666
74191542	rs10492703	1.17803e-08	-1.78482	-1.10214
74191634	rs8002440	1.22632e-08	-1.80267	-1.04411
74192248	rs9318196	1.32633e-08	-1.75663	-1.01175
74192249	rs9318197	1.32676e-08	-1.75931	-1.00874
74193208	rs7988974	2.08467e-08	-1.19878	-1.1174
74193234	rs7988992	2.07745e-08	-1.20225	-1.1174
74193322	rs9530214	3.49791e-08	-1.79863	-1.84828e-10
74193514	rs6562774	1.25433e-08	-1.80807	-1.01613
74193830	rs9565027	2.04297e-08	-1.2054	-1.13099
74194294	rs80158373	6.6725e-08	-1.1528	-1.84828e-10
74194387	rs73228229	3.46496e-08	-1.80809	-1.84828e-10
74194574	rs187627991	3.4678e-08	-1.80727	-1.84828e-10
74194683	rs8000434	1.27827e-08	-1.80879	-0.996496
74194779	rs17289423	1.22509e-08	-1.78314	-1.06464
74194967	rs17217175	1.20564e-08	-1.78869	-1.07509
74195010	rs9573261	2.04392e-08	-1.20825	-1.12767
74195199	rs722626	1.30182e-08	-1.80887	-0.978158
74195341	rs9318198	2.17678e-08	-1.14456	-1.12838
74195563	rs7993979	1.6336e-08	-1.69705	-0.862962
74195716	rs10492702	1.96898e-08	-1.25013	-1.12315
74195854	rs12585727	1.94265e-08	-1.26577	-1.12098
74195887	rs9530215	1.29951e-08	-1.80755	-0.98126
74195976	rs9573262	1.99195e-08	-1.24071	-1.12098
74196080	rs9573263	1.97073e-08	-1.2471	-1.12529
74196140	rs9573264	1.98157e-08	-1.24376	-1.12315
74196365	rs9318199	1.71927e-08	-1.56698	-0.941913
74196887	rs6562776	1.60439e-08	-1.67035	-0.907699
74197260	rs11619584	3.52474e-08	-1.79099	-1.84828e-10
74197346	rs9573265	1.78538e-08	-1.36735	-1.10381
74198792	rs9573266	6.88221e-08	-1.41684e-10	-1.12185
74199614	rs116786101	3.93281e-08	-1.68144	-1.84828e-10
74200036	rs73228231	6.02986e-08	-1.25407	-1.84828e-10
74200344	rs139608448	6.41687e-08	-1.41684e-10	-1.19186
74200367	rs73228233	5.83049e-08	-1.28769	-1.84828e-10
74200749	rs183807305	1.0597e-07	-0.690226	-1.84828e-10
74200777	rs2325541	4.31315e-08	-1.58913	-1.84828e-10
74200876	rs111724046	6.07207e-08	-1.2471	-1.84828e-10
74201183	rs17090322	4.81178e-08	-1.47973	-1.84828e-10
74201290	rs77617062	3.47278e-08	-1.80584	-1.84828e-10
74201598	rs9530216	4.38292e-08	-1.57308	-1.84828e-10
74204638	rs112559505	4.42603e-08	-1.56329	-1.84828e-10
74204736	rs143016082	4.57658e-08	-1.52984	-1.84828e-10
74204774	rs192632061	6.59695e-08	-1.41684e-10	-1.16419
74204999	rs2325542	3.16934e-08	-0.845043	-1.05223
74205174	rs1073943	1.44788e-08	-1.58433	-1.09636
74206344	rs17217463	3.22557e-08	-0.95731	-0.922375
74207444	rs7987604	4.1608e-08	-0.576255	-1.04883
74208329	rs9543423	1.76643e-08	-1.36459	-1.11725
74208430	rs7993838	1.76996e-08	-1.36459	-1.11525
74209037	rs142687907	4.5601e-08	-1.53345	-1.84828e-10
74209408	rs75669232	3.46678e-08	-1.80757	-1.84828e-10
74209491	rs73228235	4.84045e-08	-1.47379	-1.84828e-10
74210284	rs67927851	6.70615e-08	-1.14777	-1.84828e-10
74210685	rs75815071	3.46452e-08	-1.80822	-1.84828e-10
74211277	rs67393769	4.791e-08	-1.48406	-1.84828e-10
74211703	rs12430445	1.19467e-07	-1.41684e-10	-0.570337
74212656	rs9573270	3.90787e-08	-0.628097	-1.05971
74212858	rs8002941	4.45431e-08	-1.55692	-1.84828e-10
74213229	rs9600144	3.463e-08	-1.80866	-1.84828e-10
74213538	rs7321306	1.7256e-08	-1.39383	-1.11139
74214014	rs7322257	4.09106e-08	-1.64199	-1.84828e-10
74214428	rs9600145	4.48773e-08	-0.348971	-1.20048
74214446	rs79574339	6.74131e-08	-1.41684e-10	-1.14254
74214447	rs75381915	6.73203e-08	-1.41684e-10	-1.14392
74214856	rs9600146	6.87676e-08	-0.104834	-1.01781
74220779	rs9530226	6.46278e-08	-0.278178	-0.906557
74220845	rs9530227	6.33048e-08	-0.257396	-0.948022
74221058	rs151141290	8.16974e-08	-1.41684e-10	-0.950357
74221201	rs9318201	7.35156e-08	-0.128488	-0.927394
74221497	rs79633829	7.72638e-08	-1.41684e-10	-1.00615
74221540	rs9318202	6.28328e-08	-0.278178	-0.934725
74221658	rs9318203	8.71031e-08	0.000365031	-0.886652
74221724	rs9318204	6.50084e-08	-0.25997	-0.918893
74221740	rs9318205	7.13009e-08	-0.156822	-0.929649
74221880	rs9592934	5.96579e-08	-0.349131	-0.915621
74221902	rs9592935	5.96579e-08	-0.349131	-0.915621
74222417	rs9600148	5.56363e-08	-0.599392	-0.735151
74222584	rs9600149	5.66427e-08	-0.617224	-0.699393
74222733	rs143314031	4.7046e-08	-1.50225	-1.84828e-10
74222846	rs9543425	6.55024e-08	-0.453798	-0.717494
74223360	rs9543426	5.65626e-08	-0.633158	-0.684874
74223379	rs9543427	5.7471e-08	-0.617224	-0.684874
74223574	rs150407219	5.06359e-08	-1.42872	-1.84828e-10
74223828	rs6562778	2.47815e-08	-1.38105	-0.762238
74224668	rs148432818	1.70198e-07	-1.41684e-10	-0.216419
74224831	rs76829686	9.22455e-08	-1.41684e-10	-0.828927
74225048	rs2025942	4.62003e-08	-0.718272	-0.802122
74225709	rs9530228	5.24114e-08	-0.67985	-0.714406
74225747	rs9530229	6.34474e-08	-0.539128	-0.66404
74225759	rs4321077	5.4774e-08	-0.655757	-0.694406
74225948	rs2025941	8.69334e-08	-0.190445	-0.697792
74226039	rs9543428	4.38354e-08	-1.57294	-1.84828e-10
74226115	rs7986340	7.66849e-08	-1.01367	-1.84828e-10
74226844	rs4328325	5.72503e-08	-1.30595	-1.84828e-10
74228410	rs145189880	6.21381e-08	-1.22402	-1.84828e-10
74228529	rs1034046	1.47665e-08	-1.58081	-1.08021
74228823	rs73228239	3.46256e-08	-1.80879	-1.84828e-10
74228913	rs1034045	1.10607e-08	-1.8077	-1.14228
74229365	rs73228241	4.94696e-08	-1.45202	-1.84828e-10
74229614	rs7324580	5.04051e-08	-1.43329	-1.84828e-10
74229893	rs1986119	1.0959e-08	-1.80342	-1.15581
74230216	rs7327169	5.13307e-08	-1.41509	-1.84828e-10
74230633	rs1887644	1.48998e-08	-1.58155	-1.07049
74230703	rs149013929	7.21026e-08	-1.41684e-10	-1.07529
74230948	rs6562779	1.47355e-08	-1.59482	-1.0683
74231525	rs9573271	1.43503e-08	-1.61568	-1.07393
74231684	rs76425881	7.98356e-08	-1.41684e-10	-0.97341
74231852	rs116948194	3.848e-08	-1.70324	-1.84828e-10
74232439	rs975835	1.08912e-08	-1.80796	-1.15746
74232692	rs73228242	5.06532e-08	-1.42838	-1.84828e-10
74233102	rs73228243	5.06532e-08	-1.42838	-1.84828e-10
74233461	rs9565031	1.09793e-08	-1.80273	-1.15464
74233525	rs9565032	1.08825e-08	-1.80392	-1.16231
74233658	rs9573273	1.1207e-08	-1.80593	-1.13092
74234274	rs9600151	1.10484e-08	-1.80838	-1.14271
74234347	rs9600152	1.12279e-08	-1.80852	-1.12646
74235387	rs76758866	4.84081e-08	-1.47371	-1.84828e-10
74235455	rs80039619	9.32922e-08	-1.41684e-10	-0.817643
74236010	rs117389175	1.25591e-07	-0.520347	-1.84828e-10
74236313	rs4885109	1.68465e-08	-1.46161	-1.06762
74236957	rs146723507	5.58897e-07	0.972586	-1.84828e-10
74237056	rs73228246	5.02336e-08	-1.4367	-1.84828e-10
74237075	rs77261921	9.83132e-08	-0.765221	-1.84828e-10
74237530	rs7319032	1.63172e-08	-1.4263	-1.13487
74238147	rs9600153	1.4774e-08	-1.52665	-1.13386
74238279	rs78513828	5.08056e-07	0.877212	-1.84828e-10
74238660	rs116924269	1.15779e-07	-1.41684e-10	-0.601696
74239362	rs142563165	6.60306e-08	-1.41684e-10	-1.16326
74239494	rs2031838	1.10989e-08	-1.76405	-1.18249
74239553	rs17290172	4.74796e-08	-1.49308	-1.84828e-10
74239775	rs185095650	7.30529e-08	-1.0622	-1.84828e-10
74239802	rs17217953	4.53687e-08	-1.53856	-1.84828e-10
74241129	rs73228248	6.56644e-08	-1.16882	-1.84828e-10
74241950	rs2325544	2.4495e-08	-1.05421	-1.1007
74242008	rs913448	1.83028e-08	-1.3096	-1.13673
74245953	rs17218067	4.52011e-08	-1.54226	-1.84828e-10
74246427	rs11619505	1.09769e-08	-1.79996	-1.15763
74246658	rs11619530	1.16306e-08	-1.78147	-1.11827
74247211	rs192023671	3.65471e-08	-1.75478	-1.84828e-10
74248841	rs2325545	1.86466e-08	-1.36736	-1.06035
74249302	rs147463797	2.63935e-07	-1.41684e-10	0.222324
74249517	rs117662947	1.9724e-07	-0.0689605	-1.84828e-10
74249620	rs74974881	2.23297e-07	0.0551212	-1.84828e-10
74249827	rs9573276	1.27109e-08	-1.74644	-1.06448
74249831	rs80223444	1.39467e-07	-1.41684e-10	-0.415555
74250230	rs77053806	6.04132e-08	-1.25217	-1.84828e-10
74250830	rs73228249	6.16091e-08	-1.23257	-1.84828e-10
74252008	rs9573277	2.31965e-08	-1.12828	-1.08109
74252758	rs73214980	5.84936e-08	-1.28446	-1.84828e-10
74252875	rs4885110	2.69279e-08	-1.0204	-1.03982
74256609	rs4883945	1.53273e-08	-1.7403	-0.883443
74256681	rs7329259	2.62958e-08	-1.47035	-0.61362
74257172	rs9318206	2.53746e-08	-1.76261	-0.357022
74257181	rs9318207	1.55031e-08	-1.7941	-0.818233
74257198	rs58109070	1.55324e-08	-1.52429	-1.08616
74258205	rs9600154	9.94334e-08	-0.753892	-1.84828e-10
74258256	rs138931931	8.48267e-08	-0.912769	-1.84828e-10
74259455	rs78521311	2.03366e-07	-0.0383731	-1.84828e-10
74259787	rs117338125	6.34857e-08	-1.41684e-10	-1.20256
74261585	rs73214981	4.46188e-08	-1.55522	-1.84828e-10
74261717	rs3198653	7.21928e-08	-1.07404	-1.84828e-10
74261905	rs116950727	8.57181e-08	-1.41684e-10	-0.902315
74262525	rs140714886	1.60058e-07	-1.41684e-10	-0.277843
74262674	rs17090339	6.91798e-08	-1.41684e-10	-1.11667
74263054	rs7985521	1.20095e-08	-1.66963	-1.19805
74263101	rs9592937	8.87909e-08	-0.867095	-1.84828e-10
74263386	rs4883946	1.3345e-08	-1.56381	-1.19843
74263668	rs41300576	4.6331e-08	-1.51757	-1.84828e-10
74263742	rs41286092	4.58873e-08	-1.52719	-1.84828e-10
74264460	rs41286094	4.41855e-08	-1.56498	-1.84828e-10
74265248	rs74366070	4.55835e-08	-1.53383	-1.84828e-10
74265562	rs7993625	1.43373e-08	-1.61204	-1.07847
74265597	rs45604434	4.46303e-08	-1.55497	-1.84828e-10
74265678	rs73214983	3.77777e-08	-1.72166	-1.84828e-10
74266027	rs2296889	1.05597e-08	-1.79578	-1.20055
74266044	rs9543429	6.29216e-08	-0.209904	-1.00159
74266320	rs117000850	3.48576e-08	-1.80211	-1.84828e-10
74268173	rs41286096	4.2665e-08	-1.6	-1.84828e-10
74268182	rs117073685	4.98451e-08	-1.44446	-1.84828e-10
74268625	rs77858334	3.94462e-08	-1.31771	-0.360735
74268928	rs11841507	4.18599e-08	-1.61905	-1.84828e-10
74269020	rs74642838	8.59607e-08	-1.41684e-10	-0.899489
74269426	rs2281984	1.21736e-08	-1.65768	-1.19643
74269463	rs76605150	4.95677e-08	-1.45004	-1.84828e-10
74269539	rs117431965	1.016e-06	-1.41684e-10	1.57025
74270257	rs79803721	4.26456e-08	-1.60046	-1.84828e-10
74270828	rs79599978	4.20895e-08	-1.61358	-1.84828e-10
74270919	rs76825298	4.48846e-08	-1.54929	-1.84828e-10
74271769	rs4883947	1.18817e-08	-1.70635	-1.17204
74272027	rs9600156	8.33243e-08	-0.930639	-1.84828e-10
74272317	rs76339163	4.44862e-08	-1.5582	-1.84828e-10
74272518	rs9530231	1.12061e-08	-1.80529	-1.13163
74272764	rs73214986	1.85684e-07	1.0083	-1.13763
74273455	rs9573278	1.24603e-08	-1.68821	-1.14263
74273841	rs9543431	1.10235e-07	0.509144	-1.15991
74274238	rs74354863	3.52172e-08	-1.79185	-1.84828e-10
74274341	rs113303962	4.40934e-08	-1.56707	-1.84828e-10
74274720	rs7982643	9.6157e-08	0.352487	-1.13988
74274847	rs7984233	8.59379e-08	0.175987	-1.07574
74275377	rs7984196	9.70482e-08	0.199213	-0.977385
74275423	rs112851962	4.71511e-08	-1.50002	-1.84828e-10
74276166	rs8000688	7.83685e-08	0.179868	-1.17183
74276789	rs77262532	4.32076e-08	-1.58736	-1.84828e-10
74277048	rs17090353	3.48807e-08	-1.80144	-1.84828e-10
74277200	rs17090354	3.67984e-08	-1.74793	-1.84828e-10
74277251	rs17090356	3.48807e-08	-1.80144	-1.84828e-10
74277533	rs80289581	3.49081e-08	-1.80066	-1.84828e-10
74278448	rs11843399	3.49671e-08	-1.79897	-1.84828e-10
74278837	rs7335061	3.48388e-08	-1.80265	-1.84828e-10
74278965	rs7333671	3.47928e-08	-1.80397	-1.84828e-10
74279349	rs17090357	3.48151e-08	-1.80333	-1.84828e-10
74279824	rs74951139	3.97707e-08	-1.67025	-1.84828e-10
74280066	rs7981844	3.97707e-08	-1.67025	-1.84828e-10
74280256	rs79860278	9.94196e-08	-1.41684e-10	-0.75403
74281407	rs11843962	3.48904e-08	-1.80117	-1.84828e-10
74281773	rs75870999	4.08075e-08	-1.64451	-1.84828e-10
74283131	rs719758	1.96277e-07	0.906877	-0.980728
74284091	rs7320764	2.36568e-07	0.830041	-0.717185
74285502	rs78957967	1.54439e-08	-1.7161	-0.900068
74285546	rs140438473	6.39165e-08	-1.1958	-1.84828e-10
74286000	rs77172573	6.68394e-08	-1.41684e-10	-1.15109
74286197	rs7986017	2.48673e-07	1.07835	-0.915592
74286336	rs7986193	3.51755e-08	-1.79303	-1.84828e-10
74287066	rs75080480	3.89326e-08	-1.69155	-1.84828e-10
74287143	rs78156481	3.77626e-08	-1.72206	-1.84828e-10
74287609	rs76495979	3.52627e-08	-1.79055	-1.84828e-10
74287949	rs6650443	2.51451e-07	1.08306	-0.909194
74288453	rs9600157	1.33842e-07	0.525943	-0.982663
74288499	rs17090361	3.7839e-08	-1.72004	-1.84828e-10
74289799	rs6562780	1.97185e-07	0.832231	-0.901468
74291119	rs11841443	3.60043e-08	-1.76974	-1.84828e-10
74291195	rs11838649	1.28269e-08	-1.77317	-1.02867
74291234	rs80290459	3.59276e-08	-1.77187	-1.84828e-10
74291482	rs79826806	3.82845e-08	-1.70833	-1.84828e-10
74292149	rs17090362	3.65133e-08	-1.7557	-1.84828e-10
74292349	rs75341123	3.64102e-08	-1.75853	-1.84828e-10
74292866	rs139626583	4.2508e-08	-1.60369	-1.84828e-10
74292895	rs139146041	3.46334e-08	-1.80856	-1.84828e-10
74292971	rs113707973	3.5496e-08	-1.78396	-1.84828e-10
74293414	rs1535803	3.53049e-08	-1.78936	-1.84828e-10
74293503	rs118161684	6.34006e-08	-1.41684e-10	-1.20391
74294499	rs181723052	6.14389e-08	-1.23534	-1.84828e-10
74295362	rs9573281	2.01564e-07	0.805671	-0.852941
74295465	rs9565035	3.9281e-07	1.59708	-0.977132
74295537	rs9573282	2.55693e-07	1.11292	-0.922323
74295565	rs7992083	2.43313e-07	1.06329	-0.922323
74295591	rs7992411	2.23978e-07	0.998836	-0.940668
74295687	rs7992298	2.47882e-07	1.07807	-0.918502
74295767	rs149473200	3.77404e-08	-1.72265	-1.84828e-10
74295892	rs7992998	2.30773e-07	0.998836	-0.910781
74295973	rs7992690	2.36797e-07	1.0246	-0.910781
74296120	rs9530232	2.30469e-07	0.998836	-0.9121
74296140	rs17291416	3.73491e-08	-1.73307	-1.84828e-10
74296267	rs7993269	2.38563e-07	1.0246	-0.90335
74296409	rs7995173	2.40461e-07	1.0246	-0.895426
74296469	rs7994180	2.69561e-07	1.1542	-0.910781
74296613	rs7998927	2.65795e-07	1.18068	-0.951335
74297135	rs17090377	3.91152e-08	-1.68687	-1.84828e-10
74297393	rs188135050	7.05099e-08	-1.09763	-1.84828e-10
74297565	rs75135903	4.71815e-08	-1.49938	-1.84828e-10
74297709	rs75049912	4.13502e-08	-1.6313	-1.84828e-10
74297803	rs11841136	3.93497e-08	-1.68089	-1.84828e-10
74297960	rs146884807	1.89441e-08	-1.5811	-0.830788
74297980	rs11842622	3.93625e-08	-1.68057	-1.84828e-10
74298063	rs7319624	5.68986e-07	1.97013	-0.979656
74298104	rs11841442	3.93497e-08	-1.68089	-1.84828e-10
74298131	rs145805455	4.68042e-08	-1.50741	-1.84828e-10
74298146	rs11841415	3.91511e-08	-1.68595	-1.84828e-10
74298245	rs11842946	3.95912e-08	-1.67477	-1.84828e-10
74298262	rs11838624	3.94695e-08	-1.67785	-1.84828e-10
74298285	rs141943632	4.92964e-08	-1.45553	-1.84828e-10
74298292	rs150124553	3.77404e-08	-1.72265	-1.84828e-10
74298464	rs147344426	3.82361e-08	-1.7096	-1.84828e-10
74298506	rs57295846	3.91152e-08	-1.68687	-1.84828e-10
74298507	rs57561840	3.91152e-08	-1.68687	-1.84828e-10
74298536	rs17090380	3.92316e-08	-1.6839	-1.84828e-10
74298595	rs58178747	3.90006e-08	-1.6898	-1.84828e-10
74298597	rs59216429	3.93497e-08	-1.68089	-1.84828e-10
74298866	rs2025424	3.98398e-08	-1.66851	-1.84828e-10
74298889	rs2025423	3.98398e-08	-1.66851	-1.84828e-10
74299015	rs9543432	5.77416e-07	1.97013	-0.964948
74299279	rs111628285	4.19886e-08	-1.61598	-1.84828e-10
74299367	rs148675633	5.05291e-08	-1.43083	-1.84828e-10
74299382	rs111930382	3.93497e-08	-1.68089	-1.84828e-10
74299405	rs151071053	3.76222e-08	-1.72579	-1.84828e-10
74299438	rs112036769	3.93497e-08	-1.68089	-1.84828e-10
74299445	rs118042238	4.96502e-08	-1.44838	-1.84828e-10
74299450	rs113375287	3.93497e-08	-1.68089	-1.84828e-10
74299830	rs17090381	4.96502e-08	-1.44838	-1.84828e-10
74299945	rs7996116	3.93497e-08	-1.68089	-1.84828e-10
74300070	rs7995860	3.97146e-08	-1.67166	-1.84828e-10
74300098	rs7997399	3.70534e-08	-1.74102	-1.84828e-10
74300213	rs186130480	1.35899e-07	-0.441466	-1.84828e-10
74300496	rs55663504	3.71957e-08	-1.73719	-1.84828e-10
74300525	rs73529537	4.04449e-08	-1.65344	-1.84828e-10
74300542	rs77809511	4.70233e-08	-1.50274	-1.84828e-10
74300543	rs73529539	4.04449e-08	-1.65344	-1.84828e-10
74300621	rs11842989	3.77167e-08	-1.72328	-1.84828e-10
74300671	rs9592939	4.35589e-08	-0.605956	-0.973309
74300726	rs11842996	3.93523e-08	-1.68083	-1.84828e-10
74300888	rs11841681	3.80023e-08	-1.71573	-1.84828e-10
74301009	rs11840497	4.01809e-08	-1.65999	-1.84828e-10
74301270	rs56053314	4.0312e-08	-1.65673	-1.84828e-10
74301498	rs60216970	4.0312e-08	-1.65673	-1.84828e-10
74301505	rs56962768	3.93019e-08	-1.68211	-1.84828e-10
74301510	rs79749181	4.66331e-08	-1.51107	-1.84828e-10
74301747	rs4500604	4.0775e-08	-1.64531	-1.84828e-10
74302249	rs2325552	4.35061e-07	1.80607	-1.08396
74302265	rs35651689	2.93113e-08	-0.885019	-1.09039
74302357	rs57598107	4.84266e-08	-1.47333	-1.84828e-10
74302590	rs2325553	1.21889e-07	0.466059	-1.01632
74303037	rs9543433	1.17455e-07	0.440648	-1.02798
74303262	rs77161314	2.64066e-07	-0.860583	1.0834
74303370	rs78126987	4.15009e-08	-1.62767	-1.84828e-10
74303588	rs34078725	2.48556e-07	1.21027	-1.04799
74303603	rs2325554	1.4099e-07	0.638779	-1.04347
74304018	rs7335667	1.10963e-07	0.383793	-1.02798
74304044	rs9318208	1.27647e-07	0.519828	-1.02394
74306416	rs6562781	1.17941e-07	0.487405	-1.0706
74306476	rs143012336	5.37697e-08	-1.36867	-1.84828e-10
74306479	rs7338570	6.05424e-07	2.14583	-1.09328
74306573	rs7984989	1.39655e-07	0.621941	-1.03615
74306624	rs7983724	1.42716e-07	0.64362	-1.03615
74306781	rs7984092	2.75165e-07	1.34654	-1.08255
74306889	rs75976688	1.48914e-07	-1.41684e-10	-0.350008
74307067	rs78927047	4.39254e-08	-1.57089	-1.84828e-10
74308055	rs55766598	2.33654e-07	0.100463	-1.84828e-10
74308130	rs7328717	9.44631e-08	0.201647	-1.00682
74308229	rs7328913	9.47073e-08	0.214117	-1.01671
74308628	rs117843803	4.68356e-08	-1.50674	-1.84828e-10
74308892	rs143624012	2.64112e-08	-0.903506	-1.17608
74309085	rs7996967	1.57588e-08	-1.80225	-0.793735
74309092	rs7998483	3.33142e-08	-0.689412	-1.15798
74310237	rs67084452	8.64504e-06	2.8894	0.821957
74310627	rs3812851	4.9916e-07	1.47423	-0.614687
74310715	rs3812850	1.17673e-06	2.48646	-0.769341
74310716	rs9543434	5.8284e-07	1.79567	-0.78114
74311529	rs75689443	3.47278e-08	-1.80584	-1.84828e-10
74311533	rs150615171	3.7122e-08	-1.73917	-1.84828e-10
74311737	rs7993376	1.16869e-08	-1.69687	-1.19804
74312013	rs2325555	1.04631e-05	2.79371	1.10852
74313017	rs78336923	3.50856e-08	-1.79559	-1.84828e-10
74313774	rs9543441	3.88983e-07	1.28877	-0.678619
74314039	rs7320558	2.32603e-08	-1.02073	-1.1859
74314967	rs12874102	0.0136849	12.2808	-1.20238
74315218	rs9530233	1.79789e-08	-1.26268	-1.20149
74315771	rs4885115	2.02612e-08	-1.1548	-1.18987
74316066	rs9530234	4.35617e-07	1.43349	-0.710102
74316318	rs12865628	0.0909108	13.6737	-0.701738
74316337	rs75406071	3.4951e-08	-1.79943	-1.84828e-10
74316396	rs9318210	1.83701e-07	0.840387	-0.980458
74316688	rs9318211	1.14573e-07	0.173904	-0.786075
74316745	rs140329682	3.52813e-08	-1.79003	-1.84828e-10
74317293	rs9600159	1.5049e-08	-1.47102	-1.17105
74317327	rs111484531	3.48143e-08	-1.80335	-1.84828e-10
74318198	rs6562782	1.16553e-07	0.410747	-1.00578
74318612	rs1535801	9.12607e-07	2.66139	-1.19846
74318805	rs78830786	4.95382e-08	-1.45064	-1.84828e-10
74318806	rs75701238	5.05905e-08	-1.42962	-1.84828e-10
74319026	rs36106060	0.039512	13.3407	-1.20196
74319271	rs112620289	3.49621e-08	-1.79911	-1.84828e-10
74319884	rs9543443	1.155e-06	2.65387	-0.955387
74319892	rs11840016	5.03484e-07	1.77094	-0.902768
74320093	rs78254379	4.01835e-08	-1.65992	-1.84828e-10
74320455	rs7327040	1.00498e-07	0.197227	-0.940473
74320522	rs7331759	9.98044e-08	0.217674	-0.967842
74320643	rs7330561	6.41328e-06	4.58998	-1.17723
74320801	rs7331111	9.53004e-08	0.193128	-0.989474
74321174	rs111730902	3.54827e-08	-1.78433	-1.84828e-10
74321203	rs7331589	1.04437e-07	0.279627	-0.984421
74322157	rs17292092	8.23818e-08	-0.00162755	-0.940388
74322283	rs113461766	1.60949e-08	-1.75101	-0.823872
74322340	rs142167783	4.62582e-07	0.783443	-1.84828e-10
74322512	rs147073009	4.39243e-08	-1.57091	-1.84828e-10
74322656	rs6562783	8.56521e-08	0.0911329	-0.994218
74322942	rs112190838	3.57098e-08	-1.77795	-1.84828e-10
74323117	rs113962834	3.62248e-08	-1.76364	-1.84828e-10
74323682	rs28433830	1.86245e-06	3.05072	-0.874448
74323960	rs74094092	4.31913e-08	-1.58774	-1.84828e-10
74324502	rs10219971	9.5195e-08	0.216167	-1.01362
74324742	rs10220200	9.4971e-08	0.216167	-1.01598
74325019	rs9565037	6.60553e-08	-0.222059	-0.940829
74325271	rs11618324	7.114e-08	-0.102302	-0.986428
74325499	rs12877581	0.842525	15.8604	-0.66185
74325506	rs117695261	1.50304e-06	1.96187	-1.84828e-10
74325912	rs7320096	5.0645e-06	4.37468	-1.19804
74326336	rs142395103	5.82447e-08	-1.28873	-1.84828e-10
74326805	rs55875136	1.86453e-08	-1.33386	-1.09393
74327082	rs9543445	1.35917e-05	5.35752	-1.19369
74327204	rs9543446	1.30216e-05	5.31319	-1.1922
74327286	rs11839075	1.02583e-05	3.88247	-1.84828e-10
74327463	rs9565038	6.23293e-07	2.0786	-0.99696
74327624	rs113881193	3.69492e-08	-1.74384	-1.84828e-10
74327655	rs9565039	7.01729e-06	4.70666	-1.20391
74327972	rs111663811	3.52716e-08	-1.7903	-1.84828e-10
74328310	rs74321192	3.77962e-08	-1.72117	-1.84828e-10
74328404	rs9600160	3.34098e-08	-1.01118	-0.833353
74328699	rs718569	9.55641e-06	2.06865	1.74293
74329550	rs7322304	3.55057e-06	3.59355	-0.772062
74329888	rs117148431	3.53224e-08	-1.78886	-1.84828e-10
74329922	rs9543447	3.26935e-08	-1.04403	-0.822174
74329945	rs148937380	4.58981e-08	-1.52696	-1.84828e-10
74329974	rs143642113	4.97526e-08	-1.44632	-1.84828e-10
74330567	rs2325556	3.43876e-08	-0.935663	-0.880021
74330610	rs79289343	3.50448e-08	-1.79675	-1.84828e-10
74330736	rs9600161	2.42489e-07	1.34135	-1.20378
74330898	rs9592940	3.6235e-08	-0.96011	-0.803243
74331416	rs60306065	2.0632e-06	3.36741	-1.08877
74332034	rs9543448	1.95056e-07	-0.987015	0.906921
74332053	rs7336405	1.77172e-05	5.61203	-1.18312
74332091	rs7336427	1.62215e-05	5.52882	-1.18811
74332368	rs113244923	4.0285e-08	-1.6574	-1.84828e-10
74332616	rs4883948	2.88129e-05	6.11926	-1.20407
74333162	rs2274086	1.50348e-06	2.98765	-1.02549
74333615	rs11839399	3.47603e-08	-1.8049	-1.84828e-10
74334196	rs9600162	2.20167e-06	3.38421	-1.04062
74334283	rs9600163	1.60822e-08	-1.39458	-1.18109
74334285	rs9600164	2.84139e-06	3.62642	-1.02775
74334303	rs9592941	3.70776e-08	-0.9519	-0.788466
74334411	rs7991940	6.00883e-08	-0.400647	-0.856918
74335014	rs9600165	7.15135e-05	7.0268	-1.20254
74335039	rs9592942	5.55804e-05	6.75808	-1.18587
74335390	rs1886235	5.91988e-08	-0.362661	-0.909817
74335524	rs118091622	3.57493e-08	-1.77685	-1.84828e-10
74335595	rs112841881	2.0895e-08	-1.7355	-0.578367
74335653	rs1886234	5.59192e-05	6.78214	-1.20385
74336276	rs9318212	2.02067e-06	3.28216	-1.02435
74336427	rs9600166	1.57981e-08	-1.41006	-1.18343
74336809	rs9565040	3.54055e-05	6.32424	-1.20299
74337218	rs9318213	1.7244e-05	5.60361	-1.20177
74337457	rs1324060	6.64425e-08	-0.0937834	-1.06326
74337745	rs9600167	9.21962e-07	2.67484	-1.20171
74337932	rs34735252	4.14132e-08	-1.62978	-1.84828e-10
74338093	rs75550313	6.65677e-08	-1.41684e-10	-1.15516
74338215	rs2325558	0.0126954	11.9478	-0.944453
74338413	rs2325559	1.17568e-08	-1.71544	-1.1735
74338438	rs2325560	1.02925e-05	4.69728	-0.811487
74338518	rs111530582	8.4968e-08	-1.73338	0.822274
74338826	rs4271495	1.46663e-08	-1.4762	-1.19163
74339104	rs3764134	8.83947e-08	-0.63892	-0.232649
74339344	rs3764133	1.80899e-08	-1.36058	-1.09745
74339558	rs4362269	5.74665e-06	4.30428	-1.00129
74340075	rs9543449	3.36289e-08	-0.659268	-1.17873
74340539	rs9543450	2.75147e-06	3.36665	-0.800138
74340783	rs34353059	5.72071e-07	0.995883	-1.84828e-10
74341222	rs9543451	3.52268e-08	-1.791	-0.00057262
74341504	rs79980703	5.42815e-08	-1.3592	-1.84828e-10
74341578	rs9543452	1.94078e-08	-1.26869	-1.11901
74342034	rs2025426	1.17843e-07	-0.255907	-0.328118
74342547	rs2025425	1.51693e-05	5.32693	-1.05328
74343386	rs141970899	7.04427e-08	-1.09858	-1.84828e-10
74343528	rs1324059	1.66042e-05	5.41804	-1.05401
74343752	rs112000709	3.84766e-08	-1.70333	-1.84828e-10
74343862	rs9543453	3.58044e-08	-0.774344	-1.00097
74343887	rs4885116	3.56217e-05	6.20331	-1.07598
74344096	rs80056382	4.38032e-08	-1.57367	-1.84828e-10
74344155	rs9592943	2.46733e-07	0.154927	-1.84828e-10
74344164	rs9543454	1.12813e-07	-0.334532	-0.293116
74344393	rs9318214	2.15477e-07	0.620427	-0.600955
74344852	rs140952514	1.87318e-07	-1.41684e-10	-0.120573
74345304	rs41356246	2.90687e-08	-1.32211	-0.661609
74345360	rs9530237	5.31837e-08	-0.413588	-0.966041
74345584	rs73216719	3.46751e-08	-1.80736	-1.84828e-10
74345759	rs9543456	2.18845e-07	1.23905	-1.20406
74346356	rs67165452	3.20108e-08	-0.782873	-1.10443
74346559	rs9530238	1.7664e-07	1.01952	-1.19878
74346793	rs2325561	1.23742e-07	0.668623	-1.20381
74346852	rs2875666	4.21323e-08	-0.41036	-1.2022
74347673	rs9318215	2.64226e-08	-1.22813	-0.851033
74348282	rs1408248	1.34853e-08	-1.75829	-0.993493
74348285	rs9600168	3.90104e-08	-1.68955	-1.84828e-10
74348945	rs6562784	6.94118e-08	-1.11332	-1.84828e-10
74349198	rs112570031	1.09858e-06	-1.77099	3.41938
74349471	rs4885118	1.30941e-07	-1.79965	1.32102
74350128	rs7339277	1.1865e-08	-1.74974	-1.13004
74350581	rs17090402	3.51768e-08	-1.79299	-1.84828e-10
74351170	rs34807037	1.27448e-07	-1.80121	1.29554
74351265	rs73216727	2.11955e-08	-1.56503	-0.734561
74351266	rs61957282	2.0592e-08	-1.61089	-0.717591
74351295	rs7987532	3.59445e-08	-1.80886	0.037456
74351996	rs61957283	1.87328e-08	-1.51274	-0.910361
74352189	rs148629257	2.57348e-07	-1.71262	1.90967
74352201	rs142067129	1.32676e-08	-1.64556	-1.12249
74352959	rs4885119	2.83417e-08	-1.77086	-0.238188
74353046	rs4885120	2.60135e-08	-1.78867	-0.3061
74353353	rs117485950	2.22789e-07	-1.41684e-10	0.0528457
74353612	rs61957284	5.35755e-08	-1.37229	-1.84828e-10
74353898	rs1590379	1.15156e-08	-1.70713	-1.20255
74353954	rs1590380	5.64502e-08	-1.79897	0.478945
74354270	rs4603433	3.60052e-08	-1.76972	-1.84828e-10
74355009	rs9318216	5.2109e-08	-1.77706	0.37702
74355306	rs76074791	1.16251e-08	-1.77981	-1.1204
74356516	rs146522976	3.72064e-08	-1.7369	-1.84828e-10
74356564	rs1324058	4.27101e-08	-1.80766	0.208711
74356577	rs1011059	2.17944e-08	-1.80872	-0.463007
74356683	rs1011058	2.13368e-08	-1.80773	-0.485215
74357374	rs9318217	3.96583e-08	-1.13402	-0.539055
74357538	rs9600169	1.35925e-07	-1.77901	1.33773
74357648	rs9592944	1.30921e-07	-1.6891	1.21032
74357683	rs7995609	1.27475e-08	-1.61119	-1.19686
74357720	rs9600170	7.85933e-08	-1.73897	0.749879
74357984	rs9573287	1.26598e-08	-1.62224	-1.19271
74358830	rs111261175	4.10818e-08	-1.63781	-1.84828e-10
74358868	rs7339334	3.50196e-08	-1.78781	-0.00965964
74360340	rs117059932	2.30994e-07	0.0890131	-1.84828e-10
74360604	rs61957285	3.50442e-08	-1.79677	-1.84828e-10
74360832	rs9543458	3.48327e-08	-1.80282	-1.84828e-10
74361132	rs9530240	2.68727e-08	-0.931788	-1.13048
74363306	rs7984021	1.34792e-08	-1.55174	-1.20049
74363529	rs17312333	4.57419e-08	-1.59906	0.0686985
74364306	rs17090405	1.36225e-08	-1.53822	-1.20344
74364976	rs76302261	4.61151e-08	-1.56804	0.0458029
74365299	rs9573289	1.38369e-08	-1.52229	-1.20375
74365314	rs9565041	1.45109e-08	-1.47508	-1.2034
74365327	rs116901041	3.89021e-08	-1.69233	-1.84828e-10
74366256	rs9573290	4.20559e-08	-1.7696	0.155216
74367251	rs79190304	3.75324e-08	-1.54841	-0.179764
74368293	rs76516407	4.1586e-08	-1.62562	-1.84828e-10
74368320	rs9530242	2.8339e-08	-0.90716	-1.10198
74368474	rs77073295	3.73674e-08	-1.50087	-0.231706
74368789	rs75497007	6.55663e-08	-1.41684e-10	-1.17032
74368833	rs7987535	3.90008e-08	-1.75374	0.0639398
74368886	rs7988881	3.62129e-08	-1.75374	-0.0102269
74369804	rs7330031	1.33569e-08	-1.57716	-1.18418
74369861	rs79329170	3.61521e-08	-1.51534	-0.250306
74370067	rs184892700	8.34212e-08	-1.41684e-10	-0.929477
74370110	rs10492700	3.05005e-08	-1.64209	-0.29355
74370260	rs17312529	5.03724e-08	-1.41375	-0.020188
74370566	rs1408246	6.1642e-08	-1.26642	0.034386
74370886	rs117252448	6.34288e-08	-1.41684e-10	-1.20346
74371068	rs2325563	2.38379e-08	-1.7024	-0.479699
74371114	rs9530243	4.71261e-08	-0.476371	-1.02418
74371290	rs4409972	3.42072e-08	-1.63151	-0.189432
74371537	rs117140165	2.93117e-08	-1.59507	-0.380324
74372331	rs61330984	3.64026e-08	-1.60856	-0.150181
74372499	rs7985238	1.17616e-08	-1.69182	-1.19672
74372931	rs9530244	4.44459e-07	1.3616	-0.618121
74373059	rs9600171	8.22006e-08	-0.0573738	-0.886843
74373484	rs145839220	3.63014e-08	-1.76152	-1.84828e-10
74373614	rs141979913	6.68025e-08	-1.41684e-10	-1.15164
74373785	rs9573292	2.04027e-08	-1.80489	-0.532826
74374245	rs118014530	3.68382e-08	-1.74684	-1.84828e-10
74374265	rs2325564	6.31162e-08	-0.271155	-0.937248
74374554	rs4885121	6.15797e-08	-0.28859	-0.944458
74374812	rs1535806	3.84194e-08	-1.54231	-0.162503
74374821	rs1535807	3.90201e-08	-1.53477	-0.154536
74375446	rs73531664	3.73887e-08	-1.56236	-0.169647
74377445	rs879800	1.52065e-08	-1.51358	-1.11807
74377765	rs2325565	2.23922e-08	-1.48348	-0.761192
74377911	rs7324904	3.88856e-08	-1.69275	-1.84828e-10
74378233	rs147592148	7.50236e-08	-1.41684e-10	-1.03558
74378361	rs9543460	2.30994e-08	-1.41336	-0.800213
74379018	rs1054974	2.413e-08	-1.59476	-0.575162
74379019	rs73216738	4.67044e-08	-1.50954	-1.84828e-10
74379970	rs60398067	1.10101e-08	-1.75275	-1.20182
74380280	rs61607418	1.11613e-08	-1.73683	-1.2041
74380360	rs80037989	1.73151e-08	-1.47492	-1.02688
74380510	rs9573294	2.18958e-08	-1.08877	-1.17832
74381032	rs10467618	6.46668e-08	-0.188746	-0.995387
74381129	rs10467619	1.07151e-08	-1.77767	-1.20405
74381207	rs11842301	1.59245e-08	-1.47709	-1.10843
74381947	rs28500597	2.01083e-08	-1.25587	-1.09638
74382114	rs28606467	1.94624e-08	-1.28605	-1.09885
74382123	rs28639603	1.93733e-08	-1.29561	-1.09388
74382279	rs28690373	1.89549e-08	-1.32375	-1.08756
74382307	rs7992548	1.06801e-08	-1.80881	-1.17618
74382447	rs9543461	1.71755e-06	2.9577	-0.862422
74382628	rs11842744	1.91634e-08	-1.29561	-1.10477
74382745	rs73216743	3.21279e-08	-1.40171	-0.481942
74382810	rs9573296	3.71541e-08	-0.625038	-1.11327
74382829	rs79452727	5.918e-08	-1.2728	-1.84828e-10
74383206	rs4264279	3.72646e-08	-0.575723	-1.15961
74383384	rs9318218	3.85991e-08	-0.541971	-1.15818
74383609	rs141422364	6.78021e-08	-1.41684e-10	-1.13679
74383825	rs9573297	4.16877e-08	-0.462035	-1.16114
74383888	rs2875667	4.28695e-08	-0.445033	-1.15018
74383940	rs2325566	4.32083e-08	-0.42621	-1.16114
74384024	rs2325567	4.18437e-08	-0.445033	-1.17441
74384028	rs2325568	4.13066e-08	-0.444293	-1.18806
74384158	rs61957288	5.16903e-08	-0.243921	-1.16419
74384224	rs144504589	6.39621e-08	-1.41684e-10	-1.19509
74384368	rs142512469	1.32648e-07	-0.465682	-1.84828e-10
74384469	rs117826807	6.37968e-08	-1.41684e-10	-1.19768
74384482	rs73216751	3.69744e-08	-0.547112	-1.19604
74384538	rs9543462	3.61097e-08	-0.906921	-0.859896
74384733	rs9565042	3.17293e-08	-0.69212	-1.20402
74385268	rs4883950	3.81101e-08	-0.704446	-1.00845
74385363	rs7988928	3.27948e-08	-0.664446	-1.19866
74385501	rs9573298	2.86762e-08	-0.799196	-1.19812
74385515	rs117588036	6.43222e-08	-1.41684e-10	-1.18948
74385569	rs9573299	2.91293e-08	-0.784437	-1.1972
74385587	rs9573300	2.83102e-08	-0.81385	-1.19631
74385683	rs9573301	2.96113e-08	-0.769572	-1.19565
74385843	rs7983836	1.3759e-06	2.85599	-0.982506
74386011	rs7984178	6.17226e-08	-0.165883	-1.06485
74386169	rs9543463	7.99278e-08	0.231493	-1.20375
74386485	rs4883952	6.12007e-08	-0.138688	-1.10053
74386498	rs9543464	1.48372e-06	2.8302	-0.881278
74386793	rs9318219	7.74474e-08	-0.849259	-0.154522
74386809	rs1998571	1.92341e-08	-1.40823	-0.988463
74386833	rs1998572	1.99887e-08	-1.45706	-0.901157
74386844	rs1998573	2.3077e-08	-1.28397	-0.930579
74386989	rs1998574	1.11848e-08	-1.77862	-1.1602
74387138	rs1426	4.53909e-08	-0.564454	-0.973615
74387518	rs11841865	5.80402e-08	-1.29224	-1.84828e-10
74387655	rs7995865	8.61103e-08	-0.89775	-1.84828e-10
74388061	rs74095758	2.29935e-08	-1.7554	-0.46277
74388087	rs1324061	1.65827e-08	-1.75708	-0.787939
74388286	rs73216764	1.5416e-07	-0.315388	-1.84828e-10
74388327	rs73531685	2.29727e-08	-1.77114	-0.44793
74388349	rs74329569	1.47753e-08	-1.79122	-0.869198
74388639	rs73531688	6.84676e-08	-1.12702	-1.84828e-10
74388765	rs139354707	6.6095e-08	-1.41684e-10	-1.16229
74389071	rs9573304	3.10414e-08	-1.69248	-0.225576
74389332	rs58158316	2.72697e-08	-1.65389	-0.393709
74389404	rs60132913	2.75605e-08	-1.65625	-0.380743
74389426	rs35227145	1.42668e-08	-1.78284	-0.912605
74389827	rs139846140	3.73279e-08	-1.73364	-1.84828e-10
74389914	rs74095761	5.26953e-08	-1.64515	0.2563
74390502	rs112286212	5.35099e-08	-1.37351	-1.84828e-10
74391232	rs142385598	1.36074e-08	-1.77793	-0.964837
74391304	rs73531694	1.39663e-08	-1.73627	-0.98046
74391361	rs113288408	1.3425e-08	-1.76267	-0.993594
74391641	rs116931117	3.47697e-08	-1.80463	-1.84828e-10
74391764	rs7335562	3.61872e-08	-1.76467	-1.84828e-10
74391772	rs7335571	3.67055e-08	-1.75045	-1.84828e-10
74391812	rs76565790	6.45399e-08	-1.41684e-10	-1.1861
74392113	rs9543466	3.56872e-08	-1.77859	-1.84828e-10
74392783	rs73216765	3.52737e-08	-1.79024	-1.84828e-10
74392930	rs7983115	3.3218e-08	-0.9288	-0.921486
74393091	rs7983786	1.45058e-08	-1.66609	-1.01274
74393233	rs58137909	1.75289e-08	-1.29526	-1.19427
74393762	rs74095766	7.09987e-08	-1.41684e-10	-1.09072
74393808	rs73533806	1.50097e-08	-1.66079	-0.983898
74393818	rs73533810	1.22354e-08	-1.80523	-1.04382
74394060	rs74095768	6.78686e-08	-1.41684e-10	-1.13581
74394296	rs111965387	3.82275e-08	-1.70982	-1.84828e-10
74394414	rs9530247	2.84104e-08	-1.10287	-0.903752
74394947	rs9530248	2.96976e-08	-1.09476	-0.867555
74395340	rs74095769	7.74915e-08	-1.41684e-10	-1.00321
74395360	rs7333166	5.45005e-08	-1.35517	-1.84828e-10
74395492	rs9573305	1.29654e-08	-1.80794	-0.983158
74395823	rs7328414	1.47498e-08	-1.64547	-1.01668
74396007	rs73533818	1.20294e-08	-1.7905	-1.07552
74396114	rs75777052	7.55746e-08	-1.41684e-10	-1.02826
74396531	rs73533821	1.21357e-08	-1.78702	-1.0702
74396532	rs76298357	7.78608e-08	-1.41684e-10	-0.998457
74396683	rs55817841	1.20574e-08	-1.785	-1.0787
74396751	rs17061524	1.21779e-08	-1.77543	-1.07833
74396827	rs9565044	1.21603e-08	-1.785	-1.0702
74396997	rs9565045	1.2253e-08	-1.785	-1.06261
74397254	rs77264423	5.65218e-08	-1.31875	-1.84828e-10
74397340	rs74541820	5.09154e-08	-1.42321	-1.84828e-10
74397741	rs9888532	1.25361e-08	-1.76335	-1.06142
74398969	rs113386601	1.23378e-08	-1.80056	-1.04016
74399564	rs61572890	8.99574e-08	-1.41684e-10	-0.854044
74399896	rs139736771	7.22969e-08	-1.41684e-10	-1.0726
74400248	rs9565046	1.27521e-08	-1.78572	-1.02196
74400255	rs9565047	1.26795e-08	-1.79143	-1.02196
74400573	rs61957289	3.73816e-08	-1.7322	-1.84828e-10
74400927	rs141144120	6.34893e-08	-1.41684e-10	-1.20251
74400981	rs56397927	1.27487e-08	-1.77271	-1.03524
74401017	rs9543467	1.78385e-08	-1.58538	-0.886641
74401255	rs11843233	1.28536e-08	-1.77031	-1.02945
74401308	rs11841890	1.28896e-08	-1.76751	-1.02945
74401826	rs7984399	1.23181e-08	-1.78085	-1.06146
74401845	rs7983952	1.21727e-08	-1.78714	-1.06705
74401860	rs141966541	4.96031e-08	-1.44933	-1.84828e-10
74401865	rs7983962	1.21484e-08	-1.78913	-1.06705
74401896	rs7984129	1.22263e-08	-1.78756	-1.06222
74402009	rs7984301	1.29367e-08	-1.77031	-1.02299
74402073	rs7984488	1.29367e-08	-1.77031	-1.02299
74402669	rs9318220	1.36125e-08	-1.5955	-1.14689
74402678	rs80268166	7.75907e-08	-1.41684e-10	-1.00193
74402726	rs9573306	1.21029e-08	-1.77931	-1.08062
74402938	rs79433436	4.58714e-08	-1.52754	-1.84828e-10
74402944	rs9318221	1.2381e-08	-1.78753	-1.04968
74403068	rs111488815	5.20377e-08	-1.40141	-1.84828e-10
74403417	rs56994264	7.16133e-08	-1.41684e-10	-1.0821
74403420	rs74536405	1.17905e-08	-1.78635	-1.09973
74403655	rs57332574	7.86093e-08	-1.41684e-10	-0.988889
74403989	rs9600173	8.94392e-08	-0.859821	-1.84828e-10
74404396	rs9318222	1.22589e-08	-1.78781	-1.05932
74405693	rs9600174	1.42548e-08	-1.52356	-1.17272
74405728	rs57117983	6.37858e-08	-1.41684e-10	-1.19785
74405844	rs74095788	6.34807e-08	-1.41684e-10	-1.20264
74406294	rs2209726	1.3442e-08	-1.79814	-0.956858
74406460	rs2225100	1.1702e-08	-1.80886	-1.08476
74406578	rs80149999	6.65144e-08	-1.41684e-10	-1.15596
74406701	rs74095791	6.94994e-08	-1.41684e-10	-1.11206
74406758	rs9565048	1.20414e-08	-1.80093	-1.0641
74406884	rs75477933	4.42799e-08	-1.56285	-1.84828e-10
74406990	rs113582576	4.45927e-08	-1.55581	-1.84828e-10
74407078	rs11842794	1.43103e-08	-1.70665	-0.985748
74407148	rs9573308	4.41753e-08	-0.817052	-0.748162
74407256	rs11842837	5.26792e-08	-1.38916	-1.84828e-10
74407357	rs117918867	6.62977e-08	-1.41684e-10	-1.15922
74407388	rs75675596	6.56963e-08	-1.41684e-10	-1.16834
74407798	rs9565049	1.43631e-08	-1.70665	-0.982065
74408005	rs73535811	1.38757e-08	-1.71114	-1.0121
74408067	rs76334017	1.14483e-08	-1.80862	-1.10692
74408109	rs80247603	1.17273e-08	-1.79982	-1.09164
74408748	rs2148750	3.61123e-08	-1.05927	-0.707476
74409512	rs17061545	6.58125e-08	-1.41684e-10	-1.16657
74409544	rs35374366	1.11972e-08	-1.79982	-1.13789
74409654	rs57915722	1.11046e-08	-1.80224	-1.14378
74409817	rs79949182	6.60972e-08	-1.41684e-10	-1.16225
74409832	rs9543468	3.12333e-08	-1.03471	-0.877183
74410013	rs9543469	3.66658e-08	-0.604436	-1.1471
74410553	rs9573309	1.26451e-08	-1.75548	-1.06063
74410737	rs76501220	4.45471e-08	-1.55683	-1.84828e-10
74410838	rs9573310	1.1109e-08	-1.78786	-1.15776
74411415	rs9573311	1.15351e-08	-1.80784	-1.10014
74411746	rs143483805	5.91494e-08	-1.27331	-1.84828e-10
74411807	rs11839511	1.12297e-08	-1.78584	-1.14898
74412196	rs9573312	1.14771e-08	-1.75364	-1.15939
74412251	rs77525872	3.59356e-07	-1.41684e-10	0.530935
74412262	rs9530249	3.11601e-08	-0.832889	-1.08135
74413100	rs77105154	6.69962e-08	-1.41684e-10	-1.14874
74413200	rs9565050	1.11854e-08	-1.78226	-1.1565
74413257	rs2325582	1.11901e-08	-1.77987	-1.15848
74414255	rs112206571	4.31998e-08	-1.58754	-1.84828e-10
74414314	rs78258417	8.30812e-08	-1.41684e-10	-0.933561
74414608	rs145954263	6.47661e-08	-1.41684e-10	-1.1826
74414706	rs11843549	5.22739e-08	-1.39688	-1.84828e-10
74414844	rs9573314	1.15127e-08	-1.80812	-1.10181
74415050	rs9565051	1.11638e-08	-1.77503	-1.16568
74415433	rs17061552	1.14449e-08	-1.75517	-1.16066
74415495	rs28701990	1.08853e-08	-1.80002	-1.16595
74415620	rs151276347	6.47315e-08	-1.41684e-10	-1.18313
74415745	rs73535830	1.30121e-08	-1.68296	-1.10454
74415943	rs75479618	3.46242e-08	-1.80883	-1.84828e-10
74415973	rs4288882	2.98585e-08	-0.850046	-1.10687
74416005	rs4516090	4.18189e-08	-0.706074	-0.913956
74416129	rs17061555	1.09219e-08	-1.77503	-1.18758
74416163	rs4142837	1.17674e-08	-1.72926	-1.15879
74416175	rs4335670	4.0587e-08	-1.64993	-1.84828e-10
74416263	rs4142838	3.31454e-08	-1.08084	-0.771636
74416881	rs2182667	3.64926e-08	-0.727837	-1.02843
74417069	rs145965324	1.09066e-07	-0.66143	-1.84828e-10
74417432	rs9530250	5.14451e-08	-0.591883	-0.820981
74417768	rs74717172	3.58373e-08	-1.77439	-1.84828e-10
74417929	rs80343351	1.07486e-08	-1.80868	-1.16992
74418134	rs77999846	3.53492e-08	-1.7881	-1.84828e-10
74418307	rs74095855	1.09785e-08	-1.80884	-1.1486
74418722	rs4142836	1.12494e-08	-1.76144	-1.17162
74419012	rs4142835	1.1903e-08	-1.80233	-1.07426
74419059	rs77287928	6.35825e-08	-1.41684e-10	-1.20104
74419147	rs147686223	6.37501e-08	-1.41684e-10	-1.19841
74419356	rs74929593	2.33537e-08	-1.08221	-1.12042
74419618	rs79622933	6.34564e-08	-1.41684e-10	-1.20303
74420118	rs77377545	6.33882e-08	-1.41684e-10	-1.2041
74420604	rs149246951	1.06254e-07	-1.41684e-10	-0.687552
74420916	rs9530251	3.62072e-08	-0.678808	-1.08531
74420929	rs9543471	3.32697e-08	-0.75048	-1.09825
74421472	rs75781858	3.55863e-08	-1.78142	-1.84828e-10
74421689	rs9543472	7.20027e-08	-0.395865	-0.68081
74421928	rs9573316	1.1094e-08	-1.79546	-1.15151
74422000	rs74775679	4.79671e-08	-1.48286	-1.84828e-10
74422002	rs56284857	1.11011e-08	-1.78854	-1.1578
74422322	rs17284920	5.02878e-07	0.866968	-1.84828e-10
74422529	rs1927010	2.81742e-08	-0.934825	-1.08015
74422584	rs74748142	6.33892e-08	-1.41684e-10	-1.20409
74422624	rs1927009	1.10892e-08	-1.79697	-1.15044
74422984	rs9543473	3.17804e-08	-0.922998	-0.97153
74423013	rs9565052	1.1664e-08	-1.75407	-1.1428
74424171	rs66662088	5.16567e-08	-1.62142	0.212659
74424211	rs73216777	3.04804e-08	-1.74128	-0.195019
74424333	rs78048216	4.00807e-08	-1.66248	-1.84828e-10
74424824	rs17061574	3.53809e-08	-0.673681	-1.11353
74424910	rs9543474	5.76802e-07	0.479152	0.524967
74424950	rs17061580	2.23665e-08	-1.76962	-0.476197
74425030	rs9543475	7.15128e-08	-1.0835	-1.84828e-10
74425228	rs9543476	4.85515e-07	0.348031	0.4838
74425396	rs73537919	5.39131e-08	-1.36601	-1.84828e-10
74425983	rs2325583	2.46809e-08	-1.78746	-0.359888
74426782	rs147416913	2.02732e-08	-1.80782	-0.536259
74427942	rs7993176	5.94194e-08	-0.507961	-0.760797
74430553	rs9573319	1.79821e-08	-1.37265	-1.09135
74432322	rs9565053	2.3652e-08	-1.73032	-0.459616
74432760	rs9543477	2.51356e-08	-1.59717	-0.531928
74432865	rs75623818	3.58376e-08	-1.77438	-1.84828e-10
74433216	rs7139761	1.45995e-08	-1.505	-1.16739
74433359	rs7139811	1.36432e-08	-1.56599	-1.17415
74433778	rs17061592	1.32959e-07	-1.41684e-10	-0.463338
74433807	rs4883955	1.12992e-08	-1.72626	-1.20239
74434275	rs12428291	1.056e-08	-1.7922	-1.20411
74434331	rs12428279	1.06803e-08	-1.78176	-1.20323
74434638	rs6562786	1.1551e-08	-1.7025	-1.20411
74435368	rs76965483	1.77718e-08	-1.28189	-1.19387
74435788	rs79465139	1.82119e-08	-1.50739	-0.943912
74436156	rs3764109	2.60648e-08	-1.13606	-0.956734
74436364	rs12429963	1.18081e-08	-1.75638	-1.12821
74436398	rs11619002	2.91766e-08	-1.05539	-0.924624
74436507	rs3764110	1.1572e-08	-1.70382	-1.20096
74436799	rs150677332	1.43e-07	-0.390532	-1.84828e-10
74436888	rs79701475	2.03133e-07	-1.41684e-10	-0.0395177
74437523	rs7336762	1.63798e-08	-1.35363	-1.2037
74437692	rs7336992	2.69772e-08	-1.14545	-0.912937
74438135	rs56014515	1.13439e-08	-1.80128	-1.12342
74438244	rs17061611	6.34271e-08	-1.41684e-10	-1.20349
74438309	rs12430528	1.11263e-08	-1.79682	-1.14725
74438702	rs7320296	2.41586e-07	-1.41684e-10	0.133848
74438910	rs9600177	1.23273e-08	-1.78259	-1.05898
74439238	rs9530253	2.58938e-08	-1.41661	-0.682762
74439851	rs9600178	3.09299e-07	1.2663	-0.885369
74439932	rs76352672	2.45303e-08	-1.58996	-0.56351
74440000	rs9600179	1.38127e-08	-1.77474	-0.953052
74440131	rs9600180	1.26564e-08	-1.68841	-1.12681
74440316	rs7992594	2.67539e-07	-1.41684e-10	0.235886
74440413	rs9530254	1.26196e-08	-1.72738	-1.09075
74440455	rs147380274	6.45987e-08	-1.41684e-10	-1.18519
74441345	rs9543479	1.47851e-08	-1.45723	-1.20253
74441736	rs9592946	1.48382e-08	-1.70961	-0.946564
74441858	rs140632484	6.54748e-08	-1.17171	-1.84828e-10
74441943	rs80304273	1.59228e-08	-1.80777	-0.777852
74442137	rs12021132	2.77803e-08	-1.03119	-0.997859
74442650	rs9530255	3.3028e-08	-1.76159	-0.0944341
74442846	rs60669656	1.41765e-08	-1.62411	-1.07768
74443290	rs77698309	1.5939e-07	-0.282028	-1.84828e-10
74444175	rs117626707	3.49196e-08	-1.80033	-1.84828e-10
74444845	rs55790135	2.97631e-08	-1.19412	-0.765993
74445177	rs79094116	1.59698e-08	-1.37925	-1.20343
74445435	rs8000603	1.16176e-08	-1.71525	-1.18561
74446471	rs78258355	1.36041e-08	-1.53903	-1.20398
74446611	rs73216789	7.85873e-08	-1.79943	0.810257
74446905	rs4885124	4.19635e-08	-1.26122	-0.355363
74447598	rs144713891	1.9166e-08	-1.38878	-1.01146
74448453	rs6562788	2.29777e-08	-1.34639	-0.872469
74448649	rs9565054	1.62975e-08	-1.41408	-1.14828
74449179	rs9573320	1.67908e-08	-1.80633	-0.72622
74449481	rs2148749	1.60752e-08	-1.80693	-0.769169
74449963	rs75051414	2.70725e-07	0.247725	-1.84828e-10
74449988	rs12872857	9.60026e-08	-0.789004	-1.84828e-10
74450444	rs148452089	2.15501e-08	-1.34001	-0.942995
74450509	rs73216793	4.07825e-08	-1.72956	0.0844318
74451447	rs117666641	2.13768e-07	-1.41684e-10	0.0115118
74451931	rs75222763	3.93886e-08	-1.80537	0.12547
74452817	rs117710693	2.18636e-08	-1.3437	-0.924856
74453054	rs9573321	2.09312e-08	-1.29491	-1.01723
74453166	rs7331935	2.07353e-08	-1.33394	-0.987607
74453522	rs9565055	1.10297e-08	-1.76208	-1.1907
74453541	rs74095875	2.23849e-08	-1.04394	-1.20105
74453779	rs17061631	2.2158e-08	-1.05622	-1.19896
74454366	rs117184879	2.21059e-08	-1.38921	-0.868323
74454455	rs1887344	1.31329e-08	-1.62735	-1.15091
74454776	rs77847430	2.32105e-08	-1.36363	-0.845145
74455176	rs4883956	1.85562e-08	-1.32007	-1.1125
74455393	rs117467111	2.49342e-08	-1.31516	-0.821979
74455478	rs4883957	1.08712e-08	-1.79547	-1.17179
74455956	rs9565056	2.12769e-08	-1.32819	-0.967564
74456129	rs17061637	1.52433e-08	-1.42751	-1.20173
74456277	rs17061638	3.3443e-08	-1.80851	-0.0350306
74456408	rs6562789	1.64941e-08	-1.39955	-1.15082
74457132	rs75854297	3.4623e-08	-1.80886	-1.84828e-10
74457623	rs76305007	6.34647e-08	-1.41684e-10	-1.2029
74457689	rs9573322	1.09282e-08	-1.79547	-1.16656
74458852	rs12428146	2.57568e-08	-1.74236	-0.362316
74459162	rs7999234	1.492e-08	-1.57768	-1.073
74459395	rs7999645	1.37428e-08	-1.55912	-1.17374
74459948	rs17061640	1.54841e-08	-1.46425	-1.14931
74460300	rs112117802	9.23028e-08	-0.828305	-1.84828e-10
74460338	rs17061643	3.59633e-08	-1.45483	-0.316045
74460712	rs9919878	3.85162e-08	-1.80435	0.102045
74460926	rs9318223	1.16804e-08	-1.78438	-1.11109
74461415	rs138849964	4.45726e-08	-1.55626	-1.84828e-10
74461472	rs117514421	2.26284e-08	-1.80273	-0.431443
74461485	rs116882812	1.79551e-08	-1.7968	-0.668711
74462546	rs8002473	1.93531e-08	-1.43021	-0.960315
74462642	rs148312169	6.36225e-08	-1.41684e-10	-1.20041
74462826	rs60562287	9.71928e-08	-1.41684e-10	-0.776683
74462922	rs2182665	1.25461e-08	-1.79544	-1.02853
74463337	rs146145454	4.7241e-08	-1.49812	-1.84828e-10
74463990	rs17286391	5.63389e-08	-1.32199	-1.84828e-10
74464147	rs9565057	2.18265e-08	-1.33077	-0.939487
74464272	rs9600182	1.55789e-08	-1.66928	-0.938178
74464460	rs12583728	6.40043e-08	-1.41684e-10	-1.19443
74464639	rs2325581	2.06045e-08	-1.35845	-0.969422
74464709	rs2148748	2.01759e-08	-1.37589	-0.972999
74464848	rs2148747	1.92324e-08	-1.80834	-0.588446
74465177	rs9318224	1.62983e-08	-1.7381	-0.824216
74465402	rs2182664	1.4102e-08	-1.79973	-0.907329
74465484	rs2148746	1.16105e-08	-1.71253	-1.18893
74465807	rs2182663	1.6551e-08	-1.7373	-0.809628
74466515	rs9565059	2.05189e-08	-1.36693	-0.965103
74466777	rs149385803	5.26889e-08	-1.38898	-1.84828e-10
74467324	rs76193241	1.0691e-07	-1.41684e-10	-0.681391
74467772	rs4885126	1.52534e-08	-1.77877	-0.849811
74467846	rs57785754	1.07847e-07	-1.41684e-10	-0.672663
74467926	rs4885127	2.05519e-08	-1.33722	-0.993206
74468630	rs9573324	2.08869e-08	-1.31596	-0.998296
74468788	rs9592948	2.24853e-08	-1.34993	-0.890585
74470227	rs7327693	3.60356e-08	-1.30175	-0.46712
74470424	rs7991610	2.5605e-08	-1.55717	-0.553425
74470494	rs116963645	6.35869e-08	-1.41684e-10	-1.20097
74470784	rs138280743	1.45252e-07	-1.41684e-10	-0.374907
74470919	rs17061659	1.11719e-07	-1.41684e-10	-0.637396
74471138	rs2225099	3.69229e-08	-1.09837	-0.646173
74471277	rs117244977	1.14772e-07	-1.41684e-10	-0.610434
74471540	rs117051420	3.5357e-08	-1.78788	-1.84828e-10
74471654	rs7139826	2.07919e-08	-1.78301	-0.535802
74472014	rs1927008	5.27152e-08	-0.216056	-1.17242
74472939	rs75830088	2.79834e-08	-1.24912	-0.772646
74472992	rs17061664	4.33932e-08	-0.39396	-1.18912
74473097	rs9565061	3.09179e-08	-0.85503	-1.06701
74473436	rs7325680	1.87387e-08	-1.23771	-1.18508
74473460	rs76036141	2.31953e-07	0.0931567	-1.84828e-10
74473467	rs17090407	1.09166e-08	-1.79968	-1.16342
74474088	rs185034672	6.39595e-08	-1.41684e-10	-1.19513
74474321	rs34655827	2.72437e-08	-1.29589	-0.752667
74474851	rs8000776	2.10255e-08	-1.11071	-1.19693
74475387	rs9530256	4.66599e-08	-1.51049	-1.84828e-10
74475673	rs79880607	3.07237e-08	-1.19784	-0.730502
74476300	rs10507819	2.77232e-08	-0.901214	-1.12989
74476592	rs142489586	1.62641e-07	-1.41684e-10	-0.261835
74478658	rs17287158	4.65408e-08	-1.51305	-1.84828e-10
74479290	rs9600183	1.46896e-08	-1.46214	-1.2041
74479398	rs9600184	1.85027e-08	-1.24575	-1.18971
74480050	rs143903494	3.32101e-08	-1.07974	-0.770786
74480164	rs12868634	2.50175e-08	-1.00281	-1.13099
74480345	rs74802183	3.46455e-08	-1.04678	-0.76143
74480552	rs117068264	3.50157e-08	-1.79758	-1.84828e-10
74480919	rs7317838	2.53348e-08	-1.01535	-1.10585
74481912	rs17215096	1.0331e-07	-0.715645	-1.84828e-10
74482009	rs60272301	3.55689e-08	-1.05216	-0.729753
74482209	rs9530257	2.38178e-08	-1.0755	-1.10745
74485224	rs186020366	1.08658e-07	-0.665173	-1.84828e-10
74485311	rs9573326	2.913e-08	-0.822563	-1.15905
74486044	rs9573327	3.14998e-08	-0.748813	-1.15459
74486710	rs145367914	1.3253e-07	-0.46657	-1.84828e-10
74486857	rs144690844	4.2836e-08	-1.596	-1.84828e-10
74486896	rs138561786	6.65122e-08	-1.41684e-10	-1.15599
74487670	rs9530259	1.32022e-08	-1.63626	-1.13674
74487973	rs9543482	1.37337e-08	-1.58692	-1.1466
74488170	rs149286537	1.43387e-07	-1.41684e-10	-0.387831
74488914	rs117832400	4.20532e-08	-1.61444	-1.84828e-10
74489338	rs76580461	1.99713e-07	-0.0564989	-1.84828e-10
74490193	rs9543483	1.28521e-08	-1.66077	-1.1391
74490727	rs147476117	8.58164e-08	-1.41684e-10	-0.901169
74490924	rs73220887	3.54217e-08	-1.78606	-1.84828e-10
74491265	rs9318225	1.48283e-08	-1.73405	-0.922791
74491457	rs12856248	1.3076e-08	-1.78599	-0.996606
74492633	rs140709931	1.08849e-07	-0.66342	-1.84828e-10
74492673	rs75096422	6.70019e-08	-1.41684e-10	-1.14866
74493002	rs1887346	1.08496e-08	-1.76635	-1.20291
74493209	rs1887345	1.282e-07	0.0319695	-0.531758
74493986	rs9318226	4.50272e-08	-0.947273	-0.598839
74494259	rs143920733	7.93222e-08	-1.41684e-10	-0.979862
74494276	rs9543486	8.15321e-08	-0.326448	-0.625935
74494689	rs9543487	8.42274e-08	-0.326448	-0.593412
74494831	rs61564861	6.57197e-08	-1.41684e-10	-1.16798
74494923	rs56058830	4.45612e-08	-0.381112	-1.1754
74494945	rs72628050	1.08827e-08	-1.76321	-1.20299
74495530	rs7986456	4.19958e-08	-0.948859	-0.666952
74495715	rs9600185	7.54611e-08	-1.41684e-10	-1.02976
74496396	rs4321078	4.48094e-08	-0.850407	-0.700555
74497642	rs748079	4.80201e-08	-0.723865	-0.757895
74498481	rs191145251	9.70485e-08	-0.778169	-1.84828e-10
74499025	rs2875668	3.73984e-08	-1.08592	-0.645831
74499560	rs9600186	8.71377e-08	-1.41684e-10	-0.88589
74499839	rs2325570	1.27884e-07	0.0663375	-0.568591
74500229	rs9543489	6.46737e-08	-0.559598	-0.624427
74500265	rs9543490	1.18909e-08	-1.68436	-1.19324
74500354	rs9543491	4.21432e-07	1.30065	-0.610371
74500970	rs9318227	1.00295e-07	-0.233658	-0.511603
74501180	rs9573328	1.10765e-08	-1.75312	-1.19544
74501210	rs9318228	1.11556e-08	-1.74747	-1.19397
74501424	rs117172605	3.571e-08	-1.77795	-1.84828e-10
74501861	rs9530260	1.14074e-08	-1.72777	-1.19134
74502215	rs4885132	1.3974e-07	0.183373	-0.596969
74502243	rs9600188	1.12606e-08	-1.73963	-1.19244
74502332	rs9530261	4.16946e-08	-0.946515	-0.676492
74502507	rs7981768	1.46362e-07	0.251089	-0.618384
74502770	rs7323072	1.11622e-08	-1.74043	-1.20041
74503068	rs9543492	1.53452e-08	-1.80584	-0.816737
74503865	rs181035516	2.06155e-07	-1.41684e-10	-0.0247514
74504415	rs7330642	1.63904e-08	-1.52487	-1.03182
74505599	rs9543494	1.06781e-08	-1.80463	-1.18056
74505730	rs9573329	1.0553e-08	-1.80461	-1.19235
74506018	rs74986067	4.71729e-08	-1.49956	-1.84828e-10
74508043	rs80318673	7.26253e-08	-1.06807	-1.84828e-10
74508145	rs117792279	5.13202e-08	-1.4153	-1.84828e-10
74508795	rs7992210	1.41376e-08	-1.80804	-0.896496
74508882	rs76976492	7.26253e-08	-1.06807	-1.84828e-10
74508922	rs76303554	7.45448e-08	-1.04198	-1.84828e-10
74508954	rs7992569	3.11454e-07	-1.41684e-10	0.387873
74509162	rs7991457	1.4245e-08	-1.80804	-0.888929
74509187	rs7991469	1.41785e-08	-1.80851	-0.893139
74509346	rs7992314	1.55878e-08	-1.4525	-1.1544
74510052	rs77542001	7.148e-08	-1.08396	-1.84828e-10
74510310	rs76334978	7.00695e-08	-1.10389	-1.84828e-10
74510342	rs9592950	3.91449e-08	-0.586475	-1.09964
74511054	rs4883958	2.36691e-08	-1.64365	-0.545563
74511559	rs4883959	2.93048e-07	-1.41684e-10	0.326958
74511643	rs4885134	1.49344e-08	-1.80648	-0.843226
74511802	rs9318229	1.07521e-08	-1.79808	-1.1802
74511991	rs17061696	1.44257e-08	-1.50794	-1.17643
74512072	rs146020298	1.86741e-07	-0.123655	-1.84828e-10
74512257	rs78852044	6.74821e-08	-1.41684e-10	-1.14152
74512320	rs2325572	1.48942e-08	-1.80582	-0.846591
74512389	rs7325359	4.03628e-08	-0.517806	-1.13767
74512491	rs9600189	4.14532e-08	-0.491151	-1.13767
74512690	rs79307288	2.9878e-07	0.346329	-1.84828e-10
74512809	rs745614	1.09815e-08	-1.78612	-1.17104
74513122	rs728926	1.45074e-08	-1.49806	-1.18066
74513170	rs113907772	7.31e-08	-1.06155	-1.84828e-10
74513180	rs17288193	7.31e-08	-1.06155	-1.84828e-10
74513280	rs74580753	7.24407e-08	-1.07061	-1.84828e-10
74513460	rs943706	1.0869e-08	-1.78364	-1.18382
74513728	rs61957348	1.03649e-07	-0.712366	-1.84828e-10
74514418	rs8001741	1.05985e-08	-1.80027	-1.1924
74515502	rs9530262	1.06335e-08	-1.80169	-1.18768
74516077	rs117919659	5.54409e-08	-1.33806	-1.84828e-10
74516103	rs17216006	7.14448e-08	-1.08445	-1.84828e-10
74516318	rs9600191	3.88878e-08	-0.534787	-1.15791
74516336	rs12583092	1.09417e-08	-1.77829	-1.18251
74516525	rs17061703	8.26618e-08	-0.979295	0.0406722
74516970	rs116615961	3.51172e-07	-1.41684e-10	0.507897
74517321	rs7986883	4.14483e-08	-0.474617	-1.15432
74517392	rs17071090	8.33466e-08	-0.969898	0.0395266
74518030	rs10219943	4.60645e-08	-0.363533	-1.1598
74518210	rs9573330	1.44812e-08	-1.5083	-1.17223
74519088	rs74921377	3.90491e-08	-0.541741	-1.14682
74519523	rs10219785	3.90867e-08	-0.541741	-1.14586
74520186	rs1886512	1.62849e-08	-1.50103	-1.06211
74520681	rs17216139	7.05221e-08	-1.09745	-1.84828e-10
74520982	rs17216175	6.76076e-08	-1.13966	-1.84828e-10
74521510	rs9600192	3.62517e-08	-0.606582	-1.15631
74521511	rs142466082	9.49301e-08	-1.41684e-10	-0.800239
74521514	rs9318230	1.05981e-08	-1.80134	-1.19137
74521863	rs6562791	1.02262e-07	-1.00719	0.281355
74521994	rs9530263	1.08113e-08	-1.79048	-1.1823
74522061	rs4883960	9.46417e-08	-0.958407	0.155125
74522089	rs78866111	3.67536e-08	-0.61273	-1.13641
74522567	rs77107102	4.22111e-08	-0.471089	-1.13961
74522827	rs5008128	1.02813e-07	-1.05355	0.333078
74522912	rs5008129	1.09284e-08	-1.79194	-1.17007
74522968	rs17288542	7.13194e-08	-1.08621	-1.84828e-10
74523135	rs9543497	1.07052e-08	-1.80647	-1.17619
74523683	rs79067018	4.33132e-08	-1.58492	-1.84828e-10
74524460	rs7324199	1.00548e-07	-1.12298	0.380239
74524485	rs9592951	3.07946e-08	-0.790673	-1.13537
74524689	rs7329130	9.77345e-08	-1.14758	0.376451
74524998	rs142968624	7.67505e-08	-1.41684e-10	-1.01282
74525220	rs9543498	4.75244e-08	-1.49214	-1.84828e-10
74525387	rs943707	1.00901e-07	-1.12962	0.390382
74525746	rs76687098	3.70754e-08	-0.613789	-1.12664
74525772	rs80148538	1.14831e-07	-1.41684e-10	-0.609916
74525794	rs9592952	1.08498e-08	-1.78829	-1.18094
74526110	rs150307085	4.67967e-08	-1.50757	-1.84828e-10
74526516	rs149119224	3.7702e-08	-1.72367	-1.84828e-10
74526714	rs9573331	1.01015e-07	-1.41684e-10	-0.738112
74526781	rs74095913	2.41535e-07	-1.41684e-10	0.133634
74527112	rs111240450	6.30517e-08	-1.20942	-1.84828e-10
74527314	rs74095914	2.59356e-07	-1.41684e-10	0.204822
74527337	rs141463849	6.81433e-08	-1.41684e-10	-1.13177
74527758	rs17288724	6.46159e-08	-1.18492	-1.84828e-10
74528139	rs4640060	2.48949e-07	-1.41684e-10	0.163868
74528177	rs9592953	3.04146e-08	-0.880815	-1.05764
74528208	rs189485231	4.65194e-08	-1.51351	-1.84828e-10
74528240	rs9592954	3.05548e-08	-0.880815	-1.05304
74528334	rs2031428	6.31068e-08	-1.20855	-1.84828e-10
74528357	rs4885135	1.12365e-08	-1.73301	-1.2012
74528405	rs4885136	1.97226e-08	-1.21836	-1.15325
74528571	rs180671762	4.86825e-08	-1.46806	-1.84828e-10
74529410	rs9318231	1.91443e-08	-1.25659	-1.14478
74529585	rs4412864	1.8894e-08	-1.26622	-1.14831
74529699	rs3850049	1.8826e-08	-1.27577	-1.14237
74529960	rs3850050	1.85816e-08	-1.28523	-1.14597
74530019	rs4450274	4.20387e-08	-1.52812	-0.0866694
74530073	rs78567211	6.02304e-08	-1.2552	-1.84828e-10
74530075	rs4580046	1.09787e-08	-1.75438	-1.20304
74530279	rs9318232	1.094e-08	-1.75755	-1.20341
74530290	rs17288893	5.77663e-08	-1.29697	-1.84828e-10
74530512	rs78070333	2.49092e-07	-1.41684e-10	0.164443
74530538	rs9318233	1.82414e-08	-1.3049	-1.14478
74530585	rs74885062	5.97674e-08	-1.26292	-1.84828e-10
74530655	rs77690202	3.52258e-08	-1.7916	-1.84828e-10
74531243	rs77277253	6.21033e-08	-1.22458	-1.84828e-10
74532482	rs11838749	1.90899e-08	-1.22802	-1.1762
74532611	rs1570743	1.80692e-08	-1.29262	-1.16655
74532811	rs1570744	1.81071e-08	-1.29262	-1.16445
74532855	rs4883961	1.78857e-08	-1.30493	-1.16445
74533009	rs112340057	5.83958e-08	-1.28614	-1.84828e-10
74533235	rs9573332	1.80721e-08	-1.29262	-1.16638
74533740	rs9565063	1.87218e-08	-1.25426	-1.16943
74533914	rs9592955	1.44048e-08	-1.51189	-1.17393
74534147	rs7320592	1.93796e-08	-1.234	-1.15516
74534179	rs118108086	4.41637e-08	-1.56548	-1.84828e-10
74534245	rs7321264	1.10783e-08	-1.74606	-1.20233
74534247	rs7320779	1.10813e-08	-1.74606	-1.20206
74534758	rs17061756	3.20418e-08	-0.717415	-1.16892
74535038	rs111389480	5.75729e-08	-1.30033	-1.84828e-10
74535249	rs1408672	1.78661e-08	-1.28323	-1.18725
74535573	rs9600193	3.03228e-08	-0.759558	-1.18192
74535578	rs9318236	1.73109e-08	-1.30194	-1.20011
74536246	rs111635596	3.00129e-08	-0.765268	-1.18648
74536276	rs9543499	1.71557e-08	-1.31117	-1.19988
74536618	rs4885137	1.79713e-08	-1.27375	-1.19086
74536931	rs4885138	1.78673e-08	-1.28323	-1.18718
74537189	rs17289305	5.66643e-08	-1.31624	-1.84828e-10
74537226	rs80195013	5.90982e-08	-1.27418	-1.84828e-10
74537253	rs118073739	8.83249e-08	-0.872357	-1.84828e-10
74537273	rs7992337	1.79602e-08	-1.27375	-1.19147
74537760	rs7997921	1.16717e-08	-1.70094	-1.19527
74537801	rs9318237	1.30302e-08	-1.64273	-1.14338
74538020	rs9318238	1.09244e-08	-1.75941	-1.20297
74538058	rs9543500	6.56311e-08	-1.16933	-1.84828e-10
74538110	rs9543501	1.15224e-08	-1.71294	-1.19615
74538153	rs76444206	2.76764e-08	-0.838638	-1.19416
74538269	rs7335763	1.21124e-08	-1.66142	-1.19773
74538466	rs17217266	4.35019e-08	-1.58057	-1.84828e-10
74538526	rs79745384	3.47062e-08	-1.80646	-1.84828e-10
74538819	rs2875669	1.32039e-08	-1.58278	-1.19009
74539068	rs2875670	1.39193e-08	-1.5224	-1.1977
74539169	rs17061772	3.99589e-08	-0.639646	-1.02588
74539245	rs79739016	3.545e-08	-1.78526	-1.84828e-10
74539377	rs17061773	1.75835e-08	-1.4406	-1.04581
74539525	rs9600195	1.63964e-08	-1.52176	-1.03456
74539716	rs17217378	5.99394e-08	-1.26005	-1.84828e-10
74539963	rs17289662	6.10749e-08	-1.24128	-1.84828e-10
74540271	rs9600196	1.72012e-08	-1.47927	-1.02913
74540416	rs9565064	6.46662e-08	-1.41684e-10	-1.18414
74540613	rs9600197	1.72548e-08	-1.4815	-1.02379
74541124	rs73222712	8.97216e-08	-0.856669	-1.84828e-10
74541371	rs9592956	1.72236e-08	-1.49999	-1.00711
74541520	rs9592957	1.72608e-08	-1.49783	-1.00711
74541694	rs73222715	1.07565e-07	-0.675285	-1.84828e-10
74541751	rs9592958	1.74309e-08	-1.49388	-1.00125
74541764	rs1024264	4.78593e-08	-1.09729	-0.387821
74541822	rs9592959	1.71842e-08	-1.50991	-0.999477
74542409	rs9600198	1.64393e-08	-1.53521	-1.01849
74542717	rs75158768	6.00969e-08	-1.25742	-1.84828e-10
74542866	rs61093123	1.81169e-08	-1.47093	-0.985607
74542950	rs4885139	1.60211e-08	-1.37627	-1.20321
74543786	rs10507820	3.41671e-08	-0.775716	-1.0464
74544048	rs138051031	2.71771e-07	-1.41684e-10	0.251582
74544162	rs17061811	1.73885e-08	-1.51586	-0.981706
74544256	rs17061813	1.74607e-08	-1.51586	-0.977561
74544451	rs2296859	1.7355e-08	-1.51986	-0.979638
74544544	rs17061815	1.73885e-08	-1.51586	-0.981706
74544645	rs9530267	1.16955e-08	-1.795	-1.09918
74545125	rs73222717	7.36342e-08	-1.05427	-1.84828e-10
74545237	rs7335575	1.38281e-08	-1.57475	-1.15193
74545324	rs57665296	1.77476e-08	-1.51395	-0.963177
74545565	rs17061818	1.77818e-08	-1.51203	-0.963177
74545888	rs28405082	1.76766e-08	-1.51796	-0.963177
74545915	rs28444995	1.72523e-08	-1.54657	-0.958861
74545934	rs79397384	6.33904e-08	-1.41684e-10	-1.20407
74546019	rs28657975	1.79324e-08	-1.51424	-0.952532
74546222	rs1570745	3.38227e-08	-1.08961	-0.742642
74546633	rs118100926	4.33437e-08	-1.58422	-1.84828e-10
74547367	rs9600201	1.81892e-08	-1.49783	-0.954723
74547637	rs9543502	1.97003e-08	-1.64199	-0.730761
74547720	rs9600204	1.77842e-08	-1.52207	-0.953001
74547792	rs9530268	1.97003e-08	-1.64199	-0.730761
74548196	rs9634725	2.23334e-07	-1.41684e-10	0.0552909
74548594	rs9530269	3.33004e-08	-1.75275	-0.0950583
74549101	rs4454843	1.92973e-08	-1.64199	-0.751431
74549192	rs9573336	2.32624e-07	-1.41684e-10	0.0960442
74549292	rs9573337	2.11916e-07	-1.41684e-10	0.00280945
74549435	rs9543503	3.44071e-08	-1.28718	-0.527939
74549813	rs7333855	1.78309e-08	-1.31265	-1.1598
74549905	rs9600205	1.71796e-08	-1.53137	-0.978286
74549943	rs7332649	3.33084e-08	-1.09835	-0.749215
74550013	rs9600206	2.12082e-08	-1.35065	-0.94834
74550279	rs9565065	2.24852e-07	-1.41684e-10	0.0620628
74550457	rs55871505	1.88048e-08	-1.47093	-0.94834
74550604	rs57061860	1.78983e-08	-1.51395	-0.954723
74550627	rs79576108	6.33964e-08	-1.20397	-1.84828e-10
74551398	rs7316947	2.66355e-08	-1.31953	-0.751607
74551691	rs9600207	1.74575e-08	-1.52829	-0.965321
74551914	rs74327695	3.10995e-08	-1.11606	-0.800128
74551933	rs9543505	2.09706e-08	-1.12616	-1.1841
74552113	rs9600208	1.75156e-08	-1.52365	-0.966637
74552616	rs78519554	2.10272e-07	-1.41684e-10	-0.00497838
74552666	rs147874949	6.46854e-08	-1.41684e-10	-1.18384
74552780	rs7330075	2.06637e-08	-1.13561	-1.18939
74553341	rs9573338	1.85035e-07	-1.41684e-10	-0.132834
74553463	rs13378861	5.3303e-08	-1.68672	0.30933
74553950	rs9600209	1.82427e-08	-1.47704	-0.97257
74554091	rs76457955	6.45e-08	-1.41684e-10	-1.18671
74554927	rs74973961	1.82205e-08	-1.47906	-0.971769
74555934	rs77141781	6.09215e-08	-1.24379	-1.84828e-10
74555947	rs7338764	1.6879e-08	-1.38339	-1.14391
74555987	rs7337232	6.26254e-08	-1.36299	0.146782
74556102	rs74095939	2.05942e-08	-1.16955	-1.15882
74556225	rs7339349	1.51798e-08	-1.47273	-1.16069
74556488	rs9573340	1.6751e-08	-1.38012	-1.1548
74557203	rs9600210	1.94453e-08	-1.32477	-1.06101
74557861	rs34207789	1.61508e-07	-0.268824	-1.84828e-10
74558237	rs78057420	5.21045e-08	-1.40013	-1.84828e-10
74558380	rs4885141	2.61784e-08	-1.56515	-0.5233
74558389	rs2182038	1.50789e-08	-1.48779	-1.1523
74558426	rs144887268	2.36326e-07	0.111834	-1.84828e-10
74558505	rs12871414	2.88579e-08	-0.789503	-1.20149
74558516	rs78719565	1.66e-08	-1.36471	-1.17927
74559777	rs17061867	1.09359e-07	-1.41684e-10	-0.658745
74560057	rs75903763	9.89953e-08	-1.41684e-10	-0.758308
74560092	rs80062938	1.02455e-07	-1.41684e-10	-0.723957
74560263	rs7983164	2.31154e-08	-1.009	-1.20388
74560270	rs115878049	1.02455e-07	-1.41684e-10	-0.723957
74560348	rs17218053	1.31447e-07	-0.474779	-1.84828e-10
74560624	rs36107165	9.50679e-08	-0.798788	-1.84828e-10
74561143	rs78784794	3.74644e-08	-1.72999	-1.84828e-10
74561549	rs9543507	1.24352e-08	-1.76808	-1.06477
74561642	rs74605078	3.74644e-08	-1.72999	-1.84828e-10
74561706	rs7329599	1.40577e-08	-1.60725	-1.10296
74561745	rs7330102	1.47503e-08	-1.57836	-1.08375
74562669	rs9600211	1.16502e-07	-1.41684e-10	-0.595474
74562856	rs17061870	1.21262e-07	-1.41684e-10	-0.555423
74563867	rs9600212	1.20113e-07	-1.41684e-10	-0.564946
74564046	rs61347864	1.15232e-07	-1.41684e-10	-0.606434
74564118	rs189964733	1.08551e-07	-1.41684e-10	-0.666159
74564260	rs17290439	3.81293e-08	-1.7124	-1.84828e-10
74565469	rs17290460	3.74207e-08	-1.73116	-1.84828e-10
74565500	rs9592961	1.1877e-07	-1.41684e-10	-0.576191
74565650	rs9592962	1.22883e-07	-1.41684e-10	-0.542143
74566402	rs544754015	6.34731e-08	-1.41684e-10	-1.20276
74566403	rs1886513	1.53172e-08	-1.54392	-1.08048
74567057	rs1408673	1.5477e-08	-1.54398	-1.07004
74567136	rs9543508	1.55133e-08	-1.53619	-1.07548
74567711	rs76617118	7.78352e-08	-0.998785	-1.84828e-10
74567904	rs73213085	4.82865e-08	-1.47623	-1.84828e-10
74568290	rs74613131	3.98556e-08	-1.66812	-1.84828e-10
74568509	rs17061886	2.60762e-08	-1.77022	-0.322141
74569006	rs1886514	2.41991e-08	-1.79471	-0.372359
74569026	rs150824324	6.598e-08	-1.41684e-10	-1.16403
74569304	rs1886515	2.44992e-08	-1.79233	-0.362405
74569411	rs1886516	2.45425e-08	-1.79057	-0.362405
74569641	rs7987699	2.47417e-08	-1.79286	-0.35203
74569662	rs7988178	2.47417e-08	-1.79286	-0.35203
74569854	rs7988097	2.41769e-08	-1.79121	-0.37677
74569884	rs7988547	2.41419e-08	-1.78948	-0.37995
74570224	rs12385846	2.46723e-08	-1.79121	-0.356486
74570259	rs12385848	2.45842e-08	-1.79121	-0.360063
74570292	rs12856035	6.19683e-08	-1.22676	-1.84828e-10
74570386	rs4885142	1.7e-08	-1.35888	-1.16128
74570578	rs12385849	1.17535e-07	-1.41684e-10	-0.586646
74570872	rs17218496	3.77276e-08	-1.72299	-1.84828e-10
74570986	rs12385850	2.45478e-08	-1.78948	-0.363276
74571097	rs187650797	2.45478e-08	-1.78948	-0.363276
74571184	rs12385870	2.44849e-08	-1.79205	-0.363276
74571264	rs78913914	2.005e-08	-1.21057	-1.14458
74571595	rs12385855	2.44605e-08	-1.78948	-0.366838
74571656	rs9543509	1.45689e-08	-1.63919	-1.0353
74571776	rs1408674	2.5055e-08	-1.79036	-0.34195
74571957	rs1408675	2.45478e-08	-1.78948	-0.363276
74572334	rs9600214	2.35613e-08	-1.79036	-0.403416
74572854	rs74709423	5.48441e-08	-1.34888	-1.84828e-10
74573313	rs112509216	6.70585e-08	-1.14781	-1.84828e-10
74573810	rs1967801	1.71187e-08	-1.35624	-1.15696
74573840	rs9600215	2.02495e-08	-1.79663	-0.548615
74574075	rs74963163	1.17103e-07	-1.41684e-10	-0.590324
74574178	rs7328112	1.6868e-08	-1.40693	-1.12102
74574368	rs78719660	6.63565e-08	-1.15834	-1.84828e-10
74574485	rs9592963	2.27312e-08	-1.78579	-0.443857
74574647	rs111522881	3.52173e-08	-1.79184	-1.84828e-10
74575032	rs58000261	6.72653e-08	-1.14473	-1.84828e-10
74575336	rs149900916	4.01853e-08	-1.65988	-1.84828e-10
74575348	rs9600216	2.23541e-08	-1.78674	-0.459628
74575742	rs9543510	1.44246e-08	-1.52703	-1.15741
74576249	rs77961675	1.17751e-07	-1.41684e-10	-0.584807
74576936	rs75878479	3.75316e-08	-1.7282	-1.84828e-10
74577157	rs60798860	2.19595e-08	-1.7827	-0.481483
74577547	rs17061909	2.03637e-08	-1.77973	-0.559898
74577907	rs4885143	1.67812e-08	-1.38694	-1.14618
74578311	rs80243309	5.35771e-08	-1.37226	-1.84828e-10
74578949	rs7989748	1.04382e-07	-1.41684e-10	-0.705325
74579047	rs17218656	3.75316e-08	-1.7282	-1.84828e-10
74579524	rs9592964	1.02124e-07	-1.41684e-10	-0.727188
74579558	rs17218691	3.7619e-08	-1.72587	-1.84828e-10
74579579	rs117396296	3.59035e-08	-1.77254	-1.84828e-10
74579859	rs13378952	1.98179e-08	-1.78584	-0.580952
74579881	rs9565067	1.53224e-08	-1.48583	-1.13824
74580129	rs78630947	6.66413e-08	-1.15406	-1.84828e-10
74580460	rs17061915	5.5664e-08	-1.33405	-1.84828e-10
74580671	rs9318240	1.7502e-08	-1.32512	-1.16594
74580976	rs9600217	1.01216e-07	-1.41684e-10	-0.736121
74581505	rs113319799	3.73246e-08	-1.73373	-1.84828e-10
74581675	rs61957968	1.51611e-08	-1.51493	-1.11972
74581731	rs17061921	7.07135e-07	1.35512	-0.147284
74581814	rs9573341	1.84142e-08	-1.33369	-1.10657
74581827	rs9600218	1.51626e-08	-1.74051	-0.894043
74582018	rs7986341	2.52812e-08	-0.972664	-1.15066
74582281	rs80271560	6.78728e-08	-1.13574	-1.84828e-10
74582469	rs1359422	3.96207e-08	-1.67403	-1.84828e-10
74583092	rs7992842	9.90412e-08	-1.41684e-10	-0.757844
74584040	rs2031427	1.58463e-08	-1.79881	-0.791629
74584480	rs80107757	3.66696e-08	-1.75143	-1.84828e-10
74584740	rs4885144	1.74787e-08	-1.3501	-1.1423
74584866	rs112831829	6.43158e-08	-1.18957	-1.84828e-10
74585587	rs1536025	1.69372e-08	-1.3859	-1.13797
74586401	rs8001012	1.76634e-08	-1.34392	-1.13797
74586431	rs117074845	3.46427e-08	-1.80829	-1.84828e-10
74586488	rs12858058	1.22809e-08	-1.73285	-1.11248
74586973	rs118124592	7.65947e-08	-1.41684e-10	-1.01485
74587499	rs77841692	4.83094e-08	-1.47575	-1.84828e-10
74587939	rs79887652	3.68529e-08	-1.74645	-1.84828e-10
74588183	rs1408676	1.80423e-08	-1.34523	-1.11543
74588523	rs17291339	1.31096e-07	-0.47745	-1.84828e-10
74588747	rs114713792	1.08082e-08	-1.78334	-1.18973
74588783	rs17219089	3.71357e-08	-1.7388	-1.84828e-10
74590134	rs146827237	6.37586e-08	-1.41684e-10	-1.19828
74591240	rs77999292	3.74666e-08	-1.72993	-1.84828e-10
74591347	rs9600219	1.37021e-08	-1.72117	-1.01466
74591448	rs74574977	1.74354e-07	-1.41684e-10	-0.19229
74591780	rs75175596	4.91874e-08	-1.45774	-1.84828e-10
74591816	rs111656702	6.51182e-08	-1.17717	-1.84828e-10
74592251	rs112091740	3.91352e-08	-1.68636	-1.84828e-10
74592729	rs77803278	1.42044e-08	-1.73652	-0.963311
74593824	rs142348866	4.95624e-08	-1.45015	-1.84828e-10
74594259	rs79021153	3.72332e-08	-1.73618	-1.84828e-10
74594534	rs10507821	1.55372e-08	-1.77764	-0.832499
74594628	rs76928646	1.20602e-08	-1.80652	-1.05695
74594659	rs17291465	5.52914e-08	-1.34076	-1.84828e-10
74594754	rs182857646	6.44345e-08	-1.41684e-10	-1.18773
74594778	rs113256413	6.12817e-08	-1.2379	-1.84828e-10
74595280	rs78396746	1.27286e-08	-1.806	-1.00352
74595463	rs1886520	1.04749e-08	-1.80626	-1.19814
74595480	rs183546272	6.34046e-08	-1.41684e-10	-1.20384
74595833	rs73213097	1.74384e-07	-0.192119	-1.84828e-10
74596771	rs187653216	1.33181e-07	-0.461672	-1.84828e-10
74596822	rs116780318	5.95087e-08	-1.26726	-1.84828e-10
74597221	rs1886519	1.08669e-08	-1.80101	-1.16665
74597744	rs117558247	9.57366e-08	-0.791779	-1.84828e-10
74597920	rs12873770	9.76768e-08	-0.771716	-1.84828e-10
74598126	rs111922078	5.90059e-08	-1.27574	-1.84828e-10
74598583	rs74615786	1.06522e-07	-0.685032	-1.84828e-10
74598691	rs2025535	1.33433e-08	-1.80117	-0.961197
74599204	rs117216342	7.67795e-08	-1.41684e-10	-1.01244
74599209	rs4885145	1.61615e-08	-1.72355	-0.847192
74599500	rs140213337	1.53384e-07	-1.41684e-10	-0.320433
74599568	rs115317490	8.19819e-08	-1.41684e-10	-0.946881
74599596	rs2025534	1.06907e-08	-1.79647	-1.18754
74599874	rs7324708	4.43458e-08	-1.56136	-1.84828e-10
74600274	rs1925047	1.09853e-08	-1.79017	-1.16665
74600311	rs192136199	1.51925e-07	-1.41684e-10	-0.32999
74600484	rs116015089	7.62607e-08	-1.41684e-10	-1.01922
74600765	rs1925046	4.38248e-08	-1.57318	-1.84828e-10
74600925	rs117004120	7.60494e-08	-1.41684e-10	-1.022
74601300	rs75618059	6.02526e-08	-1.25483	-1.84828e-10
74601387	rs74617267	1.09047e-07	-0.661598	-1.84828e-10
74601935	rs17291723	1.59963e-08	-1.7171	-0.86392
74602275	rs78841021	1.70445e-07	-0.214969	-1.84828e-10
74602820	rs17061984	1.36191e-08	-1.76365	-0.97826
74603678	rs17219517	3.69971e-08	-1.74254	-1.84828e-10
74603861	rs17291778	3.69971e-08	-1.74254	-1.84828e-10
74603915	rs17291799	3.69971e-08	-1.74254	-1.84828e-10
74604024	rs78044456	7.53243e-08	-1.41684e-10	-1.03158
74604079	rs7991281	3.52931e-08	-1.78969	-1.84828e-10
74605021	rs78362449	9.21205e-08	-0.830282	-1.84828e-10
74605924	rs116137842	5.69135e-08	-1.31185	-1.84828e-10
74606205	rs141234776	1.3269e-07	-1.41684e-10	-0.465361
74606738	rs4883962	1.54938e-08	-1.74374	-0.869203
74606970	rs112800422	3.71914e-08	-1.7373	-1.84828e-10
74607291	rs7336840	1.62667e-08	-1.70312	-0.861141
74608037	rs148794808	8.50992e-08	-1.41684e-10	-0.909562
74608121	rs2025533	1.10109e-08	-1.79068	-1.16381
74608272	rs113082480	4.22384e-08	-1.61005	-1.84828e-10
74608290	rs111914166	3.70932e-08	-1.73995	-1.84828e-10
74608358	rs1853740	1.70931e-08	-1.70747	-0.807232
74608626	rs9573343	1.62992e-08	-1.70749	-0.854774
74608671	rs75382606	5.95087e-08	-1.26726	-1.84828e-10
74608825	rs78804331	3.72152e-07	0.565921	-1.84828e-10
74608944	rs10507822	3.72917e-08	-1.73461	-1.84828e-10
74609496	rs9318241	6.63501e-08	0.0456322	-1.20407
74610221	rs79037065	7.65433e-08	-1.41684e-10	-1.01552
74610639	rs148089704	7.63276e-08	-1.41684e-10	-1.01835
74610659	rs118100260	7.63276e-08	-1.41684e-10	-1.01835
74610693	rs116877155	7.6215e-08	-1.41684e-10	-1.01982
74610852	rs117877548	5.8204e-08	-1.28943	-1.84828e-10
74610910	rs77132570	3.72917e-08	-1.73461	-1.84828e-10
74611272	rs7139856	1.10958e-08	-1.80664	-1.14017
74611941	rs7322163	1.36439e-08	-1.72756	-1.01253
74612473	rs9543514	1.71202e-08	-1.74467	-0.768452
74612760	rs7328558	6.05451e-08	-1.24999	-1.84828e-10
74613125	rs17062015	1.33928e-08	-1.74942	-1.00925
74613509	rs117240655	7.91606e-08	-1.41684e-10	-0.981901
74613724	rs7334781	1.34649e-08	-1.74405	-1.00925
74614243	rs17062023	1.33629e-08	-1.7469	-1.014
74614564	rs78155377	1.3128e-08	-1.75215	-1.02648
74615925	rs9592965	1.39484e-08	-1.54925	-1.16876
74616107	rs7338608	1.16215e-08	-1.80493	-1.09559
74616340	rs7337594	1.16033e-08	-1.80427	-1.09782
74616954	rs17062027	1.16561e-08	-1.80661	-1.09094
74617555	rs7326324	1.1931e-08	-1.7791	-1.09513
74617671	rs17311314	3.71559e-08	-1.73826	-1.84828e-10
74617877	rs17219984	3.67787e-08	-1.74846	-1.84828e-10
74617964	rs2025532	1.12531e-08	-1.80493	-1.12781
74618033	rs78656858	4.05872e-08	-1.64993	-1.84828e-10
74618579	rs111841167	3.70585e-08	-1.74088	-1.84828e-10
74618850	rs76546767	3.53245e-08	-1.7888	-1.84828e-10
74618956	rs111457861	6.75599e-08	-1.14036	-1.84828e-10
74619171	rs72628051	2.12017e-07	-1.41684e-10	0.00328692
74619177	rs77960612	7.02196e-08	-1.41684e-10	-1.10175
74619761	rs2147628	1.70333e-08	-1.73138	-0.786831
74619997	rs9565070	1.246e-08	-1.75508	-1.07578
74620132	rs2147627	1.6761e-08	-1.75205	-0.782272
74620238	rs1543872	1.10532e-08	-1.80312	-1.14754
74620973	rs79089460	5.16205e-08	-1.40946	-1.84828e-10
74621483	rs6562793	1.27534e-08	-1.76483	-1.04275
74621511	rs146537811	3.70585e-08	-1.74088	-1.84828e-10
74621547	rs141110431	1.1229e-08	-1.80706	-1.12781
74621682	rs112011219	3.72555e-08	-1.73558	-1.84828e-10
74621931	rs7993206	1.44694e-08	-1.80081	-0.880533
74622339	rs9530270	1.23191e-08	-1.80176	-1.04047
74622387	rs76029240	5.00423e-08	-1.44051	-1.84828e-10
74622585	rs138042714	3.52662e-08	-1.79046	-1.84828e-10
74622924	rs9543515	1.09344e-08	-1.79376	-1.16771
74623283	rs4291804	1.2514e-08	-1.78607	-1.04047
74623372	rs59390624	6.91154e-08	-1.41684e-10	-1.1176
74623579	rs75060336	7.32985e-08	-1.41684e-10	-1.05884
74623838	rs12430604	1.75651e-07	-0.184881	-1.84828e-10
74624456	rs79230332	6.93177e-08	-1.41684e-10	-1.11468
74624612	rs7989171	1.56385e-08	-1.80335	-0.800295
74625314	rs142269567	6.80148e-08	-1.41684e-10	-1.13365
74625404	rs77394627	3.71559e-08	-1.73826	-1.84828e-10
74625674	rs1570740	9.90949e-08	-1.41684e-10	-0.757302
74625691	rs1570739	1.06486e-08	-1.80781	-1.18014
74626153	rs55832710	7.31025e-08	-1.06152	-1.84828e-10
74626241	rs9318243	1.1457e-08	-1.77966	-1.13513
74626252	rs117577906	7.07763e-08	-1.41684e-10	-1.09386
74626675	rs138386272	1.52714e-06	1.97777	-1.84828e-10
74626685	rs17311461	3.67787e-08	-1.74846	-1.84828e-10
74627057	rs17220111	1.48e-08	-1.80859	-0.850164
74627098	rs17062039	6.95947e-08	-1.41684e-10	-1.11069
74627907	rs10507823	3.68699e-08	-1.74599	-1.84828e-10
74628682	rs10507824	1.34901e-08	-1.61715	-1.13427
74628712	rs9543516	1.08043e-08	-1.80825	-1.16519
74628771	rs56850261	7.26445e-08	-1.41684e-10	-1.0678
74629029	rs76319853	3.675e-08	-1.74924	-1.84828e-10
74629394	rs57223906	7.06893e-08	-1.41684e-10	-1.09509
74630351	rs17062045	1.12896e-08	-1.80568	-1.12382
74630607	rs9530271	1.79183e-08	-1.55821	-0.909346
74631119	rs9565071	1.22391e-07	-1.41684e-10	-0.546161
74631240	rs75012440	1.09756e-08	-1.76634	-1.19137
74632046	rs117047403	3.46291e-08	-1.80869	-1.84828e-10
74632911	rs73214813	5.87846e-08	-1.2795	-1.84828e-10
74633384	rs7335812	1.22699e-08	-1.77661	-1.06963
74633416	rs80048361	1.31236e-08	-1.70447	-1.0745
74634592	rs73529190	1.33618e-08	-1.56375	-1.19723
74634688	rs35643115	4.93419e-08	-1.45461	-1.84828e-10
74634972	rs1324914	1.18177e-08	-1.80246	-1.08132
74635588	rs1324913	1.19925e-08	-1.80111	-1.06799
74635606	rs12854743	4.87079e-08	-1.46754	-1.84828e-10
74635907	rs1324912	1.20629e-08	-1.80111	-1.06214
74636312	rs117819492	3.46442e-08	-1.80825	-1.84828e-10
74637096	rs17062056	1.08067e-08	-1.79755	-1.17567
74637595	rs12871987	4.87079e-08	-1.46754	-1.84828e-10
74637701	rs116868013	3.4863e-08	-1.80195	-1.84828e-10
74638189	rs17220485	4.83984e-08	-1.47391	-1.84828e-10
74638341	rs72628052	6.55929e-08	-1.41684e-10	-1.16991
74638367	rs111740932	4.86643e-08	-1.46843	-1.84828e-10
74638808	rs17062063	1.32739e-08	-1.72583	-1.04175
74638989	rs74095995	1.35333e-08	-1.68763	-1.06059
74639592	rs1324909	1.23012e-08	-1.78433	-1.05935
74639799	rs9565072	1.16324e-08	-1.79256	-1.10702
74639940	rs7322834	1.78373e-08	-1.30844	-1.16365
74640009	rs9573345	1.19139e-08	-1.78047	-1.0952
74640025	rs7322857	1.32677e-08	-1.595	-1.17306
74640331	rs9543517	1.2118e-08	-1.77618	-1.08251
74640343	rs76817427	4.63158e-08	-1.5179	-1.84828e-10
74640983	rs4885148	1.29858e-08	-1.5981	-1.19142
74641563	rs112938565	3.4814e-08	-1.80336	-1.84828e-10
74642513	rs74095999	1.40999e-08	-1.60109	-1.10612
74642813	rs149631661	1.10242e-07	-1.41684e-10	-0.650699
74643632	rs17062073	1.42335e-08	-1.57037	-1.12741
74643919	rs9565073	1.60277e-08	-1.53708	-1.04198
74644318	rs9543518	1.20556e-08	-1.77837	-1.08549
74644353	rs17220832	3.69279e-08	-1.74441	-1.84828e-10
74644409	rs17062078	1.56492e-08	-1.56726	-1.0357
74644519	rs958593	1.52059e-08	-1.63172	-0.999975
74644646	rs9573346	9.95118e-08	-1.41684e-10	-0.753104
74645028	rs10507825	1.39369e-08	-1.61656	-1.10228
74645824	rs146983400	1.71164e-08	-1.62352	-0.889825
74646140	rs117224736	9.94166e-08	-1.41684e-10	-0.75406
74646330	rs61957998	1.2788e-08	-1.60349	-1.20139
74646476	rs117694856	6.93447e-08	-1.11429	-1.84828e-10
74646587	rs148079596	6.61541e-08	-1.16139	-1.84828e-10
74646613	rs9600221	1.14808e-08	-1.71667	-1.19604
74647031	rs61957999	1.00302e-07	-1.541	0.795797
74647967	rs9543519	2.81729e-08	-1.60066	-0.414353
74648298	rs118183341	3.51217e-08	-1.79456	-1.84828e-10
74648580	rs1467632	1.87002e-08	-1.61003	-0.814809
74648606	rs9573347	8.12328e-08	-0.180717	-0.775344
74648629	rs147863139	3.47766e-08	-1.80444	-1.84828e-10
74648646	rs35386495	1.38069e-08	-1.80019	-0.928023
74648658	rs117961292	3.47422e-08	-1.80542	-1.84828e-10
74649225	rs1324908	1.4039e-08	-1.7998	-0.911735
74649794	rs9530272	5.1376e-08	-1.41421	-1.84828e-10
74649912	rs12870622	1.353e-08	-1.80722	-0.941253
74650031	rs185379746	7.15067e-08	-1.41684e-10	-1.08359
74651013	rs9530273	1.25581e-08	-1.78393	-1.03908
74652644	rs1324907	1.34574e-08	-1.66571	-1.08814
74652737	rs9530274	1.31094e-08	-1.67764	-1.10241
74652873	rs9600222	5.72625e-08	-1.30573	-1.84828e-10
74653407	rs9565074	2.35472e-08	-1.35641	-0.837966
74653502	rs75229254	8.74645e-08	-0.882147	-1.84828e-10
74653717	rs7334619	2.27024e-08	-1.36696	-0.86395
74654156	rs9573348	1.37815e-08	-1.64075	-1.0893
74654684	rs9543520	1.16273e-07	-1.66486	1.06742
74654900	rs9543521	1.39533e-08	-1.63408	-1.08359
74654931	rs7140100	1.17071e-07	-1.66007	1.06947
74655129	rs7318809	1.17983e-07	-1.66486	1.08202
74655739	rs9318244	1.48239e-08	-1.61328	-1.04386
74655987	rs9318245	1.81074e-08	-1.77472	-0.682338
74656012	rs78598353	9.26163e-08	-1.41684e-10	-0.824914
74656159	rs61958001	1.19813e-07	-1.64131	1.07386
74657390	rs9543522	1.51866e-07	-1.62709	1.29671
74657485	rs9543523	1.61384e-08	-1.6451	-0.927077
74657591	rs77163902	1.36289e-07	-0.438605	-1.84828e-10
74657916	rs57331586	1.51064e-07	-1.63238	1.29671
74658211	rs76544455	6.35328e-08	-1.41684e-10	-1.20182
74658302	rs17062086	1.50231e-07	-1.63238	1.29118
74658364	rs17062087	1.50453e-07	-1.63091	1.29118
74658504	rs9543524	1.42073e-07	-1.65457	1.25753
74658689	rs7332510	1.48024e-07	-1.63615	1.28014
74659443	rs58971261	1.97407e-08	-1.6303	-0.740395
74659642	rs4885149	2.11542e-08	-1.28738	-1.01416
74660193	rs9543525	1.63221e-07	-1.53308	1.27481
74660295	rs9543526	1.62327e-07	-1.53308	1.26932
74660524	rs151124398	1.31065e-07	-1.41684e-10	-0.47769
74660744	rs73214824	6.21428e-08	-1.22394	-1.84828e-10
74660794	rs9543527	1.49795e-08	-1.64687	-0.999825
74660809	rs58614081	2.08508e-08	-1.33795	-0.97804
74661087	rs79748342	4.70182e-08	-1.50285	-1.84828e-10
74661407	rs77962436	6.48107e-08	-1.41684e-10	-1.18191
74661441	rs9600224	1.23427e-08	-1.64064	-1.19968
74661476	rs9600225	1.06538e-08	-1.7947	-1.19275
74661811	rs9543528	1.21492e-07	-1.6625	1.10896
74662101	rs9530276	1.11093e-07	-1.66592	1.0229
74662197	rs7328778	2.12045e-08	-1.35688	-0.942291
74662390	rs9543529	1.20232e-07	-1.56881	1.00485
74662850	rs9592966	1.3778e-08	-1.53569	-1.19462
74663189	rs3945765	1.11992e-07	-1.59131	0.956363
74663354	rs80143609	8.01291e-08	-1.41684e-10	-0.969741
74663885	rs9530277	2.1317e-08	-1.31405	-0.979828
74664096	rs9600227	2.11575e-08	-1.33815	-0.963238
74664313	rs74548666	7.74657e-08	-1.41684e-10	-1.00354
74664316	rs7318757	9.70715e-08	-1.66346	0.885528
74664492	rs7318992	9.57845e-08	-1.67237	0.881095
74664569	rs4545688	9.33371e-08	-1.66711	0.849949
74664814	rs4531615	1.00837e-07	-1.68145	0.941572
74665267	rs79787985	4.52437e-08	-1.54132	-1.84828e-10
74665330	rs12583800	9.24412e-08	-1.68145	0.854644
74665699	rs7983151	1.02553e-07	-1.67822	0.955218
74665735	rs7984565	9.30761e-08	-1.66819	0.848224
74666099	rs73214828	1.0811e-07	-1.67237	1.00214
74666867	rs73214829	1.04237e-07	-1.6601	0.953389
74666946	rs9530278	2.10613e-08	-1.26237	-1.04357
74668123	rs7333502	1.9792e-08	-1.29282	-1.07528
74668378	rs7335050	2.33084e-08	-1.4884	-0.716162
74668560	rs8001594	7.76028e-08	-1.66984	0.668063
74668844	rs111829846	3.59034e-08	-1.77255	-1.84828e-10
74669143	rs74098506	1.3568e-08	-1.77444	-0.97123
74669677	rs140170347	2.54274e-07	0.185034	-1.84828e-10
74671000	rs9285286	1.8126e-08	-1.47224	-0.983794
74671317	rs117305564	9.9398e-08	-1.41684e-10	-0.754248
74671770	rs12323243	1.47502e-08	-1.4787	-1.18343
74671911	rs73531239	3.84441e-08	-1.70418	-1.84828e-10
74672126	rs4447307	8.2333e-08	-1.64987	0.707266
74672215	rs2875672	8.19078e-08	-1.65912	0.711335
74672788	rs7982903	8.37181e-08	-1.7153	0.789381
74673242	rs74727942	6.21816e-08	-0.0309889	-1.19233
74673433	rs12323302	1.47089e-08	-1.58152	-1.08341
74673709	rs61421025	2.5577e-08	-1.0232	-1.08849
74673924	rs17221707	1.36067e-08	-1.66253	-1.08028
74674070	rs1184596	2.38532e-08	-0.988201	-1.19326
74674195	rs75374375	3.68182e-08	-1.74739	-1.84828e-10
74674447	rs12855892	2.01787e-07	0.107346	-0.153515
74674871	rs4885150	4.65113e-08	-0.522298	-0.991386
74675573	rs2104388	6.53471e-08	-0.333081	-0.840586
74676551	rs7334536	1.5399e-08	-1.44009	-1.17898
74676702	rs34601091	3.57359e-08	-1.77722	-1.84828e-10
74677446	rs9530279	6.50603e-08	-0.225846	-0.952218
74677774	rs56053373	4.38122e-08	-1.57347	-1.84828e-10
74678341	rs4477573	7.76983e-08	-0.303	-0.697546
74678511	rs9530280	1.41276e-08	-1.50551	-1.19974
74678544	rs12863246	3.53529e-08	-1.788	-1.84828e-10
74678557	rs12862577	3.52221e-08	-1.79171	-1.84828e-10
74679085	rs12868047	3.51423e-08	-1.79397	-1.84828e-10
74679161	rs9530281	7.04095e-08	-0.39112	-0.707931
74679364	rs9318247	1.66047e-08	-1.74623	-0.797464
74680513	rs117575545	3.78068e-08	-1.72089	-1.84828e-10
74681260	rs9565076	6.46308e-08	-0.390357	-0.794332
74681290	rs77824880	6.97169e-08	-1.41684e-10	-1.10894
74682051	rs9600230	6.79396e-08	-1.67134	0.536576
74682277	rs145947699	6.5252e-08	-1.41684e-10	-1.17512
74682892	rs7327960	9.24923e-08	-0.735787	-0.0904679
74683066	rs113608246	4.16381e-08	-1.62436	-1.84828e-10
74683335	rs148287053	6.89786e-08	-1.41684e-10	-1.11958
74685086	rs149264544	1.21279e-07	0.0989466	-0.654236
74686100	rs6562797	3.46876e-08	-1.807	-1.84828e-10
74686846	rs9565077	4.95569e-08	-0.506401	-0.943858
74687102	rs71433104	3.47953e-08	-1.8039	-1.84828e-10
74687535	rs7988107	1.78865e-08	-1.38275	-1.08658
74688497	rs9573349	5.00458e-08	-0.490026	-0.950416
74689496	rs76652635	5.27825e-07	0.915384	-1.84828e-10
74689614	rs9592968	4.6104e-08	-0.53885	-0.98363
74689639	rs9592969	4.52962e-08	-0.556525	-0.98363
74689651	rs55912784	8.19914e-08	-0.25649	-0.690275
74690096	rs6562799	7.42597e-08	-0.59957	-0.446241
74691126	rs9592970	8.68935e-08	-0.307657	-0.58104
74691713	rs78882196	6.05774e-08	-1.24946	-1.84828e-10
74691838	rs9600231	8.41275e-08	-0.39106	-0.529985
74692807	rs9600232	8.77832e-08	-0.349736	-0.528773
74692921	rs1537999	1.18459e-07	0.0644686	-0.643278
74693341	rs9565078	9.02558e-08	-1.41684e-10	-0.850732
74693401	rs9600233	6.18145e-08	-0.733966	-0.495275
74693821	rs75537311	9.67682e-08	-0.781061	-1.84828e-10
74694046	rs34986014	3.46845e-08	-1.80709	-1.84828e-10
74695482	rs12429484	1.76482e-08	-1.42974	-1.05301
74695517	rs12428422	1.73857e-08	-1.44202	-1.05571
74696042	rs9592971	8.82403e-08	-0.329533	-0.543784
74696357	rs12866096	4.8792e-08	-1.46581	-1.84828e-10
74696521	rs61958028	8.45943e-08	-0.915513	-1.84828e-10
74697194	rs76889836	3.38794e-08	-1.02736	-0.803217
74697578	rs35667278	3.46333e-08	-1.80857	-1.84828e-10
74697668	rs36045304	3.46333e-08	-1.80857	-1.84828e-10
74697856	rs4885151	4.4087e-08	-0.586707	-0.980509
74698109	rs7334403	1.6284e-08	-1.52321	-1.03999
74699388	rs8002966	1.70823e-08	-1.46979	-1.04555
74699531	rs117472564	6.77139e-08	-1.41684e-10	-1.13809
74699684	rs1360978	6.98236e-08	-0.668199	-0.439209
74699821	rs78116502	9.25214e-08	-0.363742	-0.462198
74700045	rs1336670	3.99464e-08	-0.644112	-1.02173
74701030	rs4255673	4.18051e-08	-0.622712	-0.99765
74701382	rs9543532	4.08184e-08	-0.639799	-1.00445
74701453	rs17313537	4.01731e-08	-1.66018	-1.84828e-10
74701652	rs17222191	3.99076e-08	-1.66681	-1.84828e-10
74701736	rs3812849	4.65087e-08	-0.410427	-1.10331
74701975	rs17222240	4.23387e-08	-1.60768	-1.84828e-10
74702105	rs7335976	7.23494e-08	-0.485271	-0.586601
74702315	rs17062186	3.46811e-08	-1.80719	-1.84828e-10
74702929	rs76152704	6.34218e-08	-1.41684e-10	-1.20357
74702950	rs78304889	3.46485e-08	-1.80813	-1.84828e-10
74704287	rs9600235	9.49637e-08	-0.390448	-0.409437
74705179	rs7995668	1.79499e-08	-1.48039	-0.985407
74705199	rs9600236	9.06966e-08	-0.315759	-0.530102
74705251	rs9600237	8.34796e-08	-0.3761	-0.552677
74706638	rs78144902	1.98766e-07	0.499707	-0.560959
74706951	rs112679104	3.46242e-08	-1.80883	-1.84828e-10
74707264	rs73214839	4.01543e-08	-1.66065	-1.84828e-10
74707301	rs75955224	5.90542e-08	-1.27492	-1.84828e-10
74707430	rs77919370	6.91309e-08	-0.674883	-0.442494
74708696	rs9543534	4.68623e-08	-0.840536	-0.665631
74709821	rs945695	3.7733e-08	-1.72285	-1.84828e-10
74709826	rs945694	3.65845e-08	-1.75376	-1.84828e-10
74709976	rs945693	3.6445e-08	-1.75757	-1.84828e-10
74710288	rs76711663	7.65456e-08	-1.41684e-10	-1.01549
74710374	rs9543535	1.11625e-08	-1.742	-1.19882
74711872	rs118130492	1.41301e-07	-0.402485	-1.84828e-10
74711955	rs6562802	1.36991e-08	-1.60489	-1.13116
74712230	rs187667998	1.46248e-07	-1.41684e-10	-0.368073
74712336	rs6562804	1.36564e-08	-1.60489	-1.13428
74712545	rs71433105	6.30153e-08	-1.21	-1.84828e-10
74712716	rs12430284	1.56257e-08	-1.44011	-1.16436
74712915	rs61965655	4.75599e-08	-0.487944	-1.00345
74713019	rs79098914	4.52274e-08	-1.54168	-1.84828e-10
74713091	rs7326892	1.62391e-08	-1.43324	-1.13271
74713386	rs945689	1.62109e-08	-1.43324	-1.13446
74713424	rs945690	1.63784e-08	-1.42631	-1.1311
74713439	rs945691	1.6485e-08	-1.41584	-1.13509
74713687	rs4441155	1.64065e-08	-1.41797	-1.13773
74713805	rs4383033	1.65004e-08	-1.41226	-1.13773
74714025	rs4628835	6.64053e-08	-1.1576	-1.84828e-10
74714272	rs74098511	3.58655e-08	-1.7736	-1.84828e-10
74714343	rs945616	1.56024e-08	-1.46778	-1.13818
74714451	rs34597907	1.58265e-08	-1.44291	-1.14878
74714852	rs8002592	8.14848e-08	-1.41684e-10	-0.952963
74715428	rs9530283	3.3315e-08	-0.934066	-0.913306
74715777	rs9543536	1.9885e-08	-1.77972	-0.583698
74716084	rs12876477	6.38379e-08	-1.19703	-1.84828e-10
74717308	rs35185444	2.86561e-08	-1.174	-0.824016
74717655	rs3929912	2.92034e-08	-1.06347	-0.915619
74718263	rs151183659	6.44427e-08	-1.41684e-10	-1.1876
74718321	rs12870272	5.78885e-08	-1.29486	-1.84828e-10
74718639	rs143026606	6.82241e-08	-1.41684e-10	-1.13058
74718939	rs9530284	3.27401e-08	-0.95537	-0.909409
74718946	rs34130071	6.58454e-08	-1.16607	-1.84828e-10
74719428	rs4128457	6.60835e-08	-1.16246	-1.84828e-10
74719674	rs4144448	3.24381e-08	-0.730743	-1.1433
74720142	rs4369536	2.72728e-08	-1.06913	-0.978356
74720424	rs9573352	2.6655e-08	-1.08425	-0.986148
74720619	rs57942963	6.41372e-08	-1.41684e-10	-1.19235
74721065	rs117586224	6.40745e-08	-1.41684e-10	-1.19333
74721716	rs61964582	1.03635e-07	-0.712502	-1.84828e-10
74724120	rs80314939	1.36236e-07	-1.41684e-10	-0.438994
74725052	rs9530285	1.93499e-08	-1.67498	-0.715712
74725245	rs9543537	2.08591e-08	-1.46094	-0.854651
74725318	rs7988654	2.21619e-08	-1.41171	-0.843293
74725450	rs7988698	2.13457e-08	-1.44164	-0.850885
74726097	rs7334967	1.51049e-08	-1.69928	-0.93908
74726146	rs9573353	2.39115e-08	-1.3953	-0.783726
74726564	rs1337038	2.22101e-08	-1.36888	-0.883952
74726740	rs79363497	3.47871e-08	-1.80413	-1.84828e-10
74726800	rs1337039	2.14716e-08	-1.39804	-0.888607
74726974	rs8002869	1.69912e-08	-1.68763	-0.833059
74727284	rs9600239	2.18207e-08	-1.08591	-1.18461
74727498	rs7318096	2.17744e-08	-1.38763	-0.885015
74727537	rs12860851	3.48655e-08	-1.80188	-1.84828e-10
74727903	rs9543539	2.20941e-08	-1.36888	-0.889188
74728059	rs79607418	3.49863e-08	-1.79842	-1.84828e-10
74728171	rs58510036	2.43483e-08	-1.016	-1.14491
74728482	rs4885155	2.4292e-08	-1.36989	-0.79334
74728548	rs34526838	3.49345e-08	-1.79991	-1.84828e-10
74728655	rs4885156	2.1816e-08	-1.38763	-0.883105
74728748	rs4885157	2.17372e-08	-1.38763	-0.886725
74729084	rs1572490	2.24301e-08	-1.34908	-0.8939
74729103	rs9543540	1.67118e-08	-1.68667	-0.850594
74729276	rs10220214	2.4956e-08	-0.990426	-1.14584
74729327	rs9318248	1.477e-08	-1.68513	-0.975658
74729456	rs7330557	1.65973e-08	-1.69519	-0.848944
74729634	rs9543541	1.60521e-08	-1.70162	-0.875922
74729788	rs145801003	8.571e-08	-1.41684e-10	-0.902411
74729938	rs7336752	2.12789e-08	-1.38108	-0.914582
74730137	rs7337134	2.10736e-08	-1.36718	-0.93818
74730244	rs7337014	1.67444e-08	-1.68637	-0.848944
74730315	rs7337206	1.47092e-08	-1.69386	-0.971053
74730392	rs8000245	1.67234e-08	-1.68763	-0.848944
74730921	rs9600240	1.48001e-08	-1.6981	-0.960643
74730980	rs7320064	1.48611e-08	-1.68953	-0.965103
74731234	rs7320612	1.65089e-08	-1.69889	-0.850594
74731291	rs3905123	1.64336e-08	-1.69519	-0.858856
74731479	rs7322073	1.63902e-08	-1.69519	-0.8615
74731637	rs9543542	1.60679e-08	-1.69144	-0.885112
74731845	rs9543543	1.63042e-08	-1.69519	-0.86676
74732061	rs61964584	2.3809e-08	-1.01236	-1.17095
74732325	rs151070533	5.95084e-08	-1.26726	-1.84828e-10
74732442	rs9565081	2.05758e-08	-1.41279	-0.916479
74732510	rs9573354	1.99321e-08	-1.45138	-0.909663
74732868	rs4499123	1.98777e-08	-1.43494	-0.928837
74732917	rs34264767	3.46997e-08	-1.80665	-1.84828e-10
74733109	rs7491497	1.83396e-08	-1.55056	-0.89376
74733415	rs17314746	1.25345e-07	-0.522311	-1.84828e-10
74733471	rs4885158	1.75647e-08	-1.56468	-0.922809
74733514	rs9600241	1.80514e-08	-1.30109	-1.15907
74733764	rs9600242	1.82705e-08	-1.29005	-1.15804
74734253	rs35026020	3.47234e-08	-1.80597	-1.84828e-10
74734440	rs17062235	1.81522e-08	-1.62871	-0.825882
74734988	rs9573355	1.78691e-08	-1.57407	-0.896234
74735042	rs9600243	1.79088e-08	-1.30109	-1.16699
74735366	rs9600244	1.79905e-08	-1.32282	-1.14071
74735485	rs71433106	3.48695e-08	-1.80177	-1.84828e-10
74735790	rs78112167	3.65218e-08	-1.75547	-1.84828e-10
74735830	rs1856066	2.06292e-08	-1.60954	-0.717136
74735945	rs9530287	2.01198e-08	-1.5471	-0.804578
74736147	rs7318088	1.98523e-08	-1.58438	-0.780677
74736338	rs12862798	3.46268e-08	-1.80875	-1.84828e-10
74736924	rs12865666	3.46576e-08	-1.80786	-1.84828e-10
74737006	rs12868639	3.47436e-08	-1.80538	-1.84828e-10
74737422	rs4528452	1.62344e-08	-1.36218	-1.20407
74737625	rs9565082	1.53285e-08	-1.53892	-1.08475
74737788	rs7993885	4.69751e-08	-0.41732	-1.08644
74738644	rs35922723	3.77231e-08	-1.72311	-1.84828e-10
74738783	rs143448580	1.56972e-07	-1.41684e-10	-0.297313
74739435	rs112695548	9.71941e-08	-1.41684e-10	-0.77667
74739819	rs6562807	2.64671e-07	0.225108	-1.84828e-10
74739891	rs74098532	9.98563e-08	-1.41684e-10	-0.749648
74740118	rs12874797	2.9297e-08	-0.777541	-1.19835
74740203	rs17314983	4.02886e-08	-1.65731	-1.84828e-10
74740461	rs35958790	4.05771e-08	-1.65018	-1.84828e-10
74740491	rs11619312	3.23146e-08	-0.675706	-1.20215
74740771	rs35688491	4.05771e-08	-1.65018	-1.84828e-10
74741446	rs12859150	1.79055e-08	-1.26901	-1.19926
74742027	rs148054282	5.84838e-08	-1.28463	-1.84828e-10
74742294	rs12428808	2.58846e-08	-0.906505	-1.19323
74742322	rs12429889	2.51277e-08	-0.938509	-1.1909
74742390	rs12428827	2.58315e-08	-0.907535	-1.19425
74742650	rs12867877	4.76963e-08	-0.291013	-1.19751
74742898	rs12868061	2.58439e-08	-0.907535	-1.19377
74742900	rs116873468	4.17996e-08	-1.62049	-1.84828e-10
74743004	rs7317405	2.02384e-07	1.12387	-1.16709
74743094	rs12873119	2.6123e-08	-0.896726	-1.19384
74743123	rs12872219	5.01637e-08	-0.357073	-1.08102
74743218	rs57215963	5.9733e-08	-0.165451	-1.09804
74743456	rs12872572	2.58422e-08	-0.907535	-1.19384
74744371	rs12877629	4.6876e-08	-0.303347	-1.20253
74744964	rs34066310	4.94397e-08	-0.248958	-1.20367
74745347	rs17315247	4.15823e-08	-1.62571	-1.84828e-10
74745973	rs6562808	2.39672e-08	-0.986981	-1.18971
74746182	rs7990716	2.44877e-08	-1.21271	-0.942495
74746219	rs9600245	2.47902e-08	-0.956563	-1.18637
74746446	rs61964594	2.69958e-08	-1.10993	-0.947773
74746460	rs63732460	2.23661e-08	-1.04772	-1.19811
74747074	rs12874349	2.49467e-08	-0.948175	-1.18846
74747510	rs34644792	2.33068e-08	-1.01307	-1.19156
74747789	rs117155559	1.07633e-07	-1.41684e-10	-0.674649
74747883	rs726618	3.21463e-08	-1.00748	-0.875602
74748270	rs17062268	1.0313e-07	-0.22572	-0.491673
74748606	rs4885160	2.09158e-08	-1.10879	-1.20409
74748926	rs1337043	2.28507e-08	-1.04299	-1.18141
74749019	rs144777624	7.86841e-08	-0.987939	-1.84828e-10
74749071	rs1337042	2.24538e-08	-1.06051	-1.18141
74749179	rs1337041	2.32387e-08	-1.02615	-1.18141
74749753	rs7991494	1.17397e-07	-1.41684e-10	-0.587818
74749981	rs79978680	1.24091e-07	-1.41684e-10	-0.532361
74750116	rs17224169	3.46436e-08	-1.80827	-1.84828e-10
74750219	rs117548704	9.95969e-08	-1.41684e-10	-0.752248
74750280	rs1417989	1.1799e-07	-1.41684e-10	-0.582778
74750827	rs77244779	1.92842e-06	2.21107	-1.84828e-10
74750965	rs7999569	2.24227e-08	-1.0587	-1.1846
74751225	rs12868088	4.21657e-08	-1.61177	-1.84828e-10
74751444	rs11620053	2.55949e-08	-0.94123	-1.16975
74751477	rs8000528	2.15907e-08	-1.08017	-1.20095
74751782	rs74098550	1.27149e-07	-1.41684e-10	-0.508018
74751835	rs74785555	1.29926e-07	-1.41684e-10	-0.486417
74751868	rs79775127	3.60345e-08	-1.7689	-1.84828e-10
74751910	rs74098552	1.30678e-07	-1.41684e-10	-0.480641
74752035	rs7982535	2.63816e-08	-0.899171	-1.18154
74752136	rs3931569	1.24429e-07	-1.41684e-10	-0.529642
74752205	rs3931570	1.2815e-07	-1.41684e-10	-0.500178
74752264	rs2039628	1.2386e-07	-1.41684e-10	-0.534231
74752497	rs2039629	2.19436e-08	-1.07529	-1.18961
74753003	rs117086837	4.30289e-08	-1.59151	-1.84828e-10
74753102	rs77664003	1.19015e-07	-1.41684e-10	-0.574134
74753241	rs17224296	4.67645e-08	-1.50826	-1.84828e-10
74753540	rs12855383	4.69064e-08	-1.50523	-1.84828e-10
74753644	rs2039648	1.1682e-07	-1.41684e-10	-0.592743
74753807	rs4357823	1.20565e-07	-1.41684e-10	-0.561191
74753959	rs79437462	6.39902e-08	-1.41684e-10	-1.19465
74754251	rs78425630	1.18643e-07	-1.41684e-10	-0.577261
74754834	rs79950050	1.1776e-07	-1.41684e-10	-0.584731
74754932	rs74497906	1.18028e-07	-1.41684e-10	-0.582459
74754949	rs75513472	1.18028e-07	-1.41684e-10	-0.582459
74755285	rs143830119	1.18721e-07	-1.41684e-10	-0.576601
74755390	rs147333193	1.18721e-07	-1.41684e-10	-0.576601
74755905	rs7996065	2.79356e-08	-0.87721	-1.14627
74756034	rs113243366	1.18565e-07	-1.41684e-10	-0.577919
74756055	rs34854216	4.94477e-08	-0.345319	-1.10714
74756192	rs78788485	1.21093e-07	-1.41684e-10	-0.556825
74756477	rs9592972	6.27833e-08	-1.21369	-1.84828e-10
74757042	rs12858446	2.63538e-08	-0.906501	-1.17527
74757099	rs12859161	2.67335e-08	-0.894722	-1.17274
74758375	rs9543544	2.35121e-08	-1.02145	-1.17441
74758424	rs79128692	1.13608e-07	-1.41684e-10	-0.620628
74758886	rs17062289	2.16553e-08	-1.10111	-1.17703
74759340	rs76722692	1.11457e-07	-1.41684e-10	-0.639741
74759402	rs80158979	1.11305e-07	-1.41684e-10	-0.641105
74759520	rs78168558	1.14213e-07	-1.41684e-10	-0.615315
74759537	rs77563398	1.11305e-07	-1.41684e-10	-0.641105
74760073	rs112672599	1.11397e-07	-1.41684e-10	-0.640277
74760094	rs76474538	1.11246e-07	-1.41684e-10	-0.641638
74760224	rs75644613	1.13091e-07	-1.41684e-10	-0.625186
74760563	rs75495512	1.1632e-07	-1.41684e-10	-0.597035
74760756	rs76589847	1.14213e-07	-1.41684e-10	-0.615315
74761259	rs12875038	4.86397e-08	-0.359692	-1.10925
74761283	rs111313386	1.12192e-07	-1.41684e-10	-0.633166
74761299	rs112181422	1.12192e-07	-1.41684e-10	-0.633166
74761700	rs7988935	1.26392e-07	0.68471	-1.1987
74761931	rs7989465	9.84669e-08	-1.41684e-10	-0.763659
74762322	rs112709385	1.10437e-07	-1.41684e-10	-0.648938
74762605	rs4522312	1.32411e-07	0.736594	-1.20406
74762962	rs147697383	1.09844e-07	-1.41684e-10	-0.65432
74763378	rs2039647	2.73523e-07	0.258008	-1.84828e-10
74763512	rs111826598	1.08821e-07	-1.41684e-10	-0.663671
74763612	rs111318040	1.08731e-07	-1.41684e-10	-0.664507
74763754	rs113317678	1.08298e-07	-1.41684e-10	-0.66849
74764049	rs79903809	1.0757e-07	-1.41684e-10	-0.675238
74764307	rs4439634	6.34538e-08	-1.41684e-10	-1.20307
74764458	rs112772997	1.06777e-07	-1.41684e-10	-0.682638
74764509	rs75879852	1.07147e-07	-1.41684e-10	-0.679177
74764638	rs78984100	1.08064e-07	-1.41684e-10	-0.670653
74764735	rs112140274	1.06867e-07	-1.41684e-10	-0.681795
74764746	rs74966062	5.30502e-08	-1.38214	-1.84828e-10
74764857	rs113844918	1.06083e-07	-1.41684e-10	-0.689153
74765300	rs17224588	5.18207e-08	-1.40559	-1.84828e-10
74765796	rs73535597	9.65966e-08	-1.41684e-10	-0.782836
74765983	rs112239040	1.02702e-07	-1.41684e-10	-0.721548
74767528	rs34466030	5.20245e-08	-1.40166	-1.84828e-10
74767772	rs12869360	6.45632e-08	-0.0104205	-1.17531
74767886	rs9530288	2.72011e-08	-0.971117	-1.079
74768902	rs78773505	8.82057e-08	-1.41684e-10	-0.873708
74769241	rs7337898	2.44416e-07	0.145491	-1.84828e-10
74769542	rs9573359	7.9691e-08	-1.41684e-10	-0.975222
74770767	rs112259980	1.04285e-07	-1.41684e-10	-0.706249
74770768	rs113899373	1.04285e-07	-1.41684e-10	-0.706249
74770898	rs111631306	1.06062e-07	-1.41684e-10	-0.689359
74771001	rs77352378	5.21196e-08	-1.39984	-1.84828e-10
74771047	rs139003633	3.66811e-08	-1.75112	-1.84828e-10
74771215	rs17316085	5.27559e-08	-1.3877	-1.84828e-10
74771429	rs9573360	2.03937e-08	-1.35649	-0.981662
74771739	rs7997957	8.63273e-08	0.252294	-1.14753
74771747	rs35266289	5.08771e-08	-1.42397	-1.84828e-10
74771907	rs79563167	1.01538e-07	-1.41684e-10	-0.732946
74772027	rs141656787	8.10763e-08	-1.41684e-10	-0.95799
74772041	rs117474714	1.30011e-07	-1.41684e-10	-0.485758
74772051	rs77439248	8.49015e-08	-1.41684e-10	-0.911888
74773081	rs17062313	2.09622e-08	-1.34816	-0.962502
74773253	rs4356363	3.24433e-07	0.4287	-1.84828e-10
74773274	rs71433109	5.70637e-08	-1.30921	-1.84828e-10
74773511	rs73537413	9.86033e-08	-1.41684e-10	-0.762275
74773972	rs113386587	1.0321e-07	-1.41684e-10	-0.716612
74774198	rs9565083	1.99555e-08	-1.37403	-0.985847
74774255	rs7325565	8.00532e-08	0.208465	-1.17915
74774702	rs113390848	7.36364e-08	-1.05424	-1.84828e-10
74774926	rs12854266	6.37827e-08	-1.1979	-1.84828e-10
74775275	rs7994198	6.82067e-08	-1.41684e-10	-1.13084
74775476	rs77604364	5.8091e-08	-1.29137	-1.84828e-10
74776293	rs34306719	4.2526e-08	-0.515623	-1.08764
74776575	rs1337037	6.9547e-08	-1.41684e-10	-1.11138
74776681	rs12869928	5.67964e-08	-1.31391	-1.84828e-10
74776868	rs78815696	6.39643e-08	-1.19505	-1.84828e-10
74777035	rs61550643	8.33852e-08	-1.41684e-10	-0.929909
74777475	rs80127594	1.03292e-07	-1.41684e-10	-0.715816
74778047	rs77905707	2.5136e-07	-1.41684e-10	0.173507
74778098	rs74633747	1.03743e-07	-1.41684e-10	-0.711461
74778388	rs9573361	7.85711e-08	-1.41684e-10	-0.989376
74778952	rs61964598	6.12004e-08	-1.23923	-1.84828e-10
74780983	rs78554714	1.04321e-07	-1.41684e-10	-0.705911
74781480	rs113997191	1.04184e-07	-1.41684e-10	-0.707218
74782008	rs190115981	8.97428e-08	-1.41684e-10	-0.856432
74782265	rs117585166	3.7045e-08	-1.74125	-1.84828e-10
74782532	rs1337040	1.04493e-07	-1.41684e-10	-0.704258
74783416	rs35753924	4.56969e-08	-0.328184	-1.20316
74783432	rs71433110	5.33794e-08	-1.37596	-1.84828e-10
74784339	rs12865510	5.6558e-08	-1.31811	-1.84828e-10
74785745	rs112956016	7.73735e-08	-1.00474	-1.84828e-10
74786235	rs12875186	7.39699e-08	-0.0494402	-1.00028
74786386	rs61964600	4.23106e-08	-1.60834	-1.84828e-10
74786396	rs71433111	5.6558e-08	-1.31811	-1.84828e-10
74786643	rs12875916	3.36633e-08	-0.696089	-1.14088
74786965	rs115352793	1.05797e-07	-1.41684e-10	-0.691862
74787237	rs8002907	3.16899e-08	-0.772511	-1.12487
74787862	rs11616399	4.00789e-08	-0.812196	-0.850334
74788727	rs34096916	6.62307e-08	-1.16023	-1.84828e-10
74789001	rs12872277	4.45007e-08	-0.710555	-0.84732
74789212	rs146340568	6.43834e-08	-1.41684e-10	-1.18852
74789497	rs74692416	3.56552e-08	-1.77948	-1.84828e-10
74790093	rs74818068	4.34008e-08	-1.5829	-1.84828e-10
74790149	rs12868885	5.11093e-08	-0.413344	-1.00607
74790388	rs191970948	8.04511e-08	-1.41684e-10	-0.96573
74791591	rs115947826	1.05834e-07	-1.41684e-10	-0.691507
74791641	rs12874351	3.69051e-08	-0.650458	-1.09457
74791764	rs12875650	9.73141e-08	0.126934	-0.902369
74791831	rs12875791	6.55314e-08	-1.17085	-1.84828e-10
74792351	rs7326493	3.61339e-08	-0.675184	-1.09096
74793027	rs1857026	4.71976e-08	-0.746544	-0.752493
74793058	rs114411076	1.06055e-07	-1.41684e-10	-0.689419
74794300	rs12871579	9.88004e-08	0.158631	-0.91891
74794473	rs12871788	3.76667e-08	-0.621265	-1.10334
74794805	rs7985779	9.11835e-08	0.0878462	-0.928352
74795807	rs12876993	8.21447e-08	0.041285	-0.986183
74796095	rs12863691	3.86185e-08	-0.556206	-1.14344
74796108	rs12864047	8.1662e-08	0.0258988	-0.97669
74796218	rs10507827	9.85387e-08	-1.41684e-10	-0.762931
74796267	rs12862289	8.19114e-08	0.0338357	-0.981577
74796463	rs77795646	1.44908e-08	-1.58029	-1.09958
74796673	rs12863295	6.07901e-08	-1.24595	-1.84828e-10
74796782	rs12863374	7.7317e-08	-0.033479	-0.971987
74797148	rs9592974	1.07186e-06	1.62377	-1.84828e-10
74797245	rs17062383	6.90098e-08	-1.41684e-10	-1.11913
74797460	rs76588355	6.4394e-08	-1.18836	-1.84828e-10
74798177	rs17225544	6.1684e-08	-1.23135	-1.84828e-10
74800574	rs13378302	5.9825e-07	1.04063	-1.84828e-10
74800631	rs115668205	4.54425e-08	-1.53693	-1.84828e-10
74801114	rs71433112	6.3581e-08	-1.20107	-1.84828e-10
74801261	rs12858234	4.38561e-08	-0.517258	-1.05521
74801272	rs12857591	2.29992e-08	-1.05785	-1.16006
74801706	rs9318250	3.38252e-07	0.470412	-1.84828e-10
74802953	rs35250760	6.42487e-08	-1.19062	-1.84828e-10
74803367	rs75048403	4.63024e-08	-1.51819	-1.84828e-10
74803734	rs17062394	4.36833e-08	-0.517258	-1.05915
74804573	rs12877408	3.70307e-08	-0.618769	-1.12286
74804797	rs2039342	1.47953e-08	-1.48337	-1.1757
74804798	rs77945517	6.66377e-08	-1.41684e-10	-1.15411
74805108	rs12864994	3.65683e-08	-0.631336	-1.12286
74805719	rs139839038	3.54641e-08	-1.78486	-1.84828e-10
74806116	rs2077879	2.13659e-08	-1.13905	-1.15253
74806494	rs7989618	2.16079e-08	-1.12261	-1.15771
74806921	rs9600246	9.17767e-07	1.46856	-1.84828e-10
74807308	rs117382354	4.68499e-08	-1.50643	-1.84828e-10
74807426	rs12874617	6.26352e-08	-1.21605	-1.84828e-10
74807445	rs12875669	3.47537e-08	-0.679699	-1.1254
74807563	rs71433113	4.15377e-08	-0.555293	-1.07148
74808874	rs17062403	3.82708e-08	-0.506271	-1.20242
74808946	rs9600247	2.13938e-07	0.0123043	-1.84828e-10
74809856	rs2785950	3.36539e-08	-0.7041	-1.13315
74809900	rs2777656	2.00234e-08	-1.19421	-1.16227
74814233	rs187945583	6.04876e-08	-1.25094	-1.84828e-10
74815927	rs12871494	5.96263e-08	-1.26528	-1.84828e-10
74815989	rs12871271	5.47201e-08	-1.35115	-1.84828e-10
74815990	rs7333089	2.34273e-08	-1.29731	-0.902166
74816159	rs6562809	3.81007e-08	-0.865077	-0.84807
74816423	rs6562810	2.29943e-08	-1.28977	-0.928363
74816491	rs73214857	3.73599e-08	-1.73278	-1.84828e-10
74816745	rs12875926	6.88364e-08	-0.0990197	-1.02263
74817205	rs7982004	3.95751e-08	-0.801197	-0.873982
74817826	rs12861976	6.524e-08	-1.17531	-1.84828e-10
74817916	rs9600250	1.93748e-08	-1.32412	-1.06528
74818089	rs7324194	4.01989e-08	-0.789585	-0.869955
74818420	rs1417991	3.98467e-08	-0.789585	-0.878755
74819425	rs9530291	1.46427e-08	-1.71368	-0.955753
74819594	rs71433126	6.524e-08	-1.17531	-1.84828e-10
74819793	rs148003337	7.73106e-08	-1.00555	-1.84828e-10
74819988	rs78096485	6.02169e-08	-1.25543	-1.84828e-10
74820192	rs118051413	3.51974e-08	-1.79241	-1.84828e-10
74820252	rs12856766	6.524e-08	-1.17531	-1.84828e-10
74820771	rs71433127	6.00363e-08	-1.25843	-1.84828e-10
74820975	rs12429553	3.9972e-08	-1.6652	-1.84828e-10
74821051	rs117217575	6.69789e-08	-1.149	-1.84828e-10
74821817	rs117555505	4.22441e-08	-1.60991	-1.84828e-10
74822316	rs35024200	6.73074e-08	-1.14411	-1.84828e-10
74823044	rs79364998	6.42802e-08	-1.41684e-10	-1.19013
74823416	rs148525128	3.80914e-08	-1.71339	-1.84828e-10
74823626	rs34648351	6.80475e-08	-1.13317	-1.84828e-10
74823653	rs116854919	3.6431e-08	-1.75796	-1.84828e-10
74823903	rs61964629	4.3771e-08	-0.370749	-1.20366
74823946	rs34831025	4.52419e-08	-0.338087	-1.20327
74824096	rs12862976	8.31357e-08	0.265707	-1.19861
74824753	rs78233509	6.34377e-08	-1.41684e-10	-1.20332
74824854	rs7323293	4.52396e-08	-0.338087	-1.20332
74824930	rs7323471	4.52396e-08	-0.338087	-1.20332
```
