## Supplementary material for "Characterization of shared and ancestry-specific signals driving complex traits using multi-ancestry fine-mapping": susiex_nc3.cs80.summary

```
# chr13:73825499-74825499
CS_ID	CS_LENGTH	CS_PURITY	MAX_PIP_SNP	BP	REF_ALLELE	ALT_ALLELE	REF_FRQ	BETA	SE	-LOG10P	MAX_PIP	POST-HOC_PROB_POP1	POST-HOC_PROB_POP2
1	1	1	rs12877581	74325499	C,C	G,G	0.692843,0.9375	0.0258026,-0.0193363	0.0042859,0.0176595	8.75933,0.562984	0.842525	0.99963	0.330279
```
