## Supplementary material for "Characterization of shared and ancestry-specific signals driving complex traits using multi-ancestry fine-mapping": s1.afreq

```
#CHROM	ID	REF	ALT	ALT_FREQS	OBS_CT
13	rs138360090	C	G	0.0188867	1006
13	rs141381836	A	T	0.0188867	1006
13	rs145975098	A	T	0.0497018	1006
13	rs144405261	T	A	0.0397614	1006
13	rs61169347	C	A	0.0497018	1006
13	rs9544897	A	C	0.0596421	1006
13	rs74500561	G	A	0.0536779	1006
13	rs9530829	G	C	0.332008	1006
13	rs1218247	A	G	0.0497018	1006
13	rs139912105	A	G	0.0159046	1006
13	rs9544898	G	A	0.894632	1006
13	rs145657319	G	A	0.0536779	1006
13	rs9544900	T	C	0.945328	1006
13	rs144507875	G	A	0.0497018	1006
13	rs9565451	G	A	0.408549	1006
13	rs9544901	C	T	0.945328	1006
13	rs1218249	A	G	0.942346	1006
13	rs111366299	A	G	0.054672	1006
13	rs144582566	C	T	0.0437376	1006
13	rs1218252	G	A	0.945328	1006
13	rs59565942	G	C	0.054672	1006
13	rs1218253	A	G	0.945328	1006
13	rs1218254	T	C	0.945328	1006
13	rs2151536	G	A	0.945328	1006
13	rs73243121	A	G	0.0397614	1006
13	rs144914663	C	T	0.0188867	1006
13	rs7327514	C	A	0.945328	1006
13	rs10507896	C	A	0.0437376	1006
13	rs73243122	C	A	0.0437376	1006
13	rs73243124	G	A	0.0437376	1006
13	rs9318593	A	C	0.945328	1006
13	rs9544904	C	T	0.945328	1006
13	rs9318594	G	A	0.895626	1006
13	rs61970561	G	C	0.328032	1006
13	rs7333777	A	G	0.332008	1006
13	rs7334131	C	T	0.895626	1006
13	rs9574320	G	T	0.408549	1006
13	rs1218258	C	G	0.895626	1006
13	rs73243134	T	C	0.0397614	1006
13	rs56155838	C	T	0.0477137	1006
13	rs60555863	G	A	0.0447316	1006
13	rs55874162	A	G	0.0397614	1006
13	rs56237814	G	A	0.0397614	1006
13	rs1218259	G	A	0.409543	1006
13	rs58662263	A	T	0.0497018	1006
13	rs9530831	G	C	0.0238569	1006
13	rs113908252	C	G	0.0497018	1006
13	rs7331458	G	A	0.485089	1006
13	rs9670540	T	C	0.0536779	1006
13	rs140281659	C	T	0.0497018	1006
13	rs73224648	G	A	0.0437376	1006
13	rs1013577	T	C	0.00994036	1006
13	rs73224649	G	A	0.0437376	1006
13	rs6563072	G	A	0.897614	1006
13	rs73224651	A	C	0.0497018	1006
13	rs115591302	C	T	0.0497018	1006
13	rs1000629	G	A	0.0506958	1006
13	rs1000630	C	T	0.0506958	1006
13	rs1467799	C	G	0.949304	1006
13	rs35789295	G	C	0.0447316	1006
13	rs1557042	T	A	0.94831	1006
13	rs1218270	G	A	0.0506958	1006
13	rs2776829	G	A	0.0506958	1006
13	rs2780737	A	G	0.0506958	1006
13	rs2185565	C	T	0.121272	1006
13	rs9565452	G	A	0.949304	1006
13	rs9544907	C	T	0.0944334	1006
13	rs1218295	G	A	0.0506958	1006
13	rs9544908	A	C	0.194831	1006
13	rs9544909	C	A	0.455268	1006
13	rs4885584	C	T	0.336978	1006
13	rs73224655	A	G	0.0447316	1006
13	rs4885585	G	C	0.934394	1006
13	rs1218298	C	T	0.0506958	1006
13	rs1218299	C	T	0.0497018	1006
13	rs1218300	C	T	0.0506958	1006
13	rs1218275	A	T	0.0506958	1006
13	rs1218277	A	G	0.0497018	1006
13	rs1218278	C	T	0.0497018	1006
13	rs1218279	A	G	0.0497018	1006
13	rs1218282	T	C	0.054672	1006
13	rs117906587	A	T	0.0119284	1006
13	rs146859244	A	G	0.0119284	1006
13	rs7997077	T	C	0.758449	1006
13	rs9544911	A	G	0.0526839	1006
13	rs1361541	G	A	0.758449	1006
13	rs1218285	G	A	0.0516899	1006
13	rs1218286	C	T	0.0516899	1006
13	rs145414012	G	A	0.0417495	1006
13	rs117159695	A	G	0.0119284	1006
13	rs17177530	A	G	0.0457256	1006
13	rs17771893	T	C	0.0457256	1006
13	rs76914277	T	A	0.0437376	1006
13	rs914936	T	A	0.166004	1006
13	rs7324930	T	A	0.940358	1006
13	rs56139780	A	G	0.0467197	1006
13	rs2095259	T	C	0.116302	1006
13	rs143211628	G	A	0.0208748	1006
13	rs1341145	G	T	0.978131	1006
13	rs142104678	A	G	0.0129225	1006
13	rs12427568	T	C	0.115308	1006
13	rs1934949	C	A	0.738569	1006
13	rs9544917	A	G	0.978131	1006
13	rs9544918	G	C	0.978131	1006
13	rs9544919	G	A	0.978131	1006
13	rs12876509	A	T	0.0884692	1006
13	rs74882532	T	C	0.0218688	1006
13	rs182043899	G	A	0.00695825	1006
13	rs12184655	A	G	0.210736	1006
13	rs1981255	A	G	0.978131	1006
13	rs4482162	A	G	0.978131	1006
13	rs7985993	C	T	0.978131	1006
13	rs1981256	G	A	0.978131	1006
13	rs1934950	G	A	0.971173	1006
13	rs1111835	A	G	0.971173	1006
13	rs145025206	A	G	0.0715706	1006
13	rs11616259	C	T	0.027833	1006
13	rs1111836	G	A	0.975149	1006
13	rs1111837	G	T	0.970179	1006
13	rs7981145	C	T	0.969185	1006
13	rs7981758	G	T	0.975149	1006
13	rs9318597	C	G	0.202783	1006
13	rs79965644	T	G	0.0506958	1006
13	rs9601131	C	T	0.206759	1006
13	rs138735402	A	T	0.027833	1006
13	rs9530833	C	T	0.758449	1006
13	rs9601132	G	A	0.205765	1006
13	rs148649817	G	A	0.0715706	1006
13	rs9601133	G	C	0.205765	1006
13	rs4884113	G	A	0.975149	1006
13	rs4884114	T	C	0.975149	1006
13	rs7986149	A	C	0.365805	1006
13	rs7986500	C	A	0.969185	1006
13	rs78705574	G	A	0.0228628	1006
13	rs9544921	C	T	0.972167	1006
13	rs9544922	C	G	0.0357853	1006
13	rs113775075	G	C	0.00695825	1006
13	rs9530834	A	G	0.291252	1006
13	rs75235130	A	T	0.0516899	1006
13	rs9544923	G	A	0.723658	1006
13	rs7990443	T	C	0.567594	1006
13	rs9593362	C	G	0.54175	1006
13	rs77837873	A	G	0.055666	1006
13	rs12853957	T	C	0.0228628	1006
13	rs9544924	C	A	0.371769	1006
13	rs9574326	A	G	0.0129225	1006
13	rs4885587	A	C	0.875746	1006
13	rs138741231	A	C	0.0397614	1006
13	rs9530835	A	G	0.760437	1006
13	rs78898863	C	T	0.0228628	1006
13	rs1361540	G	A	0.794235	1006
13	rs1341133	A	T	0.760437	1006
13	rs9565454	A	T	0.0188867	1006
13	rs1341134	C	T	0.749503	1006
13	rs111803014	C	G	0.0248509	1006
13	rs1341135	T	C	0.775348	1006
13	rs1341136	C	T	0.774354	1006
13	rs61968160	G	A	0.0755467	1006
13	rs8000648	T	C	0.749503	1006
13	rs1934947	C	T	0.757455	1006
13	rs7984220	G	A	0.871769	1006
13	rs9601138	A	G	0.784294	1006
13	rs9544925	T	C	0.761431	1006
13	rs75683751	C	T	0.0755467	1006
13	rs61968162	G	A	0.0765408	1006
13	rs146736257	G	T	0.00994036	1006
13	rs17070510	A	C	0.0188867	1006
13	rs4511422	C	T	0.745527	1006
13	rs1112425	C	A	0.756461	1006
13	rs1417671	C	T	0.77336	1006
13	rs1417672	T	G	0.873757	1006
13	rs1417673	T	C	0.775348	1006
13	rs111813505	G	A	0.0168986	1006
13	rs143004053	G	T	0.0139165	1006
13	rs9544926	A	G	0.797217	1006
13	rs9544927	G	A	0.776342	1006
13	rs146950831	C	A	0.0149105	1006
13	rs9574328	C	G	0.0129225	1006
13	rs7982252	G	A	0.870775	1006
13	rs9574329	G	C	0.0129225	1006
13	rs78612447	C	T	0.0218688	1006
13	rs117822821	C	T	0.0188867	1006
13	rs7325470	C	A	0.742545	1006
13	rs117549257	G	A	0.0407555	1006
13	rs2027425	C	T	0.793241	1006
13	rs7999998	A	G	0.373757	1006
13	rs138272472	G	A	0.00994036	1006
13	rs7320273	C	T	0.797217	1006
13	rs9593363	C	T	0.369781	1006
13	rs9601139	C	T	0.370775	1006
13	rs9601140	A	T	0.0984095	1006
13	rs187158590	T	C	0.00994036	1006
13	rs1539008	T	C	0.779324	1006
13	rs7997459	A	G	0.0745527	1006
13	rs74663964	C	T	0.026839	1006
13	rs7318148	G	C	0.365805	1006
13	rs113958889	G	A	0.0168986	1006
13	rs7324453	A	C	0.378728	1006
13	rs60294454	C	T	0.0745527	1006
13	rs79845611	C	T	0.0318091	1006
13	rs73550946	G	A	0.0188867	1006
13	rs9601141	C	T	0.373757	1006
13	rs7996904	T	C	0.0745527	1006
13	rs112296577	C	T	0.0159046	1006
13	rs7491392	C	T	0.0228628	1006
13	rs4641620	A	G	0.873757	1006
13	rs9565456	G	A	0.00994036	1006
13	rs111920311	A	G	0.0159046	1006
13	rs55859458	A	C	0.379722	1006
13	rs9530838	T	C	0.377734	1006
13	rs7322004	A	G	0.796223	1006
13	rs9318601	C	A	0.374751	1006
13	rs1304128	A	G	0.796223	1006
13	rs116849167	A	G	0.0347913	1006
13	rs79911449	A	G	0.082505	1006
13	rs116873936	G	A	0.00894632	1006
13	rs4884116	T	C	0.377734	1006
13	rs4884117	T	C	0.798211	1006
13	rs7999151	G	A	0.373757	1006
13	rs61968167	A	G	0.0745527	1006
13	rs117706102	C	A	0.0407555	1006
13	rs9601142	C	G	0.375746	1006
13	rs11616205	G	T	0.372763	1006
13	rs149491880	C	T	0.0159046	1006
13	rs111749828	G	A	0.373757	1006
13	rs148807659	G	A	0.00994036	1006
13	rs149626261	A	C	0.410537	1006
13	rs111716833	G	T	0.0159046	1006
13	rs7982332	T	C	0.410537	1006
13	rs7981629	A	G	0.412525	1006
13	rs7983427	T	C	0.410537	1006
13	rs6563075	T	G	0.409543	1006
13	rs2150667	T	C	0.0129225	1006
13	rs2150668	A	C	0.0129225	1006
13	rs144705865	G	A	0.0149105	1006
13	rs79168601	A	G	0.0755467	1006
13	rs71436508	C	T	0.0218688	1006
13	rs4885588	T	C	0.372763	1006
13	rs9574332	G	A	0.0129225	1006
13	rs1576654	C	A	0.390656	1006
13	rs61968168	C	T	0.0745527	1006
13	rs1341143	C	T	0.39662	1006
13	rs1341142	T	C	0.395626	1006
13	rs9544929	C	T	0.371769	1006
13	rs17070566	A	G	0.385686	1006
13	rs9574334	T	C	0.0188867	1006
13	rs9565457	T	C	0.0238569	1006
13	rs9601146	T	C	0.374751	1006
13	rs17070578	T	C	0.0735586	1006
13	rs1341141	C	T	0.488072	1006
13	rs1341140	G	A	0.026839	1006
13	rs11843861	A	G	0.026839	1006
13	rs4884118	A	G	0.384692	1006
13	rs1417676	G	A	0.0994036	1006
13	rs61968196	G	A	0.0695825	1006
13	rs1810879	G	C	0.496024	1006
13	rs9574335	G	A	0.027833	1006
13	rs17070585	C	A	0.0894632	1006
13	rs9544931	A	G	0.38668	1006
13	rs9574336	A	G	0.027833	1006
13	rs9544932	T	C	0.38668	1006
13	rs118033128	G	A	0.00994036	1006
13	rs61968197	T	G	0.083499	1006
13	rs9574337	A	G	0.027833	1006
13	rs59009103	G	A	0.0705765	1006
13	rs9544933	A	G	0.387674	1006
13	rs77043129	G	A	0.0129225	1006
13	rs9544934	A	G	0.377734	1006
13	rs9574338	A	G	0.027833	1006
13	rs9565458	G	A	0.0119284	1006
13	rs9574339	A	G	0.026839	1006
13	rs9544935	C	T	0.494036	1006
13	rs9544936	T	C	0.385686	1006
13	rs9530839	A	G	0.383698	1006
13	rs116958835	T	G	0.0149105	1006
13	rs75100494	C	A	0.0526839	1006
13	rs1341139	C	A	0.955268	1006
13	rs1417675	G	A	0.027833	1006
13	rs9544938	C	T	0.492048	1006
13	rs9530840	T	G	0.44334	1006
13	rs9544939	A	T	0.463221	1006
13	rs17070595	A	C	0.0695825	1006
13	rs4387496	T	G	0.472167	1006
13	rs1041477	A	G	0.49006	1006
13	rs61968200	A	G	0.082505	1006
13	rs9544942	T	G	0.491054	1006
13	rs12585805	C	T	0.027833	1006
13	rs9593364	G	A	0.369781	1006
13	rs1832759	A	C	0.493042	1006
13	rs150046442	G	A	0.0715706	1006
13	rs17070612	A	G	0.083499	1006
13	rs9530841	G	A	0.570577	1006
13	rs17070613	C	T	0.0815109	1006
13	rs9574341	A	G	0.027833	1006
13	rs61967093	G	T	0.196819	1006
13	rs74097468	C	T	0.0139165	1006
13	rs76296853	A	G	0.0188867	1006
13	rs17070618	C	T	0.0149105	1006
13	rs138581421	G	A	0.0139165	1006
13	rs74097469	A	C	0.0139165	1006
13	rs7337382	G	A	0.56163	1006
13	rs80222935	C	T	0.0139165	1006
13	rs7319358	C	T	0.402584	1006
13	rs142103172	C	T	0.0208748	1006
13	rs56227301	T	A	0.0427435	1006
13	rs7319850	G	A	0.501988	1006
13	rs78371541	C	T	0.0139165	1006
13	rs74097472	C	G	0.0159046	1006
13	rs4885589	C	T	0.577535	1006
13	rs17070636	C	A	0.0178926	1006
13	rs7325864	A	G	0.0139165	1006
13	rs57843304	T	C	0.0149105	1006
13	rs74097476	G	T	0.0139165	1006
13	rs74097477	T	C	0.0139165	1006
13	rs1980993	A	G	0.555666	1006
13	rs1980992	T	C	0.555666	1006
13	rs7986074	G	C	0.0328032	1006
13	rs117449819	A	G	0.0109344	1006
13	rs9318602	C	A	0.0596421	1006
13	rs77563514	G	A	0.00894632	1006
13	rs71436512	G	A	0.0149105	1006
13	rs1888678	G	T	0.415507	1006
13	rs9601147	A	G	0.0178926	1006
13	rs959339	A	G	0.932406	1006
13	rs73224679	T	C	0.0188867	1006
13	rs73548581	G	A	0.0477137	1006
13	rs9544943	A	C	0.970179	1006
13	rs117704246	G	A	0.0119284	1006
13	rs75203977	A	G	0.0119284	1006
13	rs7999857	A	G	0.54672	1006
13	rs7319716	A	C	0.542744	1006
13	rs12873293	A	G	0.326044	1006
13	rs9544944	T	C	0.986083	1006
13	rs79355547	C	G	0.0337972	1006
13	rs34296538	A	G	0.0168986	1006
13	rs7326662	A	C	0.970179	1006
13	rs79182954	T	C	0.0427435	1006
13	rs17785153	T	G	0.149105	1006
13	rs4572267	C	T	0.420477	1006
13	rs4259943	A	G	0.528827	1006
13	rs4421883	T	C	0.549702	1006
13	rs184729976	A	G	0.00994036	1006
13	rs149425418	T	A	0.0328032	1006
13	rs9544945	G	A	0.0864811	1006
13	rs12584042	C	G	0.534791	1006
13	rs9544946	G	A	0.419483	1006
13	rs9544947	A	G	0.534791	1006
13	rs9530843	A	C	0.390656	1006
13	rs944512	T	C	0.544732	1006
13	rs9601149	C	G	0.544732	1006
13	rs34371770	C	T	0.0178926	1006
13	rs78367298	T	C	0.0954274	1006
13	rs151137525	G	A	0.0168986	1006
13	rs147116205	G	A	0.0178926	1006
13	rs3898879	A	G	0.973161	1006
13	rs36047507	A	G	0.0168986	1006
13	rs9530844	A	T	0.547714	1006
13	rs78994837	T	C	0.0427435	1006
13	rs73548600	G	A	0.0178926	1006
13	rs1372177	G	C	0.480119	1006
13	rs111299678	C	T	0.0198807	1006
13	rs34381962	A	C	0.0178926	1006
13	rs959778	C	G	0.0526839	1006
13	rs9601154	G	A	0.0695825	1006
13	rs9318604	G	C	0.480119	1006
13	rs36071004	G	A	0.0178926	1006
13	rs73550407	G	A	0.0178926	1006
13	rs17070663	C	A	0.0656064	1006
13	rs116872481	C	T	0.0308151	1006
13	rs9530845	T	C	0.49006	1006
13	rs148494086	A	G	0.0298211	1006
13	rs7324981	T	A	0.0178926	1006
13	rs9601155	A	G	0.0357853	1006
13	rs9601156	G	A	0.0178926	1006
13	rs80314590	C	T	0.0188867	1006
13	rs9601157	G	A	0.497018	1006
13	rs17180985	G	T	0.0198807	1006
13	rs55887401	A	G	0.131213	1006
13	rs1441264	G	A	0.626243	1006
13	rs17070665	A	G	0.0904573	1006
13	rs9544949	C	T	0.428429	1006
13	rs9574344	G	A	0.432406	1006
13	rs72628078	A	T	0.317097	1006
13	rs4885590	C	T	0.437376	1006
13	rs17070678	A	G	0.0894632	1006
13	rs9544950	C	T	0.493042	1006
13	rs17070683	C	T	0.0337972	1006
13	rs61967115	T	C	0.0974155	1006
13	rs73550426	T	C	0.129225	1006
13	rs4884119	A	G	0.129225	1006
13	rs1441263	A	G	0.277336	1006
13	rs4885591	G	T	0.435388	1006
13	rs9574345	C	T	0.434394	1006
13	rs3937609	G	T	0.434394	1006
13	rs78134301	G	A	0.0984095	1006
13	rs9565459	G	T	0.314115	1006
13	rs4885592	A	G	0.437376	1006
13	rs9574346	T	C	0.219682	1006
13	rs4885593	A	G	0.434394	1006
13	rs4885594	G	A	0.434394	1006
13	rs61967116	T	C	0.0974155	1006
13	rs58566772	C	T	0.134195	1006
13	rs114786120	T	A	0.0337972	1006
13	rs58608686	G	A	0.134195	1006
13	rs60931609	G	T	0.134195	1006
13	rs67621633	C	G	0.132207	1006
13	rs61967117	A	G	0.0974155	1006
13	rs74614226	C	T	0.0328032	1006
13	rs1576655	A	C	0.632207	1006
13	rs61967118	C	T	0.212724	1006
13	rs7994512	C	T	0.132207	1006
13	rs9544953	T	C	0.132207	1006
13	rs9544954	T	C	0.132207	1006
13	rs12868273	G	T	0.132207	1006
13	rs2329104	G	A	0.492048	1006
13	rs12867914	A	T	0.132207	1006
13	rs1854864	G	C	0.132207	1006
13	rs9544956	G	T	0.132207	1006
13	rs9544957	A	G	0.284294	1006
13	rs9544958	G	A	0.49503	1006
13	rs1441262	C	T	0.592445	1006
13	rs1837749	T	C	0.497018	1006
13	rs117134745	T	C	0.0337972	1006
13	rs1837748	A	T	0.497018	1006
13	rs7326001	A	G	0.132207	1006
13	rs7491536	A	G	0.49503	1006
13	rs1596034	C	T	0.49503	1006
13	rs1596033	G	A	0.487078	1006
13	rs1596032	C	T	0.49503	1006
13	rs149111353	G	A	0.0337972	1006
13	rs4480675	G	A	0.498012	1006
13	rs9544968	T	C	0.496024	1006
13	rs116859788	C	G	0.027833	1006
13	rs73224690	T	G	0.0168986	1006
13	rs61966363	G	A	0.0944334	1006
13	rs79160701	G	A	0.114314	1006
13	rs61966364	A	G	0.0944334	1006
13	rs1003093	A	C	0.129225	1006
13	rs61966365	C	A	0.0944334	1006
13	rs1003092	C	G	0.5	1006
13	rs1561695	A	C	0.499006	1006
13	rs2016173	C	T	0.493042	1006
13	rs11620440	A	G	0.280318	1006
13	rs61966366	G	A	0.0964215	1006
13	rs7994048	A	T	0.253479	1006
13	rs73224691	C	T	0.055666	1006
13	rs7996049	G	A	0.749503	1006
13	rs7337583	G	T	0.182903	1006
13	rs147314108	G	T	0.0119284	1006
13	rs1372180	C	T	0.932406	1006
13	rs1372181	C	T	0.932406	1006
13	rs9544969	C	T	0.932406	1006
13	rs9601159	G	T	0.932406	1006
13	rs9593366	T	C	0.932406	1006
13	rs1441257	G	A	0.932406	1006
13	rs9530848	C	T	0.247515	1006
13	rs17181627	G	T	0.181909	1006
13	rs1975415	G	A	0.932406	1006
13	rs1975416	T	C	0.932406	1006
13	rs17786237	A	G	0.183897	1006
13	rs7991135	C	T	0.932406	1006
13	rs7991177	A	G	0.937376	1006
13	rs2119542	A	C	0.937376	1006
13	rs2119543	A	G	0.937376	1006
13	rs2165466	G	C	0.937376	1006
13	rs12876194	T	C	0.261431	1006
13	rs1811440	A	C	0.937376	1006
13	rs7334914	C	T	0.185885	1006
13	rs920533	C	T	0.937376	1006
13	rs2044011	C	T	0.937376	1006
13	rs1036745	C	T	0.937376	1006
13	rs1036746	C	T	0.937376	1006
13	rs17181753	G	A	0.185885	1006
13	rs984909	G	A	0.937376	1006
13	rs1319622	G	C	0.937376	1006
13	rs1822152	C	T	0.937376	1006
13	rs1822153	G	A	0.937376	1006
13	rs1372182	C	T	0.937376	1006
13	rs55648445	A	T	0.190855	1006
13	rs9530849	T	C	0.937376	1006
13	rs9530850	T	C	0.937376	1006
13	rs9544970	A	G	0.937376	1006
13	rs9574348	T	G	0.750497	1006
13	rs9574349	C	A	0.750497	1006
13	rs10220071	C	T	0.17495	1006
13	rs1372183	G	A	0.444334	1006
13	rs1888679	G	A	0.317097	1006
13	rs1319380	C	T	0.762425	1006
13	rs2165467	A	T	0.762425	1006
13	rs2876735	T	C	0.762425	1006
13	rs17786453	A	G	0.17495	1006
13	rs4379956	G	A	0.937376	1006
13	rs73226563	C	T	0.0616302	1006
13	rs7323221	T	C	0.823062	1006
13	rs7322053	C	A	0.822068	1006
13	rs60443019	A	G	0.0666004	1006
13	rs73226568	G	A	0.164016	1006
13	rs12868625	G	T	0.307157	1006
13	rs73226569	T	C	0.168986	1006
13	rs56181009	T	C	0.00695825	1006
13	rs4622393	G	A	0.134195	1006
13	rs118019458	G	A	0.0238569	1006
13	rs2119541	T	C	0.757455	1006
13	rs73226575	C	T	0.0616302	1006
13	rs12858766	C	T	0.306163	1006
13	rs2119545	C	G	0.171968	1006
13	rs7993508	A	G	0.452286	1006
13	rs73226576	C	A	0.166004	1006
13	rs73226577	G	A	0.178926	1006
13	rs73226578	C	T	0.0666004	1006
13	rs67160417	C	T	0.0666004	1006
13	rs1983979	T	C	0.441352	1006
13	rs7330173	C	T	0.441352	1006
13	rs8001745	C	G	0.441352	1006
13	rs139324327	T	C	0.0119284	1006
13	rs67265516	C	T	0.0666004	1006
13	rs9530852	G	T	0.0238569	1006
13	rs9530853	C	T	0.0238569	1006
13	rs73226580	A	G	0.0666004	1006
13	rs7988279	G	T	0.43837	1006
13	rs58190434	C	G	0.0666004	1006
13	rs112814668	A	C	0.0606362	1006
13	rs653871	T	C	0.0218688	1006
13	rs632982	A	T	0.508946	1006
13	rs67302867	G	A	0.0666004	1006
13	rs73226583	T	C	0.0606362	1006
13	rs670786	T	C	0.508946	1006
13	rs113743719	C	A	0.0606362	1006
13	rs616350	A	G	0.689861	1006
13	rs67725107	C	T	0.0666004	1006
13	rs631544	A	G	0.988072	1006
13	rs149593783	C	T	0.0119284	1006
13	rs79727069	T	C	0.0168986	1006
13	rs627572	T	C	0.507952	1006
13	rs614968	C	T	0.506958	1006
13	rs632193	G	A	0.505964	1006
13	rs68153755	G	T	0.0666004	1006
13	rs630944	A	G	0.687873	1006
13	rs9544976	G	A	0.43837	1006
13	rs7995179	T	C	0.50497	1006
13	rs149537612	A	T	0.027833	1006
13	rs597789	C	G	0.508946	1006
13	rs78280814	T	C	0.0606362	1006
13	rs73226587	A	G	0.0626243	1006
13	rs617273	A	C	0.508946	1006
13	rs117613278	A	T	0.0407555	1006
13	rs646679	C	T	0.506958	1006
13	rs73226589	T	C	0.0606362	1006
13	rs9544979	A	G	0.267396	1006
13	rs10162247	C	T	0.0616302	1006
13	rs630724	T	C	0.508946	1006
13	rs73226590	G	A	0.0606362	1006
13	rs9544980	A	C	0.43837	1006
13	rs667307	C	T	0.505964	1006
13	rs7321113	A	G	0.503976	1006
13	rs634541	C	T	0.506958	1006
13	rs117647422	A	G	0.0357853	1006
13	rs7993862	A	C	0.0666004	1006
13	rs17791409	C	T	0.0487078	1006
13	rs9544984	G	A	0.502982	1006
13	rs659661	T	A	0.503976	1006
13	rs661965	T	C	0.503976	1006
13	rs58532358	T	C	0.0666004	1006
13	rs139189174	T	C	0.0248509	1006
13	rs700391	A	T	0.506958	1006
13	rs4885600	C	A	0.437376	1006
13	rs1888052	G	A	0.502982	1006
13	rs61966415	G	A	0.0149105	1006
13	rs661599	A	C	0.507952	1006
13	rs4885602	T	C	0.502982	1006
13	rs2218230	G	A	0.502982	1006
13	rs661907	T	C	0.439364	1006
13	rs9574354	C	T	0.0308151	1006
13	rs633843	T	C	0.506958	1006
13	rs12584658	C	T	0.503976	1006
13	rs7981859	T	A	0.505964	1006
13	rs7985832	G	A	0.503976	1006
13	rs55675737	G	A	0.173956	1006
13	rs9544991	G	A	0.503976	1006
13	rs9544992	A	G	0.50497	1006
13	rs9544993	A	G	0.50497	1006
13	rs9544994	T	C	0.50497	1006
13	rs1813723	T	C	0.503976	1006
13	rs991704	G	A	0.503976	1006
13	rs7998872	A	G	0.503976	1006
13	rs7999227	A	G	0.503976	1006
13	rs8000913	T	C	0.503976	1006
13	rs7999725	C	T	0.503976	1006
13	rs614496	A	C	0.506958	1006
13	rs9574355	C	T	0.445328	1006
13	rs672336	C	T	0.447316	1006
13	rs651639	C	A	0.508946	1006
13	rs654113	C	A	0.445328	1006
13	rs1023178	T	G	0.442346	1006
13	rs1023177	C	T	0.43837	1006
13	rs607155	T	G	0.508946	1006
13	rs643773	G	A	0.507952	1006
13	rs1318963	T	G	0.44334	1006
13	rs1318962	T	C	0.44334	1006
13	rs636307	T	G	0.508946	1006
13	rs73226601	A	G	0.0626243	1006
13	rs9544995	G	C	0.270378	1006
13	rs73226602	C	A	0.170974	1006
13	rs73228403	C	T	0.0626243	1006
13	rs683708	C	T	0.445328	1006
13	rs626382	G	A	0.445328	1006
13	rs626372	A	G	0.445328	1006
13	rs626039	A	G	0.445328	1006
13	rs7998339	T	C	0.0626243	1006
13	rs7996855	A	G	0.0626243	1006
13	rs1837746	T	C	0.44334	1006
13	rs646291	C	T	0.445328	1006
13	rs73228407	T	C	0.0626243	1006
13	rs9593375	G	C	0.0636183	1006
13	rs655164	A	G	0.437376	1006
13	rs112991870	G	A	0.0626243	1006
13	rs582750	T	C	0.502982	1006
13	rs596442	A	G	0.44334	1006
13	rs7324350	C	T	0.0636183	1006
13	rs76711761	T	C	0.0397614	1006
13	rs17070828	C	A	0.0636183	1006
13	rs11616944	T	C	0.0367793	1006
13	rs78939370	A	G	0.0387674	1006
13	rs17070831	G	T	0.0636183	1006
13	rs599476	C	T	0.0536779	1006
13	rs17070838	G	A	0.0636183	1006
13	rs664791	T	C	0.0536779	1006
13	rs61966426	G	A	0.0139165	1006
13	rs73228411	G	A	0.027833	1006
13	rs77692606	T	C	0.0397614	1006
13	rs74585249	A	G	0.0397614	1006
13	rs644093	A	T	0.50497	1006
13	rs77233123	T	C	0.0397614	1006
13	rs602678	A	G	0.11829	1006
13	rs601695	A	G	0.054672	1006
13	rs601532	C	T	0.054672	1006
13	rs73228414	A	G	0.0636183	1006
13	rs79946975	A	G	0.0397614	1006
13	rs146165645	T	C	0.0636183	1006
13	rs1660977	T	C	0.054672	1006
13	rs150815379	A	G	0.0397614	1006
13	rs9601175	T	C	0.0894632	1006
13	rs73228415	T	C	0.0636183	1006
13	rs650354	C	G	0.054672	1006
13	rs663693	A	G	0.681909	1006
13	rs9530862	T	A	0.397614	1006
13	rs7324086	C	A	0.518887	1006
13	rs9601176	G	A	0.0397614	1006
13	rs649402	A	G	0.516899	1006
13	rs677316	T	C	0.474155	1006
13	rs648442	G	A	0.474155	1006
13	rs4885605	T	C	0.399602	1006
13	rs647584	A	G	0.515905	1006
13	rs9601177	G	A	0.0417495	1006
13	rs9544996	G	A	0.399602	1006
13	rs6563080	C	A	0.0606362	1006
13	rs6563081	C	T	0.0626243	1006
13	rs6563082	C	G	0.0626243	1006
13	rs147815937	T	C	0.0357853	1006
13	rs646931	C	T	0.411531	1006
13	rs61966428	C	A	0.0536779	1006
13	rs618098	T	C	0.474155	1006
13	rs61966430	G	A	0.0606362	1006
13	rs613452	G	A	0.411531	1006
13	rs589697	C	T	0.411531	1006
13	rs612909	G	A	0.411531	1006
13	rs4885612	C	T	0.399602	1006
13	rs114826598	C	T	0.0129225	1006
13	rs138917906	G	A	0.027833	1006
13	rs61966431	G	A	0.0616302	1006
13	rs587011	A	G	0.484095	1006
13	rs598698	T	G	0.422465	1006
13	rs12184712	G	T	0.0417495	1006
13	rs76775325	A	G	0.0407555	1006
13	rs662616	T	C	0.0755467	1006
13	rs639604	C	T	0.432406	1006
13	rs73228482	A	G	0.0646123	1006
13	rs17070849	A	G	0.0646123	1006
13	rs9601178	C	T	0.0397614	1006
13	rs73228483	A	T	0.0646123	1006
13	rs617940	T	C	0.497018	1006
13	rs61966432	A	T	0.0646123	1006
13	rs596249	T	G	0.449304	1006
13	rs75176875	G	A	0.0139165	1006
13	rs60725666	C	T	0.0397614	1006
13	rs694413	T	C	0.0666004	1006
13	rs117858528	A	G	0.0387674	1006
13	rs111985354	T	A	0.083499	1006
13	rs76212150	G	T	0.0387674	1006
13	rs146286185	T	C	0.028827	1006
13	rs6563085	A	G	0.0646123	1006
13	rs17070868	C	T	0.0646123	1006
13	rs55837055	T	A	0.0646123	1006
13	rs17791444	G	A	0.0298211	1006
13	rs638226	G	A	0.0675944	1006
13	rs625522	G	C	0.487078	1006
13	rs9318606	T	A	0.377734	1006
13	rs77967525	C	T	0.0646123	1006
13	rs653374	T	A	0.0666004	1006
13	rs677659	A	G	0.489066	1006
13	rs36110088	A	G	0.0119284	1006
13	rs61966434	A	C	0.0646123	1006
13	rs9318607	A	G	0.00596421	1006
13	rs9601181	A	T	0.0397614	1006
13	rs61966435	G	T	0.0646123	1006
13	rs78254427	C	T	0.0646123	1006
13	rs78464852	G	A	0.0646123	1006
13	rs7987817	G	A	0.0646123	1006
13	rs17791450	T	A	0.129225	1006
13	rs73228487	C	T	0.0646123	1006
13	rs17070885	C	G	0.0646123	1006
13	rs9544998	G	A	0.372763	1006
13	rs117674824	A	G	0.0248509	1006
13	rs61966436	T	G	0.0646123	1006
13	rs61966437	G	A	0.0646123	1006
13	rs622985	T	A	0.494036	1006
13	rs61966438	C	T	0.0646123	1006
13	rs2991505	A	G	0.0656064	1006
13	rs2991504	T	A	0.626243	1006
13	rs9593378	G	A	0.0357853	1006
13	rs74097550	A	C	0.0347913	1006
13	rs9565467	T	C	0.0497018	1006
13	rs4885613	T	C	0.373757	1006
13	rs2991500	C	A	0.0357853	1006
13	rs1760676	C	G	0.0357853	1006
13	rs7983037	C	T	0.373757	1006
13	rs78506973	A	T	0.0407555	1006
13	rs7330762	G	A	0.437376	1006
13	rs80112758	A	C	0.0337972	1006
13	rs17253011	T	C	0.0407555	1006
13	rs77444027	A	G	0.0407555	1006
13	rs117956892	T	C	0.0168986	1006
13	rs9530864	C	A	0.373757	1006
13	rs75788553	A	T	0.0109344	1006
13	rs73228491	T	C	0.0437376	1006
13	rs61966439	A	T	0.0646123	1006
13	rs588262	T	C	0.0417495	1006
13	rs2988051	G	A	0.0417495	1006
13	rs116856865	C	A	0.0417495	1006
13	rs117185656	T	C	0.0337972	1006
13	rs117579905	A	C	0.0337972	1006
13	rs80180194	G	C	0.0407555	1006
13	rs2991497	C	T	0.0417495	1006
13	rs75556026	A	G	0.0407555	1006
13	rs74711922	A	T	0.0407555	1006
13	rs61966440	C	T	0.0646123	1006
13	rs9545000	T	A	0.382704	1006
13	rs2991494	T	C	0.489066	1006
13	rs2991493	A	G	0.449304	1006
13	rs2991492	C	T	0.439364	1006
13	rs79742299	T	G	0.0377734	1006
13	rs73556481	T	C	0.0407555	1006
13	rs73556484	C	A	0.0407555	1006
13	rs9318608	G	A	0.451292	1006
13	rs148836954	G	A	0.0337972	1006
13	rs188822365	G	A	0.0218688	1006
13	rs73556485	G	C	0.0407555	1006
13	rs8001905	C	A	0.444334	1006
13	rs9574361	T	G	0.717694	1006
13	rs9545005	C	T	0.449304	1006
13	rs7986404	A	G	0.23161	1006
13	rs7986907	G	A	0.23161	1006
13	rs7986775	C	T	0.23161	1006
13	rs618584	A	G	0.23161	1006
13	rs140547900	G	A	0.0337972	1006
13	rs9601182	T	A	0.260437	1006
13	rs61966446	C	T	0.206759	1006
13	rs117088117	T	C	0.0208748	1006
13	rs34893394	T	G	0.201789	1006
13	rs4885614	G	A	0.700795	1006
13	rs4884122	A	G	0.66004	1006
13	rs4885615	A	G	0.66004	1006
13	rs4884123	T	C	0.66004	1006
13	rs4884124	A	G	0.66004	1006
13	rs4884125	A	G	0.66004	1006
13	rs12868236	C	T	0.158052	1006
13	rs1360251	T	C	0.66004	1006
13	rs1360250	A	C	0.666998	1006
13	rs9530865	C	T	0.501988	1006
13	rs7326865	C	A	0.66004	1006
13	rs73228495	T	A	0.0318091	1006
13	rs9574362	G	A	0.501988	1006
13	rs633474	G	T	0.084493	1006
13	rs633470	G	T	0.745527	1006
13	rs9545007	T	C	0.670974	1006
13	rs7985181	A	G	0.670974	1006
13	rs7986836	T	G	0.670974	1006
13	rs7990656	G	A	0.670974	1006
13	rs7990950	A	G	0.161034	1006
13	rs7991597	G	A	0.161034	1006
13	rs9545008	C	T	0.670974	1006
13	rs7333649	C	G	0.66501	1006
13	rs35632558	C	T	0.161034	1006
13	rs146174684	C	T	0.0149105	1006
13	rs7334091	A	G	0.510934	1006
13	rs7334311	A	G	0.510934	1006
13	rs140574792	T	C	0.00695825	1006
13	rs9545009	T	C	0.510934	1006
13	rs117505986	A	G	0.028827	1006
13	rs9530866	C	T	0.510934	1006
13	rs9574363	T	C	0.511928	1006
13	rs1411315	T	C	0.751491	1006
13	rs2991489	A	C	0.0854871	1006
13	rs55772342	T	C	0.0894632	1006
13	rs9565468	C	T	0.0705765	1006
13	rs1411314	C	T	0.750497	1006
13	rs1411313	C	A	0.749503	1006
13	rs1411312	T	A	0.749503	1006
13	rs9545010	T	C	0.50497	1006
13	rs9530867	G	A	0.503976	1006
13	rs618304	C	T	0.084493	1006
13	rs666269	T	G	0.750497	1006
13	rs7319658	A	G	0.670974	1006
13	rs9593381	C	T	0.16004	1006
13	rs73228501	A	T	0.0258449	1006
13	rs58086794	G	T	0.0705765	1006
13	rs2988054	G	A	0.0854871	1006
13	rs9601185	C	T	0.175944	1006
13	rs1330060	C	T	0.510934	1006
13	rs592560	G	A	0.0854871	1006
13	rs606519	C	T	0.0854871	1006
13	rs605216	G	T	0.0854871	1006
13	rs2991488	C	T	0.0854871	1006
13	rs2988056	A	G	0.0854871	1006
13	rs9601186	G	A	0.16004	1006
13	rs9574364	C	T	0.0854871	1006
13	rs2991487	C	T	0.084493	1006
13	rs9565470	A	G	0.0854871	1006
13	rs111242708	C	T	0.168986	1006
13	rs2991486	G	A	0.084493	1006
13	rs61966449	C	T	0.0695825	1006
13	rs9593382	C	A	0.16004	1006
13	rs2991485	T	C	0.0854871	1006
13	rs7331268	G	A	0.0854871	1006
13	rs79464345	T	C	0.0864811	1006
13	rs72628079	T	C	0.0854871	1006
13	rs61966450	G	A	0.084493	1006
13	rs2991484	G	T	0.084493	1006
13	rs1330059	G	C	0.755467	1006
13	rs2991483	G	C	0.0854871	1006
13	rs9574365	G	T	0.0685885	1006
13	rs12871633	T	C	0.177932	1006
13	rs117307807	C	A	0.0407555	1006
13	rs9601187	A	G	0.16004	1006
13	rs684269	C	T	0.756461	1006
13	rs2991479	G	A	0.0854871	1006
13	rs2988021	C	T	0.0854871	1006
13	rs2991478	C	T	0.084493	1006
13	rs2988022	T	C	0.0854871	1006
13	rs6563086	T	C	0.0705765	1006
13	rs111695275	T	C	0.0248509	1006
13	rs2988023	T	C	0.756461	1006
13	rs694724	A	G	0.757455	1006
13	rs641074	T	C	0.0854871	1006
13	rs599049	T	C	0.0854871	1006
13	rs9565472	C	G	0.0695825	1006
13	rs610695	G	A	0.749503	1006
13	rs2991443	G	A	0.0854871	1006
13	rs76794248	G	A	0.0497018	1006
13	rs658844	A	G	0.0854871	1006
13	rs7990825	T	C	0.510934	1006
13	rs1760677	A	G	0.0854871	1006
13	rs9593383	G	A	0.16004	1006
13	rs1755467	G	A	0.084493	1006
13	rs1755466	T	C	0.0854871	1006
13	rs2991448	T	C	0.0854871	1006
13	rs2991450	T	C	0.0854871	1006
13	rs2991464	C	T	0.758449	1006
13	rs9574368	G	A	0.084493	1006
13	rs9574369	A	G	0.084493	1006
13	rs9574370	G	A	0.0864811	1006
13	rs9565473	C	T	0.50497	1006
13	rs7996244	A	G	0.0854871	1006
13	rs61967873	G	A	0.0238569	1006
13	rs659005	G	A	0.0854871	1006
13	rs596438	A	T	0.0864811	1006
13	rs596436	G	C	0.0854871	1006
13	rs605505	A	G	0.0854871	1006
13	rs671712	A	T	0.0854871	1006
13	rs593305	A	G	0.0854871	1006
13	rs2988026	G	A	0.084493	1006
13	rs2988027	A	G	0.755467	1006
13	rs590108	T	C	0.0854871	1006
13	rs9545011	A	G	0.50497	1006
13	rs73230206	C	T	0.028827	1006
13	rs662113	G	A	0.0854871	1006
13	rs9318611	T	C	0.164016	1006
13	rs610754	A	C	0.755467	1006
13	rs2988028	A	G	0.0854871	1006
13	rs2988029	A	G	0.756461	1006
13	rs1536941	G	A	0.101392	1006
13	rs2988030	C	T	0.0854871	1006
13	rs61967875	C	T	0.16501	1006
13	rs2988031	C	G	0.0854871	1006
13	rs2988032	C	T	0.0864811	1006
13	rs2988033	A	T	0.0864811	1006
13	rs2988035	C	T	0.0864811	1006
13	rs2988037	C	T	0.0168986	1006
13	rs9318612	G	T	0.502982	1006
13	rs2988039	A	G	0.252485	1006
13	rs9545012	G	C	0.33996	1006
13	rs609481	T	C	0.755467	1006
13	rs1411311	G	T	0.16501	1006
13	rs9601188	C	T	0.16501	1006
13	rs1330057	T	C	0.0695825	1006
13	rs2991444	T	C	0.0168986	1006
13	rs117575210	G	A	0.0149105	1006
13	rs2988042	A	G	0.0168986	1006
13	rs117289160	G	A	0.0208748	1006
13	rs868680	G	C	0.253479	1006
13	rs12876191	A	G	0.159046	1006
13	rs671700	A	G	0.0168986	1006
13	rs9545014	C	T	0.0506958	1006
13	rs11149124	C	T	0.0705765	1006
13	rs9574375	A	G	0.0695825	1006
13	rs2988044	G	A	0.249503	1006
13	rs117848449	T	C	0.0109344	1006
13	rs2988046	T	G	0.0168986	1006
13	rs56679953	A	C	0.0705765	1006
13	rs666690	C	A	0.178926	1006
13	rs17837345	T	C	0.0705765	1006
13	rs9593385	T	C	0.163022	1006
13	rs9601190	G	C	0.163022	1006
13	rs11149125	T	C	0.163022	1006
13	rs11149126	G	A	0.163022	1006
13	rs139910211	T	C	0.0159046	1006
13	rs2772343	T	A	0.755467	1006
13	rs9601191	C	T	0.162028	1006
13	rs9593386	T	C	0.163022	1006
13	rs142338061	G	A	0.0208748	1006
13	rs9601192	C	T	0.162028	1006
13	rs2991447	C	T	0.683897	1006
13	rs61967877	T	C	0.162028	1006
13	rs61967878	G	A	0.163022	1006
13	rs61967879	T	C	0.163022	1006
13	rs117083188	C	G	0.0596421	1006
13	rs117474267	G	T	0.0516899	1006
13	rs2329108	A	C	0.235586	1006
13	rs9601194	A	G	0.166004	1006
13	rs9593387	C	A	0.163022	1006
13	rs9601195	A	G	0.162028	1006
13	rs1002887	G	C	0.164016	1006
13	rs1316834	C	T	0.162028	1006
13	rs1002886	G	A	0.585487	1006
13	rs2991449	G	A	0.749503	1006
13	rs7986608	G	A	0.164016	1006
13	rs1547708	C	T	0.126243	1006
13	rs75451597	G	A	0.0238569	1006
13	rs9545015	C	T	0.5	1006
13	rs9530873	C	T	0.499006	1006
13	rs2988048	G	A	0.749503	1006
13	rs35987804	T	C	0.171968	1006
13	rs112600068	A	T	0.027833	1006
13	rs2991463	C	T	0.750497	1006
13	rs11149127	A	T	0.16501	1006
13	rs11149128	A	G	0.16501	1006
13	rs117383961	A	T	0.0168986	1006
13	rs7982920	A	G	0.172962	1006
13	rs9545016	T	C	0.505964	1006
13	rs76535434	G	A	0.0159046	1006
13	rs9545017	G	A	0.49006	1006
13	rs11842559	A	C	0.17495	1006
13	rs61966566	A	C	0.175944	1006
13	rs9574379	C	T	0.0596421	1006
13	rs10467416	A	G	0.175944	1006
13	rs9318613	T	A	0.667992	1006
13	rs9318614	G	A	0.235586	1006
13	rs12870448	T	C	0.173956	1006
13	rs12870453	T	G	0.173956	1006
13	rs9601197	A	C	0.17495	1006
13	rs12584303	T	C	0.166004	1006
13	rs12874895	A	G	0.167992	1006
13	rs2329109	C	T	0.166998	1006
13	rs9574380	C	G	0.0705765	1006
13	rs2876736	C	G	0.166004	1006
13	rs693937	T	C	0.811133	1006
13	rs9545018	A	G	0.355865	1006
13	rs595223	T	C	0.804175	1006
13	rs667470	G	T	0.78827	1006
13	rs9545019	C	T	0.33996	1006
13	rs116956324	G	T	0.0308151	1006
13	rs9545020	A	G	0.349901	1006
13	rs681427	C	G	0.363817	1006
13	rs4885616	T	C	0.0606362	1006
13	rs149407440	C	G	0.0149105	1006
13	rs4375552	A	G	0.294235	1006
13	rs2329111	T	C	0.295229	1006
13	rs2329112	C	T	0.715706	1006
13	rs9545021	C	T	0.295229	1006
13	rs9545022	T	C	0.295229	1006
13	rs7986662	T	G	0.295229	1006
13	rs7990002	C	A	0.295229	1006
13	rs113963239	C	T	0.0149105	1006
13	rs7990510	G	C	0.306163	1006
13	rs7991673	T	C	0.295229	1006
13	rs7327440	A	G	0.734592	1006
13	rs7327625	A	G	0.72664	1006
13	rs6563088	A	G	0.295229	1006
13	rs7998070	T	C	0.44334	1006
13	rs9318615	T	C	0.420477	1006
13	rs9545023	G	A	0.710736	1006
13	rs150457969	T	G	0.0149105	1006
13	rs9530874	G	A	0.712724	1006
13	rs11149129	G	T	0.434394	1006
13	rs73230289	G	A	0.419483	1006
13	rs78193309	T	C	0.0149105	1006
13	rs7987265	C	T	0.719682	1006
13	rs117913555	G	A	0.0437376	1006
13	rs7987995	C	G	0.290258	1006
13	rs2329113	T	C	0.422465	1006
13	rs731287	G	A	0.270378	1006
13	rs9318616	A	G	0.281312	1006
13	rs9574382	G	C	0.240557	1006
13	rs113225595	T	C	0.0119284	1006
13	rs7984560	C	T	0.0417495	1006
13	rs7985002	G	A	0.0149105	1006
13	rs680315	G	A	0.476143	1006
13	rs944092	G	C	0.213718	1006
13	rs7335807	T	C	0.21173	1006
13	rs59682729	T	G	0.0149105	1006
13	rs57292541	A	G	0.0159046	1006
13	rs61966567	G	A	0.200795	1006
13	rs11843075	G	A	0.026839	1006
13	rs9545024	A	C	0.733598	1006
13	rs9574383	C	A	0.466203	1006
13	rs9530876	C	T	0.465209	1006
13	rs9545025	G	A	0.49006	1006
13	rs9530877	T	C	0.489066	1006
13	rs7988232	G	A	0.403579	1006
13	rs4884126	A	G	0.263419	1006
13	rs190054564	T	C	0.00795229	1006
13	rs12560714	T	G	0.0258449	1006
13	rs12430365	C	T	0.407555	1006
13	rs2876738	G	T	0.597416	1006
13	rs9285308	G	C	0.929423	1006
13	rs7982730	T	C	0.405567	1006
13	rs28634780	C	T	0.40159	1006
13	rs147026992	G	A	0.0198807	1006
13	rs10162073	T	A	0.50994	1006
13	rs11149130	G	C	0.502982	1006
13	rs9565478	G	T	0.503976	1006
13	rs145932163	G	A	0.0377734	1006
13	rs6563091	G	A	0.925447	1006
13	rs3861140	G	A	0.925447	1006
13	rs2149126	T	C	0.918489	1006
13	rs4885617	C	T	0.913519	1006
13	rs9565479	G	A	0.243539	1006
13	rs4885618	A	G	0.925447	1006
13	rs7339418	A	G	0.925447	1006
13	rs141138120	C	G	0.0377734	1006
13	rs12428306	A	T	0.163022	1006
13	rs9545027	G	C	0.153082	1006
13	rs111636893	C	T	0.00596421	1006
13	rs9530878	C	T	0.397614	1006
13	rs148826807	G	A	0.00894632	1006
13	rs9530879	A	C	0.925447	1006
13	rs4885619	A	G	0.399602	1006
13	rs9545028	C	G	0.409543	1006
13	rs1536655	T	G	0.918489	1006
13	rs9545029	G	C	0.918489	1006
13	rs77585716	G	A	0.027833	1006
13	rs9545030	C	T	0.909543	1006
13	rs9545031	A	G	0.918489	1006
13	rs9545032	T	G	0.0218688	1006
13	rs9545033	G	A	0.395626	1006
13	rs9545035	G	A	0.15507	1006
13	rs148981026	G	A	0.0129225	1006
13	rs4884127	A	T	0.90159	1006
13	rs9545036	T	G	0.925447	1006
13	rs9545037	A	T	0.239563	1006
13	rs9318618	T	A	0.908549	1006
13	rs9574384	G	A	0.394632	1006
13	rs17787845	C	T	0.15507	1006
13	rs9574385	A	G	0.0785288	1006
13	rs7998634	T	C	0.512922	1006
13	rs881143	C	T	0.402584	1006
13	rs9635022	T	C	0.402584	1006
13	rs9574386	G	A	0.0785288	1006
13	rs12867961	T	C	0.0407555	1006
13	rs7323361	A	G	0.925447	1006
13	rs143630562	A	G	0.0178926	1006
13	rs9565480	A	G	0.506958	1006
13	rs12584309	C	T	0.359841	1006
13	rs7982532	A	G	0.925447	1006
13	rs7983203	G	A	0.925447	1006
13	rs7984871	T	G	0.925447	1006
13	rs7984058	G	A	0.925447	1006
13	rs7983960	C	T	0.925447	1006
13	rs9574387	G	C	0.596421	1006
13	rs186872803	A	G	0.00298211	1006
13	rs140450941	G	C	0.0198807	1006
13	rs4885621	G	T	0.393638	1006
13	rs61966600	G	A	0.0636183	1006
13	rs1609593	T	C	0.402584	1006
13	rs4255666	T	A	0.506958	1006
13	rs7322427	A	G	0.925447	1006
13	rs9574388	C	A	0.0785288	1006
13	rs7322615	C	A	0.924453	1006
13	rs9574389	T	C	0.506958	1006
13	rs113180587	G	C	0.027833	1006
13	rs9545038	C	T	0.925447	1006
13	rs9545039	C	T	0.924453	1006
13	rs1328046	G	A	0.924453	1006
13	rs117695552	G	A	0.0109344	1006
13	rs78889866	A	G	0.0188867	1006
13	rs73557929	G	A	0.0745527	1006
13	rs2149125	C	T	0.0745527	1006
13	rs9530880	C	T	0.413519	1006
13	rs9530881	G	A	0.16501	1006
13	rs3949834	T	C	0.924453	1006
13	rs11617565	A	G	0.505964	1006
13	rs9530882	A	G	0.16501	1006
13	rs9530883	C	T	0.924453	1006
13	rs9574390	A	C	0.505964	1006
13	rs9545040	C	A	0.403579	1006
13	rs12427538	G	A	0.164016	1006
13	rs9530885	C	T	0.919483	1006
13	rs140907473	C	A	0.028827	1006
13	rs57210353	G	C	0.0745527	1006
13	rs111574598	C	T	0.0705765	1006
13	rs4296155	A	G	0.924453	1006
13	rs4575421	A	G	0.50994	1006
13	rs141945544	C	T	0.0447316	1006
13	rs9318619	G	C	0.388668	1006
13	rs6563095	T	G	0.919483	1006
13	rs9601208	C	A	0.254473	1006
13	rs7334978	T	C	0.983101	1006
13	rs73557959	T	C	0.0178926	1006
13	rs75084112	G	A	0.0198807	1006
13	rs76636582	G	C	0.0198807	1006
13	rs7339365	G	A	0.0188867	1006
13	rs7140027	C	G	0.478131	1006
13	rs7333904	G	C	0.462227	1006
13	rs943712	G	A	0.50497	1006
13	rs118043108	A	G	0.026839	1006
13	rs943711	G	A	0.50497	1006
13	rs943710	T	C	0.462227	1006
13	rs943709	C	T	0.50497	1006
13	rs6563096	T	C	0.461233	1006
13	rs9530889	G	A	0.50497	1006
13	rs9530891	G	T	0.50497	1006
13	rs9545047	A	C	0.392644	1006
13	rs9545048	G	A	0.50497	1006
13	rs73560552	T	C	0.0367793	1006
13	rs7338170	G	A	0.494036	1006
13	rs77326383	T	G	0.027833	1006
13	rs1626333	T	C	0.505964	1006
13	rs1856996	C	G	0.505964	1006
13	rs1856997	G	A	0.505964	1006
13	rs76823944	T	G	0.0119284	1006
13	rs75386343	A	G	0.0685885	1006
13	rs4885625	T	G	0.505964	1006
13	rs139484245	C	G	0.0129225	1006
13	rs1324873	T	A	0.505964	1006
13	rs117873499	C	G	0.055666	1006
13	rs4573813	T	C	0.505964	1006
13	rs9565482	A	G	0.494036	1006
13	rs9565483	A	G	0.494036	1006
13	rs9545052	T	C	0.505964	1006
13	rs73560567	A	G	0.0437376	1006
13	rs9635027	G	A	0.462227	1006
13	rs12585218	C	T	0.027833	1006
13	rs9545053	T	G	0.462227	1006
13	rs2147566	A	T	0.505964	1006
13	rs1028770	G	A	0.505964	1006
13	rs1324871	G	A	0.408549	1006
13	rs1324870	C	T	0.494036	1006
13	rs9574402	T	A	0.393638	1006
13	rs9545054	T	C	0.505964	1006
13	rs2876739	T	G	0.505964	1006
13	rs7983344	C	T	0.494036	1006
13	rs7988331	C	T	0.505964	1006
13	rs113047220	C	T	0.027833	1006
13	rs61966633	A	G	0.084493	1006
13	rs112993562	C	T	0.0377734	1006
13	rs9530893	C	T	0.462227	1006
13	rs4264284	C	T	0.505964	1006
13	rs112963863	G	A	0.028827	1006
13	rs113999150	C	A	0.0337972	1006
13	rs12827043	G	A	0.026839	1006
13	rs9601211	C	T	0.393638	1006
13	rs7358847	G	A	0.494036	1006
13	rs7993295	C	A	0.914513	1006
13	rs36152718	C	A	0.461233	1006
13	rs1007569	G	C	0.505964	1006
13	rs9565485	G	T	0.494036	1006
13	rs28579970	A	G	0.494036	1006
13	rs4885626	A	G	0.505964	1006
13	rs4885627	G	A	0.505964	1006
13	rs4885628	C	T	0.505964	1006
13	rs4885629	T	C	0.505964	1006
13	rs1980883	T	C	0.494036	1006
13	rs9545061	G	A	0.462227	1006
13	rs1927506	G	A	0.505964	1006
13	rs1409019	C	T	0.505964	1006
13	rs1408656	C	T	0.406561	1006
13	rs7317343	G	A	0.505964	1006
13	rs6563098	T	C	0.505964	1006
13	rs9545062	G	A	0.0198807	1006
13	rs1748768	A	T	0.505964	1006
13	rs1409018	C	T	0.505964	1006
13	rs7987483	G	A	0.0685885	1006
13	rs1155848	T	C	0.084493	1006
13	rs1410332	C	A	0.505964	1006
13	rs79931327	A	G	0.0685885	1006
13	rs12865187	T	G	0.493042	1006
13	rs73232528	C	T	0.027833	1006
13	rs187578091	A	G	0.00298211	1006
13	rs9545065	T	C	0.505964	1006
13	rs9565486	A	G	0.494036	1006
13	rs9545066	A	C	0.505964	1006
13	rs3818563	T	C	0.505964	1006
13	rs3187338	C	T	0.506958	1006
13	rs80185968	C	T	0.0626243	1006
13	rs9545067	A	G	0.462227	1006
13	rs17071233	A	G	0.0377734	1006
13	rs34481354	A	G	0.0129225	1006
13	rs9545068	C	T	0.505964	1006
13	rs9318621	C	T	0.505964	1006
13	rs7322167	G	T	0.505964	1006
13	rs9285309	A	T	0.505964	1006
13	rs73232533	C	T	0.0606362	1006
13	rs61966637	T	C	0.0854871	1006
13	rs111865027	C	T	0.0337972	1006
13	rs12875039	C	T	0.494036	1006
13	rs17071247	T	G	0.0337972	1006
13	rs9545069	C	T	0.505964	1006
13	rs9285310	A	G	0.494036	1006
13	rs7317416	C	T	0.505964	1006
13	rs9574405	A	G	0.462227	1006
13	rs9593391	G	C	0.494036	1006
13	rs1408658	G	A	0.505964	1006
13	rs1408657	A	G	0.50497	1006
13	rs77391371	T	C	0.0785288	1006
13	rs145176749	C	T	0.0178926	1006
13	rs3903388	T	C	0.393638	1006
13	rs185611897	C	T	0.0149105	1006
13	rs75857726	C	G	0.0129225	1006
13	rs1752649	G	A	0.505964	1006
13	rs1749983	T	C	0.505964	1006
13	rs73562539	T	C	0.0337972	1006
13	rs1752648	G	C	0.505964	1006
13	rs17071257	A	G	0.0377734	1006
13	rs1752647	A	G	0.505964	1006
13	rs1752646	T	C	0.505964	1006
13	rs10507898	C	T	0.0337972	1006
13	rs1749988	T	C	0.505964	1006
13	rs12871015	T	C	0.493042	1006
13	rs9530894	A	G	0.505964	1006
13	rs17789602	C	G	0.0109344	1006
13	rs9545073	C	T	0.393638	1006
13	rs9530895	G	A	0.505964	1006
13	rs9530896	T	C	0.505964	1006
13	rs9545076	G	A	0.505964	1006
13	rs9545077	C	T	0.0685885	1006
13	rs9530897	T	C	0.505964	1006
13	rs140534951	C	G	0.0188867	1006
13	rs150393904	G	A	0.0188867	1006
13	rs113981499	G	A	0.0318091	1006
13	rs17185717	T	C	0.083499	1006
13	rs9574406	T	C	0.494036	1006
13	rs9545078	C	T	0.393638	1006
13	rs7990613	G	A	0.0685885	1006
13	rs7332367	C	T	0.494036	1006
13	rs61966652	T	A	0.0337972	1006
13	rs7981067	G	T	0.505964	1006
13	rs7996652	C	T	0.505964	1006
13	rs9565488	T	C	0.505964	1006
13	rs9574409	A	C	0.462227	1006
13	rs9565489	C	T	0.505964	1006
13	rs3742117	G	A	0.505964	1006
13	rs3742118	A	T	0.505964	1006
13	rs3742119	A	G	0.393638	1006
13	rs7319320	T	C	0.505964	1006
13	rs9574410	A	C	0.494036	1006
13	rs7987769	C	T	0.462227	1006
13	rs2274555	T	C	0.494036	1006
13	rs3752994	C	T	0.505964	1006
13	rs9565491	G	T	0.494036	1006
13	rs9545079	C	A	0.505964	1006
13	rs4884129	T	C	0.505964	1006
13	rs9318623	A	G	0.494036	1006
13	rs7321446	G	C	0.0685885	1006
13	rs1410336	C	G	0.505964	1006
13	rs7327386	G	A	0.462227	1006
13	rs9565492	G	A	0.505964	1006
13	rs78195176	A	C	0.027833	1006
13	rs9545080	A	G	0.0685885	1006
13	rs7998837	T	C	0.494036	1006
13	rs78221836	A	G	0.054672	1006
13	rs9565493	A	G	0.084493	1006
13	rs7317450	G	A	0.0437376	1006
13	rs9318624	G	T	0.462227	1006
13	rs9318625	C	T	0.505964	1006
13	rs9318626	C	T	0.393638	1006
13	rs7338677	C	T	0.505964	1006
13	rs7322744	C	T	0.505964	1006
13	rs56911077	T	A	0.393638	1006
13	rs9574411	A	G	0.494036	1006
13	rs9530900	G	A	0.505964	1006
13	rs9530901	G	A	0.505964	1006
13	rs4328330	T	C	0.505964	1006
13	rs4497554	T	C	0.505964	1006
13	rs9318627	A	C	0.393638	1006
13	rs2182873	G	A	0.505964	1006
13	rs17071316	A	C	0.0437376	1006
13	rs2025913	T	C	0.505964	1006
13	rs2057573	G	T	0.505964	1006
13	rs10444623	G	A	0.462227	1006
13	rs7995243	G	T	0.494036	1006
13	rs9545082	C	G	0.505964	1006
13	rs7332913	G	A	0.505964	1006
13	rs9601217	T	C	0.497018	1006
13	rs9545083	A	G	0.505964	1006
13	rs7322756	G	A	0.505964	1006
13	rs7324006	T	C	0.505964	1006
13	rs7322673	C	T	0.505964	1006
13	rs74669985	T	C	0.0347913	1006
13	rs9574413	T	A	0.218688	1006
13	rs9545085	A	G	0.507952	1006
13	rs7331979	T	G	0.0337972	1006
13	rs9545086	T	C	0.393638	1006
13	rs9545087	T	C	0.393638	1006
13	rs7319212	C	T	0.494036	1006
13	rs7319252	C	A	0.494036	1006
13	rs2274554	G	A	0.408549	1006
13	rs7327603	T	C	0.505964	1006
13	rs9545088	A	G	0.0685885	1006
13	rs9545089	G	A	0.00695825	1006
13	rs9545090	T	C	0.505964	1006
13	rs9530902	A	G	0.505964	1006
13	rs58082220	G	T	0.0337972	1006
13	rs60194813	C	T	0.0337972	1006
13	rs61151618	G	C	0.0337972	1006
13	rs71436519	G	A	0.0347913	1006
13	rs9593392	A	G	0.494036	1006
13	rs58043862	G	A	0.0437376	1006
13	rs9318633	C	A	0.494036	1006
13	rs9318634	A	G	0.494036	1006
13	rs9545092	T	C	0.505964	1006
13	rs9530904	A	G	0.462227	1006
13	rs12872328	T	C	0.494036	1006
13	rs2182010	G	A	0.494036	1006
13	rs73234614	A	G	0.027833	1006
13	rs9545093	A	G	0.505964	1006
13	rs9530905	A	C	0.462227	1006
13	rs9530906	C	T	0.505964	1006
13	rs140287904	G	T	0.00596421	1006
13	rs11620233	C	T	0.493042	1006
13	rs8001392	A	G	0.505964	1006
13	rs12873573	C	T	0.0795229	1006
13	rs4146473	C	T	0.505964	1006
13	rs117471713	A	G	0.027833	1006
13	rs35476664	T	A	0.494036	1006
13	rs73564681	C	T	0.0387674	1006
13	rs41305026	C	T	0.0437376	1006
13	rs1980764	G	A	0.494036	1006
13	rs1619669	T	C	0.505964	1006
13	rs3764150	C	A	0.494036	1006
13	rs1749982	G	C	0.505964	1006
13	rs181456205	C	T	0.0139165	1006
13	rs148438702	C	T	0.0119284	1006
13	rs1324868	A	G	0.494036	1006
13	rs9530912	G	C	0.0685885	1006
13	rs17186845	C	T	0.0765408	1006
13	rs6563100	A	G	0.505964	1006
13	rs1977354	T	C	0.084493	1006
13	rs7321186	A	G	0.510934	1006
13	rs7322901	T	C	0.506958	1006
13	rs1022891	A	G	0.538767	1006
13	rs9530913	A	T	0.505964	1006
13	rs7329331	G	T	0.505964	1006
13	rs7330479	T	A	0.505964	1006
13	rs7336186	T	C	0.494036	1006
13	rs7336581	T	C	0.494036	1006
13	rs3742120	G	C	0.462227	1006
13	rs17071385	T	C	0.0377734	1006
13	rs3742121	G	C	0.083499	1006
13	rs3742122	G	A	0.462227	1006
13	rs9545097	A	C	0.393638	1006
13	rs1410334	C	T	0.0437376	1006
13	rs1410335	C	T	0.0437376	1006
13	rs2031815	G	A	0.505964	1006
13	rs9574416	G	A	0.494036	1006
13	rs117443923	G	A	0.0685885	1006
13	rs7331872	G	A	0.493042	1006
13	rs9530914	G	T	0.40159	1006
13	rs6563104	C	T	0.505964	1006
13	rs113541002	G	A	0.0308151	1006
13	rs7981500	T	C	0.505964	1006
13	rs7986306	A	C	0.505964	1006
13	rs7323246	A	C	0.505964	1006
13	rs113545912	A	C	0.0417495	1006
13	rs9545098	G	A	0.00795229	1006
13	rs9574418	T	C	0.394632	1006
13	rs73234640	T	A	0.027833	1006
13	rs1590465	G	A	0.494036	1006
13	rs117102228	G	A	0.0626243	1006
13	rs7331766	T	G	0.505964	1006
13	rs80024436	T	C	0.0377734	1006
13	rs6563107	G	A	0.0347913	1006
13	rs117821936	A	C	0.027833	1006
13	rs9593396	G	A	0.393638	1006
13	rs112444178	T	C	0.0198807	1006
13	rs9530915	T	C	0.506958	1006
13	rs12584193	C	T	0.408549	1006
13	rs73566422	C	A	0.0337972	1006
13	rs148881888	C	T	0.00695825	1006
13	rs2182009	T	G	0.494036	1006
13	rs111633632	C	T	0.027833	1006
13	rs140897940	A	C	0.0139165	1006
13	rs4605023	C	T	0.494036	1006
13	rs9565496	C	G	0.494036	1006
13	rs9545101	T	C	0.393638	1006
13	rs7992181	A	G	0.0377734	1006
13	rs12877507	T	A	0.494036	1006
13	rs55964645	C	A	0.0218688	1006
13	rs9545103	C	T	0.00994036	1006
13	rs9574419	T	C	0.494036	1006
13	rs75266347	T	C	0.105368	1006
13	rs1886494	T	C	0.493042	1006
13	rs9601226	T	C	0.494036	1006
13	rs117521352	C	G	0.0208748	1006
13	rs73566424	T	C	0.0337972	1006
13	rs9545104	C	T	0.505964	1006
13	rs9545106	T	C	0.505964	1006
13	rs9574420	G	A	0.494036	1006
13	rs2763810	T	C	0.505964	1006
13	rs9574421	C	T	0.082505	1006
13	rs9565497	C	G	0.494036	1006
13	rs2296286	C	A	0.082505	1006
13	rs1853830	A	G	0.49503	1006
13	rs2296287	T	A	0.505964	1006
13	rs73566435	C	T	0.0377734	1006
13	rs1748761	G	A	0.505964	1006
13	rs2763809	C	A	0.505964	1006
13	rs1748762	A	G	0.506958	1006
13	rs1748763	G	A	0.505964	1006
13	rs7987193	G	C	0.494036	1006
13	rs17071415	C	T	0.0337972	1006
13	rs7987442	A	G	0.0695825	1006
13	rs17187928	C	G	0.0198807	1006
13	rs912639	A	G	0.505964	1006
13	rs2876740	C	T	0.505964	1006
13	rs8001281	T	C	0.505964	1006
13	rs7336939	A	G	0.494036	1006
13	rs7336979	A	G	0.492048	1006
13	rs8001622	T	C	0.507952	1006
13	rs9545108	T	A	0.463221	1006
13	rs143362202	G	A	0.027833	1006
13	rs1627031	T	C	0.88668	1006
13	rs1624537	C	T	0.505964	1006
13	rs1616547	A	C	0.501988	1006
13	rs12868295	C	T	0.409543	1006
13	rs9318638	T	C	0.527833	1006
13	rs7350686	T	C	0.0695825	1006
13	rs1748769	C	T	0.505964	1006
13	rs8001638	C	T	0.410537	1006
13	rs11617011	G	A	0.409543	1006
13	rs9545109	A	C	0.505964	1006
13	rs112855724	G	A	0.0337972	1006
13	rs118102871	G	A	0.0457256	1006
13	rs7328494	G	A	0.505964	1006
13	rs117274378	G	C	0.0178926	1006
13	rs9574422	C	T	0.392644	1006
13	rs57544957	C	T	0.0337972	1006
13	rs59773478	T	C	0.0337972	1006
13	rs73566454	T	C	0.0377734	1006
13	rs2147568	C	T	0.505964	1006
13	rs7318984	A	G	0.0397614	1006
13	rs117022928	C	T	0.0198807	1006
13	rs9530917	A	G	0.505964	1006
13	rs7990321	T	C	0.505964	1006
13	rs7989419	A	G	0.0198807	1006
13	rs7331525	C	T	0.494036	1006
13	rs17188152	T	C	0.0149105	1006
13	rs2765078	T	C	0.505964	1006
13	rs41308546	C	T	0.0606362	1006
13	rs9601227	C	A	0.494036	1006
13	rs8001795	A	C	0.462227	1006
13	rs8002838	G	A	0.462227	1006
13	rs9545113	G	A	0.462227	1006
13	rs141774415	C	T	0.0198807	1006
13	rs118013961	C	T	0.0218688	1006
13	rs9530920	C	T	0.462227	1006
13	rs9545114	G	A	0.462227	1006
13	rs643778	T	G	0.462227	1006
13	rs586219	T	C	0.537773	1006
13	rs7338678	T	G	0.494036	1006
13	rs2265377	G	A	0.537773	1006
13	rs117065630	C	T	0.0149105	1006
13	rs2265378	T	C	0.537773	1006
13	rs2265381	C	T	0.491054	1006
13	rs2265382	A	G	0.494036	1006
13	rs9318640	T	C	0.494036	1006
13	rs9318641	T	C	0.493042	1006
13	rs2477395	C	T	0.493042	1006
13	rs2095477	T	G	0.536779	1006
13	rs2484345	C	G	0.606362	1006
13	rs2477397	G	A	0.494036	1006
13	rs116911358	T	C	0.00894632	1006
13	rs73234670	G	A	0.0218688	1006
13	rs185694829	G	T	0.00894632	1006
13	rs79880533	C	G	0.0228628	1006
13	rs4885632	G	A	0.0695825	1006
13	rs141233721	G	T	0.027833	1006
13	rs314695	C	T	0.494036	1006
13	rs314694	A	G	0.537773	1006
13	rs78425983	C	T	0.0258449	1006
13	rs418150	C	G	0.537773	1006
13	rs416660	A	G	0.537773	1006
13	rs314693	A	G	0.537773	1006
13	rs314692	C	G	0.536779	1006
13	rs73566469	A	G	0.0228628	1006
13	rs9565500	A	G	0.536779	1006
13	rs314690	T	C	0.675944	1006
13	rs7321672	C	T	0.100398	1006
13	rs314689	T	G	0.450298	1006
13	rs117938939	C	T	0.100398	1006
13	rs11619563	G	A	0.0994036	1006
13	rs12585625	G	T	0.366799	1006
13	rs9545115	G	A	0.0994036	1006
13	rs9545116	C	T	0.0198807	1006
13	rs35424345	C	T	0.0516899	1006
13	rs59755477	T	C	0.0367793	1006
13	rs9545117	T	G	0.00994036	1006
13	rs7995717	G	C	0.0377734	1006
13	rs420387	G	A	0.553678	1006
13	rs7139902	T	G	0.0437376	1006
13	rs117900807	G	A	0.0417495	1006
13	rs7334344	C	G	0.326044	1006
13	rs115636709	T	G	0.0994036	1006
13	rs11839222	C	A	0.0994036	1006
13	rs9545118	C	T	0.00994036	1006
13	rs12872114	C	T	0.33996	1006
13	rs7983312	T	C	0.0377734	1006
13	rs314687	G	C	0.456262	1006
13	rs7325970	T	G	0.0377734	1006
13	rs958316	T	G	0.0994036	1006
13	rs983927	A	T	0.0994036	1006
13	rs9574424	G	A	0.0815109	1006
13	rs314688	A	G	0.592445	1006
13	rs221348	T	C	0.918489	1006
13	rs78066390	T	A	0.0298211	1006
13	rs67435118	T	C	0.107356	1006
13	rs59319360	G	A	0.0377734	1006
13	rs79640234	A	G	0.0298211	1006
13	rs140754088	T	C	0.0139165	1006
13	rs150892080	C	T	0.0198807	1006
13	rs139893157	G	A	0.0228628	1006
13	rs386603	G	A	0.425447	1006
13	rs9545119	G	A	0.122266	1006
13	rs1335372	C	T	0.0437376	1006
13	rs11838769	A	G	0.122266	1006
13	rs117433135	T	C	0.027833	1006
13	rs7330804	T	A	0.0337972	1006
13	rs117237464	G	A	0.0487078	1006
13	rs7329633	A	T	0.0357853	1006
13	rs12146935	C	T	0.0994036	1006
13	rs73548948	T	C	0.0437376	1006
13	rs58264675	A	G	0.0437376	1006
13	rs73548951	G	A	0.0357853	1006
13	rs4476060	G	A	0.426441	1006
13	rs9574429	A	G	0.426441	1006
13	rs149922553	A	G	0.0437376	1006
13	rs7985220	C	T	0.0437376	1006
13	rs117098534	T	G	0.027833	1006
13	rs58069884	T	C	0.0437376	1006
13	rs9593399	T	C	0.449304	1006
13	rs73548955	T	A	0.0357853	1006
13	rs7325095	T	C	0.593439	1006
13	rs113667921	A	T	0.0357853	1006
13	rs117071422	C	T	0.0308151	1006
13	rs9545124	A	G	0.122266	1006
13	rs59656574	C	T	0.0357853	1006
13	rs185332518	T	G	0.00397614	1006
13	rs58056613	C	G	0.0337972	1006
13	rs9530922	T	G	0.593439	1006
13	rs4885633	A	G	0.593439	1006
13	rs117961989	C	T	0.027833	1006
13	rs7985697	C	T	0.0357853	1006
13	rs73548984	T	A	0.0357853	1006
13	rs12853983	C	T	0.0377734	1006
13	rs12858106	T	G	0.449304	1006
13	rs7999283	G	T	0.425447	1006
13	rs139440166	T	C	0.0308151	1006
13	rs112373581	G	A	0.0337972	1006
13	rs144307394	G	A	0.0139165	1006
13	rs7988601	A	G	0.593439	1006
13	rs6563110	T	C	0.593439	1006
13	rs7996493	G	A	0.426441	1006
13	rs7997554	T	C	0.0337972	1006
13	rs7338530	C	T	0.593439	1006
13	rs145388495	T	C	0.0119284	1006
13	rs113722392	C	T	0.0139165	1006
13	rs41288268	T	C	0.0357853	1006
13	rs138966887	A	C	0.028827	1006
13	rs1023293	G	C	0.082505	1006
13	rs953005	C	T	0.082505	1006
13	rs4145207	T	C	0.419483	1006
13	rs9565508	C	G	0.0815109	1006
13	rs4885634	C	T	0.587475	1006
13	rs9545126	A	C	0.128231	1006
13	rs9565509	C	T	0.0815109	1006
13	rs7984159	G	T	0.0397614	1006
13	rs7984598	A	G	0.0397614	1006
13	rs7990344	C	T	0.421471	1006
13	rs17071499	C	T	0.0357853	1006
13	rs8002042	A	G	0.588469	1006
13	rs117895434	T	C	0.027833	1006
13	rs149270419	A	G	0.00994036	1006
13	rs7982263	T	C	0.591451	1006
13	rs1577418	A	C	0.419483	1006
13	rs1577417	C	A	0.0387674	1006
13	rs113819914	C	T	0.0377734	1006
13	rs17071512	T	C	0.11332	1006
13	rs1335370	T	A	0.419483	1006
13	rs73551538	C	T	0.0357853	1006
13	rs117929795	C	T	0.0178926	1006
13	rs6563113	G	A	0.586481	1006
13	rs8000870	G	A	0.0357853	1006
13	rs73234681	G	C	0.0606362	1006
13	rs73234683	A	G	0.128231	1006
13	rs9530925	T	C	0.588469	1006
13	rs9530926	G	T	0.127237	1006
13	rs9545127	G	T	0.122266	1006
13	rs7491258	T	C	0.0397614	1006
13	rs5016209	G	T	0.586481	1006
13	rs4885635	A	G	0.128231	1006
13	rs117933239	C	T	0.0109344	1006
13	rs4885636	G	A	0.420477	1006
13	rs1577416	T	C	0.589463	1006
13	rs73551558	T	C	0.0357853	1006
13	rs1335368	A	G	0.420477	1006
13	rs9530927	A	G	0.129225	1006
13	rs117515623	G	T	0.084493	1006
13	rs9530928	G	A	0.121272	1006
13	rs77093882	A	G	0.027833	1006
13	rs9318644	A	C	0.589463	1006
13	rs9565510	G	A	0.418489	1006
13	rs10507899	C	A	0.0357853	1006
13	rs17071532	A	G	0.0357853	1006
13	rs7990250	G	A	0.418489	1006
13	rs17071545	C	T	0.11332	1006
13	rs28546558	G	A	0.082505	1006
13	rs73234690	C	T	0.122266	1006
13	rs7339303	A	G	0.587475	1006
13	rs7321953	A	G	0.587475	1006
13	rs71445304	T	C	0.336978	1006
13	rs6563115	A	G	0.420477	1006
13	rs73551595	T	C	0.0357853	1006
13	rs17071549	G	C	0.0337972	1006
13	rs73551596	G	A	0.0357853	1006
13	rs73551597	A	G	0.0357853	1006
13	rs1475797	T	G	0.588469	1006
13	rs11549502	C	T	0.122266	1006
13	rs58406632	A	T	0.0357853	1006
13	rs9574434	C	T	0.419483	1006
13	rs9545129	A	G	0.128231	1006
13	rs6563116	G	C	0.588469	1006
13	rs73551601	G	A	0.0357853	1006
13	rs73551602	A	G	0.0357853	1006
13	rs73553403	C	T	0.0397614	1006
13	rs9530932	G	T	0.122266	1006
13	rs12877278	C	G	0.336978	1006
13	rs9530933	G	A	0.122266	1006
13	rs61676417	T	G	0.0357853	1006
13	rs61318325	T	G	0.0337972	1006
13	rs56711390	G	A	0.0357853	1006
13	rs9545130	C	A	0.122266	1006
13	rs2760106	C	A	0.420477	1006
13	rs2783119	G	A	0.411531	1006
13	rs2783120	G	A	0.579523	1006
13	rs6563117	T	A	0.0357853	1006
13	rs17071558	T	C	0.0357853	1006
13	rs2783121	C	T	0.579523	1006
13	rs2783122	T	C	0.579523	1006
13	rs7338043	A	G	0.0357853	1006
13	rs7990729	C	T	0.122266	1006
13	rs117613930	C	T	0.0248509	1006
13	rs73553418	A	G	0.0337972	1006
13	rs7992646	A	G	0.164016	1006
13	rs17071566	T	C	0.0397614	1006
13	rs2760105	A	G	0.37674	1006
13	rs73234697	T	C	0.0536779	1006
13	rs7327148	T	C	0.0357853	1006
13	rs111491723	A	C	0.0129225	1006
13	rs117813896	G	A	0.0477137	1006
13	rs73553424	T	G	0.0357853	1006
13	rs138425125	G	T	0.0298211	1006
13	rs2760103	G	C	0.580517	1006
13	rs59783325	C	A	0.0357853	1006
13	rs73553431	T	C	0.0357853	1006
13	rs1408049	G	C	0.579523	1006
13	rs57929179	T	G	0.0337972	1006
13	rs17508336	A	G	0.0536779	1006
13	rs17071574	T	C	0.0357853	1006
13	rs2065743	C	G	0.581511	1006
13	rs1414157	T	C	0.0357853	1006
13	rs9545132	C	T	0.128231	1006
13	rs61966690	A	G	0.0318091	1006
13	rs140293747	G	A	0.0129225	1006
13	rs73553447	G	A	0.0387674	1006
13	rs17071585	T	C	0.0357853	1006
13	rs73553448	G	A	0.0337972	1006
13	rs73234699	A	C	0.11332	1006
13	rs9545133	T	C	0.0198807	1006
13	rs987284	A	C	0.580517	1006
13	rs57032852	C	T	0.0357853	1006
13	rs1414156	T	C	0.583499	1006
13	rs1414155	T	C	0.583499	1006
13	rs1212082	G	A	0.412525	1006
13	rs700396	A	G	0.580517	1006
13	rs8000301	T	C	0.163022	1006
13	rs7981574	A	G	0.0357853	1006
13	rs2760102	T	C	0.412525	1006
13	rs117103437	C	T	0.027833	1006
13	rs9601240	C	G	0.415507	1006
13	rs7991663	A	C	0.127237	1006
13	rs7317511	G	T	0.0397614	1006
13	rs73235960	G	A	0.127237	1006
13	rs9601242	A	C	0.414513	1006
13	rs7983288	G	A	0.128231	1006
13	rs73235963	A	C	0.414513	1006
13	rs12871681	G	C	0.0149105	1006
13	rs7983516	A	G	0.122266	1006
13	rs2484343	G	A	0.414513	1006
13	rs140916873	A	C	0.0178926	1006
13	rs7990464	G	A	0.0357853	1006
13	rs7990190	A	G	0.0357853	1006
13	rs4885639	A	G	0.127237	1006
13	rs2783123	A	T	0.246521	1006
13	rs2476173	A	G	0.414513	1006
13	rs559044945	G	A	0.00795229	1006
13	rs118130694	A	G	0.0109344	1006
13	rs3759438	T	G	0.0795229	1006
13	rs59165380	T	C	0.0397614	1006
13	rs147930312	T	A	0.00994036	1006
13	rs2760101	A	G	0.581511	1006
13	rs7998452	G	A	0.0397614	1006
13	rs112281207	A	G	0.0337972	1006
13	rs73553473	A	G	0.0357853	1006
13	rs76068702	A	T	0.0139165	1006
13	rs1208049	T	G	0.414513	1006
13	rs10492579	G	A	0.0397614	1006
13	rs142937278	G	A	0.0168986	1006
13	rs17071627	A	G	0.0397614	1006
13	rs73553481	C	T	0.0367793	1006
13	rs79980022	C	T	0.0357853	1006
13	rs78016437	A	G	0.0357853	1006
13	rs112860048	T	C	0.0357853	1006
13	rs143452626	A	G	0.00994036	1006
13	rs147134154	A	G	0.110338	1006
13	rs149269186	T	G	0.027833	1006
13	rs17431002	C	T	0.110338	1006
13	rs34757108	C	T	0.0139165	1006
13	rs79736600	C	T	0.027833	1006
13	rs60126328	A	C	0.0397614	1006
13	rs144219823	G	A	0.0258449	1006
13	rs111707983	T	A	0.0397614	1006
13	rs2476172	C	T	0.559642	1006
13	rs140994132	T	A	0.027833	1006
13	rs56340946	G	A	0.054672	1006
13	rs61966692	T	C	0.0328032	1006
13	rs111624674	A	G	0.0447316	1006
13	rs138901830	T	A	0.0198807	1006
13	rs144514635	G	T	0.0149105	1006
13	rs111764081	A	G	0.0357853	1006
13	rs12866984	G	C	0.0357853	1006
13	rs9545140	G	A	0.105368	1006
13	rs2484344	C	T	0.56163	1006
13	rs111427970	C	T	0.0357853	1006
13	rs148815399	A	G	0.105368	1006
13	rs73553499	T	A	0.0357853	1006
13	rs111563980	A	G	0.0397614	1006
13	rs142455400	G	A	0.0357853	1006
13	rs9545141	G	A	0.105368	1006
13	rs113932474	G	A	0.0357853	1006
13	rs73555409	G	T	0.0337972	1006
13	rs7318854	T	G	0.0357853	1006
13	rs2783125	G	A	0.410537	1006
13	rs9530935	C	T	0.105368	1006
13	rs1335373	A	T	0.0357853	1006
13	rs7984163	T	C	0.357853	1006
13	rs12430276	G	A	0.0457256	1006
13	rs2783126	T	C	0.411531	1006
13	rs73555411	A	G	0.0357853	1006
13	rs2181433	T	C	0.56163	1006
13	rs55784866	C	T	0.0765408	1006
13	rs149727037	T	G	0.00994036	1006
13	rs185105150	C	T	0.0149105	1006
13	rs9545142	C	T	0.410537	1006
13	rs7399942	C	T	0.105368	1006
13	rs59381369	G	A	0.0357853	1006
13	rs4885640	C	G	0.356859	1006
13	rs17071632	G	T	0.0357853	1006
13	rs140286693	C	T	0.00497018	1006
13	rs4885641	A	G	0.110338	1006
13	rs7317409	C	T	0.0347913	1006
13	rs9545143	G	A	0.110338	1006
13	rs36075776	A	C	0.0357853	1006
13	rs9545144	C	T	0.105368	1006
13	rs7335191	C	T	0.0328032	1006
13	rs2783127	T	C	0.560636	1006
13	rs9530936	A	T	0.110338	1006
13	rs1414154	C	A	0.578529	1006
13	rs2783129	C	G	0.503976	1006
13	rs61966693	T	C	0.106362	1006
13	rs73235973	T	C	0.0874751	1006
13	rs9601248	C	T	0.460239	1006
13	rs9574441	C	T	0.210736	1006
13	rs2783130	A	G	0.502982	1006
13	rs34574726	A	G	0.0258449	1006
13	rs75449294	G	A	0.0149105	1006
13	rs74544129	C	T	0.027833	1006
13	rs7983451	T	A	0.0258449	1006
13	rs7983467	T	G	0.0258449	1006
13	rs9545145	G	A	0.470179	1006
13	rs2476174	A	G	0.972167	1006
13	rs7319427	C	T	0.470179	1006
13	rs6563120	C	G	0.0258449	1006
13	rs6563121	T	C	0.496024	1006
13	rs9545146	T	G	0.428429	1006
13	rs117496567	A	G	0.0636183	1006
13	rs928640	G	A	0.38668	1006
13	rs118083234	T	C	0.0447316	1006
13	rs9530937	A	G	0.411531	1006
13	rs117290126	G	A	0.026839	1006
13	rs71436528	G	T	0.0258449	1006
13	rs116933473	A	G	0.0447316	1006
13	rs2760111	T	C	0.327038	1006
13	rs117727633	C	A	0.0447316	1006
13	rs117897060	C	T	0.0168986	1006
13	rs12873323	G	A	0.0238569	1006
13	rs9671056	G	A	0.0427435	1006
13	rs7324768	T	C	0.0258449	1006
13	rs2146593	C	T	0.342942	1006
13	rs2146592	G	A	0.385686	1006
13	rs9545151	A	T	0.342942	1006
13	rs7983556	A	G	0.084493	1006
13	rs9593406	A	G	0.0427435	1006
13	rs1932197	C	G	0.500994	1006
13	rs113834433	A	G	0.0208748	1006
13	rs7990151	G	A	0.38668	1006
13	rs149077403	G	A	0.00795229	1006
13	rs2876741	T	A	0.342942	1006
13	rs112962506	G	T	0.0208748	1006
13	rs61342959	C	T	0.124254	1006
13	rs71436529	G	A	0.0258449	1006
13	rs55902954	T	G	0.0258449	1006
13	rs2093620	C	A	0.501988	1006
13	rs6563123	T	G	0.0258449	1006
13	rs9601250	C	T	0.364811	1006
13	rs4597201	T	C	0.0258449	1006
13	rs9601251	C	T	0.384692	1006
13	rs9601252	C	T	0.385686	1006
13	rs7995636	T	G	0.0427435	1006
13	rs117520646	G	T	0.026839	1006
13	rs4141825	A	G	0.501988	1006
13	rs9545155	T	C	0.501988	1006
13	rs139635622	A	C	0.0109344	1006
13	rs145212248	G	C	0.0109344	1006
13	rs76774372	G	T	0.0666004	1006
13	rs9545156	A	G	0.501988	1006
13	rs9545158	G	A	0.501988	1006
13	rs7997134	G	A	0.385686	1006
13	rs12853669	G	T	0.0298211	1006
13	rs73235981	G	T	0.0357853	1006
13	rs4885646	A	G	0.0427435	1006
13	rs73235982	A	C	0.0318091	1006
13	rs2876742	T	C	0.632207	1006
13	rs767778	T	A	0.633201	1006
13	rs60869339	G	A	0.0427435	1006
13	rs9574445	C	T	0.210736	1006
13	rs73235984	C	T	0.027833	1006
13	rs73235985	A	C	0.0666004	1006
13	rs9318645	A	G	0.632207	1006
13	rs17071691	T	A	0.0258449	1006
13	rs4885647	A	C	0.633201	1006
13	rs17509986	T	G	0.0417495	1006
13	rs143888631	G	A	0.00994036	1006
13	rs4884135	C	T	0.256461	1006
13	rs9565512	C	T	0.210736	1006
13	rs6563124	A	G	0.11332	1006
13	rs55940014	T	A	0.0248509	1006
13	rs12873970	G	A	0.0258449	1006
13	rs2876744	C	T	0.254473	1006
13	rs9545159	T	C	0.633201	1006
13	rs2329126	A	G	0.633201	1006
13	rs2876745	A	G	0.889662	1006
13	rs6563125	C	A	0.084493	1006
13	rs9565513	G	T	0.210736	1006
13	rs9601255	T	A	0.0427435	1006
13	rs149661210	G	A	0.0258449	1006
13	rs183495472	G	A	0.00298211	1006
13	rs1998452	T	C	0.889662	1006
13	rs9565514	A	G	0.255467	1006
13	rs58739959	A	C	0.084493	1006
13	rs73555450	A	G	0.0427435	1006
13	rs9601256	C	T	0.633201	1006
13	rs9565515	G	A	0.254473	1006
13	rs61966696	G	A	0.00795229	1006
13	rs73235989	A	T	0.0397614	1006
13	rs4885649	T	A	0.633201	1006
13	rs9530940	G	A	0.632207	1006
13	rs143557509	C	T	0.0109344	1006
13	rs7987038	A	G	0.889662	1006
13	rs7330910	T	A	0.889662	1006
13	rs7329551	C	T	0.256461	1006
13	rs9318646	C	T	0.889662	1006
13	rs7336082	C	T	0.210736	1006
13	rs3920578	G	T	0.632207	1006
13	rs7985510	T	C	0.889662	1006
13	rs9530941	C	T	0.632207	1006
13	rs7990179	T	C	0.257455	1006
13	rs7989227	G	C	0.257455	1006
13	rs4885651	G	A	0.258449	1006
13	rs138298626	G	A	0.026839	1006
13	rs7333099	C	T	0.110338	1006
13	rs9593407	A	C	0.255467	1006
13	rs117794006	C	T	0.0437376	1006
13	rs9574448	G	A	0.255467	1006
13	rs9601257	A	G	0.0427435	1006
13	rs112222275	A	G	0.0248509	1006
13	rs6563127	A	G	0.084493	1006
13	rs9318647	A	G	0.631213	1006
13	rs9593408	G	A	0.0427435	1006
13	rs9565516	A	T	0.340954	1006
13	rs12430226	G	A	0.631213	1006
13	rs4884136	G	T	0.0427435	1006
13	rs7324718	T	C	0.0258449	1006
13	rs2181432	C	T	0.632207	1006
13	rs9530942	T	A	0.632207	1006
13	rs7329850	C	T	0.0258449	1006
13	rs9574450	C	A	0.365805	1006
13	rs7994255	G	T	0.365805	1006
13	rs7994620	G	A	0.33996	1006
13	rs12874186	T	C	0.0258449	1006
13	rs2208942	T	A	0.0168986	1006
13	rs112596523	A	G	0.0228628	1006
13	rs4885652	C	T	0.33996	1006
13	rs60407730	T	C	0.0258449	1006
13	rs7333290	G	T	0.0258449	1006
13	rs9574452	C	G	0.33996	1006
13	rs4885653	G	T	0.33996	1006
13	rs17432440	A	C	0.0775348	1006
13	rs150331457	C	G	0.00994036	1006
13	rs9530943	A	G	0.631213	1006
13	rs9545166	T	A	0.632207	1006
13	rs77435695	C	T	0.00994036	1006
13	rs61966714	T	C	0.027833	1006
13	rs34629137	T	C	0.0258449	1006
13	rs34757198	T	C	0.0258449	1006
13	rs12583029	T	A	0.0258449	1006
13	rs4297577	C	T	0.0387674	1006
13	rs2876746	G	A	0.333996	1006
13	rs9601258	A	G	0.340954	1006
13	rs113460218	C	T	0.0228628	1006
13	rs2876747	T	G	0.341948	1006
13	rs79411241	G	A	0.0168986	1006
13	rs58360508	A	G	0.0258449	1006
13	rs8001082	C	G	0.0258449	1006
13	rs6563128	T	C	0.0258449	1006
13	rs150565968	G	T	0.0188867	1006
13	rs7335083	T	C	0.0258449	1006
13	rs79216469	G	A	0.0228628	1006
13	rs9318650	G	A	0.621272	1006
13	rs9530944	C	A	0.632207	1006
13	rs9318651	C	T	0.367793	1006
13	rs2208938	C	T	0.61829	1006
13	rs17071740	T	C	0.0258449	1006
13	rs4885655	G	C	0.340954	1006
13	rs2208937	T	A	0.026839	1006
13	rs79337165	C	T	0.0258449	1006
13	rs9805769	C	A	0.632207	1006
13	rs2208936	G	C	0.631213	1006
13	rs79211967	C	T	0.0258449	1006
13	rs9574455	G	A	0.340954	1006
13	rs2329127	C	T	0.0258449	1006
13	rs17071744	C	T	0.0258449	1006
13	rs4141826	G	A	0.341948	1006
13	rs146382092	A	C	0.0139165	1006
13	rs12872859	C	T	0.0258449	1006
13	rs73235997	G	C	0.0337972	1006
13	rs6563129	C	T	0.345924	1006
13	rs12583361	C	T	0.0258449	1006
13	rs17071755	G	C	0.117296	1006
13	rs2208943	C	T	0.627237	1006
13	rs4335681	T	C	0.0258449	1006
13	rs4506784	A	G	0.0258449	1006
13	rs17071769	T	G	0.0248509	1006
13	rs34993149	G	A	0.0258449	1006
13	rs6563130	A	C	0.0258449	1006
13	rs17511364	G	C	0.0715706	1006
13	rs117589961	T	C	0.0745527	1006
13	rs61964579	T	C	0.00994036	1006
13	rs187684151	C	T	0.00994036	1006
13	rs34330275	G	A	0.0178926	1006
13	rs4375553	T	C	0.476143	1006
13	rs2329128	T	G	0.542744	1006
13	rs28468602	G	T	0.497018	1006
13	rs2329129	G	C	0.517893	1006
13	rs77913018	A	G	0.00695825	1006
13	rs7329742	C	A	0.770378	1006
13	rs148186387	A	G	0.0159046	1006
13	rs9601260	G	A	0.516899	1006
13	rs7332435	G	A	0.532803	1006
13	rs56191624	T	G	0.0487078	1006
13	rs9601261	C	G	0.520875	1006
13	rs35229925	G	A	0.237575	1006
13	rs2329130	T	C	0.7833	1006
13	rs2329131	A	C	0.772366	1006
13	rs9545172	G	A	0.760437	1006
13	rs9545173	A	G	0.772366	1006
13	rs2783084	G	A	0.522863	1006
13	rs7985045	G	A	0.237575	1006
13	rs2802622	T	G	0.771372	1006
13	rs9545174	A	G	0.522863	1006
13	rs2783083	G	A	0.760437	1006
13	rs2802623	T	A	0.760437	1006
13	rs2244299	A	T	0.77336	1006
13	rs7998397	T	C	0.523857	1006
13	rs1335284	A	G	0.761431	1006
13	rs1335285	A	G	0.761431	1006
13	rs1335286	T	C	0.761431	1006
13	rs2802626	C	T	0.760437	1006
13	rs4884137	A	G	0.521869	1006
13	rs2802627	A	G	0.772366	1006
13	rs2783082	T	C	0.785288	1006
13	rs34254287	C	T	0.236581	1006
13	rs9530947	C	T	0.522863	1006
13	rs2329132	A	T	0.535785	1006
13	rs2329133	A	G	0.535785	1006
13	rs9593412	T	C	0.338966	1006
13	rs3861142	T	C	0.535785	1006
13	rs2256665	A	G	0.77336	1006
13	rs7985412	A	G	0.237575	1006
13	rs2876749	C	T	0.532803	1006
13	rs55694918	A	G	0.0497018	1006
13	rs9545175	G	C	0.531809	1006
13	rs2783080	C	T	0.771372	1006
13	rs9545177	A	G	0.082505	1006
13	rs2783078	T	G	0.772366	1006
13	rs9545178	G	A	0.116302	1006
13	rs112383280	G	T	0.0328032	1006
13	rs9565518	T	C	0.784294	1006
13	rs77684398	T	A	0.0248509	1006
13	rs2783076	A	T	0.785288	1006
13	rs7338200	A	T	0.239563	1006
13	rs2802628	T	C	0.77336	1006
13	rs148372643	C	T	0.0139165	1006
13	rs12873086	C	T	0.240557	1006
13	rs2802629	G	T	0.760437	1006
13	rs2802630	A	G	0.760437	1006
13	rs2802633	C	T	0.760437	1006
13	rs2783074	G	A	0.519881	1006
13	rs3908811	C	T	0.520875	1006
13	rs73239750	C	T	0.0178926	1006
13	rs2329135	T	C	0.728628	1006
13	rs12876231	G	T	0.408549	1006
13	rs113196013	T	C	0.0228628	1006
13	rs2152228	C	T	0.73161	1006
13	rs2210764	A	G	0.240557	1006
13	rs1577406	G	A	0.718688	1006
13	rs1577407	A	G	0.732604	1006
13	rs142371308	G	A	0.0149105	1006
13	rs1335292	A	T	0.485089	1006
13	rs141722913	T	A	0.0218688	1006
13	rs915260	T	C	0.589463	1006
13	rs1953339	C	T	0.34493	1006
13	rs56288617	T	A	0.148111	1006
13	rs9545179	G	T	0.514911	1006
13	rs74099675	T	C	0.0298211	1006
13	rs2039552	G	A	0.514911	1006
13	rs146168674	T	C	0.0218688	1006
13	rs2039553	A	G	0.521869	1006
13	rs73557586	A	G	0.148111	1006
13	rs59481517	A	G	0.0298211	1006
13	rs57797642	C	T	0.134195	1006
13	rs1335293	G	A	0.513917	1006
13	rs9530949	G	C	0.34493	1006
13	rs78360970	T	C	0.0298211	1006
13	rs9545180	G	A	0.345924	1006
13	rs77556063	G	A	0.0626243	1006
13	rs9574460	T	C	0.496024	1006
13	rs7139876	A	T	0.524851	1006
13	rs9565521	G	C	0.494036	1006
13	rs9530951	C	A	0.494036	1006
13	rs2802634	G	A	0.578529	1006
13	rs2329119	G	T	0.479125	1006
13	rs4591025	T	G	0.133201	1006
13	rs2329120	T	A	0.479125	1006
13	rs4591027	T	C	0.494036	1006
13	rs59233008	G	A	0.0357853	1006
13	rs2329121	C	T	0.133201	1006
13	rs73239776	G	T	0.0357853	1006
13	rs2329122	G	A	0.577535	1006
13	rs2329123	T	A	0.528827	1006
13	rs78031890	T	C	0.0298211	1006
13	rs78662655	G	A	0.0298211	1006
13	rs8001312	A	G	0.515905	1006
13	rs1577405	G	A	0.0626243	1006
13	rs78747986	G	T	0.0258449	1006
13	rs2095470	T	G	0.494036	1006
13	rs2329124	G	A	0.133201	1006
13	rs80192023	C	A	0.0159046	1006
13	rs1577404	G	A	0.499006	1006
13	rs2262460	T	G	0.593439	1006
13	rs1155859	C	T	0.175944	1006
13	rs1591417	T	A	0.027833	1006
13	rs1591416	T	C	0.027833	1006
13	rs2802638	A	G	0.590457	1006
13	rs12583817	C	T	0.0636183	1006
13	rs1855685	T	G	0.0298211	1006
13	rs78848526	C	A	0.0159046	1006
13	rs73559503	T	A	0.148111	1006
13	rs9545184	T	A	0.0139165	1006
13	rs2027152	G	A	0.475149	1006
13	rs7330531	A	C	0.0646123	1006
13	rs17071815	C	T	0.0616302	1006
13	rs76216823	G	A	0.0208748	1006
13	rs2802639	A	C	0.028827	1006
13	rs1414116	C	G	0.489066	1006
13	rs2248563	A	C	0.581511	1006
13	rs75787566	C	G	0.0139165	1006
13	rs76265482	A	G	0.0258449	1006
13	rs2248413	A	G	0.568588	1006
13	rs1414113	C	T	0.475149	1006
13	rs2248409	A	G	0.570577	1006
13	rs1414111	C	G	0.0616302	1006
13	rs2783085	G	A	0.567594	1006
13	rs2802640	G	A	0.5666	1006
13	rs2802641	G	A	0.564612	1006
13	rs1414110	C	A	0.447316	1006
13	rs74099688	T	C	0.0636183	1006
13	rs75019897	T	C	0.0198807	1006
13	rs145084488	C	T	0.0129225	1006
13	rs12584683	G	T	0.0626243	1006
13	rs9545188	C	T	0.0139165	1006
13	rs35661635	C	G	0.432406	1006
13	rs17189468	A	C	0.0606362	1006
13	rs74950397	C	T	0.0159046	1006
13	rs76767195	G	A	0.0258449	1006
13	rs73559508	G	T	0.124254	1006
13	rs111695050	C	G	0.026839	1006
13	rs145915644	A	G	0.00695825	1006
13	rs4885658	C	G	0.431412	1006
13	rs111944876	C	G	0.027833	1006
13	rs6563132	C	T	0.969185	1006
13	rs113650764	G	A	0.0228628	1006
13	rs181715732	T	C	0.0139165	1006
13	rs116956354	C	T	0.0218688	1006
13	rs78718684	G	A	0.0238569	1006
13	rs9545189	G	A	0.115308	1006
13	rs11619959	G	C	0.432406	1006
13	rs138385452	T	G	0.0119284	1006
13	rs9545191	T	C	0.414513	1006
13	rs150181828	A	G	0.00695825	1006
13	rs117004315	A	G	0.027833	1006
13	rs149316825	G	T	0.026839	1006
13	rs1577403	C	T	0.838966	1006
13	rs2329137	T	C	0.417495	1006
13	rs2329138	T	C	0.416501	1006
13	rs139839769	C	T	0.0139165	1006
13	rs141108425	A	T	0.0109344	1006
13	rs117961343	G	C	0.0218688	1006
13	rs17071823	G	A	0.143141	1006
13	rs78896188	A	G	0.0427435	1006
13	rs7324675	C	T	0.417495	1006
13	rs9574473	A	G	0.418489	1006
13	rs12428029	T	C	0.415507	1006
13	rs10507900	G	A	0.427435	1006
13	rs9545192	C	T	0.416501	1006
13	rs77315966	G	A	0.0228628	1006
13	rs73224561	G	A	0.0457256	1006
13	rs1160131	T	C	0.424453	1006
13	rs71436533	G	A	0.0168986	1006
13	rs112441841	C	T	0.0228628	1006
13	rs56209721	C	T	0.157058	1006
13	rs1158596	A	G	0.424453	1006
13	rs111803788	C	T	0.0178926	1006
13	rs76906325	G	A	0.0218688	1006
13	rs75364430	A	C	0.0208748	1006
13	rs7981112	T	C	0.854871	1006
13	rs112660758	G	A	0.0447316	1006
13	rs9530958	C	T	0.412525	1006
13	rs9545193	C	A	0.418489	1006
13	rs9545194	T	C	0.856859	1006
13	rs4885659	C	T	0.159046	1006
13	rs17071846	A	G	0.128231	1006
13	rs9601268	A	T	0.416501	1006
13	rs7327527	A	G	0.4334	1006
13	rs111336231	A	G	0.0258449	1006
13	rs78706372	A	T	0.0944334	1006
13	rs9530959	G	A	0.416501	1006
13	rs117427613	G	A	0.0109344	1006
13	rs2329141	A	G	0.156064	1006
13	rs4885660	T	C	0.420477	1006
13	rs9545195	G	C	0.151093	1006
13	rs77866819	G	A	0.0238569	1006
13	rs56227330	T	A	0.0457256	1006
13	rs4319636	T	C	0.424453	1006
13	rs9574484	A	G	0.424453	1006
13	rs9545196	G	A	0.114314	1006
13	rs9530960	C	A	0.408549	1006
13	rs7984156	C	T	0.415507	1006
13	rs12019641	G	A	0.415507	1006
13	rs7321213	C	A	0.412525	1006
13	rs9318656	G	C	0.419483	1006
13	rs9318657	T	A	0.415507	1006
13	rs4885662	G	A	0.147117	1006
13	rs17793708	G	A	0.0606362	1006
13	rs17071872	C	A	0.147117	1006
13	rs56229124	C	A	0.0367793	1006
13	rs12867107	G	A	0.430417	1006
13	rs9545198	C	G	0.117296	1006
13	rs117592815	G	T	0.028827	1006
13	rs146277973	A	G	0.00795229	1006
13	rs6563135	A	G	0.846918	1006
13	rs4884138	C	T	0.148111	1006
13	rs9545203	T	C	0.429423	1006
13	rs9545204	C	T	0.415507	1006
13	rs9545205	A	G	0.429423	1006
13	rs4885668	T	C	0.147117	1006
13	rs9565528	G	A	0.567594	1006
13	rs75986947	A	T	0.149105	1006
13	rs1414109	G	C	0.414513	1006
13	rs2039554	A	G	0.568588	1006
13	rs2039555	C	A	0.568588	1006
13	rs2039556	G	A	0.568588	1006
13	rs7322877	A	G	0.568588	1006
13	rs78797988	A	G	0.026839	1006
13	rs7331509	G	T	0.146123	1006
13	rs2152226	G	A	0.429423	1006
13	rs4885669	G	C	0.430417	1006
13	rs4885670	C	A	0.343936	1006
13	rs4885671	T	C	0.189861	1006
13	rs67761843	G	A	0.353877	1006
13	rs1591414	T	C	0.192843	1006
13	rs12872026	A	G	0.4334	1006
13	rs12873306	T	G	0.430417	1006
13	rs9545206	T	G	0.434394	1006
13	rs4641610	C	T	0.807157	1006
13	rs145578594	T	C	0.0318091	1006
13	rs188462037	T	C	0.00894632	1006
13	rs4283116	C	T	0.451292	1006
13	rs11616981	T	C	0.354871	1006
13	rs2095467	G	C	0.354871	1006
13	rs2095468	T	A	0.354871	1006
13	rs113110587	A	G	0.0367793	1006
13	rs2105045	A	C	0.354871	1006
13	rs2105046	C	G	0.354871	1006
13	rs2095469	T	C	0.355865	1006
13	rs12877944	G	A	0.354871	1006
13	rs4885673	T	C	0.356859	1006
13	rs4885674	C	G	0.354871	1006
13	rs7996946	A	G	0.355865	1006
13	rs1335279	T	C	0.451292	1006
13	rs9545214	A	G	0.356859	1006
13	rs9530974	C	T	0.353877	1006
13	rs6563137	A	G	0.353877	1006
13	rs1360812	G	T	0.373757	1006
13	rs1360814	A	G	0.454274	1006
13	rs2027146	G	T	0.352883	1006
13	rs2027147	G	C	0.352883	1006
13	rs2027148	G	T	0.351889	1006
13	rs55782753	T	A	0.188867	1006
13	rs2152227	G	A	0.187873	1006
13	rs1889642	G	A	0.373757	1006
13	rs9545217	G	A	0.372763	1006
13	rs78521095	C	A	0.0149105	1006
13	rs1335280	A	T	0.187873	1006
13	rs9545219	A	G	0.454274	1006
13	rs75157753	A	G	0.0437376	1006
13	rs79866351	C	G	0.0805169	1006
13	rs9646080	C	T	0.351889	1006
13	rs7994812	A	T	0.810139	1006
13	rs6563138	T	C	0.154076	1006
13	rs113737590	G	A	0.0377734	1006
13	rs9545224	G	A	0.454274	1006
13	rs77929810	T	A	0.0198807	1006
13	rs9601273	G	A	0.372763	1006
13	rs66509553	C	T	0.188867	1006
13	rs4619276	C	T	0.372763	1006
13	rs4283117	A	G	0.250497	1006
13	rs7990447	C	G	0.354871	1006
13	rs713614	A	G	0.353877	1006
13	rs713615	T	C	0.352883	1006
13	rs12875666	C	T	0.353877	1006
13	rs56197654	G	A	0.0447316	1006
13	rs9545235	T	C	0.354871	1006
13	rs970738	T	C	0.353877	1006
13	rs73561341	T	C	0.0347913	1006
13	rs7337191	G	C	0.815109	1006
13	rs7319612	A	G	0.329026	1006
13	rs1335281	A	G	0.328032	1006
13	rs7320994	A	G	0.812127	1006
13	rs11841161	G	A	0.183897	1006
13	rs7327438	T	C	0.814115	1006
13	rs139800984	G	A	0.0139165	1006
13	rs9545236	G	A	0.327038	1006
13	rs73224579	A	G	0.0725646	1006
13	rs9530978	G	A	0.328032	1006
13	rs7332904	A	G	0.815109	1006
13	rs9530979	G	T	0.326044	1006
13	rs7333650	C	G	0.331014	1006
13	rs7333880	C	T	0.331014	1006
13	rs61964651	T	C	0.00695825	1006
```
