## Supplementary material for "Characterization of shared and ancestry-specific signals driving complex traits using multi-ancestry fine-mapping": s1_snps.txt

```
rs138360090
rs141381836
rs145975098
rs144405261
rs61169347
rs9544897
rs74500561
rs9530829
rs1218247
rs139912105
rs9544898
rs145657319
rs9544900
rs144507875
rs9565451
rs9544901
rs1218249
rs111366299
rs144582566
rs1218252
rs59565942
rs1218253
rs1218254
rs2151536
rs73243121
rs144914663
rs7327514
rs10507896
rs73243122
rs73243124
rs9318593
rs9544904
rs9318594
rs61970561
rs7333777
rs7334131
rs9574320
rs1218258
rs73243134
rs56155838
rs60555863
rs55874162
rs56237814
rs1218259
rs58662263
rs9530831
rs113908252
rs7331458
rs9670540
rs140281659
rs73224648
rs1013577
rs73224649
rs6563072
rs73224651
rs115591302
rs1000629
rs1000630
rs1467799
rs35789295
rs1557042
rs1218270
rs2776829
rs2780737
rs2185565
rs9565452
rs9544907
rs1218295
rs9544908
rs9544909
rs4885584
rs73224655
rs4885585
rs1218298
rs1218299
rs1218300
rs1218275
rs1218277
rs1218278
rs1218279
rs1218282
rs117906587
rs146859244
rs7997077
rs9544911
rs1361541
rs1218285
rs1218286
rs145414012
rs117159695
rs17177530
rs17771893
rs76914277
rs914936
rs7324930
rs56139780
rs2095259
rs143211628
rs1341145
rs142104678
rs12427568
rs1934949
rs9544917
rs9544918
rs9544919
rs12876509
rs74882532
rs182043899
rs12184655
rs1981255
rs4482162
rs7985993
rs1981256
rs1934950
rs1111835
rs145025206
rs11616259
rs1111836
rs1111837
rs7981145
rs7981758
rs9318597
rs79965644
rs9601131
rs138735402
rs9530833
rs9601132
rs148649817
rs9601133
rs4884113
rs4884114
rs7986149
rs7986500
rs78705574
rs9544921
rs9544922
rs113775075
rs9530834
rs75235130
rs9544923
rs7990443
rs9593362
rs77837873
rs12853957
rs9544924
rs9574326
rs4885587
rs138741231
rs9530835
rs78898863
rs1361540
rs1341133
rs9565454
rs1341134
rs111803014
rs1341135
rs1341136
rs61968160
rs8000648
rs1934947
rs7984220
rs9601138
rs9544925
rs75683751
rs61968162
rs146736257
rs17070510
rs4511422
rs1112425
rs1417671
rs1417672
rs1417673
rs111813505
rs143004053
rs9544926
rs9544927
rs146950831
rs9574328
rs7982252
rs9574329
rs78612447
rs117822821
rs7325470
rs117549257
rs2027425
rs7999998
rs138272472
rs7320273
rs9593363
rs9601139
rs9601140
rs187158590
rs1539008
rs7997459
rs74663964
rs7318148
rs113958889
rs7324453
rs60294454
rs79845611
rs73550946
rs9601141
rs7996904
rs112296577
rs7491392
rs4641620
rs9565456
rs111920311
rs55859458
rs9530838
rs7322004
rs9318601
rs1304128
rs116849167
rs79911449
rs116873936
rs4884116
rs4884117
rs7999151
rs61968167
rs117706102
rs9601142
rs11616205
rs149491880
rs111749828
rs148807659
rs149626261
rs111716833
rs7982332
rs7981629
rs7983427
rs6563075
rs2150667
rs2150668
rs144705865
rs79168601
rs71436508
rs4885588
rs9574332
rs1576654
rs61968168
rs1341143
rs1341142
rs9544929
rs17070566
rs9574334
rs9565457
rs9601146
rs17070578
rs1341141
rs1341140
rs11843861
rs4884118
rs1417676
rs61968196
rs1810879
rs9574335
rs17070585
rs9544931
rs9574336
rs9544932
rs118033128
rs61968197
rs9574337
rs59009103
rs9544933
rs77043129
rs9544934
rs9574338
rs9565458
rs9574339
rs9544935
rs9544936
rs9530839
rs116958835
rs75100494
rs1341139
rs1417675
rs9544938
rs9530840
rs9544939
rs17070595
rs4387496
rs1041477
rs61968200
rs9544942
rs12585805
rs9593364
rs1832759
rs150046442
rs17070612
rs9530841
rs17070613
rs9574341
rs61967093
rs74097468
rs76296853
rs17070618
rs138581421
rs74097469
rs7337382
rs80222935
rs7319358
rs142103172
rs56227301
rs7319850
rs78371541
rs74097472
rs4885589
rs17070636
rs7325864
rs57843304
rs74097476
rs74097477
rs1980993
rs1980992
rs7986074
rs117449819
rs9318602
rs77563514
rs71436512
rs1888678
rs9601147
rs959339
rs73224679
rs73548581
rs9544943
rs117704246
rs75203977
rs7999857
rs7319716
rs12873293
rs9544944
rs79355547
rs34296538
rs7326662
rs79182954
rs17785153
rs4572267
rs4259943
rs4421883
rs184729976
rs149425418
rs9544945
rs12584042
rs9544946
rs9544947
rs9530843
rs944512
rs9601149
rs34371770
rs78367298
rs151137525
rs147116205
rs3898879
rs36047507
rs9530844
rs78994837
rs73548600
rs1372177
rs111299678
rs34381962
rs959778
rs9601154
rs9318604
rs36071004
rs73550407
rs17070663
rs116872481
rs9530845
rs148494086
rs7324981
rs9601155
rs9601156
rs80314590
rs9601157
rs17180985
rs55887401
rs1441264
rs17070665
rs9544949
rs9574344
rs72628078
rs4885590
rs17070678
rs9544950
rs17070683
rs61967115
rs73550426
rs4884119
rs1441263
rs4885591
rs9574345
rs3937609
rs78134301
rs9565459
rs4885592
rs9574346
rs4885593
rs4885594
rs61967116
rs58566772
rs114786120
rs58608686
rs60931609
rs67621633
rs61967117
rs74614226
rs1576655
rs61967118
rs7994512
rs9544953
rs9544954
rs12868273
rs2329104
rs12867914
rs1854864
rs9544956
rs9544957
rs9544958
rs1441262
rs1837749
rs117134745
rs1837748
rs7326001
rs7491536
rs1596034
rs1596033
rs1596032
rs149111353
rs4480675
rs9544968
rs116859788
rs73224690
rs61966363
rs79160701
rs61966364
rs1003093
rs61966365
rs1003092
rs1561695
rs2016173
rs11620440
rs61966366
rs7994048
rs73224691
rs7996049
rs7337583
rs147314108
rs1372180
rs1372181
rs9544969
rs9601159
rs9593366
rs1441257
rs9530848
rs17181627
rs1975415
rs1975416
rs17786237
rs7991135
rs7991177
rs2119542
rs2119543
rs2165466
rs12876194
rs1811440
rs7334914
rs920533
rs2044011
rs1036745
rs1036746
rs17181753
rs984909
rs1319622
rs1822152
rs1822153
rs1372182
rs55648445
rs9530849
rs9530850
rs9544970
rs9574348
rs9574349
rs10220071
rs1372183
rs1888679
rs1319380
rs2165467
rs2876735
rs17786453
rs4379956
rs73226563
rs7323221
rs7322053
rs60443019
rs73226568
rs12868625
rs73226569
rs56181009
rs4622393
rs118019458
rs2119541
rs73226575
rs12858766
rs2119545
rs7993508
rs73226576
rs73226577
rs73226578
rs67160417
rs1983979
rs7330173
rs8001745
rs139324327
rs67265516
rs9530852
rs9530853
rs73226580
rs7988279
rs58190434
rs112814668
rs653871
rs632982
rs67302867
rs73226583
rs670786
rs113743719
rs616350
rs67725107
rs631544
rs149593783
rs79727069
rs627572
rs614968
rs632193
rs68153755
rs630944
rs9544976
rs7995179
rs149537612
rs597789
rs78280814
rs73226587
rs617273
rs117613278
rs646679
rs73226589
rs9544979
rs10162247
rs630724
rs73226590
rs9544980
rs667307
rs7321113
rs634541
rs117647422
rs7993862
rs17791409
rs9544984
rs659661
rs661965
rs58532358
rs139189174
rs700391
rs4885600
rs1888052
rs61966415
rs661599
rs4885602
rs2218230
rs661907
rs9574354
rs633843
rs12584658
rs7981859
rs7985832
rs55675737
rs9544991
rs9544992
rs9544993
rs9544994
rs1813723
rs991704
rs7998872
rs7999227
rs8000913
rs7999725
rs614496
rs9574355
rs672336
rs651639
rs654113
rs1023178
rs1023177
rs607155
rs643773
rs1318963
rs1318962
rs636307
rs73226601
rs9544995
rs73226602
rs73228403
rs683708
rs626382
rs626372
rs626039
rs7998339
rs7996855
rs1837746
rs646291
rs73228407
rs9593375
rs655164
rs112991870
rs582750
rs596442
rs7324350
rs76711761
rs17070828
rs11616944
rs78939370
rs17070831
rs599476
rs17070838
rs664791
rs61966426
rs73228411
rs77692606
rs74585249
rs644093
rs77233123
rs602678
rs601695
rs601532
rs73228414
rs79946975
rs146165645
rs1660977
rs150815379
rs9601175
rs73228415
rs650354
rs663693
rs9530862
rs7324086
rs9601176
rs649402
rs677316
rs648442
rs4885605
rs647584
rs9601177
rs9544996
rs6563080
rs6563081
rs6563082
rs147815937
rs646931
rs61966428
rs618098
rs61966430
rs613452
rs589697
rs612909
rs4885612
rs114826598
rs138917906
rs61966431
rs587011
rs598698
rs12184712
rs76775325
rs662616
rs639604
rs73228482
rs17070849
rs9601178
rs73228483
rs617940
rs61966432
rs596249
rs75176875
rs60725666
rs694413
rs117858528
rs111985354
rs76212150
rs146286185
rs6563085
rs17070868
rs55837055
rs17791444
rs638226
rs625522
rs9318606
rs77967525
rs653374
rs677659
rs36110088
rs61966434
rs9318607
rs9601181
rs61966435
rs78254427
rs78464852
rs7987817
rs17791450
rs73228487
rs17070885
rs9544998
rs117674824
rs61966436
rs61966437
rs622985
rs61966438
rs2991505
rs2991504
rs9593378
rs74097550
rs9565467
rs4885613
rs2991500
rs1760676
rs7983037
rs78506973
rs7330762
rs80112758
rs17253011
rs77444027
rs117956892
rs9530864
rs75788553
rs73228491
rs61966439
rs588262
rs2988051
rs116856865
rs117185656
rs117579905
rs80180194
rs2991497
rs75556026
rs74711922
rs61966440
rs9545000
rs2991494
rs2991493
rs2991492
rs79742299
rs73556481
rs73556484
rs9318608
rs148836954
rs188822365
rs73556485
rs8001905
rs9574361
rs9545005
rs7986404
rs7986907
rs7986775
rs618584
rs140547900
rs9601182
rs61966446
rs117088117
rs34893394
rs4885614
rs4884122
rs4885615
rs4884123
rs4884124
rs4884125
rs12868236
rs1360251
rs1360250
rs9530865
rs7326865
rs73228495
rs9574362
rs633474
rs633470
rs9545007
rs7985181
rs7986836
rs7990656
rs7990950
rs7991597
rs9545008
rs7333649
rs35632558
rs146174684
rs7334091
rs7334311
rs140574792
rs9545009
rs117505986
rs9530866
rs9574363
rs1411315
rs2991489
rs55772342
rs9565468
rs1411314
rs1411313
rs1411312
rs9545010
rs9530867
rs618304
rs666269
rs7319658
rs9593381
rs73228501
rs58086794
rs2988054
rs9601185
rs1330060
rs592560
rs606519
rs605216
rs2991488
rs2988056
rs9601186
rs9574364
rs2991487
rs9565470
rs111242708
rs2991486
rs61966449
rs9593382
rs2991485
rs7331268
rs79464345
rs72628079
rs61966450
rs2991484
rs1330059
rs2991483
rs9574365
rs12871633
rs117307807
rs9601187
rs684269
rs2991479
rs2988021
rs2991478
rs2988022
rs6563086
rs111695275
rs2988023
rs694724
rs641074
rs599049
rs9565472
rs610695
rs2991443
rs76794248
rs658844
rs7990825
rs1760677
rs9593383
rs1755467
rs1755466
rs2991448
rs2991450
rs2991464
rs9574368
rs9574369
rs9574370
rs9565473
rs7996244
rs61967873
rs659005
rs596438
rs596436
rs605505
rs671712
rs593305
rs2988026
rs2988027
rs590108
rs9545011
rs73230206
rs662113
rs9318611
rs610754
rs2988028
rs2988029
rs1536941
rs2988030
rs61967875
rs2988031
rs2988032
rs2988033
rs2988035
rs2988037
rs9318612
rs2988039
rs9545012
rs609481
rs1411311
rs9601188
rs1330057
rs2991444
rs117575210
rs2988042
rs117289160
rs868680
rs12876191
rs671700
rs9545014
rs11149124
rs9574375
rs2988044
rs117848449
rs2988046
rs56679953
rs666690
rs17837345
rs9593385
rs9601190
rs11149125
rs11149126
rs139910211
rs2772343
rs9601191
rs9593386
rs142338061
rs9601192
rs2991447
rs61967877
rs61967878
rs61967879
rs117083188
rs117474267
rs2329108
rs9601194
rs9593387
rs9601195
rs1002887
rs1316834
rs1002886
rs2991449
rs7986608
rs1547708
rs75451597
rs9545015
rs9530873
rs2988048
rs35987804
rs112600068
rs2991463
rs11149127
rs11149128
rs117383961
rs7982920
rs9545016
rs76535434
rs9545017
rs11842559
rs61966566
rs9574379
rs10467416
rs9318613
rs9318614
rs12870448
rs12870453
rs9601197
rs12584303
rs12874895
rs2329109
rs9574380
rs2876736
rs693937
rs9545018
rs595223
rs667470
rs9545019
rs116956324
rs9545020
rs681427
rs4885616
rs149407440
rs4375552
rs2329111
rs2329112
rs9545021
rs9545022
rs7986662
rs7990002
rs113963239
rs7990510
rs7991673
rs7327440
rs7327625
rs6563088
rs7998070
rs9318615
rs9545023
rs150457969
rs9530874
rs11149129
rs73230289
rs78193309
rs7987265
rs117913555
rs7987995
rs2329113
rs731287
rs9318616
rs9574382
rs113225595
rs7984560
rs7985002
rs680315
rs944092
rs7335807
rs59682729
rs57292541
rs61966567
rs11843075
rs9545024
rs9574383
rs9530876
rs9545025
rs9530877
rs7988232
rs4884126
rs190054564
rs12560714
rs12430365
rs2876738
rs9285308
rs7982730
rs28634780
rs147026992
rs10162073
rs11149130
rs9565478
rs145932163
rs6563091
rs3861140
rs2149126
rs4885617
rs9565479
rs4885618
rs7339418
rs141138120
rs12428306
rs9545027
rs111636893
rs9530878
rs148826807
rs9530879
rs4885619
rs9545028
rs1536655
rs9545029
rs77585716
rs9545030
rs9545031
rs9545032
rs9545033
rs9545035
rs148981026
rs4884127
rs9545036
rs9545037
rs9318618
rs9574384
rs17787845
rs9574385
rs7998634
rs881143
rs9635022
rs9574386
rs12867961
rs7323361
rs143630562
rs9565480
rs12584309
rs7982532
rs7983203
rs7984871
rs7984058
rs7983960
rs9574387
rs186872803
rs140450941
rs4885621
rs61966600
rs1609593
rs4255666
rs7322427
rs9574388
rs7322615
rs9574389
rs113180587
rs9545038
rs9545039
rs1328046
rs117695552
rs78889866
rs73557929
rs2149125
rs9530880
rs9530881
rs3949834
rs11617565
rs9530882
rs9530883
rs9574390
rs9545040
rs12427538
rs9530885
rs140907473
rs57210353
rs111574598
rs4296155
rs4575421
rs141945544
rs9318619
rs6563095
rs9601208
rs7334978
rs73557959
rs75084112
rs76636582
rs7339365
rs7140027
rs7333904
rs943712
rs118043108
rs943711
rs943710
rs943709
rs6563096
rs9530889
rs9530891
rs9545047
rs9545048
rs73560552
rs7338170
rs77326383
rs1626333
rs1856996
rs1856997
rs76823944
rs75386343
rs4885625
rs139484245
rs1324873
rs117873499
rs4573813
rs9565482
rs9565483
rs9545052
rs73560567
rs9635027
rs12585218
rs9545053
rs2147566
rs1028770
rs1324871
rs1324870
rs9574402
rs9545054
rs2876739
rs7983344
rs7988331
rs113047220
rs61966633
rs112993562
rs9530893
rs4264284
rs112963863
rs113999150
rs12827043
rs9601211
rs7358847
rs7993295
rs36152718
rs1007569
rs9565485
rs28579970
rs4885626
rs4885627
rs4885628
rs4885629
rs1980883
rs9545061
rs1927506
rs1409019
rs1408656
rs7317343
rs6563098
rs9545062
rs1748768
rs1409018
rs7987483
rs1155848
rs1410332
rs79931327
rs12865187
rs73232528
rs187578091
rs9545065
rs9565486
rs9545066
rs3818563
rs3187338
rs80185968
rs9545067
rs17071233
rs34481354
rs9545068
rs9318621
rs7322167
rs9285309
rs73232533
rs61966637
rs111865027
rs12875039
rs17071247
rs9545069
rs9285310
rs7317416
rs9574405
rs9593391
rs1408658
rs1408657
rs77391371
rs145176749
rs3903388
rs185611897
rs75857726
rs1752649
rs1749983
rs73562539
rs1752648
rs17071257
rs1752647
rs1752646
rs10507898
rs1749988
rs12871015
rs9530894
rs17789602
rs9545073
rs9530895
rs9530896
rs9545076
rs9545077
rs9530897
rs140534951
rs150393904
rs113981499
rs17185717
rs9574406
rs9545078
rs7990613
rs7332367
rs61966652
rs7981067
rs7996652
rs9565488
rs9574409
rs9565489
rs3742117
rs3742118
rs3742119
rs7319320
rs9574410
rs7987769
rs2274555
rs3752994
rs9565491
rs9545079
rs4884129
rs9318623
rs7321446
rs1410336
rs7327386
rs9565492
rs78195176
rs9545080
rs7998837
rs78221836
rs9565493
rs7317450
rs9318624
rs9318625
rs9318626
rs7338677
rs7322744
rs56911077
rs9574411
rs9530900
rs9530901
rs4328330
rs4497554
rs9318627
rs2182873
rs17071316
rs2025913
rs2057573
rs10444623
rs7995243
rs9545082
rs7332913
rs9601217
rs9545083
rs7322756
rs7324006
rs7322673
rs74669985
rs9574413
rs9545085
rs7331979
rs9545086
rs9545087
rs7319212
rs7319252
rs2274554
rs7327603
rs9545088
rs9545089
rs9545090
rs9530902
rs58082220
rs60194813
rs61151618
rs71436519
rs9593392
rs58043862
rs9318633
rs9318634
rs9545092
rs9530904
rs12872328
rs2182010
rs73234614
rs9545093
rs9530905
rs9530906
rs140287904
rs11620233
rs8001392
rs12873573
rs4146473
rs117471713
rs35476664
rs73564681
rs41305026
rs1980764
rs1619669
rs3764150
rs1749982
rs181456205
rs148438702
rs1324868
rs9530912
rs17186845
rs6563100
rs1977354
rs7321186
rs7322901
rs1022891
rs9530913
rs7329331
rs7330479
rs7336186
rs7336581
rs3742120
rs17071385
rs3742121
rs3742122
rs9545097
rs1410334
rs1410335
rs2031815
rs9574416
rs117443923
rs7331872
rs9530914
rs6563104
rs113541002
rs7981500
rs7986306
rs7323246
rs113545912
rs9545098
rs9574418
rs73234640
rs1590465
rs117102228
rs7331766
rs80024436
rs6563107
rs117821936
rs9593396
rs112444178
rs9530915
rs12584193
rs73566422
rs148881888
rs2182009
rs111633632
rs140897940
rs4605023
rs9565496
rs9545101
rs7992181
rs12877507
rs55964645
rs9545103
rs9574419
rs75266347
rs1886494
rs9601226
rs117521352
rs73566424
rs9545104
rs9545106
rs9574420
rs2763810
rs9574421
rs9565497
rs2296286
rs1853830
rs2296287
rs73566435
rs1748761
rs2763809
rs1748762
rs1748763
rs7987193
rs17071415
rs7987442
rs17187928
rs912639
rs2876740
rs8001281
rs7336939
rs7336979
rs8001622
rs9545108
rs143362202
rs1627031
rs1624537
rs1616547
rs12868295
rs9318638
rs7350686
rs1748769
rs8001638
rs11617011
rs9545109
rs112855724
rs118102871
rs7328494
rs117274378
rs9574422
rs57544957
rs59773478
rs73566454
rs2147568
rs7318984
rs117022928
rs9530917
rs7990321
rs7989419
rs7331525
rs17188152
rs2765078
rs41308546
rs9601227
rs8001795
rs8002838
rs9545113
rs141774415
rs118013961
rs9530920
rs9545114
rs643778
rs586219
rs7338678
rs2265377
rs117065630
rs2265378
rs2265381
rs2265382
rs9318640
rs9318641
rs2477395
rs2095477
rs2484345
rs2477397
rs116911358
rs73234670
rs185694829
rs79880533
rs4885632
rs141233721
rs314695
rs314694
rs78425983
rs418150
rs416660
rs314693
rs314692
rs73566469
rs9565500
rs314690
rs7321672
rs314689
rs117938939
rs11619563
rs12585625
rs9545115
rs9545116
rs35424345
rs59755477
rs9545117
rs7995717
rs420387
rs7139902
rs117900807
rs7334344
rs115636709
rs11839222
rs9545118
rs12872114
rs7983312
rs314687
rs7325970
rs958316
rs983927
rs9574424
rs314688
rs221348
rs78066390
rs67435118
rs59319360
rs79640234
rs140754088
rs150892080
rs139893157
rs386603
rs9545119
rs1335372
rs11838769
rs117433135
rs7330804
rs117237464
rs7329633
rs12146935
rs73548948
rs58264675
rs73548951
rs4476060
rs9574429
rs149922553
rs7985220
rs117098534
rs58069884
rs9593399
rs73548955
rs7325095
rs113667921
rs117071422
rs9545124
rs59656574
rs185332518
rs58056613
rs9530922
rs4885633
rs117961989
rs7985697
rs73548984
rs12853983
rs12858106
rs7999283
rs139440166
rs112373581
rs144307394
rs7988601
rs6563110
rs7996493
rs7997554
rs7338530
rs145388495
rs113722392
rs41288268
rs138966887
rs1023293
rs953005
rs4145207
rs9565508
rs4885634
rs9545126
rs9565509
rs7984159
rs7984598
rs7990344
rs17071499
rs8002042
rs117895434
rs149270419
rs7982263
rs1577418
rs1577417
rs113819914
rs17071512
rs1335370
rs73551538
rs117929795
rs6563113
rs8000870
rs73234681
rs73234683
rs9530925
rs9530926
rs9545127
rs7491258
rs5016209
rs4885635
rs117933239
rs4885636
rs1577416
rs73551558
rs1335368
rs9530927
rs117515623
rs9530928
rs77093882
rs9318644
rs9565510
rs10507899
rs17071532
rs7990250
rs17071545
rs28546558
rs73234690
rs7339303
rs7321953
rs71445304
rs6563115
rs73551595
rs17071549
rs73551596
rs73551597
rs1475797
rs11549502
rs58406632
rs9574434
rs9545129
rs6563116
rs73551601
rs73551602
rs73553403
rs9530932
rs12877278
rs9530933
rs61676417
rs61318325
rs56711390
rs9545130
rs2760106
rs2783119
rs2783120
rs6563117
rs17071558
rs2783121
rs2783122
rs7338043
rs7990729
rs117613930
rs73553418
rs7992646
rs17071566
rs2760105
rs73234697
rs7327148
rs111491723
rs117813896
rs73553424
rs138425125
rs2760103
rs59783325
rs73553431
rs1408049
rs57929179
rs17508336
rs17071574
rs2065743
rs1414157
rs9545132
rs61966690
rs140293747
rs73553447
rs17071585
rs73553448
rs73234699
rs9545133
rs987284
rs57032852
rs1414156
rs1414155
rs1212082
rs700396
rs8000301
rs7981574
rs2760102
rs117103437
rs9601240
rs7991663
rs7317511
rs73235960
rs9601242
rs7983288
rs73235963
rs12871681
rs7983516
rs2484343
rs140916873
rs7990464
rs7990190
rs4885639
rs2783123
rs2476173
rs559044945
rs118130694
rs3759438
rs59165380
rs147930312
rs2760101
rs7998452
rs112281207
rs73553473
rs76068702
rs1208049
rs10492579
rs142937278
rs17071627
rs73553481
rs79980022
rs78016437
rs112860048
rs143452626
rs147134154
rs149269186
rs17431002
rs34757108
rs79736600
rs60126328
rs144219823
rs111707983
rs2476172
rs140994132
rs56340946
rs61966692
rs111624674
rs138901830
rs144514635
rs111764081
rs12866984
rs9545140
rs2484344
rs111427970
rs148815399
rs73553499
rs111563980
rs142455400
rs9545141
rs113932474
rs73555409
rs7318854
rs2783125
rs9530935
rs1335373
rs7984163
rs12430276
rs2783126
rs73555411
rs2181433
rs55784866
rs149727037
rs185105150
rs9545142
rs7399942
rs59381369
rs4885640
rs17071632
rs140286693
rs4885641
rs7317409
rs9545143
rs36075776
rs9545144
rs7335191
rs2783127
rs9530936
rs1414154
rs2783129
rs61966693
rs73235973
rs9601248
rs9574441
rs2783130
rs34574726
rs75449294
rs74544129
rs7983451
rs7983467
rs9545145
rs2476174
rs7319427
rs6563120
rs6563121
rs9545146
rs117496567
rs928640
rs118083234
rs9530937
rs117290126
rs71436528
rs116933473
rs2760111
rs117727633
rs117897060
rs12873323
rs9671056
rs7324768
rs2146593
rs2146592
rs9545151
rs7983556
rs9593406
rs1932197
rs113834433
rs7990151
rs149077403
rs2876741
rs112962506
rs61342959
rs71436529
rs55902954
rs2093620
rs6563123
rs9601250
rs4597201
rs9601251
rs9601252
rs7995636
rs117520646
rs4141825
rs9545155
rs139635622
rs145212248
rs76774372
rs9545156
rs9545158
rs7997134
rs12853669
rs73235981
rs4885646
rs73235982
rs2876742
rs767778
rs60869339
rs9574445
rs73235984
rs73235985
rs9318645
rs17071691
rs4885647
rs17509986
rs143888631
rs4884135
rs9565512
rs6563124
rs55940014
rs12873970
rs2876744
rs9545159
rs2329126
rs2876745
rs6563125
rs9565513
rs9601255
rs149661210
rs183495472
rs1998452
rs9565514
rs58739959
rs73555450
rs9601256
rs9565515
rs61966696
rs73235989
rs4885649
rs9530940
rs143557509
rs7987038
rs7330910
rs7329551
rs9318646
rs7336082
rs3920578
rs7985510
rs9530941
rs7990179
rs7989227
rs4885651
rs138298626
rs7333099
rs9593407
rs117794006
rs9574448
rs9601257
rs112222275
rs6563127
rs9318647
rs9593408
rs9565516
rs12430226
rs4884136
rs7324718
rs2181432
rs9530942
rs7329850
rs9574450
rs7994255
rs7994620
rs12874186
rs2208942
rs112596523
rs4885652
rs60407730
rs7333290
rs9574452
rs4885653
rs17432440
rs150331457
rs9530943
rs9545166
rs77435695
rs61966714
rs34629137
rs34757198
rs12583029
rs4297577
rs2876746
rs9601258
rs113460218
rs2876747
rs79411241
rs58360508
rs8001082
rs6563128
rs150565968
rs7335083
rs79216469
rs9318650
rs9530944
rs9318651
rs2208938
rs17071740
rs4885655
rs2208937
rs79337165
rs9805769
rs2208936
rs79211967
rs9574455
rs2329127
rs17071744
rs4141826
rs146382092
rs12872859
rs73235997
rs6563129
rs12583361
rs17071755
rs2208943
rs4335681
rs4506784
rs17071769
rs34993149
rs6563130
rs17511364
rs117589961
rs61964579
rs187684151
rs34330275
rs4375553
rs2329128
rs28468602
rs2329129
rs77913018
rs7329742
rs148186387
rs9601260
rs7332435
rs56191624
rs9601261
rs35229925
rs2329130
rs2329131
rs9545172
rs9545173
rs2783084
rs7985045
rs2802622
rs9545174
rs2783083
rs2802623
rs2244299
rs7998397
rs1335284
rs1335285
rs1335286
rs2802626
rs4884137
rs2802627
rs2783082
rs34254287
rs9530947
rs2329132
rs2329133
rs9593412
rs3861142
rs2256665
rs7985412
rs2876749
rs55694918
rs9545175
rs2783080
rs9545177
rs2783078
rs9545178
rs112383280
rs9565518
rs77684398
rs2783076
rs7338200
rs2802628
rs148372643
rs12873086
rs2802629
rs2802630
rs2802633
rs2783074
rs3908811
rs73239750
rs2329135
rs12876231
rs113196013
rs2152228
rs2210764
rs1577406
rs1577407
rs142371308
rs1335292
rs141722913
rs915260
rs1953339
rs56288617
rs9545179
rs74099675
rs2039552
rs146168674
rs2039553
rs73557586
rs59481517
rs57797642
rs1335293
rs9530949
rs78360970
rs9545180
rs77556063
rs9574460
rs7139876
rs9565521
rs9530951
rs2802634
rs2329119
rs4591025
rs2329120
rs4591027
rs59233008
rs2329121
rs73239776
rs2329122
rs2329123
rs78031890
rs78662655
rs8001312
rs1577405
rs78747986
rs2095470
rs2329124
rs80192023
rs1577404
rs2262460
rs1155859
rs1591417
rs1591416
rs2802638
rs12583817
rs1855685
rs78848526
rs73559503
rs9545184
rs2027152
rs7330531
rs17071815
rs76216823
rs2802639
rs1414116
rs2248563
rs75787566
rs76265482
rs2248413
rs1414113
rs2248409
rs1414111
rs2783085
rs2802640
rs2802641
rs1414110
rs74099688
rs75019897
rs145084488
rs12584683
rs9545188
rs35661635
rs17189468
rs74950397
rs76767195
rs73559508
rs111695050
rs145915644
rs4885658
rs111944876
rs6563132
rs113650764
rs181715732
rs116956354
rs78718684
rs9545189
rs11619959
rs138385452
rs9545191
rs150181828
rs117004315
rs149316825
rs1577403
rs2329137
rs2329138
rs139839769
rs141108425
rs117961343
rs17071823
rs78896188
rs7324675
rs9574473
rs12428029
rs10507900
rs9545192
rs77315966
rs73224561
rs1160131
rs71436533
rs112441841
rs56209721
rs1158596
rs111803788
rs76906325
rs75364430
rs7981112
rs112660758
rs9530958
rs9545193
rs9545194
rs4885659
rs17071846
rs9601268
rs7327527
rs111336231
rs78706372
rs9530959
rs117427613
rs2329141
rs4885660
rs9545195
rs77866819
rs56227330
rs4319636
rs9574484
rs9545196
rs9530960
rs7984156
rs12019641
rs7321213
rs9318656
rs9318657
rs4885662
rs17793708
rs17071872
rs56229124
rs12867107
rs9545198
rs117592815
rs146277973
rs6563135
rs4884138
rs9545203
rs9545204
rs9545205
rs4885668
rs9565528
rs75986947
rs1414109
rs2039554
rs2039555
rs2039556
rs7322877
rs78797988
rs7331509
rs2152226
rs4885669
rs4885670
rs4885671
rs67761843
rs1591414
rs12872026
rs12873306
rs9545206
rs4641610
rs145578594
rs188462037
rs4283116
rs11616981
rs2095467
rs2095468
rs113110587
rs2105045
rs2105046
rs2095469
rs12877944
rs4885673
rs4885674
rs7996946
rs1335279
rs9545214
rs9530974
rs6563137
rs1360812
rs1360814
rs2027146
rs2027147
rs2027148
rs55782753
rs2152227
rs1889642
rs9545217
rs78521095
rs1335280
rs9545219
rs75157753
rs79866351
rs9646080
rs7994812
rs6563138
rs113737590
rs9545224
rs77929810
rs9601273
rs66509553
rs4619276
rs4283117
rs7990447
rs713614
rs713615
rs12875666
rs56197654
rs9545235
rs970738
rs73561341
rs7337191
rs7319612
rs1335281
rs7320994
rs11841161
rs7327438
rs139800984
rs9545236
rs73224579
rs9530978
rs7332904
rs9530979
rs7333650
rs7333880
rs61964651
```
