## Supplementary material for "Characterization of shared and ancestry-specific signals driving complex traits using multi-ancestry fine-mapping": s2.afreq

```
#CHROM	ID	REF	ALT	ALT_FREQS	OBS_CT
13	rs145975098	A	T	0.0208333	1008
13	rs139845902	G	A	0.0357143	1008
13	rs61169347	C	A	0.0208333	1008
13	rs9530829	G	C	0.497024	1008
13	rs1218247	A	G	0.0208333	1008
13	rs9544898	G	A	0.97123	1008
13	rs144874985	G	A	0.0327381	1008
13	rs144507875	G	A	0.0208333	1008
13	rs9565451	G	A	0.570437	1008
13	rs144582566	C	T	0.0208333	1008
13	rs10507896	C	A	0.0208333	1008
13	rs73243122	C	A	0.0208333	1008
13	rs73243124	G	A	0.0208333	1008
13	rs9318594	G	A	0.975198	1008
13	rs61970561	G	C	0.135913	1008
13	rs7333777	A	G	0.498016	1008
13	rs7334131	C	T	0.975198	1008
13	rs9574320	G	T	0.570437	1008
13	rs1218258	C	G	0.975198	1008
13	rs60555863	G	A	0.0218254	1008
13	rs1218259	G	A	0.555556	1008
13	rs58662263	A	T	0.0218254	1008
13	rs113908252	C	G	0.0218254	1008
13	rs7331458	G	A	0.409722	1008
13	rs140281659	C	T	0.0218254	1008
13	rs73224648	G	A	0.0218254	1008
13	rs73224649	G	A	0.0218254	1008
13	rs6563072	G	A	0.974206	1008
13	rs73224651	A	C	0.0218254	1008
13	rs115591302	C	T	0.0218254	1008
13	rs1000629	G	A	0.0218254	1008
13	rs1000630	C	T	0.0218254	1008
13	rs1467799	C	G	0.978175	1008
13	rs1557042	T	A	0.978175	1008
13	rs1218270	G	A	0.0218254	1008
13	rs2776829	G	A	0.0218254	1008
13	rs2780737	A	G	0.0218254	1008
13	rs2185565	C	T	0.0684524	1008
13	rs9565452	G	A	0.978175	1008
13	rs9544906	G	A	0.093254	1008
13	rs150637538	T	A	0.0287698	1008
13	rs1218295	G	A	0.0218254	1008
13	rs9544908	A	C	0.483135	1008
13	rs9544909	C	A	0.55754	1008
13	rs4885584	C	T	0.151786	1008
13	rs73224655	A	G	0.0218254	1008
13	rs4885585	G	C	0.974206	1008
13	rs139724067	A	C	0.0168651	1008
13	rs142128466	A	G	0.0128968	1008
13	rs1218298	C	T	0.0218254	1008
13	rs1218299	C	T	0.0218254	1008
13	rs1218300	C	T	0.0218254	1008
13	rs1218275	A	T	0.0218254	1008
13	rs1218277	A	G	0.0218254	1008
13	rs1218278	C	T	0.0218254	1008
13	rs1218279	A	G	0.0238095	1008
13	rs1218282	T	C	0.030754	1008
13	rs7997077	T	C	0.888889	1008
13	rs1361541	G	A	0.886905	1008
13	rs1218285	G	A	0.031746	1008
13	rs1218286	C	T	0.031746	1008
13	rs17177530	A	G	0.031746	1008
13	rs9574323	G	C	0.0555556	1008
13	rs117476447	C	T	0.0496032	1008
13	rs17771893	T	C	0.031746	1008
13	rs914936	T	A	0.0803571	1008
13	rs7324930	T	A	0.96627	1008
13	rs78222504	C	T	0.0228175	1008
13	rs56139780	A	G	0.0337302	1008
13	rs141165513	C	G	0.0138889	1008
13	rs1934949	C	A	0.886905	1008
13	rs151222308	A	T	0.0257937	1008
13	rs149954286	G	A	0.0198413	1008
13	rs9544918	G	C	0.973214	1008
13	rs149375845	G	A	0.0257937	1008
13	rs12184655	A	G	0.0863095	1008
13	rs1981255	A	G	0.973214	1008
13	rs149902573	T	A	0.0257937	1008
13	rs1934950	G	A	0.973214	1008
13	rs141218783	T	C	0.0257937	1008
13	rs7981145	C	T	0.973214	1008
13	rs9318597	C	G	0.0734127	1008
13	rs9601131	C	T	0.0863095	1008
13	rs78824756	C	T	0.0257937	1008
13	rs9530833	C	T	0.886905	1008
13	rs9601132	G	A	0.0843254	1008
13	rs75745171	T	G	0.0257937	1008
13	rs9601133	G	C	0.0843254	1008
13	rs77096840	G	T	0.0257937	1008
13	rs76570975	C	T	0.0257937	1008
13	rs7986149	A	C	0.132937	1008
13	rs7986500	C	A	0.973214	1008
13	rs80181545	C	T	0.0257937	1008
13	rs74556074	A	G	0.0257937	1008
13	rs148050264	A	C	0.0257937	1008
13	rs140137486	A	G	0.0257937	1008
13	rs78103672	T	G	0.031746	1008
13	rs9530834	A	G	0.502976	1008
13	rs75235130	A	T	0.0793651	1008
13	rs9544923	G	A	0.912698	1008
13	rs7990443	T	C	0.499008	1008
13	rs9593362	C	G	0.127976	1008
13	rs9544924	C	A	0.345238	1008
13	rs9574326	A	G	0.347222	1008
13	rs78166781	G	A	0.0535714	1008
13	rs9530835	A	G	0.605159	1008
13	rs1361540	G	A	0.938492	1008
13	rs1341133	A	T	0.60119	1008
13	rs9565454	A	T	0.33631	1008
13	rs1341134	C	T	0.598214	1008
13	rs1341135	T	C	0.604167	1008
13	rs1341136	C	T	0.604167	1008
13	rs61968160	G	A	0.0605159	1008
13	rs8000648	T	C	0.60119	1008
13	rs1934947	C	T	0.588294	1008
13	rs9601138	A	G	0.608135	1008
13	rs9544925	T	C	0.605159	1008
13	rs75683751	C	T	0.0595238	1008
13	rs61968162	G	A	0.0595238	1008
13	rs79870923	G	A	0.0376984	1008
13	rs17070510	A	C	0.340278	1008
13	rs4511422	C	T	0.595238	1008
13	rs1112425	C	A	0.597222	1008
13	rs1417671	C	T	0.600198	1008
13	rs1417673	T	C	0.600198	1008
13	rs9544926	A	G	0.938492	1008
13	rs117019250	A	T	0.0228175	1008
13	rs9544927	G	A	0.598214	1008
13	rs9574328	C	G	0.342262	1008
13	rs149639232	C	T	0.0357143	1008
13	rs9574329	G	C	0.342262	1008
13	rs7325470	C	A	0.59127	1008
13	rs2027425	C	T	0.938492	1008
13	rs7999998	A	G	0.25496	1008
13	rs7320273	C	T	0.938492	1008
13	rs9593363	C	T	0.237103	1008
13	rs9601139	C	T	0.25	1008
13	rs75493951	G	A	0.0267857	1008
13	rs1539008	T	C	0.603175	1008
13	rs7997459	A	G	0.0605159	1008
13	rs7318148	G	C	0.252976	1008
13	rs7324453	A	C	0.255952	1008
13	rs60294454	C	T	0.0595238	1008
13	rs73550946	G	A	0.335317	1008
13	rs9601141	C	T	0.240079	1008
13	rs7996904	T	C	0.0595238	1008
13	rs9565456	G	A	0.33631	1008
13	rs77743889	A	T	0.0595238	1008
13	rs55859458	A	C	0.25496	1008
13	rs79962672	A	T	0.0376984	1008
13	rs9530838	T	C	0.345238	1008
13	rs7322004	A	G	0.939484	1008
13	rs9318601	C	A	0.253968	1008
13	rs76559180	T	C	0.0386905	1008
13	rs1304128	A	G	0.939484	1008
13	rs4884116	T	C	0.253968	1008
13	rs4884117	T	C	0.940476	1008
13	rs7999151	G	A	0.252976	1008
13	rs117696033	C	A	0.046627	1008
13	rs61968167	A	G	0.0595238	1008
13	rs9601142	C	G	0.253968	1008
13	rs11616205	G	T	0.342262	1008
13	rs76233418	T	C	0.0694444	1008
13	rs111749828	G	A	0.240079	1008
13	rs148807659	G	A	0.33631	1008
13	rs149626261	A	C	0.257937	1008
13	rs7982332	T	C	0.257937	1008
13	rs7981629	A	G	0.257937	1008
13	rs7983427	T	C	0.257937	1008
13	rs6563075	T	G	0.25496	1008
13	rs2150667	T	C	0.343254	1008
13	rs2150668	A	C	0.343254	1008
13	rs76987167	C	T	0.0386905	1008
13	rs79168601	A	G	0.0595238	1008
13	rs4885588	T	C	0.238095	1008
13	rs9574332	G	A	0.338294	1008
13	rs1576654	C	A	0.683532	1008
13	rs61968168	C	T	0.0595238	1008
13	rs1341143	C	T	0.683532	1008
13	rs1341142	T	C	0.683532	1008
13	rs9544929	C	T	0.345238	1008
13	rs17070566	A	G	0.252976	1008
13	rs9574334	T	C	0.338294	1008
13	rs9565457	T	C	0.342262	1008
13	rs9601146	T	C	0.251984	1008
13	rs17070578	T	C	0.0228175	1008
13	rs1341141	C	T	0.747024	1008
13	rs1341140	G	A	0.34127	1008
13	rs11843861	A	G	0.342262	1008
13	rs4884118	A	G	0.387897	1008
13	rs1417676	G	A	0.362103	1008
13	rs61968196	G	A	0.0198413	1008
13	rs74381560	C	A	0.0267857	1008
13	rs1810879	G	C	0.751984	1008
13	rs9574335	G	A	0.34623	1008
13	rs9544931	A	G	0.388889	1008
13	rs9574336	A	G	0.34623	1008
13	rs9544932	T	C	0.388889	1008
13	rs61968197	T	G	0.0178571	1008
13	rs9574337	A	G	0.34623	1008
13	rs59009103	G	A	0.0168651	1008
13	rs9544933	A	G	0.387897	1008
13	rs74540974	G	T	0.0793651	1008
13	rs9544934	A	G	0.384921	1008
13	rs9574338	A	G	0.349206	1008
13	rs9565458	G	A	0.348214	1008
13	rs9574339	A	G	0.348214	1008
13	rs9544935	C	T	0.749008	1008
13	rs9544936	T	C	0.387897	1008
13	rs9530839	A	G	0.387897	1008
13	rs1417675	G	A	0.344246	1008
13	rs9544938	C	T	0.749008	1008
13	rs9530840	T	G	0.40377	1008
13	rs9544939	A	T	0.405754	1008
13	rs17070595	A	C	0.0168651	1008
13	rs4387496	T	G	0.74504	1008
13	rs1041477	A	G	0.749008	1008
13	rs61968200	A	G	0.0188492	1008
13	rs9544942	T	G	0.763889	1008
13	rs12585805	C	T	0.344246	1008
13	rs9593364	G	A	0.233135	1008
13	rs1832759	A	C	0.765873	1008
13	rs150046442	G	A	0.0168651	1008
13	rs17070612	A	G	0.0168651	1008
13	rs9530841	G	A	0.746032	1008
13	rs17070613	C	T	0.342262	1008
13	rs9574341	A	G	0.310516	1008
13	rs61967093	G	T	0.0138889	1008
13	rs7337382	G	A	0.478175	1008
13	rs7319358	C	T	0.224206	1008
13	rs7319850	G	A	0.477183	1008
13	rs4885589	C	T	0.480159	1008
13	rs1980993	A	G	0.477183	1008
13	rs1980992	T	C	0.477183	1008
13	rs9318602	C	A	0.280754	1008
13	rs1888678	G	T	0.368056	1008
13	rs1331302	C	T	0.304563	1008
13	rs147893298	G	A	0.0188492	1008
13	rs959339	A	G	0.552579	1008
13	rs9544943	A	C	0.552579	1008
13	rs9574342	G	T	0.0327381	1008
13	rs7999857	A	G	0.333333	1008
13	rs7319716	A	C	0.332341	1008
13	rs12873293	A	G	0.303571	1008
13	rs9544944	T	C	0.618056	1008
13	rs7326662	A	C	0.502976	1008
13	rs17785153	T	G	0.0287698	1008
13	rs4572267	C	T	0.326389	1008
13	rs4259943	A	G	0.333333	1008
13	rs4421883	T	C	0.332341	1008
13	rs12584042	C	G	0.331349	1008
13	rs9544946	G	A	0.329365	1008
13	rs9544947	A	G	0.333333	1008
13	rs9530843	A	C	0.172619	1008
13	rs144686680	T	A	0.0109127	1008
13	rs944512	T	C	0.334325	1008
13	rs9601149	C	G	0.332341	1008
13	rs9574343	T	C	0.37996	1008
13	rs3898879	A	G	0.503968	1008
13	rs9530844	A	T	0.334325	1008
13	rs80166704	G	A	0.0803571	1008
13	rs1372177	G	C	0.169643	1008
13	rs76925423	A	G	0.0535714	1008
13	rs9318604	G	C	0.169643	1008
13	rs17070663	C	A	0.125	1008
13	rs9530845	T	C	0.170635	1008
13	rs9601155	A	G	0.135913	1008
13	rs9601157	G	A	0.268849	1008
13	rs55887401	A	G	0.231151	1008
13	rs1441264	G	A	0.573413	1008
13	rs9544949	C	T	0.535714	1008
13	rs9574344	G	A	0.535714	1008
13	rs72628078	A	T	0.311508	1008
13	rs4885590	C	T	0.53373	1008
13	rs9544950	C	T	0.535714	1008
13	rs61967115	T	C	0.00793651	1008
13	rs73550426	T	C	0.228175	1008
13	rs4884119	A	G	0.229167	1008
13	rs1441263	A	G	0.306548	1008
13	rs4885591	G	T	0.535714	1008
13	rs9574345	C	T	0.53373	1008
13	rs3937609	G	T	0.53373	1008
13	rs78134301	G	A	0.0873016	1008
13	rs9565459	G	T	0.308532	1008
13	rs4885592	A	G	0.53373	1008
13	rs9574346	T	C	0.303571	1008
13	rs4885593	A	G	0.534722	1008
13	rs4885594	G	A	0.53373	1008
13	rs117209859	G	T	0.0188492	1008
13	rs61967116	T	C	0.00793651	1008
13	rs58566772	C	T	0.0277778	1008
13	rs58608686	G	A	0.0277778	1008
13	rs60931609	G	T	0.0277778	1008
13	rs67621633	C	G	0.0277778	1008
13	rs61967117	A	G	0.00793651	1008
13	rs1576655	A	C	0.566468	1008
13	rs61967118	C	T	0.231151	1008
13	rs7994512	C	T	0.0287698	1008
13	rs9544953	T	C	0.0277778	1008
13	rs9544954	T	C	0.0277778	1008
13	rs12868273	G	T	0.0277778	1008
13	rs2329104	G	A	0.534722	1008
13	rs12867914	A	T	0.0277778	1008
13	rs1854864	G	C	0.0277778	1008
13	rs150009774	C	G	0.0257937	1008
13	rs9544956	G	T	0.0277778	1008
13	rs9544957	A	G	0.310516	1008
13	rs9544958	G	A	0.537698	1008
13	rs1441262	C	T	0.565476	1008
13	rs1837749	T	C	0.536706	1008
13	rs1837748	A	T	0.536706	1008
13	rs7326001	A	G	0.0277778	1008
13	rs140111763	G	C	0.0456349	1008
13	rs7491536	A	G	0.535714	1008
13	rs1596034	C	T	0.527778	1008
13	rs1596033	G	A	0.53373	1008
13	rs1596032	C	T	0.534722	1008
13	rs4480675	G	A	0.534722	1008
13	rs9544968	T	C	0.535714	1008
13	rs79160701	G	A	0.231151	1008
13	rs61966364	A	G	0.00793651	1008
13	rs1003093	A	C	0.236111	1008
13	rs1003092	C	G	0.543651	1008
13	rs1561695	A	C	0.544643	1008
13	rs2016173	C	T	0.539683	1008
13	rs11620440	A	G	0.311508	1008
13	rs61966366	G	A	0.00198413	1008
13	rs7994048	A	T	0.318452	1008
13	rs7996049	G	A	0.840278	1008
13	rs7337583	G	T	0.15873	1008
13	rs9530848	C	T	0.179563	1008
13	rs17181627	G	T	0.160714	1008
13	rs17786237	A	G	0.161706	1008
13	rs74666243	A	G	0.0347222	1008
13	rs12876194	T	C	0.186508	1008
13	rs7334914	C	T	0.15873	1008
13	rs17181753	G	A	0.15873	1008
13	rs55648445	A	T	0.15873	1008
13	rs9574348	T	G	0.84127	1008
13	rs9574349	C	A	0.84127	1008
13	rs10220071	C	T	0.156746	1008
13	rs1372183	G	A	0.655754	1008
13	rs1888679	G	A	0.180556	1008
13	rs1319380	C	T	0.84127	1008
13	rs2165467	A	T	0.84127	1008
13	rs2876735	T	C	0.84127	1008
13	rs17786453	A	G	0.15873	1008
13	rs7323221	T	C	0.842262	1008
13	rs7322053	C	A	0.842262	1008
13	rs60443019	A	G	0.0357143	1008
13	rs79701441	A	G	0.0347222	1008
13	rs186749598	A	C	0.0287698	1008
13	rs4885597	A	G	0.0436508	1008
13	rs139423285	T	C	0.0753968	1008
13	rs12868625	G	T	0.181548	1008
13	rs73226569	T	C	0.157738	1008
13	rs2119541	T	C	0.808532	1008
13	rs12858766	C	T	0.1875	1008
13	rs2119545	C	G	0.156746	1008
13	rs7993508	A	G	0.621032	1008
13	rs150670735	T	C	0.0446429	1008
13	rs73226576	C	A	0.155754	1008
13	rs73226577	G	A	0.155754	1008
13	rs73226578	C	T	0.0357143	1008
13	rs67160417	C	T	0.0347222	1008
13	rs113474851	C	T	0.0446429	1008
13	rs1983979	T	C	0.622024	1008
13	rs146096783	T	C	0.0347222	1008
13	rs138670780	A	G	0.0277778	1008
13	rs7330173	C	T	0.621032	1008
13	rs8001745	C	G	0.621032	1008
13	rs148897258	G	C	0.0406746	1008
13	rs7988279	G	T	0.621032	1008
13	rs632982	A	T	0.657738	1008
13	rs670786	T	C	0.657738	1008
13	rs616350	A	G	0.814484	1008
13	rs76938564	G	T	0.015873	1008
13	rs150840887	A	T	0.0168651	1008
13	rs142655835	A	G	0.0416667	1008
13	rs143655575	A	G	0.0337302	1008
13	rs146260205	A	G	0.0357143	1008
13	rs77002998	C	T	0.0357143	1008
13	rs627572	T	C	0.661706	1008
13	rs614968	C	T	0.65873	1008
13	rs632193	G	A	0.65873	1008
13	rs630944	A	G	0.813492	1008
13	rs9544976	G	A	0.62004	1008
13	rs7995179	T	C	0.657738	1008
13	rs597789	C	G	0.655754	1008
13	rs76821727	A	G	0.0396825	1008
13	rs617273	A	C	0.65873	1008
13	rs646679	C	T	0.65873	1008
13	rs9544979	A	G	0.491071	1008
13	rs630724	T	C	0.65873	1008
13	rs117072131	C	T	0.0376984	1008
13	rs141458261	G	A	0.0376984	1008
13	rs9544980	A	C	0.62004	1008
13	rs667307	C	T	0.65873	1008
13	rs7321113	A	G	0.657738	1008
13	rs74710354	T	C	0.0208333	1008
13	rs634541	C	T	0.65873	1008
13	rs180879300	C	T	0.0109127	1008
13	rs7993862	A	C	0.0376984	1008
13	rs78827895	T	A	0.0396825	1008
13	rs9544984	G	A	0.657738	1008
13	rs77019527	A	T	0.0376984	1008
13	rs659661	T	A	0.657738	1008
13	rs661965	T	C	0.65873	1008
13	rs700391	A	T	0.657738	1008
13	rs4885600	C	A	0.657738	1008
13	rs1888052	G	A	0.65873	1008
13	rs661599	A	C	0.65873	1008
13	rs77210245	T	C	0.0376984	1008
13	rs4885602	T	C	0.621032	1008
13	rs2218230	G	A	0.62004	1008
13	rs661907	T	C	0.657738	1008
13	rs9574354	C	T	0.459325	1008
13	rs633843	T	C	0.657738	1008
13	rs12584658	C	T	0.619048	1008
13	rs7981859	T	A	0.657738	1008
13	rs7985832	G	A	0.62004	1008
13	rs55675737	G	A	0.154762	1008
13	rs143884202	C	T	0.0376984	1008
13	rs9544991	G	A	0.621032	1008
13	rs9544992	A	G	0.622024	1008
13	rs9544993	A	G	0.622024	1008
13	rs9544994	T	C	0.622024	1008
13	rs74854400	T	A	0.0376984	1008
13	rs1813723	T	C	0.623016	1008
13	rs76538278	T	C	0.0376984	1008
13	rs78076549	T	C	0.0376984	1008
13	rs143194924	A	G	0.0376984	1008
13	rs991704	G	A	0.618056	1008
13	rs7998872	A	G	0.618056	1008
13	rs184130370	G	A	0.0109127	1008
13	rs7999227	A	G	0.618056	1008
13	rs8000913	T	C	0.618056	1008
13	rs7999725	C	T	0.617063	1008
13	rs614496	A	C	0.656746	1008
13	rs9574355	C	T	0.617063	1008
13	rs672336	C	T	0.655754	1008
13	rs651639	C	A	0.656746	1008
13	rs138778184	T	C	0.0376984	1008
13	rs654113	C	A	0.655754	1008
13	rs1023178	T	G	0.618056	1008
13	rs1023177	C	T	0.621032	1008
13	rs607155	T	G	0.659722	1008
13	rs643773	G	A	0.657738	1008
13	rs185969259	C	A	0.0376984	1008
13	rs1318963	T	G	0.619048	1008
13	rs1318962	T	C	0.619048	1008
13	rs76036139	T	C	0.0119048	1008
13	rs636307	T	G	0.656746	1008
13	rs9544995	G	C	0.486111	1008
13	rs73226602	C	A	0.160714	1008
13	rs683708	C	T	0.655754	1008
13	rs626382	G	A	0.655754	1008
13	rs626372	A	G	0.655754	1008
13	rs626039	A	G	0.655754	1008
13	rs1837746	T	C	0.618056	1008
13	rs646291	C	T	0.655754	1008
13	rs75396442	A	G	0.0763889	1008
13	rs79068529	C	T	0.0376984	1008
13	rs655164	A	G	0.618056	1008
13	rs582750	T	C	0.733135	1008
13	rs596442	A	G	0.690476	1008
13	rs598542	A	T	0.121032	1008
13	rs17252983	C	T	0.077381	1008
13	rs599476	C	T	0.122024	1008
13	rs77821298	C	T	0.0436508	1008
13	rs664791	T	C	0.122024	1008
13	rs79553259	T	G	0.077381	1008
13	rs681888	G	A	0.122024	1008
13	rs644093	A	T	0.71627	1008
13	rs602678	A	G	0.122024	1008
13	rs601695	A	G	0.121032	1008
13	rs601532	C	T	0.121032	1008
13	rs117320600	A	G	0.0763889	1008
13	rs671363	T	C	0.12004	1008
13	rs585856	A	G	0.12004	1008
13	rs609334	C	T	0.12004	1008
13	rs1660977	T	C	0.121032	1008
13	rs139317362	G	T	0.0436508	1008
13	rs678616	T	A	0.12004	1008
13	rs650354	C	G	0.121032	1008
13	rs663693	A	G	0.798611	1008
13	rs9530862	T	A	0.595238	1008
13	rs7324086	C	A	0.715278	1008
13	rs142207830	A	G	0.0753968	1008
13	rs80127279	C	T	0.0416667	1008
13	rs79208488	C	T	0.121032	1008
13	rs649402	A	G	0.714286	1008
13	rs677316	T	C	0.714286	1008
13	rs648442	G	A	0.714286	1008
13	rs4885605	T	C	0.593254	1008
13	rs647584	A	G	0.715278	1008
13	rs150104040	G	A	0.0446429	1008
13	rs77072816	G	T	0.121032	1008
13	rs9544996	G	A	0.592262	1008
13	rs148496896	C	T	0.0763889	1008
13	rs646931	C	T	0.712302	1008
13	rs618098	T	C	0.712302	1008
13	rs117267073	C	T	0.0763889	1008
13	rs613452	G	A	0.712302	1008
13	rs589697	C	T	0.71131	1008
13	rs143025939	C	T	0.014881	1008
13	rs612909	G	A	0.713294	1008
13	rs4885612	C	T	0.592262	1008
13	rs587011	A	G	0.714286	1008
13	rs17837332	G	T	0.0763889	1008
13	rs598698	T	G	0.714286	1008
13	rs662616	T	C	0.127976	1008
13	rs651405	C	T	0.077381	1008
13	rs639604	C	T	0.607143	1008
13	rs617940	T	C	0.732143	1008
13	rs147494315	C	T	0.0724206	1008
13	rs139976196	G	A	0.0436508	1008
13	rs596249	T	G	0.606151	1008
13	rs60725666	C	T	0.0446429	1008
13	rs77278228	A	G	0.0406746	1008
13	rs76576510	A	G	0.0287698	1008
13	rs74825089	A	G	0.0406746	1008
13	rs625522	G	C	0.732143	1008
13	rs9318606	T	A	0.606151	1008
13	rs138138857	G	C	0.0238095	1008
13	rs76641289	C	T	0.0327381	1008
13	rs677659	A	G	0.650794	1008
13	rs117558272	G	A	0.0813492	1008
13	rs78850898	C	T	0.0406746	1008
13	rs184661535	C	G	0.0436508	1008
13	rs76706034	G	A	0.0228175	1008
13	rs76544329	G	A	0.0436508	1008
13	rs17791450	T	A	0.0406746	1008
13	rs78062384	C	T	0.0386905	1008
13	rs9544998	G	A	0.605159	1008
13	rs146790485	G	A	0.0396825	1008
13	rs622985	T	A	0.732143	1008
13	rs2991505	A	G	0.0436508	1008
13	rs79623254	A	G	0.015873	1008
13	rs2991504	T	A	0.772817	1008
13	rs2991503	T	G	0.0436508	1008
13	rs614930	C	T	0.0436508	1008
13	rs113442018	T	C	0.0436508	1008
13	rs598980	G	A	0.0436508	1008
13	rs9565467	T	C	0.449405	1008
13	rs4885613	T	C	0.607143	1008
13	rs2991500	C	A	0.0446429	1008
13	rs7983037	C	T	0.607143	1008
13	rs114927551	A	G	0.0813492	1008
13	rs78219619	C	T	0.0813492	1008
13	rs79140680	C	G	0.0813492	1008
13	rs78506973	A	T	0.0823413	1008
13	rs7330762	G	A	0.559524	1008
13	rs147650208	C	T	0.0426587	1008
13	rs17253011	T	C	0.124008	1008
13	rs78992838	T	C	0.0605159	1008
13	rs77444027	A	G	0.124008	1008
13	rs73556476	T	C	0.0813492	1008
13	rs9530864	C	A	0.560516	1008
13	rs112665634	C	T	0.0416667	1008
13	rs588262	T	C	0.125	1008
13	rs78068145	T	A	0.0605159	1008
13	rs2988051	G	A	0.0823413	1008
13	rs75964296	G	A	0.0178571	1008
13	rs80180194	G	C	0.0823413	1008
13	rs2991497	C	T	0.0833333	1008
13	rs75556026	A	G	0.0823413	1008
13	rs74711922	A	T	0.142857	1008
13	rs73556478	T	C	0.0813492	1008
13	rs9545000	T	A	0.603175	1008
13	rs2991494	T	C	0.746032	1008
13	rs2991493	A	G	0.603175	1008
13	rs79530493	C	A	0.0605159	1008
13	rs2991492	C	T	0.603175	1008
13	rs73556481	T	C	0.142857	1008
13	rs74099237	C	A	0.142857	1008
13	rs73556484	C	A	0.142857	1008
13	rs9318608	G	A	0.604167	1008
13	rs73556485	G	C	0.142857	1008
13	rs8001905	C	A	0.646825	1008
13	rs12584258	G	A	0.0486111	1008
13	rs9574361	T	G	0.35119	1008
13	rs9545005	C	T	0.253968	1008
13	rs7986404	A	G	0.482143	1008
13	rs7986907	G	A	0.482143	1008
13	rs7986775	C	T	0.483135	1008
13	rs618584	A	G	0.554563	1008
13	rs9601182	T	A	0.549603	1008
13	rs74327525	C	G	0.0694444	1008
13	rs78797523	G	A	0.0367063	1008
13	rs613696	C	T	0.0863095	1008
13	rs61966446	C	T	0.549603	1008
13	rs34893394	T	G	0.505952	1008
13	rs4885614	G	A	0.801587	1008
13	rs4884122	A	G	0.371032	1008
13	rs4885615	A	G	0.371032	1008
13	rs4884123	T	C	0.371032	1008
13	rs4884124	A	G	0.371032	1008
13	rs4884125	A	G	0.371032	1008
13	rs12868236	C	T	0.0753968	1008
13	rs1360251	T	C	0.371032	1008
13	rs189542589	G	A	0.0257937	1008
13	rs1360250	A	C	0.371032	1008
13	rs9530865	C	T	0.220238	1008
13	rs7326865	C	A	0.361111	1008
13	rs9574362	G	A	0.294643	1008
13	rs633474	G	T	0.524802	1008
13	rs633470	G	T	0.890873	1008
13	rs9545007	T	C	0.37004	1008
13	rs7985181	A	G	0.371032	1008
13	rs7986836	T	G	0.371032	1008
13	rs7990656	G	A	0.371032	1008
13	rs7990950	A	G	0.0763889	1008
13	rs7991597	G	A	0.0763889	1008
13	rs78044284	G	A	0.0714286	1008
13	rs9545008	C	T	0.371032	1008
13	rs7333649	C	G	0.34127	1008
13	rs35632558	C	T	0.0763889	1008
13	rs7334091	A	G	0.306548	1008
13	rs7334311	A	G	0.306548	1008
13	rs76846697	T	C	0.0744048	1008
13	rs77809343	T	C	0.0744048	1008
13	rs9545009	T	C	0.308532	1008
13	rs9530866	C	T	0.236111	1008
13	rs60320765	T	G	0.0744048	1008
13	rs74406914	T	C	0.0714286	1008
13	rs9574363	T	C	0.233135	1008
13	rs75368068	C	T	0.0714286	1008
13	rs1411315	T	C	0.889881	1008
13	rs2991489	A	C	0.513889	1008
13	rs9565468	C	T	0.41369	1008
13	rs1411314	C	T	0.888889	1008
13	rs1411313	C	A	0.888889	1008
13	rs1411312	T	A	0.888889	1008
13	rs9545010	T	C	0.233135	1008
13	rs9530867	G	A	0.233135	1008
13	rs618304	C	T	0.50496	1008
13	rs666269	T	G	0.889881	1008
13	rs7319658	A	G	0.384921	1008
13	rs9593381	C	T	0.0763889	1008
13	rs58086794	G	T	0.41369	1008
13	rs117795182	C	T	0.0912698	1008
13	rs2988054	G	A	0.513889	1008
13	rs9601185	C	T	0.077381	1008
13	rs1330060	C	T	0.224206	1008
13	rs592560	G	A	0.588294	1008
13	rs606519	C	T	0.588294	1008
13	rs605216	G	T	0.588294	1008
13	rs2991488	C	T	0.589286	1008
13	rs2988056	A	G	0.589286	1008
13	rs9601186	G	A	0.0763889	1008
13	rs9574364	C	T	0.589286	1008
13	rs2991487	C	T	0.513889	1008
13	rs140964728	C	G	0.0724206	1008
13	rs9565470	A	G	0.589286	1008
13	rs111242708	C	T	0.108135	1008
13	rs145077224	C	T	0.0367063	1008
13	rs2991486	G	A	0.513889	1008
13	rs140355529	C	T	0.0555556	1008
13	rs61966449	C	T	0.422619	1008
13	rs9593382	C	A	0.0763889	1008
13	rs77741553	A	G	0.0724206	1008
13	rs2991485	T	C	0.580357	1008
13	rs147391460	G	A	0.0724206	1008
13	rs118013194	C	T	0.0277778	1008
13	rs7331268	G	A	0.589286	1008
13	rs79464345	T	C	0.589286	1008
13	rs117319112	T	C	0.0724206	1008
13	rs72628079	T	C	0.589286	1008
13	rs61966450	G	A	0.513889	1008
13	rs2991484	G	T	0.580357	1008
13	rs79727773	A	C	0.0724206	1008
13	rs1330059	G	C	0.888889	1008
13	rs77308153	G	A	0.0744048	1008
13	rs2991483	G	C	0.589286	1008
13	rs9574365	G	T	0.41369	1008
13	rs12871633	T	C	0.0763889	1008
13	rs9601187	A	G	0.0763889	1008
13	rs684269	C	T	0.888889	1008
13	rs2991479	G	A	0.589286	1008
13	rs188814664	G	A	0.0753968	1008
13	rs2988021	C	T	0.589286	1008
13	rs2991478	C	T	0.513889	1008
13	rs2988022	T	C	0.589286	1008
13	rs6563086	T	C	0.422619	1008
13	rs2988023	T	C	0.888889	1008
13	rs694724	A	G	0.888889	1008
13	rs149999099	A	G	0.0496032	1008
13	rs641074	T	C	0.589286	1008
13	rs599049	T	C	0.589286	1008
13	rs9565472	C	G	0.422619	1008
13	rs610695	G	A	0.888889	1008
13	rs2991443	G	A	0.589286	1008
13	rs150125726	G	A	0.0128968	1008
13	rs113075013	G	C	0.0376984	1008
13	rs658844	A	G	0.589286	1008
13	rs7990825	T	C	0.222222	1008
13	rs74915923	C	T	0.0753968	1008
13	rs1760677	A	G	0.589286	1008
13	rs9593383	G	A	0.077381	1008
13	rs1755467	G	A	0.589286	1008
13	rs1755466	T	C	0.589286	1008
13	rs2991448	T	C	0.589286	1008
13	rs2991450	T	C	0.584325	1008
13	rs2991464	C	T	0.889881	1008
13	rs9574368	G	A	0.507937	1008
13	rs9574369	A	G	0.505952	1008
13	rs9574370	G	A	0.583333	1008
13	rs9565473	C	T	0.229167	1008
13	rs143018294	C	G	0.0724206	1008
13	rs7996244	A	G	0.583333	1008
13	rs61967873	G	A	0.00297619	1008
13	rs659005	G	A	0.583333	1008
13	rs596438	A	T	0.583333	1008
13	rs596436	G	C	0.583333	1008
13	rs605505	A	G	0.507937	1008
13	rs671712	A	T	0.583333	1008
13	rs593305	A	G	0.583333	1008
13	rs2988026	G	A	0.583333	1008
13	rs2988027	A	G	0.889881	1008
13	rs590108	T	C	0.583333	1008
13	rs7987348	T	C	0.0753968	1008
13	rs9545011	A	G	0.229167	1008
13	rs662113	G	A	0.574405	1008
13	rs9318611	T	C	0.077381	1008
13	rs610754	A	C	0.889881	1008
13	rs2988028	A	G	0.574405	1008
13	rs2988029	A	G	0.889881	1008
13	rs1536941	G	A	0.574405	1008
13	rs2988030	C	T	0.574405	1008
13	rs61967875	C	T	0.077381	1008
13	rs117221675	G	A	0.0188492	1008
13	rs2988031	C	G	0.583333	1008
13	rs2988032	C	T	0.574405	1008
13	rs2988033	A	T	0.574405	1008
13	rs2988035	C	T	0.575397	1008
13	rs2988036	G	A	0.166667	1008
13	rs2988037	C	T	0.166667	1008
13	rs2988038	C	T	0.166667	1008
13	rs9318612	G	T	0.229167	1008
13	rs2988039	A	G	0.660714	1008
13	rs9545012	G	C	0.117063	1008
13	rs79356344	A	G	0.0724206	1008
13	rs74097933	A	T	0.0753968	1008
13	rs609481	T	C	0.889881	1008
13	rs1411311	G	T	0.077381	1008
13	rs2988040	C	A	0.0912698	1008
13	rs9601188	C	T	0.077381	1008
13	rs2988041	G	A	0.0912698	1008
13	rs1330057	T	C	0.415675	1008
13	rs2991444	T	C	0.166667	1008
13	rs2988042	A	G	0.166667	1008
13	rs57618685	T	C	0.0753968	1008
13	rs2991445	G	A	0.166667	1008
13	rs868680	G	C	0.65873	1008
13	rs12876191	A	G	0.00198413	1008
13	rs1755463	G	C	0.0912698	1008
13	rs671700	A	G	0.166667	1008
13	rs78966483	A	T	0.0426587	1008
13	rs662378	C	T	0.166667	1008
13	rs662380	C	T	0.0912698	1008
13	rs11149124	C	T	0.405754	1008
13	rs597726	A	T	0.0912698	1008
13	rs9574375	A	G	0.414683	1008
13	rs2988043	T	C	0.0912698	1008
13	rs2988044	G	A	0.649802	1008
13	rs2988045	T	C	0.0912698	1008
13	rs2988046	T	G	0.165675	1008
13	rs56679953	A	C	0.427579	1008
13	rs666690	C	A	0.243056	1008
13	rs74212716	C	T	0.0734127	1008
13	rs77507631	A	G	0.0714286	1008
13	rs17837345	T	C	0.426587	1008
13	rs680178	T	A	0.0912698	1008
13	rs588755	G	A	0.0922619	1008
13	rs79025271	G	C	0.0714286	1008
13	rs77614120	T	C	0.0714286	1008
13	rs9593385	T	C	0.077381	1008
13	rs75808585	A	G	0.0744048	1008
13	rs80025269	T	G	0.0714286	1008
13	rs9601190	G	C	0.0763889	1008
13	rs11149125	T	C	0.0763889	1008
13	rs11149126	G	A	0.0763889	1008
13	rs9574377	G	A	0.0555556	1008
13	rs2772343	T	A	0.901786	1008
13	rs9601191	C	T	0.0763889	1008
13	rs9593386	T	C	0.0763889	1008
13	rs143315038	G	A	0.0714286	1008
13	rs9601192	C	T	0.0763889	1008
13	rs74611454	G	A	0.0744048	1008
13	rs2991447	C	T	0.488095	1008
13	rs2988047	T	A	0.0912698	1008
13	rs75132802	G	A	0.0376984	1008
13	rs61967877	T	C	0.0763889	1008
13	rs61967878	G	A	0.0763889	1008
13	rs61967879	T	C	0.0763889	1008
13	rs77036872	A	G	0.0744048	1008
13	rs2329108	A	C	0.569444	1008
13	rs9601194	A	G	0.152778	1008
13	rs9593387	C	A	0.0763889	1008
13	rs9601195	A	G	0.0763889	1008
13	rs1002887	G	C	0.0763889	1008
13	rs1316834	C	T	0.0763889	1008
13	rs1002886	G	A	0.739087	1008
13	rs2991449	G	A	0.888889	1008
13	rs74547370	G	A	0.0694444	1008
13	rs7986608	G	A	0.0763889	1008
13	rs9545015	C	T	0.232143	1008
13	rs9530873	C	T	0.231151	1008
13	rs2988048	G	A	0.889881	1008
13	rs35987804	T	C	0.0763889	1008
13	rs2991463	C	T	0.888889	1008
13	rs117779904	G	A	0.0803571	1008
13	rs11149127	A	T	0.077381	1008
13	rs11149128	A	G	0.154762	1008
13	rs76438900	C	T	0.0763889	1008
13	rs80209443	G	A	0.0734127	1008
13	rs7982920	A	G	0.0753968	1008
13	rs9545016	T	C	0.24504	1008
13	rs78759022	A	C	0.0763889	1008
13	rs75391301	A	G	0.0734127	1008
13	rs147291821	C	T	0.0238095	1008
13	rs9545017	G	A	0.241071	1008
13	rs11842559	A	C	0.0753968	1008
13	rs61966566	A	C	0.0744048	1008
13	rs79580658	A	C	0.0753968	1008
13	rs2991468	C	A	0.0892857	1008
13	rs9574379	C	T	0.393849	1008
13	rs10467416	A	G	0.151786	1008
13	rs9318613	T	A	0.333333	1008
13	rs9318614	G	A	0.545635	1008
13	rs12870448	T	C	0.0753968	1008
13	rs12870453	T	G	0.0753968	1008
13	rs78073406	T	C	0.0734127	1008
13	rs78996537	T	A	0.0734127	1008
13	rs76670384	T	G	0.0734127	1008
13	rs77212354	C	T	0.0892857	1008
13	rs77601522	C	G	0.0734127	1008
13	rs9601197	A	C	0.0753968	1008
13	rs12584303	T	C	0.0753968	1008
13	rs56050686	G	A	0.0753968	1008
13	rs76905578	G	T	0.0734127	1008
13	rs12874895	A	G	0.151786	1008
13	rs2329109	C	T	0.150794	1008
13	rs76353345	C	T	0.0734127	1008
13	rs9574380	C	G	0.424603	1008
13	rs2876736	C	G	0.109127	1008
13	rs693937	T	C	0.826389	1008
13	rs76524043	C	A	0.0178571	1008
13	rs9545018	A	G	0.690476	1008
13	rs595223	T	C	0.951389	1008
13	rs667470	G	T	0.811508	1008
13	rs9545019	C	T	0.650794	1008
13	rs9545020	A	G	0.651786	1008
13	rs668820	G	T	0.0386905	1008
13	rs79418974	G	T	0.0327381	1008
13	rs681427	C	G	0.622024	1008
13	rs626139	C	T	0.0386905	1008
13	rs17253102	C	T	0.165675	1008
13	rs4885616	T	C	0.243056	1008
13	rs113616374	C	A	0.0664683	1008
13	rs75148544	A	G	0.0267857	1008
13	rs4375552	A	G	0.342262	1008
13	rs2329111	T	C	0.340278	1008
13	rs2329112	C	T	0.435516	1008
13	rs79778416	C	G	0.0327381	1008
13	rs9545021	C	T	0.34127	1008
13	rs9545022	T	C	0.34127	1008
13	rs7986662	T	G	0.34127	1008
13	rs74985317	G	A	0.0228175	1008
13	rs7990002	C	A	0.340278	1008
13	rs7990510	G	C	0.50496	1008
13	rs72628080	A	G	0.164683	1008
13	rs7991673	T	C	0.34127	1008
13	rs72628081	A	G	0.164683	1008
13	rs7327440	A	G	0.670635	1008
13	rs7327625	A	G	0.60119	1008
13	rs6563088	A	G	0.34127	1008
13	rs72628082	T	C	0.164683	1008
13	rs117084096	G	T	0.0208333	1008
13	rs72628083	G	C	0.164683	1008
13	rs7998070	T	C	0.327381	1008
13	rs9318615	T	C	0.0962302	1008
13	rs72628084	C	A	0.164683	1008
13	rs9545023	G	A	0.503968	1008
13	rs73543904	A	C	0.0664683	1008
13	rs9530874	G	A	0.666667	1008
13	rs11149129	G	T	0.255952	1008
13	rs73230289	G	A	0.0962302	1008
13	rs117578829	C	T	0.0664683	1008
13	rs72628085	T	A	0.159722	1008
13	rs7987265	C	T	0.650794	1008
13	rs118115084	T	C	0.0664683	1008
13	rs7987995	C	G	0.338294	1008
13	rs78370300	A	C	0.0664683	1008
13	rs79546733	C	T	0.155754	1008
13	rs117004198	C	A	0.0615079	1008
13	rs75613332	A	G	0.15873	1008
13	rs2329113	T	C	0.539683	1008
13	rs731287	G	A	0.326389	1008
13	rs80347179	T	C	0.112103	1008
13	rs9318616	A	G	0.53373	1008
13	rs9574382	G	C	0.380952	1008
13	rs113225595	T	C	0.0436508	1008
13	rs57170414	A	G	0.151786	1008
13	rs57882731	G	A	0.151786	1008
13	rs7984560	C	T	0.19246	1008
13	rs7985002	G	A	0.0426587	1008
13	rs680315	G	A	0.572421	1008
13	rs117614736	T	A	0.133929	1008
13	rs59682729	T	G	0.0456349	1008
13	rs17071016	C	A	0.14881	1008
13	rs57292541	A	G	0.0456349	1008
13	rs11843075	G	A	0.19246	1008
13	rs184188792	T	C	0.0208333	1008
13	rs9545024	A	C	0.717262	1008
13	rs9574383	C	A	0.277778	1008
13	rs9530876	C	T	0.297619	1008
13	rs9545025	G	A	0.462302	1008
13	rs9530877	T	C	0.313492	1008
13	rs7988232	G	A	0.3125	1008
13	rs4884126	A	G	0.314484	1008
13	rs12560714	T	G	0.161706	1008
13	rs12430365	C	T	0.310516	1008
13	rs188593645	A	G	0.00694444	1008
13	rs2876738	G	T	0.680556	1008
13	rs17071026	T	C	0.0188492	1008
13	rs7982730	T	C	0.354167	1008
13	rs28634780	C	T	0.354167	1008
13	rs144970387	A	T	0.0446429	1008
13	rs10162073	T	A	0.661706	1008
13	rs11149130	G	C	0.661706	1008
13	rs9565478	G	T	0.659722	1008
13	rs138116599	A	G	0.0297619	1008
13	rs144806261	A	C	0.0327381	1008
13	rs9565479	G	A	0.308532	1008
13	rs117406725	G	A	0.0208333	1008
13	rs9530878	C	T	0.308532	1008
13	rs4885619	A	G	0.313492	1008
13	rs9545028	C	G	0.313492	1008
13	rs141938955	G	A	0.0218254	1008
13	rs77585716	G	A	0.183532	1008
13	rs9545033	G	A	0.313492	1008
13	rs9545037	A	T	0.310516	1008
13	rs9574384	G	A	0.311508	1008
13	rs9574385	A	G	0.206349	1008
13	rs7998634	T	C	0.684524	1008
13	rs881143	C	T	0.311508	1008
13	rs9635022	T	C	0.311508	1008
13	rs9574386	G	A	0.205357	1008
13	rs9565480	A	G	0.684524	1008
13	rs12584309	C	T	0.294643	1008
13	rs9574387	G	C	0.68254	1008
13	rs4885621	G	T	0.31746	1008
13	rs1609593	T	C	0.313492	1008
13	rs4255666	T	A	0.68254	1008
13	rs9574388	C	A	0.202381	1008
13	rs9574389	T	C	0.68254	1008
13	rs139349040	C	T	0.0178571	1008
13	rs147743753	C	T	0.0188492	1008
13	rs9530880	C	T	0.306548	1008
13	rs117881800	T	C	0.0337302	1008
13	rs11617565	A	G	0.689484	1008
13	rs137944345	T	C	0.0396825	1008
13	rs142916838	C	T	0.0119048	1008
13	rs9574390	A	C	0.690476	1008
13	rs9545040	C	A	0.305556	1008
13	rs188373857	G	A	0.015873	1008
13	rs4575421	A	G	0.694444	1008
13	rs9574398	G	A	0.0644841	1008
13	rs9318619	G	C	0.31746	1008
13	rs6563095	T	G	0.832341	1008
13	rs9601208	C	A	0.322421	1008
13	rs7140027	C	G	0.265873	1008
13	rs7333904	G	C	0.264881	1008
13	rs143413306	C	A	0.0257937	1008
13	rs943712	G	A	0.269841	1008
13	rs943711	G	A	0.269841	1008
13	rs943710	T	C	0.268849	1008
13	rs943709	C	T	0.269841	1008
13	rs6563096	T	C	0.267857	1008
13	rs9530889	G	A	0.268849	1008
13	rs9530891	G	T	0.270833	1008
13	rs9545047	A	C	0.269841	1008
13	rs9545048	G	A	0.270833	1008
13	rs7338170	G	A	0.72619	1008
13	rs1626333	T	C	0.271825	1008
13	rs1856996	C	G	0.270833	1008
13	rs1856997	G	A	0.270833	1008
13	rs117467850	C	T	0.0168651	1008
13	rs4885625	T	G	0.270833	1008
13	rs1324873	T	A	0.270833	1008
13	rs4573813	T	C	0.270833	1008
13	rs76907576	A	G	0.0505952	1008
13	rs9565482	A	G	0.72619	1008
13	rs9565483	A	G	0.72619	1008
13	rs9545052	T	C	0.269841	1008
13	rs9635027	G	A	0.268849	1008
13	rs12585218	C	T	0.00595238	1008
13	rs9545053	T	G	0.279762	1008
13	rs2147566	A	T	0.269841	1008
13	rs1028770	G	A	0.269841	1008
13	rs142311685	C	T	0.0505952	1008
13	rs1324871	G	A	0.539683	1008
13	rs1324870	C	T	0.727183	1008
13	rs9574402	T	A	0.268849	1008
13	rs9545054	T	C	0.269841	1008
13	rs2876739	T	G	0.269841	1008
13	rs7983344	C	T	0.727183	1008
13	rs7988331	C	T	0.269841	1008
13	rs61966633	A	G	0.185516	1008
13	rs9530893	C	T	0.268849	1008
13	rs4264284	C	T	0.269841	1008
13	rs145358254	T	C	0.0277778	1008
13	rs185405241	G	A	0.031746	1008
13	rs12827043	G	A	0.218254	1008
13	rs9601211	C	T	0.270833	1008
13	rs7358847	G	A	0.727183	1008
13	rs7993295	C	A	0.810516	1008
13	rs36152718	C	A	0.25496	1008
13	rs1007569	G	C	0.269841	1008
13	rs9565485	G	T	0.727183	1008
13	rs28579970	A	G	0.727183	1008
13	rs4885626	A	G	0.269841	1008
13	rs4885627	G	A	0.269841	1008
13	rs4885628	C	T	0.269841	1008
13	rs4885629	T	C	0.269841	1008
13	rs1980883	T	C	0.730159	1008
13	rs9545061	G	A	0.268849	1008
13	rs143952720	A	G	0.0178571	1008
13	rs1927506	G	A	0.270833	1008
13	rs1409019	C	T	0.269841	1008
13	rs1408656	C	T	0.541667	1008
13	rs7317343	G	A	0.269841	1008
13	rs139923618	T	C	0.0486111	1008
13	rs6563098	T	C	0.269841	1008
13	rs1748768	A	T	0.269841	1008
13	rs1409018	C	T	0.269841	1008
13	rs1155848	T	C	0.1875	1008
13	rs1410332	C	A	0.269841	1008
13	rs12865187	T	G	0.727183	1008
13	rs9545065	T	C	0.269841	1008
13	rs9565486	A	G	0.727183	1008
13	rs9545066	A	C	0.269841	1008
13	rs3818563	T	C	0.269841	1008
13	rs571585443	G	A	0.0218254	1008
13	rs3187338	C	T	0.270833	1008
13	rs9545067	A	G	0.268849	1008
13	rs9545068	C	T	0.269841	1008
13	rs9318621	C	T	0.268849	1008
13	rs7322167	G	T	0.269841	1008
13	rs9285309	A	T	0.269841	1008
13	rs61966637	T	C	0.1875	1008
13	rs12875039	C	T	0.727183	1008
13	rs9545069	C	T	0.269841	1008
13	rs9285310	A	G	0.728175	1008
13	rs7317416	C	T	0.269841	1008
13	rs9574405	A	G	0.268849	1008
13	rs9593391	G	C	0.727183	1008
13	rs1408658	G	A	0.269841	1008
13	rs1408657	A	G	0.269841	1008
13	rs3903388	T	C	0.268849	1008
13	rs1752649	G	A	0.269841	1008
13	rs1749983	T	C	0.269841	1008
13	rs1752648	G	C	0.269841	1008
13	rs1752647	A	G	0.269841	1008
13	rs1752646	T	C	0.269841	1008
13	rs1749988	T	C	0.269841	1008
13	rs12871015	T	C	0.731151	1008
13	rs9530894	A	G	0.269841	1008
13	rs9545073	C	T	0.268849	1008
13	rs9530895	G	A	0.269841	1008
13	rs9530896	T	C	0.270833	1008
13	rs9545076	G	A	0.269841	1008
13	rs9530897	T	C	0.269841	1008
13	rs17185717	T	C	0.185516	1008
13	rs9574406	T	C	0.727183	1008
13	rs9545078	C	T	0.268849	1008
13	rs7332367	C	T	0.728175	1008
13	rs7981067	G	T	0.268849	1008
13	rs7996652	C	T	0.270833	1008
13	rs9565488	T	C	0.269841	1008
13	rs140736578	T	A	0.0238095	1008
13	rs9574409	A	C	0.268849	1008
13	rs9565489	C	T	0.269841	1008
13	rs3742117	G	A	0.269841	1008
13	rs3742118	A	T	0.269841	1008
13	rs3742119	A	G	0.268849	1008
13	rs7319320	T	C	0.269841	1008
13	rs9574410	A	C	0.727183	1008
13	rs7987769	C	T	0.267857	1008
13	rs2274555	T	C	0.727183	1008
13	rs150222397	A	G	0.00892857	1008
13	rs3752995	T	C	0.0297619	1008
13	rs3752994	C	T	0.269841	1008
13	rs9565491	G	T	0.729167	1008
13	rs9545079	C	A	0.267857	1008
13	rs4884129	T	C	0.269841	1008
13	rs9318623	A	G	0.727183	1008
13	rs1410336	C	G	0.269841	1008
13	rs7327386	G	A	0.268849	1008
13	rs9565492	G	A	0.269841	1008
13	rs7998837	T	C	0.727183	1008
13	rs78616179	C	T	0.0456349	1008
13	rs9565493	A	G	0.184524	1008
13	rs9318624	G	T	0.268849	1008
13	rs9318625	C	T	0.269841	1008
13	rs9318626	C	T	0.268849	1008
13	rs116985578	A	C	0.0168651	1008
13	rs7338677	C	T	0.269841	1008
13	rs7322744	C	T	0.269841	1008
13	rs56911077	T	A	0.268849	1008
13	rs9574411	A	G	0.727183	1008
13	rs9530900	G	A	0.269841	1008
13	rs9530901	G	A	0.269841	1008
13	rs4328330	T	C	0.269841	1008
13	rs4497554	T	C	0.270833	1008
13	rs9318627	A	C	0.268849	1008
13	rs2182873	G	A	0.269841	1008
13	rs2025913	T	C	0.269841	1008
13	rs2057573	G	T	0.269841	1008
13	rs10444623	G	A	0.268849	1008
13	rs151068592	C	T	0.0138889	1008
13	rs7995243	G	T	0.727183	1008
13	rs9545082	C	G	0.269841	1008
13	rs7332913	G	A	0.269841	1008
13	rs9601217	T	C	0.727183	1008
13	rs9545083	A	G	0.269841	1008
13	rs7322756	G	A	0.269841	1008
13	rs7324006	T	C	0.269841	1008
13	rs7322673	C	T	0.269841	1008
13	rs9574413	T	A	0.126984	1008
13	rs9545085	A	G	0.270833	1008
13	rs9545086	T	C	0.268849	1008
13	rs9545087	T	C	0.268849	1008
13	rs7319212	C	T	0.727183	1008
13	rs7319252	C	A	0.727183	1008
13	rs2274554	G	A	0.542659	1008
13	rs7327603	T	C	0.269841	1008
13	rs9545090	T	C	0.269841	1008
13	rs9530902	A	G	0.269841	1008
13	rs9593392	A	G	0.727183	1008
13	rs9318633	C	A	0.727183	1008
13	rs9318634	A	G	0.727183	1008
13	rs9545092	T	C	0.269841	1008
13	rs9530904	A	G	0.268849	1008
13	rs12872328	T	C	0.727183	1008
13	rs2182010	G	A	0.727183	1008
13	rs9545093	A	G	0.269841	1008
13	rs9530905	A	C	0.268849	1008
13	rs9530906	C	T	0.269841	1008
13	rs11620233	C	T	0.727183	1008
13	rs8001392	A	G	0.269841	1008
13	rs12873573	C	T	0.00198413	1008
13	rs4146473	C	T	0.269841	1008
13	rs35476664	T	A	0.727183	1008
13	rs1980764	G	A	0.727183	1008
13	rs1619669	T	C	0.269841	1008
13	rs3764150	C	A	0.727183	1008
13	rs1749982	G	C	0.269841	1008
13	rs147383231	G	A	0.0297619	1008
13	rs1324868	A	G	0.727183	1008
13	rs17186845	C	T	0.00198413	1008
13	rs6563100	A	G	0.271825	1008
13	rs1977354	T	C	0.185516	1008
13	rs7321186	A	G	0.271825	1008
13	rs7322901	T	C	0.270833	1008
13	rs1022891	A	G	0.270833	1008
13	rs1018633	T	C	0.969246	1008
13	rs77768996	T	C	0.0277778	1008
13	rs9530913	A	T	0.269841	1008
13	rs7329331	G	T	0.269841	1008
13	rs7330479	T	A	0.269841	1008
13	rs7336186	T	C	0.727183	1008
13	rs184008363	T	C	0.137897	1008
13	rs7336581	T	C	0.727183	1008
13	rs3742120	G	C	0.268849	1008
13	rs3742121	G	C	0.185516	1008
13	rs3742122	G	A	0.268849	1008
13	rs9545097	A	C	0.268849	1008
13	rs2031815	G	A	0.269841	1008
13	rs9574416	G	A	0.727183	1008
13	rs7331872	G	A	0.727183	1008
13	rs9530914	G	T	0.268849	1008
13	rs6563104	C	T	0.269841	1008
13	rs80348013	G	A	0.0267857	1008
13	rs7981500	T	C	0.269841	1008
13	rs7986306	A	C	0.269841	1008
13	rs7323246	A	C	0.269841	1008
13	rs117824550	G	A	0.0267857	1008
13	rs9574418	T	C	0.268849	1008
13	rs1590465	G	A	0.727183	1008
13	rs7331766	T	G	0.269841	1008
13	rs9593396	G	A	0.268849	1008
13	rs9530915	T	C	0.269841	1008
13	rs12584193	C	T	0.541667	1008
13	rs2182009	T	G	0.727183	1008
13	rs4605023	C	T	0.727183	1008
13	rs9565496	C	G	0.730159	1008
13	rs77985981	C	T	0.0297619	1008
13	rs9545101	T	C	0.268849	1008
13	rs12877507	T	A	0.727183	1008
13	rs9574419	T	C	0.727183	1008
13	rs75266347	T	C	0.142857	1008
13	rs1886494	T	C	0.727183	1008
13	rs9601226	T	C	0.727183	1008
13	rs9545104	C	T	0.269841	1008
13	rs9545106	T	C	0.269841	1008
13	rs9574420	G	A	0.727183	1008
13	rs2763810	T	C	0.271825	1008
13	rs9574421	C	T	0.184524	1008
13	rs9565497	C	G	0.724206	1008
13	rs2296286	C	A	0.184524	1008
13	rs1853830	A	G	0.72619	1008
13	rs2296287	T	A	0.270833	1008
13	rs1748761	G	A	0.270833	1008
13	rs2763809	C	A	0.270833	1008
13	rs1748762	A	G	0.270833	1008
13	rs1748763	G	A	0.270833	1008
13	rs7987193	G	C	0.725198	1008
13	rs912639	A	G	0.271825	1008
13	rs2876740	C	T	0.272817	1008
13	rs8001281	T	C	0.271825	1008
13	rs7336939	A	G	0.725198	1008
13	rs7336979	A	G	0.725198	1008
13	rs8001622	T	C	0.271825	1008
13	rs9545108	T	A	0.270833	1008
13	rs75798060	C	T	0.0287698	1008
13	rs1624537	C	T	0.271825	1008
13	rs1616547	A	C	0.295635	1008
13	rs12868295	C	T	0.520833	1008
13	rs9318638	T	C	0.728175	1008
13	rs1748769	C	T	0.271825	1008
13	rs8001638	C	T	0.531746	1008
13	rs11617011	G	A	0.532738	1008
13	rs9545109	A	C	0.271825	1008
13	rs7328494	G	A	0.271825	1008
13	rs9574422	C	T	0.270833	1008
13	rs138811499	C	G	0.0357143	1008
13	rs2147568	C	T	0.271825	1008
13	rs9530917	A	G	0.271825	1008
13	rs7990321	T	C	0.271825	1008
13	rs7331525	C	T	0.728175	1008
13	rs185035836	G	T	0.00297619	1008
13	rs76467002	G	C	0.0267857	1008
13	rs2765078	T	C	0.271825	1008
13	rs147576146	G	A	0.0208333	1008
13	rs9601227	C	A	0.725198	1008
13	rs8001795	A	C	0.270833	1008
13	rs8002838	G	A	0.270833	1008
13	rs9545113	G	A	0.270833	1008
13	rs9530920	C	T	0.270833	1008
13	rs9545114	G	A	0.270833	1008
13	rs643778	T	G	0.270833	1008
13	rs586219	T	C	0.729167	1008
13	rs7338678	T	G	0.725198	1008
13	rs2265377	G	A	0.729167	1008
13	rs2265378	T	C	0.729167	1008
13	rs2265381	C	T	0.728175	1008
13	rs2265382	A	G	0.728175	1008
13	rs9318640	T	C	0.725198	1008
13	rs9318641	T	C	0.725198	1008
13	rs2477395	C	T	0.728175	1008
13	rs2095477	T	G	0.729167	1008
13	rs2484345	C	G	0.729167	1008
13	rs2477397	G	A	0.728175	1008
13	rs79880533	C	G	0.0823413	1008
13	rs314695	C	T	0.728175	1008
13	rs314694	A	G	0.729167	1008
13	rs78425983	C	T	0.231151	1008
13	rs418150	C	G	0.729167	1008
13	rs416660	A	G	0.729167	1008
13	rs314693	A	G	0.729167	1008
13	rs314692	C	G	0.729167	1008
13	rs138174629	G	T	0.0297619	1008
13	rs9565500	A	G	0.729167	1008
13	rs75870398	G	A	0.0248016	1008
13	rs314690	T	C	0.729167	1008
13	rs314689	T	G	0.722222	1008
13	rs12585625	G	T	0.534722	1008
13	rs11843939	G	A	0.00694444	1008
13	rs80141447	A	G	0.00297619	1008
13	rs114713561	G	A	0.00297619	1008
13	rs73548905	G	A	0.00297619	1008
13	rs11838700	G	A	0.00297619	1008
13	rs7995350	G	A	0.00297619	1008
13	rs7995717	G	C	0.00297619	1008
13	rs420387	G	A	0.635913	1008
13	rs7139902	T	G	0.00297619	1008
13	rs56863569	C	T	0.00297619	1008
13	rs7334344	C	G	0.536706	1008
13	rs12872114	C	T	0.308532	1008
13	rs7983312	T	C	0.00297619	1008
13	rs116938648	T	C	0.0426587	1008
13	rs314687	G	C	0.722222	1008
13	rs7325970	T	G	0.00297619	1008
13	rs9574424	G	A	0.174603	1008
13	rs74098308	T	C	0.00297619	1008
13	rs7995408	G	A	0.00297619	1008
13	rs314688	A	G	0.731151	1008
13	rs73548931	C	T	0.00297619	1008
13	rs117593682	A	C	0.0337302	1008
13	rs59251364	A	G	0.00297619	1008
13	rs73548932	C	T	0.00297619	1008
13	rs67435118	T	C	0.00297619	1008
13	rs386603	G	A	0.722222	1008
13	rs73548939	G	T	0.00297619	1008
13	rs1335372	C	T	0.00297619	1008
13	rs74098315	T	A	0.00297619	1008
13	rs192787174	G	A	0.00297619	1008
13	rs112898484	C	G	0.00297619	1008
13	rs73548948	T	C	0.00297619	1008
13	rs58264675	A	G	0.00297619	1008
13	rs4476060	G	A	0.722222	1008
13	rs9574429	A	G	0.722222	1008
13	rs149922553	A	G	0.00297619	1008
13	rs111881440	C	T	0.00297619	1008
13	rs7985220	C	T	0.00297619	1008
13	rs7985239	C	T	0.00297619	1008
13	rs58069884	T	C	0.00297619	1008
13	rs9593399	T	C	0.722222	1008
13	rs73548952	G	C	0.00297619	1008
13	rs58233612	T	C	0.00297619	1008
13	rs79074945	T	A	0.00396825	1008
13	rs73548958	T	C	0.00297619	1008
13	rs73548962	G	A	0.00297619	1008
13	rs7325095	T	C	0.729167	1008
13	rs139914518	A	T	0.0168651	1008
13	rs9530922	T	G	0.727183	1008
13	rs73548974	C	T	0.00297619	1008
13	rs4885633	A	G	0.727183	1008
13	rs17071492	C	T	0.00297619	1008
13	rs73548982	G	A	0.00297619	1008
13	rs11842172	A	G	0.00297619	1008
13	rs74098396	T	A	0.00297619	1008
13	rs79754561	C	A	0.00297619	1008
13	rs12858106	T	G	0.718254	1008
13	rs77008135	C	T	0.0287698	1008
13	rs17071494	T	C	0.00297619	1008
13	rs7335104	A	G	0.00297619	1008
13	rs7999283	G	T	0.703373	1008
13	rs142553952	G	A	0.0297619	1008
13	rs148089471	C	T	0.0228175	1008
13	rs7988601	A	G	0.710317	1008
13	rs6563110	T	C	0.710317	1008
13	rs7996493	G	A	0.703373	1008
13	rs7337908	C	T	0.00297619	1008
13	rs7338662	G	A	0.00297619	1008
13	rs7338530	C	T	0.710317	1008
13	rs11839689	G	A	0.00297619	1008
13	rs73551514	A	C	0.00297619	1008
13	rs73551516	T	C	0.00297619	1008
13	rs55820419	A	T	0.00297619	1008
13	rs11840407	C	T	0.00297619	1008
13	rs6563111	C	T	0.00297619	1008
13	rs1023293	G	C	0.162698	1008
13	rs953005	C	T	0.16369	1008
13	rs4145207	T	C	0.702381	1008
13	rs9565508	C	G	0.164683	1008
13	rs117095253	A	G	0.0267857	1008
13	rs4885634	C	T	0.709325	1008
13	rs9545126	A	C	0.00297619	1008
13	rs9565509	C	T	0.162698	1008
13	rs7990344	C	T	0.702381	1008
13	rs117320796	C	T	0.0138889	1008
13	rs8002042	A	G	0.709325	1008
13	rs7982263	T	C	0.705357	1008
13	rs117505280	A	G	0.00297619	1008
13	rs1577418	A	C	0.702381	1008
13	rs1577417	C	A	0.00198413	1008
13	rs17071512	T	C	0.165675	1008
13	rs1335370	T	A	0.702381	1008
13	rs6563113	G	A	0.709325	1008
13	rs73234683	A	G	0.00297619	1008
13	rs9530925	T	C	0.709325	1008
13	rs9530926	G	T	0.00297619	1008
13	rs5016209	G	T	0.706349	1008
13	rs4885635	A	G	0.00297619	1008
13	rs78831999	A	G	0.00297619	1008
13	rs4885636	G	A	0.703373	1008
13	rs1577416	T	C	0.709325	1008
13	rs147467627	C	T	0.0168651	1008
13	rs1335368	A	G	0.703373	1008
13	rs150257018	A	G	0.014881	1008
13	rs9530927	A	G	0.00297619	1008
13	rs74441405	A	C	0.030754	1008
13	rs77798194	G	A	0.225198	1008
13	rs9318644	A	C	0.709325	1008
13	rs9565510	G	A	0.702381	1008
13	rs78277168	T	C	0.00297619	1008
13	rs74857344	G	A	0.0228175	1008
13	rs17071536	C	T	0.0753968	1008
13	rs7990250	G	A	0.631944	1008
13	rs17071545	C	T	0.165675	1008
13	rs28546558	G	A	0.162698	1008
13	rs7339303	A	G	0.709325	1008
13	rs78974612	G	T	0.0128968	1008
13	rs7321953	A	G	0.709325	1008
13	rs71445304	T	C	0.53869	1008
13	rs6563115	A	G	0.703373	1008
13	rs116397565	A	C	0.00297619	1008
13	rs1475797	T	G	0.710317	1008
13	rs9574434	C	T	0.703373	1008
13	rs9545129	A	G	0.00297619	1008
13	rs6563116	G	C	0.710317	1008
13	rs139836147	A	G	0.0257937	1008
13	rs7985291	A	G	0.00297619	1008
13	rs12877278	C	G	0.539683	1008
13	rs74772608	G	A	0.0327381	1008
13	rs2760106	C	A	0.702381	1008
13	rs2783119	G	A	0.290675	1008
13	rs2783120	G	A	0.297619	1008
13	rs75220942	G	T	0.0833333	1008
13	rs78739015	A	G	0.046627	1008
13	rs77947803	G	A	0.0436508	1008
13	rs2783121	C	T	0.295635	1008
13	rs2783122	T	C	0.296627	1008
13	rs7992646	A	G	0.00297619	1008
13	rs111513856	T	G	0.00297619	1008
13	rs2760105	A	G	0.289683	1008
13	rs2760103	G	C	0.297619	1008
13	rs1408049	G	C	0.297619	1008
13	rs2065743	C	G	0.297619	1008
13	rs144713868	G	A	0.0357143	1008
13	rs9545132	C	T	0.00297619	1008
13	rs17071589	C	T	0.00297619	1008
13	rs73234699	A	C	0.166667	1008
13	rs987284	A	C	0.298611	1008
13	rs1414156	T	C	0.297619	1008
13	rs1414155	T	C	0.297619	1008
13	rs1212082	G	A	0.290675	1008
13	rs700396	A	G	0.297619	1008
13	rs8000301	T	C	0.00297619	1008
13	rs2760102	T	C	0.290675	1008
13	rs9601240	C	G	0.291667	1008
13	rs7991663	A	C	0.00297619	1008
13	rs73235960	G	A	0.00297619	1008
13	rs9601242	A	C	0.290675	1008
13	rs73235963	A	C	0.290675	1008
13	rs143792595	G	C	0.0257937	1008
13	rs2484343	G	A	0.290675	1008
13	rs4885639	A	G	0.00297619	1008
13	rs2783123	A	T	0.124008	1008
13	rs2476173	A	G	0.290675	1008
13	rs3759438	T	G	0.165675	1008
13	rs2760101	A	G	0.297619	1008
13	rs141718049	C	T	0.0436508	1008
13	rs73553473	A	G	0.0238095	1008
13	rs1208049	T	G	0.292659	1008
13	rs9574436	A	T	0.0426587	1008
13	rs147134154	A	G	0.00297619	1008
13	rs193017745	G	A	0.0238095	1008
13	rs117333868	A	G	0.0367063	1008
13	rs17071629	G	A	0.00297619	1008
13	rs17431002	C	T	0.00297619	1008
13	rs2476172	C	T	0.293651	1008
13	rs145575399	C	T	0.00297619	1008
13	rs142271073	C	T	0.00297619	1008
13	rs11841756	T	C	0.00297619	1008
13	rs2484344	C	T	0.293651	1008
13	rs143438647	G	A	0.0178571	1008
13	rs75467047	C	T	0.21627	1008
13	rs116953564	T	C	0.0406746	1008
13	rs80208501	C	T	0.135913	1008
13	rs2783125	G	A	0.286706	1008
13	rs7984163	T	C	0.543651	1008
13	rs2783126	T	C	0.286706	1008
13	rs2181433	T	C	0.294643	1008
13	rs9574440	C	T	0.0128968	1008
13	rs188906100	T	C	0.0287698	1008
13	rs9545142	C	T	0.287698	1008
13	rs4885640	C	G	0.542659	1008
13	rs4885641	A	G	0.00297619	1008
13	rs77981576	T	G	0.218254	1008
13	rs9545143	G	A	0.00297619	1008
13	rs2783127	T	C	0.300595	1008
13	rs9530936	A	T	0.00297619	1008
13	rs149960766	C	T	0.0119048	1008
13	rs79277854	G	A	0.00297619	1008
13	rs1414154	C	A	0.360119	1008
13	rs2783129	C	G	0.264881	1008
13	rs61966693	T	C	0.196429	1008
13	rs9601248	C	T	0.407738	1008
13	rs9574441	C	T	0.217262	1008
13	rs2783130	A	G	0.315476	1008
13	rs34574726	A	G	0.272817	1008
13	rs12583023	C	T	0.0882937	1008
13	rs7983451	T	A	0.270833	1008
13	rs7983467	T	G	0.272817	1008
13	rs9545145	G	A	0.411706	1008
13	rs2476174	A	G	0.727183	1008
13	rs7319427	C	T	0.411706	1008
13	rs183024990	G	T	0.0238095	1008
13	rs6563120	C	G	0.270833	1008
13	rs6563121	T	C	0.686508	1008
13	rs9545146	T	G	0.418651	1008
13	rs928640	G	A	0.230159	1008
13	rs9530937	A	G	0.488095	1008
13	rs71436528	G	T	0.257937	1008
13	rs2760111	T	C	0.116071	1008
13	rs12873323	G	A	0.257937	1008
13	rs7324768	T	C	0.259921	1008
13	rs2146593	C	T	0.228175	1008
13	rs2146592	G	A	0.228175	1008
13	rs9545151	A	T	0.229167	1008
13	rs7983556	A	G	0.196429	1008
13	rs1932197	C	G	0.315476	1008
13	rs7990151	G	A	0.228175	1008
13	rs78868921	G	C	0.0952381	1008
13	rs2876741	T	A	0.228175	1008
13	rs4885645	A	G	0.0198413	1008
13	rs61342959	C	T	0.113095	1008
13	rs71436529	G	A	0.257937	1008
13	rs55902954	T	G	0.259921	1008
13	rs2093620	C	A	0.314484	1008
13	rs6563123	T	G	0.259921	1008
13	rs9601250	C	T	0.115079	1008
13	rs76301814	T	A	0.0863095	1008
13	rs4597201	T	C	0.257937	1008
13	rs9601251	C	T	0.229167	1008
13	rs9601252	C	T	0.229167	1008
13	rs4141825	A	G	0.314484	1008
13	rs146384808	C	A	0.0198413	1008
13	rs9545155	T	C	0.311508	1008
13	rs9545156	A	G	0.311508	1008
13	rs9545158	G	A	0.313492	1008
13	rs7997134	G	A	0.231151	1008
13	rs12853669	G	T	0.259921	1008
13	rs117252597	T	C	0.0198413	1008
13	rs2876742	T	C	0.318452	1008
13	rs117012525	G	A	0.0515873	1008
13	rs767778	T	A	0.319444	1008
13	rs9574445	C	T	0.225198	1008
13	rs9318645	A	G	0.320437	1008
13	rs17071687	A	C	0.0367063	1008
13	rs17071691	T	A	0.256944	1008
13	rs4885647	A	C	0.318452	1008
13	rs4884135	C	T	0.22619	1008
13	rs9565512	C	T	0.225198	1008
13	rs6563124	A	G	0.454365	1008
13	rs12873970	G	A	0.257937	1008
13	rs2876744	C	T	0.225198	1008
13	rs9545159	T	C	0.320437	1008
13	rs77222043	A	G	0.0843254	1008
13	rs76802646	C	T	0.0525794	1008
13	rs2329126	A	G	0.320437	1008
13	rs2876745	A	G	0.545635	1008
13	rs6563125	C	A	0.196429	1008
13	rs9565513	G	T	0.225198	1008
13	rs1998452	T	C	0.545635	1008
13	rs9565514	A	G	0.225198	1008
13	rs58739959	A	C	0.196429	1008
13	rs9601256	C	T	0.318452	1008
13	rs9565515	G	A	0.225198	1008
13	rs150188576	T	C	0.0198413	1008
13	rs4885649	T	A	0.318452	1008
13	rs9530940	G	A	0.320437	1008
13	rs7987038	A	G	0.545635	1008
13	rs7330910	T	A	0.545635	1008
13	rs7329551	C	T	0.225198	1008
13	rs9318646	C	T	0.545635	1008
13	rs7336082	C	T	0.225198	1008
13	rs3920578	G	T	0.318452	1008
13	rs7985510	T	C	0.545635	1008
13	rs9530941	C	T	0.320437	1008
13	rs7990179	T	C	0.225198	1008
13	rs7989227	G	C	0.225198	1008
13	rs4885651	G	A	0.225198	1008
13	rs140508142	G	A	0.0208333	1008
13	rs7333099	C	T	0.453373	1008
13	rs9593407	A	C	0.22619	1008
13	rs9574448	G	A	0.22619	1008
13	rs6563127	A	G	0.196429	1008
13	rs9318647	A	G	0.314484	1008
13	rs9565516	A	T	0.423611	1008
13	rs12430226	G	A	0.314484	1008
13	rs7324718	T	C	0.258929	1008
13	rs2181432	C	T	0.314484	1008
13	rs9530942	T	A	0.314484	1008
13	rs7329850	C	T	0.256944	1008
13	rs9574450	C	A	0.685516	1008
13	rs7994255	G	T	0.685516	1008
13	rs7994620	G	A	0.426587	1008
13	rs147137212	G	T	0.0376984	1008
13	rs138769291	T	C	0.0228175	1008
13	rs76029692	A	G	0.104167	1008
13	rs12874186	T	C	0.259921	1008
13	rs4885652	C	T	0.425595	1008
13	rs60407730	T	C	0.257937	1008
13	rs7333290	G	T	0.257937	1008
13	rs78539647	A	G	0.0376984	1008
13	rs9574452	C	G	0.427579	1008
13	rs4885653	G	T	0.424603	1008
13	rs9530943	A	G	0.314484	1008
13	rs9545166	T	A	0.314484	1008
13	rs34629137	T	C	0.255952	1008
13	rs34757198	T	C	0.256944	1008
13	rs12583029	T	A	0.255952	1008
13	rs2876746	G	A	0.427579	1008
13	rs9601258	A	G	0.427579	1008
13	rs2876747	T	G	0.427579	1008
13	rs58360508	A	G	0.255952	1008
13	rs8001082	C	G	0.253968	1008
13	rs6563128	T	C	0.253968	1008
13	rs7335083	T	C	0.253968	1008
13	rs9318650	G	A	0.315476	1008
13	rs9530944	C	A	0.316468	1008
13	rs9318651	C	T	0.683532	1008
13	rs2208938	C	T	0.233135	1008
13	rs17071740	T	C	0.253968	1008
13	rs4885655	G	C	0.427579	1008
13	rs2208937	T	A	0.253968	1008
13	rs79337165	C	T	0.255952	1008
13	rs9805769	C	A	0.316468	1008
13	rs2208936	G	C	0.316468	1008
13	rs9574455	G	A	0.427579	1008
13	rs2329127	C	T	0.252976	1008
13	rs17071744	C	T	0.251984	1008
13	rs4141826	G	A	0.427579	1008
13	rs12872859	C	T	0.253968	1008
13	rs6563129	C	T	0.427579	1008
13	rs12583361	C	T	0.251984	1008
13	rs17071755	G	C	0.112103	1008
13	rs2208943	C	T	0.31746	1008
13	rs4335681	T	C	0.251984	1008
13	rs4506784	A	G	0.251984	1008
13	rs17071769	T	G	0.247024	1008
13	rs34993149	G	A	0.249008	1008
13	rs6563130	A	C	0.249008	1008
13	rs17511364	G	C	0.204365	1008
13	rs2876748	G	C	0.157738	1008
13	rs2068989	A	G	0.202381	1008
13	rs4375553	T	C	0.556548	1008
13	rs2329128	T	G	0.561508	1008
13	rs28468602	G	T	0.483135	1008
13	rs2329129	G	C	0.486111	1008
13	rs7329742	C	A	0.792659	1008
13	rs139547239	C	T	0.140873	1008
13	rs9601260	G	A	0.481151	1008
13	rs117027967	C	T	0.0515873	1008
13	rs9574457	T	C	0.206349	1008
13	rs7332435	G	A	0.485119	1008
13	rs56191624	T	G	0.225198	1008
13	rs9601261	C	G	0.487103	1008
13	rs78281561	T	C	0.206349	1008
13	rs80134773	T	C	0.183532	1008
13	rs35229925	G	A	0.0992063	1008
13	rs2329130	T	C	0.795635	1008
13	rs76267952	G	C	0.141865	1008
13	rs2329131	A	C	0.59127	1008
13	rs17071785	G	A	0.202381	1008
13	rs9574458	T	C	0.28373	1008
13	rs9545172	G	A	0.587302	1008
13	rs9545173	A	G	0.59127	1008
13	rs2783084	G	A	0.480159	1008
13	rs80330576	A	G	0.0793651	1008
13	rs7985045	G	A	0.0982143	1008
13	rs2802622	T	G	0.795635	1008
13	rs9545174	A	G	0.488095	1008
13	rs2783083	G	A	0.589286	1008
13	rs2802623	T	A	0.58631	1008
13	rs2244299	A	T	0.794643	1008
13	rs7998397	T	C	0.553571	1008
13	rs1335284	A	G	0.654762	1008
13	rs1335285	A	G	0.654762	1008
13	rs1335286	T	C	0.655754	1008
13	rs2802626	C	T	0.651786	1008
13	rs4884137	A	G	0.553571	1008
13	rs2802627	A	G	0.795635	1008
13	rs2783082	T	C	0.795635	1008
13	rs34254287	C	T	0.0962302	1008
13	rs9530947	C	T	0.549603	1008
13	rs2329132	A	T	0.549603	1008
13	rs2329133	A	G	0.549603	1008
13	rs78868294	A	G	0.0357143	1008
13	rs9593412	T	C	0.12996	1008
13	rs3861142	T	C	0.553571	1008
13	rs2256665	A	G	0.650794	1008
13	rs7985412	A	G	0.103175	1008
13	rs2876749	C	T	0.547619	1008
13	rs9545175	G	C	0.548611	1008
13	rs2783080	C	T	0.795635	1008
13	rs2783078	T	G	0.65377	1008
13	rs9565518	T	C	0.794643	1008
13	rs2783076	A	T	0.793651	1008
13	rs7338200	A	T	0.100198	1008
13	rs2802628	T	C	0.588294	1008
13	rs12873086	C	T	0.0972222	1008
13	rs2802629	G	T	0.588294	1008
13	rs2802630	A	G	0.590278	1008
13	rs2802633	C	T	0.588294	1008
13	rs2783074	G	A	0.484127	1008
13	rs3908811	C	T	0.487103	1008
13	rs9574459	A	T	0.202381	1008
13	rs2329135	T	C	0.650794	1008
13	rs12876231	G	T	0.22619	1008
13	rs2152228	C	T	0.59127	1008
13	rs2210764	A	G	0.116071	1008
13	rs1577406	G	A	0.59127	1008
13	rs1577407	A	G	0.65377	1008
13	rs1335292	A	T	0.72619	1008
13	rs915260	T	C	0.887897	1008
13	rs1953339	C	T	0.520833	1008
13	rs56288617	T	A	0.10119	1008
13	rs9545179	G	T	0.71627	1008
13	rs74099675	T	C	0.094246	1008
13	rs2039552	G	A	0.71627	1008
13	rs2039553	A	G	0.717262	1008
13	rs73557586	A	G	0.156746	1008
13	rs59481517	A	G	0.094246	1008
13	rs57797642	C	T	0.15377	1008
13	rs1335293	G	A	0.71627	1008
13	rs9530949	G	C	0.467262	1008
13	rs78360970	T	C	0.094246	1008
13	rs9545180	G	A	0.46627	1008
13	rs77556063	G	A	0.169643	1008
13	rs9574460	T	C	0.62996	1008
13	rs7139876	A	T	0.72123	1008
13	rs9565521	G	C	0.626984	1008
13	rs9530951	C	A	0.626984	1008
13	rs2802634	G	A	0.890873	1008
13	rs117205228	T	C	0.0515873	1008
13	rs2329119	G	T	0.624008	1008
13	rs4591025	T	G	0.157738	1008
13	rs2329120	T	A	0.625	1008
13	rs4591027	T	C	0.627976	1008
13	rs59233008	G	A	0.0912698	1008
13	rs2329121	C	T	0.156746	1008
13	rs2329122	G	A	0.891865	1008
13	rs2329123	T	A	0.720238	1008
13	rs78031890	T	C	0.094246	1008
13	rs78662655	G	A	0.094246	1008
13	rs9574462	A	G	0.0426587	1008
13	rs8001312	A	G	0.72123	1008
13	rs1577405	G	A	0.169643	1008
13	rs2095470	T	G	0.622024	1008
13	rs2329124	G	A	0.154762	1008
13	rs1577404	G	A	0.624008	1008
13	rs2262460	T	G	0.895833	1008
13	rs1155859	C	T	0.190476	1008
13	rs1591417	T	A	0.0753968	1008
13	rs1591416	T	C	0.077381	1008
13	rs2802638	A	G	0.826389	1008
13	rs12583817	C	T	0.169643	1008
13	rs1855685	T	G	0.0744048	1008
13	rs73559503	T	A	0.126984	1008
13	rs2027152	G	A	0.572421	1008
13	rs7330531	A	C	0.175595	1008
13	rs78492196	G	A	0.0505952	1008
13	rs17071815	C	T	0.174603	1008
13	rs117716569	G	A	0.0208333	1008
13	rs2802639	A	C	0.0753968	1008
13	rs1414116	C	G	0.577381	1008
13	rs2248563	A	C	0.831349	1008
13	rs76265482	A	G	0.0744048	1008
13	rs2248413	A	G	0.826389	1008
13	rs1414113	C	T	0.572421	1008
13	rs2248409	A	G	0.826389	1008
13	rs1414111	C	G	0.170635	1008
13	rs2783085	G	A	0.822421	1008
13	rs2802640	G	A	0.822421	1008
13	rs2802641	G	A	0.826389	1008
13	rs1414110	C	A	0.244048	1008
13	rs74099688	T	C	0.175595	1008
13	rs12584683	G	T	0.170635	1008
13	rs35661635	C	G	0.168651	1008
13	rs74099689	G	A	0.173611	1008
13	rs74099690	T	G	0.177579	1008
13	rs76767195	G	A	0.0724206	1008
13	rs73559508	G	T	0.125992	1008
13	rs111695050	C	G	0.0744048	1008
13	rs116201527	C	T	0.177579	1008
13	rs4885658	C	G	0.173611	1008
13	rs111944876	C	G	0.0744048	1008
13	rs6563132	C	T	0.749008	1008
13	rs181715732	T	C	0.00892857	1008
13	rs12583646	A	C	0.174603	1008
13	rs78718684	G	A	0.0734127	1008
13	rs75758861	A	G	0.0128968	1008
13	rs11619959	G	C	0.179563	1008
13	rs9545191	T	C	0.172619	1008
13	rs1577403	C	T	0.799603	1008
13	rs2329137	T	C	0.173611	1008
13	rs2329138	T	C	0.171627	1008
13	rs78988764	T	C	0.175595	1008
13	rs17071823	G	A	0.200397	1008
13	rs142396801	T	G	0.014881	1008
13	rs7324675	C	T	0.447421	1008
13	rs74674855	G	T	0.174603	1008
13	rs9574473	A	G	0.451389	1008
13	rs12428029	T	C	0.173611	1008
13	rs10507900	G	A	0.168651	1008
13	rs9545192	C	T	0.447421	1008
13	rs9574475	C	T	0.0128968	1008
13	rs77315966	G	A	0.0734127	1008
13	rs1160131	T	C	0.453373	1008
13	rs56209721	C	T	0.200397	1008
13	rs1158596	A	G	0.453373	1008
13	rs79816381	A	G	0.170635	1008
13	rs76906325	G	A	0.00892857	1008
13	rs74099693	C	A	0.170635	1008
13	rs143985214	A	T	0.0168651	1008
13	rs57650273	G	A	0.169643	1008
13	rs7981112	T	C	0.799603	1008
13	rs9530958	C	T	0.167659	1008
13	rs9545193	C	A	0.449405	1008
13	rs9545194	T	C	0.799603	1008
13	rs80092906	C	T	0.0386905	1008
13	rs76354913	G	A	0.0525794	1008
13	rs4885659	C	T	0.199405	1008
13	rs17071846	A	G	0.126984	1008
13	rs9601268	A	T	0.453373	1008
13	rs7327527	A	G	0.176587	1008
13	rs12584347	C	A	0.169643	1008
13	rs142766812	T	C	0.188492	1008
13	rs74099696	C	T	0.181548	1008
13	rs9530959	G	A	0.169643	1008
13	rs76396797	T	C	0.181548	1008
13	rs9574480	C	T	0.0813492	1008
13	rs2329141	A	G	0.223214	1008
13	rs74099698	G	C	0.177579	1008
13	rs4885660	T	C	0.177579	1008
13	rs74099699	T	C	0.185516	1008
13	rs4319636	T	C	0.422619	1008
13	rs9574484	A	G	0.421627	1008
13	rs9530960	C	A	0.417659	1008
13	rs7984156	C	T	0.172619	1008
13	rs77089762	A	G	0.0168651	1008
13	rs12019641	G	A	0.167659	1008
13	rs7321213	C	A	0.424603	1008
13	rs9318656	G	C	0.603175	1008
13	rs1335287	C	A	0.820437	1008
13	rs9318657	T	A	0.418651	1008
13	rs12584389	T	C	0.184524	1008
13	rs4885662	G	A	0.224206	1008
13	rs17071872	C	A	0.223214	1008
13	rs12585395	A	C	0.179563	1008
13	rs12867107	G	A	0.168651	1008
13	rs6563135	A	G	0.599206	1008
13	rs4884138	C	T	0.223214	1008
13	rs9545203	T	C	0.177579	1008
13	rs148041662	T	C	0.0277778	1008
13	rs9545204	C	T	0.418651	1008
13	rs9545205	A	G	0.176587	1008
13	rs4885668	T	C	0.22123	1008
13	rs9565528	G	A	0.823413	1008
13	rs75986947	A	T	0.257937	1008
13	rs1414109	G	C	0.416667	1008
13	rs2039554	A	G	0.827381	1008
13	rs2039555	C	A	0.827381	1008
13	rs2039556	G	A	0.826389	1008
13	rs77807101	T	G	0.177579	1008
13	rs7322877	A	G	0.827381	1008
13	rs7331509	G	T	0.206349	1008
13	rs2152226	G	A	0.188492	1008
13	rs4885669	G	C	0.190476	1008
13	rs4885670	C	A	0.186508	1008
13	rs4885671	T	C	0.37996	1008
13	rs67761843	G	A	0.19246	1008
13	rs1591414	T	C	0.374008	1008
13	rs12872026	A	G	0.193452	1008
13	rs12873306	T	G	0.193452	1008
13	rs9545206	T	G	0.193452	1008
13	rs4641610	C	T	0.622024	1008
13	rs4283116	C	T	0.420635	1008
13	rs11616981	T	C	0.189484	1008
13	rs2095467	G	C	0.189484	1008
13	rs2095468	T	A	0.189484	1008
13	rs2105045	A	C	0.189484	1008
13	rs2105046	C	G	0.189484	1008
13	rs2095469	T	C	0.189484	1008
13	rs12877944	G	A	0.189484	1008
13	rs4885673	T	C	0.197421	1008
13	rs4885674	C	G	0.188492	1008
13	rs7996946	A	G	0.189484	1008
13	rs113356801	G	A	0.00793651	1008
13	rs1335279	T	C	0.420635	1008
13	rs9545214	A	G	0.19246	1008
13	rs149770419	C	T	0.0257937	1008
13	rs9530974	C	T	0.188492	1008
13	rs6563137	A	G	0.200397	1008
13	rs1360812	G	T	0.420635	1008
13	rs1360814	A	G	0.436508	1008
13	rs2027146	G	T	0.189484	1008
13	rs2027147	G	C	0.189484	1008
13	rs2027148	G	T	0.184524	1008
13	rs77704735	A	G	0.103175	1008
13	rs55782753	T	A	0.377976	1008
13	rs2152227	G	A	0.377976	1008
13	rs1889642	G	A	0.422619	1008
13	rs9545217	G	A	0.422619	1008
13	rs78521095	C	A	0.00694444	1008
13	rs1335280	A	T	0.371032	1008
13	rs9545219	A	G	0.428571	1008
13	rs79249836	G	A	0.0327381	1008
13	rs9646080	C	T	0.1875	1008
13	rs7994812	A	T	0.625	1008
13	rs6563138	T	C	0.267857	1008
13	rs9545224	G	A	0.421627	1008
13	rs9601273	G	A	0.421627	1008
13	rs66509553	C	T	0.376984	1008
13	rs193204159	G	T	0.00793651	1008
13	rs4619276	C	T	0.421627	1008
13	rs4283117	A	G	0.00992063	1008
13	rs7990447	C	G	0.196429	1008
13	rs75233435	G	A	0.0287698	1008
13	rs713614	A	G	0.195437	1008
13	rs713615	T	C	0.195437	1008
13	rs150537017	A	G	0.00793651	1008
13	rs17071891	T	C	0.030754	1008
13	rs12875666	C	T	0.195437	1008
13	rs9545235	T	C	0.301587	1008
13	rs970738	T	C	0.300595	1008
13	rs73561341	T	C	0.106151	1008
13	rs78491984	A	G	0.0823413	1008
13	rs7337191	G	C	0.699405	1008
13	rs7319612	A	G	0.27877	1008
13	rs1335281	A	G	0.27877	1008
13	rs141255245	C	G	0.00892857	1008
13	rs7320994	A	G	0.710317	1008
13	rs11841161	G	A	0.290675	1008
13	rs7327438	T	C	0.710317	1008
13	rs9545236	G	A	0.279762	1008
13	rs9530978	G	A	0.27877	1008
13	rs7332904	A	G	0.707341	1008
13	rs147675354	A	C	0.00892857	1008
13	rs9530979	G	T	0.27877	1008
13	rs7333650	C	G	0.27877	1008
13	rs7333880	C	T	0.279762	1008
13	rs145700233	G	C	0.00892857	1008
```
