## Supplementary material for "Characterization of shared and ancestry-specific signals driving complex traits using multi-ancestry fine-mapping": s2_ref.bim

```
13	rs145975098	0	79431460	A	T
13	rs139845902	0	79431474	G	A
13	rs61169347	0	79431481	C	A
13	rs9530829	0	79432493	G	C
13	rs1218247	0	79432563	A	G
13	rs9544898	0	79433048	G	A
13	rs144874985	0	79433725	G	A
13	rs144507875	0	79433878	G	A
13	rs9565451	0	79433941	G	A
13	rs144582566	0	79434785	C	T
13	rs10507896	0	79436405	C	A
13	rs73243122	0	79436463	C	A
13	rs73243124	0	79436473	G	A
13	rs9318594	0	79436694	G	A
13	rs61970561	0	79436885	G	C
13	rs7333777	0	79436957	A	G
13	rs7334131	0	79437028	C	T
13	rs9574320	0	79438168	G	T
13	rs1218258	0	79438560	C	G
13	rs60555863	0	79438957	G	A
13	rs1218259	0	79439239	G	A
13	rs58662263	0	79439482	A	T
13	rs113908252	0	79440356	C	G
13	rs7331458	0	79440369	G	A
13	rs140281659	0	79440823	C	T
13	rs73224648	0	79441443	G	A
13	rs73224649	0	79442143	G	A
13	rs6563072	0	79442248	G	A
13	rs73224651	0	79442349	A	C
13	rs115591302	0	79444896	C	T
13	rs1000629	0	79445857	G	A
13	rs1000630	0	79445949	C	T
13	rs1467799	0	79446402	C	G
13	rs1557042	0	79447610	T	A
13	rs1218270	0	79448668	G	A
13	rs2776829	0	79449104	G	A
13	rs2780737	0	79449144	A	G
13	rs2185565	0	79449707	C	T
13	rs9565452	0	79450276	G	A
13	rs9544906	0	79450707	G	A
13	rs150637538	0	79451063	T	A
13	rs1218295	0	79451192	G	A
13	rs9544908	0	79451256	A	C
13	rs9544909	0	79451464	C	A
13	rs4885584	0	79451510	C	T
13	rs73224655	0	79451711	A	G
13	rs4885585	0	79451837	G	C
13	rs139724067	0	79452874	A	C
13	rs142128466	0	79453229	A	G
13	rs1218298	0	79453429	C	T
13	rs1218299	0	79453552	C	T
13	rs1218300	0	79453803	C	T
13	rs1218275	0	79453919	A	T
13	rs1218277	0	79454076	A	G
13	rs1218278	0	79454446	C	T
13	rs1218279	0	79454504	A	G
13	rs1218282	0	79455832	T	C
13	rs7997077	0	79457858	T	C
13	rs1361541	0	79459352	G	A
13	rs1218285	0	79459745	G	A
13	rs1218286	0	79460225	C	T
13	rs17177530	0	79461361	A	G
13	rs9574323	0	79464456	G	C
13	rs117476447	0	79465256	C	T
13	rs17771893	0	79466495	T	C
13	rs914936	0	79467539	T	A
13	rs7324930	0	79468930	T	A
13	rs78222504	0	79468957	C	T
13	rs56139780	0	79468971	A	G
13	rs141165513	0	79469556	C	G
13	rs1934949	0	79475580	C	A
13	rs151222308	0	79476557	A	T
13	rs149954286	0	79476890	G	A
13	rs9544918	0	79477040	G	C
13	rs149375845	0	79479773	G	A
13	rs12184655	0	79480346	A	G
13	rs1981255	0	79480381	A	G
13	rs149902573	0	79481976	T	A
13	rs1934950	0	79482075	G	A
13	rs141218783	0	79482731	T	C
13	rs7981145	0	79483603	C	T
13	rs9318597	0	79484248	C	G
13	rs9601131	0	79485372	C	T
13	rs78824756	0	79485925	C	T
13	rs9530833	0	79486758	C	T
13	rs9601132	0	79487188	G	A
13	rs75745171	0	79488260	T	G
13	rs9601133	0	79488271	G	C
13	rs77096840	0	79489047	G	T
13	rs76570975	0	79489465	C	T
13	rs7986149	0	79490052	A	C
13	rs7986500	0	79490134	C	A
13	rs80181545	0	79490453	C	T
13	rs74556074	0	79491001	A	G
13	rs148050264	0	79491183	A	C
13	rs140137486	0	79492464	A	G
13	rs78103672	0	79493056	T	G
13	rs9530834	0	79493592	A	G
13	rs75235130	0	79493763	A	T
13	rs9544923	0	79493943	G	A
13	rs7990443	0	79494019	T	C
13	rs9593362	0	79494040	C	G
13	rs9544924	0	79495605	C	A
13	rs9574326	0	79496273	A	G
13	rs78166781	0	79496566	G	A
13	rs9530835	0	79497589	A	G
13	rs1361540	0	79497895	G	A
13	rs1341133	0	79499934	A	T
13	rs9565454	0	79499974	A	T
13	rs1341134	0	79499999	C	T
13	rs1341135	0	79500382	T	C
13	rs1341136	0	79500420	C	T
13	rs61968160	0	79500591	G	A
13	rs8000648	0	79500718	T	C
13	rs1934947	0	79501374	C	T
13	rs9601138	0	79502310	A	G
13	rs9544925	0	79502760	T	C
13	rs75683751	0	79503002	C	T
13	rs61968162	0	79504153	G	A
13	rs79870923	0	79504321	G	A
13	rs17070510	0	79504448	A	C
13	rs4511422	0	79504472	C	T
13	rs1112425	0	79504570	C	A
13	rs1417671	0	79504575	C	T
13	rs1417673	0	79504811	T	C
13	rs9544926	0	79505489	A	G
13	rs117019250	0	79505543	A	T
13	rs9544927	0	79505864	G	A
13	rs9574328	0	79506274	C	G
13	rs149639232	0	79506947	C	T
13	rs9574329	0	79506968	G	C
13	rs7325470	0	79508437	C	A
13	rs2027425	0	79509217	C	T
13	rs7999998	0	79509612	A	G
13	rs7320273	0	79510572	C	T
13	rs9593363	0	79510678	C	T
13	rs9601139	0	79510982	C	T
13	rs75493951	0	79511516	G	A
13	rs1539008	0	79512338	T	C
13	rs7997459	0	79513047	A	G
13	rs7318148	0	79514086	G	C
13	rs7324453	0	79515214	A	C
13	rs60294454	0	79517478	C	T
13	rs73550946	0	79517584	G	A
13	rs9601141	0	79517647	C	T
13	rs7996904	0	79517929	T	C
13	rs9565456	0	79518978	G	A
13	rs77743889	0	79519150	A	T
13	rs55859458	0	79519224	A	C
13	rs79962672	0	79519418	A	T
13	rs9530838	0	79519648	T	C
13	rs7322004	0	79519992	A	G
13	rs9318601	0	79520000	C	A
13	rs76559180	0	79520053	T	C
13	rs1304128	0	79520477	A	G
13	rs4884116	0	79521958	T	C
13	rs4884117	0	79522117	T	C
13	rs7999151	0	79522148	G	A
13	rs117696033	0	79522847	C	A
13	rs61968167	0	79522891	A	G
13	rs9601142	0	79523026	C	G
13	rs11616205	0	79523272	G	T
13	rs76233418	0	79523588	T	C
13	rs111749828	0	79523755	G	A
13	rs148807659	0	79524396	G	A
13	rs149626261	0	79524791	A	C
13	rs7982332	0	79525604	T	C
13	rs7981629	0	79525998	A	G
13	rs7983427	0	79526172	T	C
13	rs6563075	0	79526468	T	G
13	rs2150667	0	79526891	T	C
13	rs2150668	0	79527043	A	C
13	rs76987167	0	79527206	C	T
13	rs79168601	0	79527531	A	G
13	rs4885588	0	79528859	T	C
13	rs9574332	0	79529181	G	A
13	rs1576654	0	79529771	C	A
13	rs61968168	0	79530107	C	T
13	rs1341143	0	79530304	C	T
13	rs1341142	0	79530356	T	C
13	rs9544929	0	79531072	C	T
13	rs17070566	0	79531616	A	G
13	rs9574334	0	79532051	T	C
13	rs9565457	0	79532874	T	C
13	rs9601146	0	79533505	T	C
13	rs17070578	0	79533982	T	C
13	rs1341141	0	79534179	C	T
13	rs1341140	0	79534500	G	A
13	rs11843861	0	79535291	A	G
13	rs4884118	0	79536035	A	G
13	rs1417676	0	79536352	G	A
13	rs61968196	0	79536937	G	A
13	rs74381560	0	79537119	C	A
13	rs1810879	0	79537591	G	C
13	rs9574335	0	79537785	G	A
13	rs9544931	0	79537956	A	G
13	rs9574336	0	79538030	A	G
13	rs9544932	0	79538037	T	C
13	rs61968197	0	79538740	T	G
13	rs9574337	0	79538817	A	G
13	rs59009103	0	79539367	G	A
13	rs9544933	0	79539378	A	G
13	rs74540974	0	79539471	G	T
13	rs9544934	0	79539611	A	G
13	rs9574338	0	79539982	A	G
13	rs9565458	0	79540089	G	A
13	rs9574339	0	79540170	A	G
13	rs9544935	0	79540637	C	T
13	rs9544936	0	79540642	T	C
13	rs9530839	0	79540829	A	G
13	rs1417675	0	79541650	G	A
13	rs9544938	0	79542170	C	T
13	rs9530840	0	79542191	T	G
13	rs9544939	0	79542841	A	T
13	rs17070595	0	79542991	A	C
13	rs4387496	0	79544420	T	G
13	rs1041477	0	79544910	A	G
13	rs61968200	0	79545777	A	G
13	rs9544942	0	79546092	T	G
13	rs12585805	0	79546979	C	T
13	rs9593364	0	79547229	G	A
13	rs1832759	0	79547790	A	C
13	rs150046442	0	79548105	G	A
13	rs17070612	0	79548519	A	G
13	rs9530841	0	79548606	G	A
13	rs17070613	0	79548627	C	T
13	rs9574341	0	79549047	A	G
13	rs61967093	0	79549472	G	T
13	rs7337382	0	79550458	G	A
13	rs7319358	0	79550934	C	T
13	rs7319850	0	79551013	G	A
13	rs4885589	0	79551294	C	T
13	rs1980993	0	79554321	A	G
13	rs1980992	0	79554394	T	C
13	rs9318602	0	79555791	C	A
13	rs1888678	0	79556040	G	T
13	rs1331302	0	79556139	C	T
13	rs147893298	0	79556524	G	A
13	rs959339	0	79556583	A	G
13	rs9544943	0	79557480	A	C
13	rs9574342	0	79557732	G	T
13	rs7999857	0	79558885	A	G
13	rs7319716	0	79559673	A	C
13	rs12873293	0	79559862	A	G
13	rs9544944	0	79559977	T	C
13	rs7326662	0	79560888	A	C
13	rs17785153	0	79560960	T	G
13	rs4572267	0	79561176	C	T
13	rs4259943	0	79561750	A	G
13	rs4421883	0	79561962	T	C
13	rs12584042	0	79563234	C	G
13	rs9544946	0	79563430	G	A
13	rs9544947	0	79563547	A	G
13	rs9530843	0	79563749	A	C
13	rs144686680	0	79564010	T	A
13	rs944512	0	79565016	T	C
13	rs9601149	0	79566442	C	G
13	rs9574343	0	79566839	T	C
13	rs3898879	0	79569537	A	G
13	rs9530844	0	79570300	A	T
13	rs80166704	0	79571632	G	A
13	rs1372177	0	79571869	G	C
13	rs76925423	0	79572807	A	G
13	rs9318604	0	79575482	G	C
13	rs17070663	0	79577721	C	A
13	rs9530845	0	79577942	T	C
13	rs9601155	0	79579206	A	G
13	rs9601157	0	79579985	G	A
13	rs55887401	0	79580648	A	G
13	rs1441264	0	79580919	G	A
13	rs9544949	0	79582361	C	T
13	rs9574344	0	79582636	G	A
13	rs72628078	0	79583298	A	T
13	rs4885590	0	79583544	C	T
13	rs9544950	0	79584140	C	T
13	rs61967115	0	79584156	T	C
13	rs73550426	0	79584251	T	C
13	rs4884119	0	79584394	A	G
13	rs1441263	0	79584458	A	G
13	rs4885591	0	79584683	G	T
13	rs9574345	0	79585187	C	T
13	rs3937609	0	79585932	G	T
13	rs78134301	0	79586152	G	A
13	rs9565459	0	79586188	G	T
13	rs4885592	0	79586208	A	G
13	rs9574346	0	79586340	T	C
13	rs4885593	0	79586361	A	G
13	rs4885594	0	79586443	G	A
13	rs117209859	0	79586535	G	T
13	rs61967116	0	79586541	T	C
13	rs58566772	0	79587205	C	T
13	rs58608686	0	79587318	G	A
13	rs60931609	0	79587355	G	T
13	rs67621633	0	79587526	C	G
13	rs61967117	0	79587653	A	G
13	rs1576655	0	79587841	A	C
13	rs61967118	0	79588108	C	T
13	rs7994512	0	79588363	C	T
13	rs9544953	0	79588581	T	C
13	rs9544954	0	79588615	T	C
13	rs12868273	0	79588719	G	T
13	rs2329104	0	79588790	G	A
13	rs12867914	0	79588798	A	T
13	rs1854864	0	79588845	G	C
13	rs150009774	0	79588952	C	G
13	rs9544956	0	79589855	G	T
13	rs9544957	0	79590182	A	G
13	rs9544958	0	79590404	G	A
13	rs1441262	0	79590413	C	T
13	rs1837749	0	79590482	T	C
13	rs1837748	0	79590640	A	T
13	rs7326001	0	79590645	A	G
13	rs140111763	0	79591012	G	C
13	rs7491536	0	79592262	A	G
13	rs1596034	0	79592381	C	T
13	rs1596033	0	79592462	G	A
13	rs1596032	0	79592509	C	T
13	rs4480675	0	79592602	G	A
13	rs9544968	0	79592644	T	C
13	rs79160701	0	79593591	G	A
13	rs61966364	0	79594165	A	G
13	rs1003093	0	79594380	A	C
13	rs1003092	0	79594514	C	G
13	rs1561695	0	79594608	A	C
13	rs2016173	0	79594926	C	T
13	rs11620440	0	79595005	A	G
13	rs61966366	0	79595367	G	A
13	rs7994048	0	79595433	A	T
13	rs7996049	0	79597449	G	A
13	rs7337583	0	79597515	G	T
13	rs9530848	0	79599108	C	T
13	rs17181627	0	79599512	G	T
13	rs17786237	0	79599663	A	G
13	rs74666243	0	79600650	A	G
13	rs12876194	0	79600755	T	C
13	rs7334914	0	79601126	C	T
13	rs17181753	0	79602165	G	A
13	rs55648445	0	79603575	A	T
13	rs9574348	0	79603929	T	G
13	rs9574349	0	79604023	C	A
13	rs10220071	0	79605182	C	T
13	rs1372183	0	79605391	G	A
13	rs1888679	0	79605863	G	A
13	rs1319380	0	79606013	C	T
13	rs2165467	0	79606320	A	T
13	rs2876735	0	79606531	T	C
13	rs17786453	0	79606786	A	G
13	rs7323221	0	79607667	T	C
13	rs7322053	0	79607739	C	A
13	rs60443019	0	79608336	A	G
13	rs79701441	0	79609213	A	G
13	rs186749598	0	79610162	A	C
13	rs4885597	0	79610956	A	G
13	rs139423285	0	79611833	T	C
13	rs12868625	0	79611840	G	T
13	rs73226569	0	79612945	T	C
13	rs2119541	0	79616622	T	C
13	rs12858766	0	79617455	C	T
13	rs2119545	0	79617686	C	G
13	rs7993508	0	79618009	A	G
13	rs150670735	0	79618019	T	C
13	rs73226576	0	79618799	C	A
13	rs73226577	0	79621121	G	A
13	rs73226578	0	79621632	C	T
13	rs67160417	0	79622052	C	T
13	rs113474851	0	79623369	C	T
13	rs1983979	0	79623691	T	C
13	rs146096783	0	79624179	T	C
13	rs138670780	0	79624231	A	G
13	rs7330173	0	79625224	C	T
13	rs8001745	0	79625955	C	G
13	rs148897258	0	79627885	G	C
13	rs7988279	0	79630579	G	T
13	rs632982	0	79632222	A	T
13	rs670786	0	79633164	T	C
13	rs616350	0	79633713	A	G
13	rs76938564	0	79634742	G	T
13	rs150840887	0	79635918	A	T
13	rs142655835	0	79638116	A	G
13	rs143655575	0	79638727	A	G
13	rs146260205	0	79640083	A	G
13	rs77002998	0	79641658	C	T
13	rs627572	0	79644077	T	C
13	rs614968	0	79644589	C	T
13	rs632193	0	79645105	G	A
13	rs630944	0	79645375	A	G
13	rs9544976	0	79645621	G	A
13	rs7995179	0	79645759	T	C
13	rs597789	0	79647800	C	G
13	rs76821727	0	79649230	A	G
13	rs617273	0	79650613	A	C
13	rs646679	0	79651740	C	T
13	rs9544979	0	79652040	A	G
13	rs630724	0	79653020	T	C
13	rs117072131	0	79653886	C	T
13	rs141458261	0	79654140	G	A
13	rs9544980	0	79655069	A	C
13	rs667307	0	79656103	C	T
13	rs7321113	0	79656649	A	G
13	rs74710354	0	79657843	T	C
13	rs634541	0	79658729	C	T
13	rs180879300	0	79658807	C	T
13	rs7993862	0	79661514	A	C
13	rs78827895	0	79661533	T	A
13	rs9544984	0	79662726	G	A
13	rs77019527	0	79664265	A	T
13	rs659661	0	79664372	T	A
13	rs661965	0	79664373	T	C
13	rs700391	0	79668018	A	T
13	rs4885600	0	79669018	C	A
13	rs1888052	0	79669289	G	A
13	rs661599	0	79669885	A	C
13	rs77210245	0	79670113	T	C
13	rs4885602	0	79670239	T	C
13	rs2218230	0	79670804	G	A
13	rs661907	0	79670974	T	C
13	rs9574354	0	79671094	C	T
13	rs633843	0	79671612	T	C
13	rs12584658	0	79671919	C	T
13	rs7981859	0	79672169	T	A
13	rs7985832	0	79672565	G	A
13	rs55675737	0	79672609	G	A
13	rs143884202	0	79672749	C	T
13	rs9544991	0	79673772	G	A
13	rs9544992	0	79674014	A	G
13	rs9544993	0	79674025	A	G
13	rs9544994	0	79674105	T	C
13	rs74854400	0	79674234	T	A
13	rs1813723	0	79674641	T	C
13	rs76538278	0	79674670	T	C
13	rs78076549	0	79674790	T	C
13	rs143194924	0	79674871	A	G
13	rs991704	0	79674936	G	A
13	rs7998872	0	79675088	A	G
13	rs184130370	0	79675122	G	A
13	rs7999227	0	79675301	A	G
13	rs8000913	0	79675390	T	C
13	rs7999725	0	79675424	C	T
13	rs614496	0	79675489	A	C
13	rs9574355	0	79676174	C	T
13	rs672336	0	79676397	C	T
13	rs651639	0	79677579	C	A
13	rs138778184	0	79677628	T	C
13	rs654113	0	79677706	C	A
13	rs1023178	0	79677985	T	G
13	rs1023177	0	79678047	C	T
13	rs607155	0	79678077	T	G
13	rs643773	0	79678113	G	A
13	rs185969259	0	79678272	C	A
13	rs1318963	0	79678501	T	G
13	rs1318962	0	79678515	T	C
13	rs76036139	0	79678558	T	C
13	rs636307	0	79678592	T	G
13	rs9544995	0	79678834	G	C
13	rs73226602	0	79679159	C	A
13	rs683708	0	79679706	C	T
13	rs626382	0	79679789	G	A
13	rs626372	0	79679797	A	G
13	rs626039	0	79679836	A	G
13	rs1837746	0	79680051	T	C
13	rs646291	0	79680187	C	T
13	rs75396442	0	79680345	A	G
13	rs79068529	0	79680367	C	T
13	rs655164	0	79681176	A	G
13	rs582750	0	79681778	T	C
13	rs596442	0	79681832	A	G
13	rs598542	0	79682940	A	T
13	rs17252983	0	79683139	C	T
13	rs599476	0	79683193	C	T
13	rs77821298	0	79683779	C	T
13	rs664791	0	79684431	T	C
13	rs79553259	0	79684952	T	G
13	rs681888	0	79685863	G	A
13	rs644093	0	79686286	A	T
13	rs602678	0	79686912	A	G
13	rs601695	0	79687174	A	G
13	rs601532	0	79687409	C	T
13	rs117320600	0	79687491	A	G
13	rs671363	0	79687795	T	C
13	rs585856	0	79688387	A	G
13	rs609334	0	79688642	C	T
13	rs1660977	0	79688775	T	C
13	rs139317362	0	79689164	G	T
13	rs678616	0	79689427	T	A
13	rs650354	0	79689990	C	G
13	rs663693	0	79690456	A	G
13	rs9530862	0	79690619	T	A
13	rs7324086	0	79690679	C	A
13	rs142207830	0	79690695	A	G
13	rs80127279	0	79691032	C	T
13	rs79208488	0	79691150	C	T
13	rs649402	0	79691313	A	G
13	rs677316	0	79691517	T	C
13	rs648442	0	79691560	G	A
13	rs4885605	0	79691685	T	C
13	rs647584	0	79691698	A	G
13	rs150104040	0	79691818	G	A
13	rs77072816	0	79691877	G	T
13	rs9544996	0	79692676	G	A
13	rs148496896	0	79693137	C	T
13	rs646931	0	79693632	C	T
13	rs618098	0	79693763	T	C
13	rs117267073	0	79693918	C	T
13	rs613452	0	79693990	G	A
13	rs589697	0	79694063	C	T
13	rs143025939	0	79694107	C	T
13	rs612909	0	79694145	G	A
13	rs4885612	0	79694152	C	T
13	rs587011	0	79694639	A	G
13	rs17837332	0	79694730	G	T
13	rs598698	0	79695021	T	G
13	rs662616	0	79695827	T	C
13	rs651405	0	79696094	C	T
13	rs639604	0	79696680	C	T
13	rs617940	0	79698533	T	C
13	rs147494315	0	79698955	C	T
13	rs139976196	0	79698995	G	A
13	rs596249	0	79699392	T	G
13	rs60725666	0	79699657	C	T
13	rs77278228	0	79701763	A	G
13	rs76576510	0	79702827	A	G
13	rs74825089	0	79706328	A	G
13	rs625522	0	79706454	G	C
13	rs9318606	0	79706479	T	A
13	rs138138857	0	79706549	G	C
13	rs76641289	0	79708327	C	T
13	rs677659	0	79708510	A	G
13	rs117558272	0	79710507	G	A
13	rs78850898	0	79710979	C	T
13	rs184661535	0	79711341	C	G
13	rs76706034	0	79711516	G	A
13	rs76544329	0	79712168	G	A
13	rs17791450	0	79712631	T	A
13	rs78062384	0	79712732	C	T
13	rs9544998	0	79714958	G	A
13	rs146790485	0	79716267	G	A
13	rs622985	0	79717916	T	A
13	rs2991505	0	79718017	A	G
13	rs79623254	0	79718175	A	G
13	rs2991504	0	79718242	T	A
13	rs2991503	0	79718517	T	G
13	rs614930	0	79718615	C	T
13	rs113442018	0	79719318	T	C
13	rs598980	0	79719839	G	A
13	rs9565467	0	79720040	T	C
13	rs4885613	0	79720141	T	C
13	rs2991500	0	79720211	C	A
13	rs7983037	0	79720448	C	T
13	rs114927551	0	79720573	A	G
13	rs78219619	0	79720635	C	T
13	rs79140680	0	79720718	C	G
13	rs78506973	0	79721301	A	T
13	rs7330762	0	79721667	G	A
13	rs147650208	0	79721843	C	T
13	rs17253011	0	79722220	T	C
13	rs78992838	0	79722362	T	C
13	rs77444027	0	79722415	A	G
13	rs73556476	0	79722740	T	C
13	rs9530864	0	79723051	C	A
13	rs112665634	0	79723544	C	T
13	rs588262	0	79723879	T	C
13	rs78068145	0	79724627	T	A
13	rs2988051	0	79724639	G	A
13	rs75964296	0	79724697	G	A
13	rs80180194	0	79725283	G	C
13	rs2991497	0	79725454	C	T
13	rs75556026	0	79725764	A	G
13	rs74711922	0	79726151	A	T
13	rs73556478	0	79726333	T	C
13	rs9545000	0	79726879	T	A
13	rs2991494	0	79726890	T	C
13	rs2991493	0	79726982	A	G
13	rs79530493	0	79727361	C	A
13	rs2991492	0	79727386	C	T
13	rs73556481	0	79727759	T	C
13	rs74099237	0	79727789	C	A
13	rs73556484	0	79727802	C	A
13	rs9318608	0	79728083	G	A
13	rs73556485	0	79728362	G	C
13	rs8001905	0	79729563	C	A
13	rs12584258	0	79729852	G	A
13	rs9574361	0	79730081	T	G
13	rs9545005	0	79730423	C	T
13	rs7986404	0	79730816	A	G
13	rs7986907	0	79730864	G	A
13	rs7986775	0	79730936	C	T
13	rs618584	0	79731184	A	G
13	rs9601182	0	79731660	T	A
13	rs74327525	0	79732097	C	G
13	rs78797523	0	79732176	G	A
13	rs613696	0	79732260	C	T
13	rs61966446	0	79732582	C	T
13	rs34893394	0	79733391	T	G
13	rs4885614	0	79733500	G	A
13	rs4884122	0	79733564	A	G
13	rs4885615	0	79733598	A	G
13	rs4884123	0	79733624	T	C
13	rs4884124	0	79733659	A	G
13	rs4884125	0	79733793	A	G
13	rs12868236	0	79734491	C	T
13	rs1360251	0	79734887	T	C
13	rs189542589	0	79734888	G	A
13	rs1360250	0	79734964	A	C
13	rs9530865	0	79735044	C	T
13	rs7326865	0	79735375	C	A
13	rs9574362	0	79735511	G	A
13	rs633474	0	79735660	G	T
13	rs633470	0	79735667	G	T
13	rs9545007	0	79735904	T	C
13	rs7985181	0	79736132	A	G
13	rs7986836	0	79736248	T	G
13	rs7990656	0	79736550	G	A
13	rs7990950	0	79736962	A	G
13	rs7991597	0	79737052	G	A
13	rs78044284	0	79737152	G	A
13	rs9545008	0	79737480	C	T
13	rs7333649	0	79737706	C	G
13	rs35632558	0	79737800	C	T
13	rs7334091	0	79737970	A	G
13	rs7334311	0	79738106	A	G
13	rs76846697	0	79738360	T	C
13	rs77809343	0	79738431	T	C
13	rs9545009	0	79738915	T	C
13	rs9530866	0	79739129	C	T
13	rs60320765	0	79739234	T	G
13	rs74406914	0	79739319	T	C
13	rs9574363	0	79739439	T	C
13	rs75368068	0	79740517	C	T
13	rs1411315	0	79740796	T	C
13	rs2991489	0	79740798	A	C
13	rs9565468	0	79741077	C	T
13	rs1411314	0	79741223	C	T
13	rs1411313	0	79741227	C	A
13	rs1411312	0	79741241	T	A
13	rs9545010	0	79741794	T	C
13	rs9530867	0	79741856	G	A
13	rs618304	0	79741889	C	T
13	rs666269	0	79741956	T	G
13	rs7319658	0	79742527	A	G
13	rs9593381	0	79742676	C	T
13	rs58086794	0	79743052	G	T
13	rs117795182	0	79743238	C	T
13	rs2988054	0	79743694	G	A
13	rs9601185	0	79743725	C	T
13	rs1330060	0	79743977	C	T
13	rs592560	0	79744323	G	A
13	rs606519	0	79744738	C	T
13	rs605216	0	79744855	G	T
13	rs2991488	0	79745997	C	T
13	rs2988056	0	79746035	A	G
13	rs9601186	0	79746329	G	A
13	rs9574364	0	79746398	C	T
13	rs2991487	0	79746603	C	T
13	rs140964728	0	79746630	C	G
13	rs9565470	0	79747030	A	G
13	rs111242708	0	79747073	C	T
13	rs145077224	0	79747074	C	T
13	rs2991486	0	79747118	G	A
13	rs140355529	0	79747457	C	T
13	rs61966449	0	79747498	C	T
13	rs9593382	0	79747680	C	A
13	rs77741553	0	79747824	A	G
13	rs2991485	0	79748016	T	C
13	rs147391460	0	79748929	G	A
13	rs118013194	0	79749111	C	T
13	rs7331268	0	79749581	G	A
13	rs79464345	0	79749732	T	C
13	rs117319112	0	79749789	T	C
13	rs72628079	0	79750113	T	C
13	rs61966450	0	79750183	G	A
13	rs2991484	0	79750672	G	T
13	rs79727773	0	79751450	A	C
13	rs1330059	0	79751758	G	C
13	rs77308153	0	79752374	G	A
13	rs2991483	0	79752467	G	C
13	rs9574365	0	79752730	G	T
13	rs12871633	0	79752839	T	C
13	rs9601187	0	79753198	A	G
13	rs684269	0	79753446	C	T
13	rs2991479	0	79753980	G	A
13	rs188814664	0	79754193	G	A
13	rs2988021	0	79754491	C	T
13	rs2991478	0	79754928	C	T
13	rs2988022	0	79755183	T	C
13	rs6563086	0	79755299	T	C
13	rs2988023	0	79755534	T	C
13	rs694724	0	79755896	A	G
13	rs149999099	0	79755920	A	G
13	rs641074	0	79756217	T	C
13	rs599049	0	79756307	T	C
13	rs9565472	0	79756547	C	G
13	rs610695	0	79756659	G	A
13	rs2991443	0	79756956	G	A
13	rs150125726	0	79757266	G	A
13	rs113075013	0	79757530	G	C
13	rs658844	0	79757571	A	G
13	rs7990825	0	79757784	T	C
13	rs74915923	0	79757803	C	T
13	rs1760677	0	79757916	A	G
13	rs9593383	0	79757940	G	A
13	rs1755467	0	79757944	G	A
13	rs1755466	0	79757948	T	C
13	rs2991448	0	79758046	T	C
13	rs2991450	0	79758426	T	C
13	rs2991464	0	79758632	C	T
13	rs9574368	0	79758881	G	A
13	rs9574369	0	79758889	A	G
13	rs9574370	0	79758919	G	A
13	rs9565473	0	79759010	C	T
13	rs143018294	0	79759025	C	G
13	rs7996244	0	79759059	A	G
13	rs61967873	0	79759194	G	A
13	rs659005	0	79759262	G	A
13	rs596438	0	79759271	A	T
13	rs596436	0	79759273	G	C
13	rs605505	0	79759512	A	G
13	rs671712	0	79759808	A	T
13	rs593305	0	79759913	A	G
13	rs2988026	0	79760147	G	A
13	rs2988027	0	79760226	A	G
13	rs590108	0	79760657	T	C
13	rs7987348	0	79760671	T	C
13	rs9545011	0	79761193	A	G
13	rs662113	0	79761528	G	A
13	rs9318611	0	79761631	T	C
13	rs610754	0	79761805	A	C
13	rs2988028	0	79761961	A	G
13	rs2988029	0	79762080	A	G
13	rs1536941	0	79762375	G	A
13	rs2988030	0	79762645	C	T
13	rs61967875	0	79762780	C	T
13	rs117221675	0	79763128	G	A
13	rs2988031	0	79763872	C	G
13	rs2988032	0	79763944	C	T
13	rs2988033	0	79764237	A	T
13	rs2988035	0	79764317	C	T
13	rs2988036	0	79764930	G	A
13	rs2988037	0	79764951	C	T
13	rs2988038	0	79765290	C	T
13	rs9318612	0	79765467	G	T
13	rs2988039	0	79766188	A	G
13	rs9545012	0	79766916	G	C
13	rs79356344	0	79767387	A	G
13	rs74097933	0	79767838	A	T
13	rs609481	0	79768094	T	C
13	rs1411311	0	79768343	G	T
13	rs2988040	0	79768959	C	A
13	rs9601188	0	79769071	C	T
13	rs2988041	0	79769385	G	A
13	rs1330057	0	79769411	T	C
13	rs2991444	0	79769603	T	C
13	rs2988042	0	79770516	A	G
13	rs57618685	0	79770644	T	C
13	rs2991445	0	79771124	G	A
13	rs868680	0	79771178	G	C
13	rs12876191	0	79771207	A	G
13	rs1755463	0	79771720	G	C
13	rs671700	0	79771834	A	G
13	rs78966483	0	79773029	A	T
13	rs662378	0	79773060	C	T
13	rs662380	0	79773064	C	T
13	rs11149124	0	79773089	C	T
13	rs597726	0	79773364	A	T
13	rs9574375	0	79773533	A	G
13	rs2988043	0	79773554	T	C
13	rs2988044	0	79773772	G	A
13	rs2988045	0	79773889	T	C
13	rs2988046	0	79774021	T	G
13	rs56679953	0	79774331	A	C
13	rs666690	0	79774846	C	A
13	rs74212716	0	79775160	C	T
13	rs77507631	0	79775363	A	G
13	rs17837345	0	79775446	T	C
13	rs680178	0	79775527	T	A
13	rs588755	0	79775530	G	A
13	rs79025271	0	79775829	G	C
13	rs77614120	0	79775923	T	C
13	rs9593385	0	79775937	T	C
13	rs75808585	0	79776223	A	G
13	rs80025269	0	79776342	T	G
13	rs9601190	0	79776776	G	C
13	rs11149125	0	79776935	T	C
13	rs11149126	0	79777038	G	A
13	rs9574377	0	79777254	G	A
13	rs2772343	0	79777305	T	A
13	rs9601191	0	79777672	C	T
13	rs9593386	0	79777725	T	C
13	rs143315038	0	79777834	G	A
13	rs9601192	0	79777838	C	T
13	rs74611454	0	79778332	G	A
13	rs2991447	0	79778555	C	T
13	rs2988047	0	79778624	T	A
13	rs75132802	0	79778969	G	A
13	rs61967877	0	79779164	T	C
13	rs61967878	0	79779200	G	A
13	rs61967879	0	79779336	T	C
13	rs77036872	0	79780589	A	G
13	rs2329108	0	79780912	A	C
13	rs9601194	0	79781621	A	G
13	rs9593387	0	79781735	C	A
13	rs9601195	0	79781921	A	G
13	rs1002887	0	79782087	G	C
13	rs1316834	0	79782179	C	T
13	rs1002886	0	79782369	G	A
13	rs2991449	0	79782391	G	A
13	rs74547370	0	79782395	G	A
13	rs7986608	0	79782448	G	A
13	rs9545015	0	79782915	C	T
13	rs9530873	0	79783044	C	T
13	rs2988048	0	79783343	G	A
13	rs35987804	0	79784008	T	C
13	rs2991463	0	79784642	C	T
13	rs117779904	0	79784880	G	A
13	rs11149127	0	79785546	A	T
13	rs11149128	0	79785583	A	G
13	rs76438900	0	79786103	C	T
13	rs80209443	0	79786265	G	A
13	rs7982920	0	79786642	A	G
13	rs9545016	0	79786704	T	C
13	rs78759022	0	79787119	A	C
13	rs75391301	0	79787350	A	G
13	rs147291821	0	79787535	C	T
13	rs9545017	0	79787942	G	A
13	rs11842559	0	79787952	A	C
13	rs61966566	0	79788510	A	C
13	rs79580658	0	79788659	A	C
13	rs2991468	0	79788671	C	A
13	rs9574379	0	79788859	C	T
13	rs10467416	0	79789003	A	G
13	rs9318613	0	79789089	T	A
13	rs9318614	0	79789140	G	A
13	rs12870448	0	79789408	T	C
13	rs12870453	0	79789421	T	G
13	rs78073406	0	79789615	T	C
13	rs78996537	0	79789629	T	A
13	rs76670384	0	79789865	T	G
13	rs77212354	0	79789900	C	T
13	rs77601522	0	79790050	C	G
13	rs9601197	0	79790158	A	C
13	rs12584303	0	79791551	T	C
13	rs56050686	0	79791652	G	A
13	rs76905578	0	79791832	G	T
13	rs12874895	0	79792052	A	G
13	rs2329109	0	79792109	C	T
13	rs76353345	0	79792531	C	T
13	rs9574380	0	79792636	C	G
13	rs2876736	0	79792657	C	G
13	rs693937	0	79793270	T	C
13	rs76524043	0	79793409	C	A
13	rs9545018	0	79793589	A	G
13	rs595223	0	79793609	T	C
13	rs667470	0	79793650	G	T
13	rs9545019	0	79793672	C	T
13	rs9545020	0	79793701	A	G
13	rs668820	0	79793948	G	T
13	rs79418974	0	79794209	G	T
13	rs681427	0	79794413	C	G
13	rs626139	0	79794454	C	T
13	rs17253102	0	79794521	C	T
13	rs4885616	0	79794634	T	C
13	rs113616374	0	79794706	C	A
13	rs75148544	0	79794930	A	G
13	rs4375552	0	79794950	A	G
13	rs2329111	0	79795214	T	C
13	rs2329112	0	79795262	C	T
13	rs79778416	0	79795290	C	G
13	rs9545021	0	79795857	C	T
13	rs9545022	0	79796188	T	C
13	rs7986662	0	79796371	T	G
13	rs74985317	0	79796381	G	A
13	rs7990002	0	79796581	C	A
13	rs7990510	0	79796693	G	C
13	rs72628080	0	79796740	A	G
13	rs7991673	0	79796741	T	C
13	rs72628081	0	79796884	A	G
13	rs7327440	0	79797139	A	G
13	rs7327625	0	79797244	A	G
13	rs6563088	0	79797358	A	G
13	rs72628082	0	79797415	T	C
13	rs117084096	0	79797514	G	T
13	rs72628083	0	79797710	G	C
13	rs7998070	0	79797769	T	C
13	rs9318615	0	79797832	T	C
13	rs72628084	0	79797926	C	A
13	rs9545023	0	79798212	G	A
13	rs73543904	0	79798347	A	C
13	rs9530874	0	79798477	G	A
13	rs11149129	0	79799086	G	T
13	rs73230289	0	79799136	G	A
13	rs117578829	0	79799152	C	T
13	rs72628085	0	79799799	T	A
13	rs7987265	0	79799834	C	T
13	rs118115084	0	79800052	T	C
13	rs7987995	0	79800224	C	G
13	rs78370300	0	79800387	A	C
13	rs79546733	0	79800653	C	T
13	rs117004198	0	79800751	C	A
13	rs75613332	0	79800808	A	G
13	rs2329113	0	79800894	T	C
13	rs731287	0	79800956	G	A
13	rs80347179	0	79801258	T	C
13	rs9318616	0	79801863	A	G
13	rs9574382	0	79801907	G	C
13	rs113225595	0	79802382	T	C
13	rs57170414	0	79802655	A	G
13	rs57882731	0	79802893	G	A
13	rs7984560	0	79803177	C	T
13	rs7985002	0	79803210	G	A
13	rs680315	0	79803737	G	A
13	rs117614736	0	79804838	T	A
13	rs59682729	0	79806038	T	G
13	rs17071016	0	79806377	C	A
13	rs57292541	0	79806408	A	G
13	rs11843075	0	79806582	G	A
13	rs184188792	0	79806911	T	C
13	rs9545024	0	79807001	A	C
13	rs9574383	0	79807217	C	A
13	rs9530876	0	79807779	C	T
13	rs9545025	0	79807830	G	A
13	rs9530877	0	79808464	T	C
13	rs7988232	0	79808655	G	A
13	rs4884126	0	79809413	A	G
13	rs12560714	0	79809863	T	G
13	rs12430365	0	79810049	C	T
13	rs188593645	0	79810900	A	G
13	rs2876738	0	79812797	G	T
13	rs17071026	0	79813801	T	C
13	rs7982730	0	79814661	T	C
13	rs28634780	0	79814676	C	T
13	rs144970387	0	79814901	A	T
13	rs10162073	0	79815592	T	A
13	rs11149130	0	79815739	G	C
13	rs9565478	0	79816279	G	T
13	rs138116599	0	79816295	A	G
13	rs144806261	0	79817753	A	C
13	rs9565479	0	79818587	G	A
13	rs117406725	0	79821149	G	A
13	rs9530878	0	79822959	C	T
13	rs4885619	0	79824260	A	G
13	rs9545028	0	79824514	C	G
13	rs141938955	0	79825858	G	A
13	rs77585716	0	79826066	G	A
13	rs9545033	0	79826859	G	A
13	rs9545037	0	79830302	A	T
13	rs9574384	0	79830809	G	A
13	rs9574385	0	79832523	A	G
13	rs7998634	0	79832917	T	C
13	rs881143	0	79834122	C	T
13	rs9635022	0	79834229	T	C
13	rs9574386	0	79834482	G	A
13	rs9565480	0	79835468	A	G
13	rs12584309	0	79835630	C	T
13	rs9574387	0	79837362	G	C
13	rs4885621	0	79838826	G	T
13	rs1609593	0	79839523	T	C
13	rs4255666	0	79839878	T	A
13	rs9574388	0	79840272	C	A
13	rs9574389	0	79841212	T	C
13	rs139349040	0	79844252	C	T
13	rs147743753	0	79844746	C	T
13	rs9530880	0	79845596	C	T
13	rs117881800	0	79845785	T	C
13	rs11617565	0	79846469	A	G
13	rs137944345	0	79847492	T	C
13	rs142916838	0	79848076	C	T
13	rs9574390	0	79848873	A	C
13	rs9545040	0	79849189	C	A
13	rs188373857	0	79850768	G	A
13	rs4575421	0	79852773	A	G
13	rs9574398	0	79852908	G	A
13	rs9318619	0	79853969	G	C
13	rs6563095	0	79854040	T	G
13	rs9601208	0	79854198	C	A
13	rs7140027	0	79855297	C	G
13	rs7333904	0	79855548	G	C
13	rs143413306	0	79855890	C	A
13	rs943712	0	79856806	G	A
13	rs943711	0	79857021	G	A
13	rs943710	0	79857122	T	C
13	rs943709	0	79857125	C	T
13	rs6563096	0	79858235	T	C
13	rs9530889	0	79858690	G	A
13	rs9530891	0	79858885	G	T
13	rs9545047	0	79859456	A	C
13	rs9545048	0	79859728	G	A
13	rs7338170	0	79860165	G	A
13	rs1626333	0	79861067	T	C
13	rs1856996	0	79861588	C	G
13	rs1856997	0	79861622	G	A
13	rs117467850	0	79861923	C	T
13	rs4885625	0	79864490	T	G
13	rs1324873	0	79866381	T	A
13	rs4573813	0	79867492	T	C
13	rs76907576	0	79867572	A	G
13	rs9565482	0	79867978	A	G
13	rs9565483	0	79868136	A	G
13	rs9545052	0	79869010	T	C
13	rs9635027	0	79869673	G	A
13	rs12585218	0	79869951	C	T
13	rs9545053	0	79870214	T	G
13	rs2147566	0	79870715	A	T
13	rs1028770	0	79871481	G	A
13	rs142311685	0	79871766	C	T
13	rs1324871	0	79871858	G	A
13	rs1324870	0	79872046	C	T
13	rs9574402	0	79872527	T	A
13	rs9545054	0	79872968	T	C
13	rs2876739	0	79873192	T	G
13	rs7983344	0	79873430	C	T
13	rs7988331	0	79873880	C	T
13	rs61966633	0	79874541	A	G
13	rs9530893	0	79874768	C	T
13	rs4264284	0	79875132	C	T
13	rs145358254	0	79875300	T	C
13	rs185405241	0	79875695	G	A
13	rs12827043	0	79877261	G	A
13	rs9601211	0	79877931	C	T
13	rs7358847	0	79878626	G	A
13	rs7993295	0	79880201	C	A
13	rs36152718	0	79880204	C	A
13	rs1007569	0	79880887	G	C
13	rs9565485	0	79881563	G	T
13	rs28579970	0	79882861	A	G
13	rs4885626	0	79883900	A	G
13	rs4885627	0	79883921	G	A
13	rs4885628	0	79883965	C	T
13	rs4885629	0	79883990	T	C
13	rs1980883	0	79884764	T	C
13	rs9545061	0	79884830	G	A
13	rs143952720	0	79884968	A	G
13	rs1927506	0	79885485	G	A
13	rs1409019	0	79886566	C	T
13	rs1408656	0	79886654	C	T
13	rs7317343	0	79886677	G	A
13	rs139923618	0	79887171	T	C
13	rs6563098	0	79887237	T	C
13	rs1748768	0	79887411	A	T
13	rs1409018	0	79887538	C	T
13	rs1155848	0	79888476	T	C
13	rs1410332	0	79889306	C	A
13	rs12865187	0	79890604	T	G
13	rs9545065	0	79891169	T	C
13	rs9565486	0	79891604	A	G
13	rs9545066	0	79891646	A	C
13	rs3818563	0	79892722	T	C
13	rs571585443	0	79894083	G	A
13	rs3187338	0	79894736	C	T
13	rs9545067	0	79897564	A	G
13	rs9545068	0	79898236	C	T
13	rs9318621	0	79899797	C	T
13	rs7322167	0	79900066	G	T
13	rs9285309	0	79900842	A	T
13	rs61966637	0	79901209	T	C
13	rs12875039	0	79901584	C	T
13	rs9545069	0	79902200	C	T
13	rs9285310	0	79902475	A	G
13	rs7317416	0	79902535	C	T
13	rs9574405	0	79903078	A	G
13	rs9593391	0	79903303	G	C
13	rs1408658	0	79903429	G	A
13	rs1408657	0	79903450	A	G
13	rs3903388	0	79904821	T	C
13	rs1752649	0	79906115	G	A
13	rs1749983	0	79906212	T	C
13	rs1752648	0	79906259	G	C
13	rs1752647	0	79906876	A	G
13	rs1752646	0	79906887	T	C
13	rs1749988	0	79907238	T	C
13	rs12871015	0	79907699	T	C
13	rs9530894	0	79908155	A	G
13	rs9545073	0	79909007	C	T
13	rs9530895	0	79909012	G	A
13	rs9530896	0	79909642	T	C
13	rs9545076	0	79910118	G	A
13	rs9530897	0	79910555	T	C
13	rs17185717	0	79912899	T	C
13	rs9574406	0	79913117	T	C
13	rs9545078	0	79913351	C	T
13	rs7332367	0	79913951	C	T
13	rs7981067	0	79915389	G	T
13	rs7996652	0	79915609	C	T
13	rs9565488	0	79915739	T	C
13	rs140736578	0	79915860	T	A
13	rs9574409	0	79915979	A	C
13	rs9565489	0	79916241	C	T
13	rs3742117	0	79916633	G	A
13	rs3742118	0	79916973	A	T
13	rs3742119	0	79916994	A	G
13	rs7319320	0	79917207	T	C
13	rs9574410	0	79917226	A	C
13	rs7987769	0	79918100	C	T
13	rs2274555	0	79918323	T	C
13	rs150222397	0	79918648	A	G
13	rs3752995	0	79919051	T	C
13	rs3752994	0	79919211	C	T
13	rs9565491	0	79920172	G	T
13	rs9545079	0	79920179	C	A
13	rs4884129	0	79920583	T	C
13	rs9318623	0	79921048	A	G
13	rs1410336	0	79921733	C	G
13	rs7327386	0	79922036	G	A
13	rs9565492	0	79922689	G	A
13	rs7998837	0	79923325	T	C
13	rs78616179	0	79923662	C	T
13	rs9565493	0	79923962	A	G
13	rs9318624	0	79925050	G	T
13	rs9318625	0	79925564	C	T
13	rs9318626	0	79925955	C	T
13	rs116985578	0	79926579	A	C
13	rs7338677	0	79926715	C	T
13	rs7322744	0	79928205	C	T
13	rs56911077	0	79928261	T	A
13	rs9574411	0	79928477	A	G
13	rs9530900	0	79929183	G	A
13	rs9530901	0	79929326	G	A
13	rs4328330	0	79929638	T	C
13	rs4497554	0	79929786	T	C
13	rs9318627	0	79930079	A	C
13	rs2182873	0	79930981	G	A
13	rs2025913	0	79931450	T	C
13	rs2057573	0	79931871	G	T
13	rs10444623	0	79932143	G	A
13	rs151068592	0	79932297	C	T
13	rs7995243	0	79932780	G	T
13	rs9545082	0	79933129	C	G
13	rs7332913	0	79933284	G	A
13	rs9601217	0	79933932	T	C
13	rs9545083	0	79934830	A	G
13	rs7322756	0	79935255	G	A
13	rs7324006	0	79935360	T	C
13	rs7322673	0	79935401	C	T
13	rs9574413	0	79936544	T	A
13	rs9545085	0	79938104	A	G
13	rs9545086	0	79938368	T	C
13	rs9545087	0	79938575	T	C
13	rs7319212	0	79939539	C	T
13	rs7319252	0	79939606	C	A
13	rs2274554	0	79940529	G	A
13	rs7327603	0	79940811	T	C
13	rs9545090	0	79941411	T	C
13	rs9530902	0	79941883	A	G
13	rs9593392	0	79942404	A	G
13	rs9318633	0	79943248	C	A
13	rs9318634	0	79943438	A	G
13	rs9545092	0	79943944	T	C
13	rs9530904	0	79944292	A	G
13	rs12872328	0	79944624	T	C
13	rs2182010	0	79944753	G	A
13	rs9545093	0	79946104	A	G
13	rs9530905	0	79946335	A	C
13	rs9530906	0	79946536	C	T
13	rs11620233	0	79948006	C	T
13	rs8001392	0	79948346	A	G
13	rs12873573	0	79948676	C	T
13	rs4146473	0	79948683	C	T
13	rs35476664	0	79949597	T	A
13	rs1980764	0	79952034	G	A
13	rs1619669	0	79952498	T	C
13	rs3764150	0	79952653	C	A
13	rs1749982	0	79952795	G	C
13	rs147383231	0	79953440	G	A
13	rs1324868	0	79954175	A	G
13	rs17186845	0	79955425	C	T
13	rs6563100	0	79957113	A	G
13	rs1977354	0	79957408	T	C
13	rs7321186	0	79957538	A	G
13	rs7322901	0	79957640	T	C
13	rs1022891	0	79957817	A	G
13	rs1018633	0	79957841	T	C
13	rs77768996	0	79958022	T	C
13	rs9530913	0	79958674	A	T
13	rs7329331	0	79959121	G	T
13	rs7330479	0	79959193	T	A
13	rs7336186	0	79959632	T	C
13	rs184008363	0	79959782	T	C
13	rs7336581	0	79959874	T	C
13	rs3742120	0	79960835	G	C
13	rs3742121	0	79961144	G	C
13	rs3742122	0	79961196	G	A
13	rs9545097	0	79961487	A	C
13	rs2031815	0	79962393	G	A
13	rs9574416	0	79962712	G	A
13	rs7331872	0	79962852	G	A
13	rs9530914	0	79963251	G	T
13	rs6563104	0	79963853	C	T
13	rs80348013	0	79965355	G	A
13	rs7981500	0	79965596	T	C
13	rs7986306	0	79966665	A	C
13	rs7323246	0	79967038	A	C
13	rs117824550	0	79967839	G	A
13	rs9574418	0	79968009	T	C
13	rs1590465	0	79968133	G	A
13	rs7331766	0	79968211	T	G
13	rs9593396	0	79970299	G	A
13	rs9530915	0	79970647	T	C
13	rs12584193	0	79970865	C	T
13	rs2182009	0	79971916	T	G
13	rs4605023	0	79972835	C	T
13	rs9565496	0	79972886	C	G
13	rs77985981	0	79973872	C	T
13	rs9545101	0	79973941	T	C
13	rs12877507	0	79975957	T	A
13	rs9574419	0	79976472	T	C
13	rs75266347	0	79976745	T	C
13	rs1886494	0	79977140	T	C
13	rs9601226	0	79977535	T	C
13	rs9545104	0	79978135	C	T
13	rs9545106	0	79978265	T	C
13	rs9574420	0	79978477	G	A
13	rs2763810	0	79979679	T	C
13	rs9574421	0	79980340	C	T
13	rs9565497	0	79980465	C	G
13	rs2296286	0	79980609	C	A
13	rs1853830	0	79981012	A	G
13	rs2296287	0	79981180	T	A
13	rs1748761	0	79981626	G	A
13	rs2763809	0	79981679	C	A
13	rs1748762	0	79982049	A	G
13	rs1748763	0	79982100	G	A
13	rs7987193	0	79982584	G	C
13	rs912639	0	79983923	A	G
13	rs2876740	0	79983964	C	T
13	rs8001281	0	79984842	T	C
13	rs7336939	0	79984934	A	G
13	rs7336979	0	79985006	A	G
13	rs8001622	0	79985011	T	C
13	rs9545108	0	79985310	T	A
13	rs75798060	0	79985629	C	T
13	rs1624537	0	79985821	C	T
13	rs1616547	0	79986036	A	C
13	rs12868295	0	79986065	C	T
13	rs9318638	0	79986153	T	C
13	rs1748769	0	79986912	C	T
13	rs8001638	0	79986926	C	T
13	rs11617011	0	79987273	G	A
13	rs9545109	0	79987615	A	C
13	rs7328494	0	79988808	G	A
13	rs9574422	0	79989381	C	T
13	rs138811499	0	79991194	C	G
13	rs2147568	0	79991226	C	T
13	rs9530917	0	79991854	A	G
13	rs7990321	0	79992201	T	C
13	rs7331525	0	79992969	C	T
13	rs185035836	0	79993077	G	T
13	rs76467002	0	79993996	G	C
13	rs2765078	0	79994739	T	C
13	rs147576146	0	79994917	G	A
13	rs9601227	0	79994940	C	A
13	rs8001795	0	79995537	A	C
13	rs8002838	0	79995816	G	A
13	rs9545113	0	79996152	G	A
13	rs9530920	0	79997389	C	T
13	rs9545114	0	79997879	G	A
13	rs643778	0	79998072	T	G
13	rs586219	0	79999312	T	C
13	rs7338678	0	79999433	T	G
13	rs2265377	0	79999620	G	A
13	rs2265378	0	79999716	T	C
13	rs2265381	0	80000038	C	T
13	rs2265382	0	80000331	A	G
13	rs9318640	0	80000662	T	C
13	rs9318641	0	80000680	T	C
13	rs2477395	0	80001814	C	T
13	rs2095477	0	80002004	T	G
13	rs2484345	0	80002048	C	G
13	rs2477397	0	80002346	G	A
13	rs79880533	0	80004823	C	G
13	rs314695	0	80006341	C	T
13	rs314694	0	80006602	A	G
13	rs78425983	0	80006793	C	T
13	rs418150	0	80006810	C	G
13	rs416660	0	80006861	A	G
13	rs314693	0	80006927	A	G
13	rs314692	0	80007226	C	G
13	rs138174629	0	80007296	G	T
13	rs9565500	0	80007551	A	G
13	rs75870398	0	80007884	G	A
13	rs314690	0	80008957	T	C
13	rs314689	0	80010384	T	G
13	rs12585625	0	80012196	G	T
13	rs11843939	0	80014653	G	A
13	rs80141447	0	80014874	A	G
13	rs114713561	0	80015093	G	A
13	rs73548905	0	80015435	G	A
13	rs11838700	0	80015847	G	A
13	rs7995350	0	80015892	G	A
13	rs7995717	0	80016086	G	C
13	rs420387	0	80016718	G	A
13	rs7139902	0	80016956	T	G
13	rs56863569	0	80018318	C	T
13	rs7334344	0	80019638	C	G
13	rs12872114	0	80020616	C	T
13	rs7983312	0	80020783	T	C
13	rs116938648	0	80021186	T	C
13	rs314687	0	80021801	G	C
13	rs7325970	0	80021856	T	G
13	rs9574424	0	80022676	G	A
13	rs74098308	0	80022785	T	C
13	rs7995408	0	80023125	G	A
13	rs314688	0	80023306	A	G
13	rs73548931	0	80023789	C	T
13	rs117593682	0	80023927	A	C
13	rs59251364	0	80024602	A	G
13	rs73548932	0	80024659	C	T
13	rs67435118	0	80024870	T	C
13	rs386603	0	80029868	G	A
13	rs73548939	0	80030723	G	T
13	rs1335372	0	80031679	C	T
13	rs74098315	0	80032093	T	A
13	rs192787174	0	80033184	G	A
13	rs112898484	0	80033200	C	G
13	rs73548948	0	80033764	T	C
13	rs58264675	0	80034472	A	G
13	rs4476060	0	80035029	G	A
13	rs9574429	0	80035438	A	G
13	rs149922553	0	80036345	A	G
13	rs111881440	0	80036366	C	T
13	rs7985220	0	80036939	C	T
13	rs7985239	0	80036983	C	T
13	rs58069884	0	80037357	T	C
13	rs9593399	0	80038062	T	C
13	rs73548952	0	80038374	G	C
13	rs58233612	0	80038888	T	C
13	rs79074945	0	80039805	T	A
13	rs73548958	0	80039845	T	C
13	rs73548962	0	80040526	G	A
13	rs7325095	0	80040617	T	C
13	rs139914518	0	80042498	A	T
13	rs9530922	0	80043137	T	G
13	rs73548974	0	80043582	C	T
13	rs4885633	0	80043855	A	G
13	rs17071492	0	80044158	C	T
13	rs73548982	0	80044756	G	A
13	rs11842172	0	80045345	A	G
13	rs74098396	0	80046058	T	A
13	rs79754561	0	80046411	C	A
13	rs12858106	0	80046996	T	G
13	rs77008135	0	80047037	C	T
13	rs17071494	0	80047372	T	C
13	rs7335104	0	80047735	A	G
13	rs7999283	0	80048076	G	T
13	rs142553952	0	80048498	G	A
13	rs148089471	0	80049065	C	T
13	rs7988601	0	80049783	A	G
13	rs6563110	0	80051272	T	C
13	rs7996493	0	80051337	G	A
13	rs7337908	0	80051553	C	T
13	rs7338662	0	80051736	G	A
13	rs7338530	0	80051850	C	T
13	rs11839689	0	80051860	G	A
13	rs73551514	0	80052005	A	C
13	rs73551516	0	80052029	T	C
13	rs55820419	0	80053115	A	T
13	rs11840407	0	80053169	C	T
13	rs6563111	0	80054267	C	T
13	rs1023293	0	80054420	G	C
13	rs953005	0	80054679	C	T
13	rs4145207	0	80056501	T	C
13	rs9565508	0	80056586	C	G
13	rs117095253	0	80056632	A	G
13	rs4885634	0	80056907	C	T
13	rs9545126	0	80057681	A	C
13	rs9565509	0	80057831	C	T
13	rs7990344	0	80059080	C	T
13	rs117320796	0	80059211	C	T
13	rs8002042	0	80060687	A	G
13	rs7982263	0	80061074	T	C
13	rs117505280	0	80061179	A	G
13	rs1577418	0	80061507	A	C
13	rs1577417	0	80061622	C	A
13	rs17071512	0	80062017	T	C
13	rs1335370	0	80062766	T	A
13	rs6563113	0	80064135	G	A
13	rs73234683	0	80066666	A	G
13	rs9530925	0	80066776	T	C
13	rs9530926	0	80069681	G	T
13	rs5016209	0	80071928	G	T
13	rs4885635	0	80073327	A	G
13	rs78831999	0	80073517	A	G
13	rs4885636	0	80074769	G	A
13	rs1577416	0	80074781	T	C
13	rs147467627	0	80075768	C	T
13	rs1335368	0	80076431	A	G
13	rs150257018	0	80078249	A	G
13	rs9530927	0	80079392	A	G
13	rs74441405	0	80079607	A	C
13	rs77798194	0	80083314	G	A
13	rs9318644	0	80084177	A	C
13	rs9565510	0	80084350	G	A
13	rs78277168	0	80087647	T	C
13	rs74857344	0	80088107	G	A
13	rs17071536	0	80088728	C	T
13	rs7990250	0	80088922	G	A
13	rs17071545	0	80090114	C	T
13	rs28546558	0	80090159	G	A
13	rs7339303	0	80090865	A	G
13	rs78974612	0	80091118	G	T
13	rs7321953	0	80091539	A	G
13	rs71445304	0	80091543	T	C
13	rs6563115	0	80091781	A	G
13	rs116397565	0	80092922	A	C
13	rs1475797	0	80093825	T	G
13	rs9574434	0	80095541	C	T
13	rs9545129	0	80095926	A	G
13	rs6563116	0	80096111	G	C
13	rs139836147	0	80097015	A	G
13	rs7985291	0	80097294	A	G
13	rs12877278	0	80097715	C	G
13	rs74772608	0	80098323	G	A
13	rs2760106	0	80098989	C	A
13	rs2783119	0	80099118	G	A
13	rs2783120	0	80099473	G	A
13	rs75220942	0	80100321	G	T
13	rs78739015	0	80101409	A	G
13	rs77947803	0	80102334	G	A
13	rs2783121	0	80103229	C	T
13	rs2783122	0	80103278	T	C
13	rs7992646	0	80107332	A	G
13	rs111513856	0	80107645	T	G
13	rs2760105	0	80109867	A	G
13	rs2760103	0	80112136	G	C
13	rs1408049	0	80113652	G	C
13	rs2065743	0	80116979	C	G
13	rs144713868	0	80118563	G	A
13	rs9545132	0	80119315	C	T
13	rs17071589	0	80120407	C	T
13	rs73234699	0	80121362	A	C
13	rs987284	0	80123984	A	C
13	rs1414156	0	80124707	T	C
13	rs1414155	0	80124717	T	C
13	rs1212082	0	80126768	G	A
13	rs700396	0	80127458	A	G
13	rs8000301	0	80127474	T	C
13	rs2760102	0	80129328	T	C
13	rs9601240	0	80132373	C	G
13	rs7991663	0	80133299	A	C
13	rs73235960	0	80135235	G	A
13	rs9601242	0	80135678	A	C
13	rs73235963	0	80136940	A	C
13	rs143792595	0	80137653	G	C
13	rs2484343	0	80137722	G	A
13	rs4885639	0	80139735	A	G
13	rs2783123	0	80139762	A	T
13	rs2476173	0	80139875	A	G
13	rs3759438	0	80140998	T	G
13	rs2760101	0	80141911	A	G
13	rs141718049	0	80143803	C	T
13	rs73553473	0	80144089	A	G
13	rs1208049	0	80144355	T	G
13	rs9574436	0	80144632	A	T
13	rs147134154	0	80148699	A	G
13	rs193017745	0	80148869	G	A
13	rs117333868	0	80149177	A	G
13	rs17071629	0	80149230	G	A
13	rs17431002	0	80149445	C	T
13	rs2476172	0	80150959	C	T
13	rs145575399	0	80151265	C	T
13	rs142271073	0	80151832	C	T
13	rs11841756	0	80153126	T	C
13	rs2484344	0	80153860	C	T
13	rs143438647	0	80153991	G	A
13	rs75467047	0	80154409	C	T
13	rs116953564	0	80154977	T	C
13	rs80208501	0	80156618	C	T
13	rs2783125	0	80157890	G	A
13	rs7984163	0	80158400	T	C
13	rs2783126	0	80158701	T	C
13	rs2181433	0	80159615	T	C
13	rs9574440	0	80160889	C	T
13	rs188906100	0	80162396	T	C
13	rs9545142	0	80162555	C	T
13	rs4885640	0	80163429	C	G
13	rs4885641	0	80163929	A	G
13	rs77981576	0	80165016	T	G
13	rs9545143	0	80165028	G	A
13	rs2783127	0	80165716	T	C
13	rs9530936	0	80165760	A	T
13	rs149960766	0	80166323	C	T
13	rs79277854	0	80167102	G	A
13	rs1414154	0	80168006	C	A
13	rs2783129	0	80168720	C	G
13	rs61966693	0	80168728	T	C
13	rs9601248	0	80169004	C	T
13	rs9574441	0	80169657	C	T
13	rs2783130	0	80170160	A	G
13	rs34574726	0	80171206	A	G
13	rs12583023	0	80173125	C	T
13	rs7983451	0	80173660	T	A
13	rs7983467	0	80173705	T	G
13	rs9545145	0	80173760	G	A
13	rs2476174	0	80174234	A	G
13	rs7319427	0	80174329	C	T
13	rs183024990	0	80174343	G	T
13	rs6563120	0	80174366	C	G
13	rs6563121	0	80175000	T	C
13	rs9545146	0	80175606	T	G
13	rs928640	0	80177483	G	A
13	rs9530937	0	80177836	A	G
13	rs71436528	0	80177993	G	T
13	rs2760111	0	80178344	T	C
13	rs12873323	0	80179005	G	A
13	rs7324768	0	80180010	T	C
13	rs2146593	0	80180112	C	T
13	rs2146592	0	80180281	G	A
13	rs9545151	0	80182535	A	T
13	rs7983556	0	80182912	A	G
13	rs1932197	0	80183353	C	G
13	rs7990151	0	80183985	G	A
13	rs78868921	0	80186253	G	C
13	rs2876741	0	80186712	T	A
13	rs4885645	0	80186747	A	G
13	rs61342959	0	80186815	C	T
13	rs71436529	0	80186865	G	A
13	rs55902954	0	80187089	T	G
13	rs2093620	0	80188089	C	A
13	rs6563123	0	80188332	T	G
13	rs9601250	0	80188702	C	T
13	rs76301814	0	80189120	T	A
13	rs4597201	0	80189575	T	C
13	rs9601251	0	80189717	C	T
13	rs9601252	0	80189742	C	T
13	rs4141825	0	80190848	A	G
13	rs146384808	0	80191108	C	A
13	rs9545155	0	80191873	T	C
13	rs9545156	0	80192236	A	G
13	rs9545158	0	80192906	G	A
13	rs7997134	0	80193729	G	A
13	rs12853669	0	80194429	G	T
13	rs117252597	0	80195382	T	C
13	rs2876742	0	80196829	T	C
13	rs117012525	0	80196878	G	A
13	rs767778	0	80197115	T	A
13	rs9574445	0	80198313	C	T
13	rs9318645	0	80199411	A	G
13	rs17071687	0	80199442	A	C
13	rs17071691	0	80199900	T	A
13	rs4885647	0	80199998	A	C
13	rs4884135	0	80200576	C	T
13	rs9565512	0	80200895	C	T
13	rs6563124	0	80201170	A	G
13	rs12873970	0	80202306	G	A
13	rs2876744	0	80202475	C	T
13	rs9545159	0	80202674	T	C
13	rs77222043	0	80202954	A	G
13	rs76802646	0	80203150	C	T
13	rs2329126	0	80203805	A	G
13	rs2876745	0	80204500	A	G
13	rs6563125	0	80204753	C	A
13	rs9565513	0	80205647	G	T
13	rs1998452	0	80207071	T	C
13	rs9565514	0	80207135	A	G
13	rs58739959	0	80207603	A	C
13	rs9601256	0	80208050	C	T
13	rs9565515	0	80208492	G	A
13	rs150188576	0	80208794	T	C
13	rs4885649	0	80208801	T	A
13	rs9530940	0	80209455	G	A
13	rs7987038	0	80210140	A	G
13	rs7330910	0	80210912	T	A
13	rs7329551	0	80210971	C	T
13	rs9318646	0	80211107	C	T
13	rs7336082	0	80211810	C	T
13	rs3920578	0	80212443	G	T
13	rs7985510	0	80213317	T	C
13	rs9530941	0	80213514	C	T
13	rs7990179	0	80213520	T	C
13	rs7989227	0	80213542	G	C
13	rs4885651	0	80213662	G	A
13	rs140508142	0	80214537	G	A
13	rs7333099	0	80215202	C	T
13	rs9593407	0	80215329	A	C
13	rs9574448	0	80215498	G	A
13	rs6563127	0	80216147	A	G
13	rs9318647	0	80216846	A	G
13	rs9565516	0	80217881	A	T
13	rs12430226	0	80218239	G	A
13	rs7324718	0	80218546	T	C
13	rs2181432	0	80218861	C	T
13	rs9530942	0	80219035	T	A
13	rs7329850	0	80219514	C	T
13	rs9574450	0	80219665	C	A
13	rs7994255	0	80219883	G	T
13	rs7994620	0	80220015	G	A
13	rs147137212	0	80220286	G	T
13	rs138769291	0	80220643	T	C
13	rs76029692	0	80220941	A	G
13	rs12874186	0	80221167	T	C
13	rs4885652	0	80222402	C	T
13	rs60407730	0	80222407	T	C
13	rs7333290	0	80223532	G	T
13	rs78539647	0	80223570	A	G
13	rs9574452	0	80223671	C	G
13	rs4885653	0	80224421	G	T
13	rs9530943	0	80226450	A	G
13	rs9545166	0	80227341	T	A
13	rs34629137	0	80228660	T	C
13	rs34757198	0	80228854	T	C
13	rs12583029	0	80229180	T	A
13	rs2876746	0	80231558	G	A
13	rs9601258	0	80232942	A	G
13	rs2876747	0	80233541	T	G
13	rs58360508	0	80234233	A	G
13	rs8001082	0	80234527	C	G
13	rs6563128	0	80235127	T	C
13	rs7335083	0	80235827	T	C
13	rs9318650	0	80236762	G	A
13	rs9530944	0	80238477	C	A
13	rs9318651	0	80238557	C	T
13	rs2208938	0	80239283	C	T
13	rs17071740	0	80240934	T	C
13	rs4885655	0	80240964	G	C
13	rs2208937	0	80241695	T	A
13	rs79337165	0	80241870	C	T
13	rs9805769	0	80242330	C	A
13	rs2208936	0	80242608	G	C
13	rs9574455	0	80244736	G	A
13	rs2329127	0	80245630	C	T
13	rs17071744	0	80247770	C	T
13	rs4141826	0	80247791	G	A
13	rs12872859	0	80249830	C	T
13	rs6563129	0	80250475	C	T
13	rs12583361	0	80250511	C	T
13	rs17071755	0	80251029	G	C
13	rs2208943	0	80251200	C	T
13	rs4335681	0	80251246	T	C
13	rs4506784	0	80251427	A	G
13	rs17071769	0	80251485	T	G
13	rs34993149	0	80252151	G	A
13	rs6563130	0	80252181	A	C
13	rs17511364	0	80252595	G	C
13	rs2876748	0	80253750	G	C
13	rs2068989	0	80254489	A	G
13	rs4375553	0	80257200	T	C
13	rs2329128	0	80257615	T	G
13	rs28468602	0	80259570	G	T
13	rs2329129	0	80259847	G	C
13	rs7329742	0	80260341	C	A
13	rs139547239	0	80261599	C	T
13	rs9601260	0	80261777	G	A
13	rs117027967	0	80263340	C	T
13	rs9574457	0	80263568	T	C
13	rs7332435	0	80264003	G	A
13	rs56191624	0	80264272	T	G
13	rs9601261	0	80264653	C	G
13	rs78281561	0	80264735	T	C
13	rs80134773	0	80264852	T	C
13	rs35229925	0	80266234	G	A
13	rs2329130	0	80266791	T	C
13	rs76267952	0	80267473	G	C
13	rs2329131	0	80267873	A	C
13	rs17071785	0	80267951	G	A
13	rs9574458	0	80269239	T	C
13	rs9545172	0	80269433	G	A
13	rs9545173	0	80269655	A	G
13	rs2783084	0	80270336	G	A
13	rs80330576	0	80270565	A	G
13	rs7985045	0	80271352	G	A
13	rs2802622	0	80271453	T	G
13	rs9545174	0	80271969	A	G
13	rs2783083	0	80272235	G	A
13	rs2802623	0	80272313	T	A
13	rs2244299	0	80272934	A	T
13	rs7998397	0	80273223	T	C
13	rs1335284	0	80273402	A	G
13	rs1335285	0	80273514	A	G
13	rs1335286	0	80273590	T	C
13	rs2802626	0	80274119	C	T
13	rs4884137	0	80274415	A	G
13	rs2802627	0	80274800	A	G
13	rs2783082	0	80276438	T	C
13	rs34254287	0	80277386	C	T
13	rs9530947	0	80278149	C	T
13	rs2329132	0	80278377	A	T
13	rs2329133	0	80278505	A	G
13	rs78868294	0	80278552	A	G
13	rs9593412	0	80278964	T	C
13	rs3861142	0	80279157	T	C
13	rs2256665	0	80279185	A	G
13	rs7985412	0	80280241	A	G
13	rs2876749	0	80280290	C	T
13	rs9545175	0	80280612	G	C
13	rs2783080	0	80280731	C	T
13	rs2783078	0	80283464	T	G
13	rs9565518	0	80285558	T	C
13	rs2783076	0	80287484	A	T
13	rs7338200	0	80287620	A	T
13	rs2802628	0	80288024	T	C
13	rs12873086	0	80288533	C	T
13	rs2802629	0	80288745	G	T
13	rs2802630	0	80289116	A	G
13	rs2802633	0	80290816	C	T
13	rs2783074	0	80290999	G	A
13	rs3908811	0	80291694	C	T
13	rs9574459	0	80291983	A	T
13	rs2329135	0	80293274	T	C
13	rs12876231	0	80294148	G	T
13	rs2152228	0	80294963	C	T
13	rs2210764	0	80294967	A	G
13	rs1577406	0	80295268	G	A
13	rs1577407	0	80295708	A	G
13	rs1335292	0	80297503	A	T
13	rs915260	0	80298066	T	C
13	rs1953339	0	80298141	C	T
13	rs56288617	0	80298287	T	A
13	rs9545179	0	80298358	G	T
13	rs74099675	0	80299249	T	C
13	rs2039552	0	80299306	G	A
13	rs2039553	0	80299722	A	G
13	rs73557586	0	80299744	A	G
13	rs59481517	0	80300203	A	G
13	rs57797642	0	80300811	C	T
13	rs1335293	0	80301144	G	A
13	rs9530949	0	80302125	G	C
13	rs78360970	0	80302210	T	C
13	rs9545180	0	80302835	G	A
13	rs77556063	0	80303210	G	A
13	rs9574460	0	80303422	T	C
13	rs7139876	0	80304179	A	T
13	rs9565521	0	80304245	G	C
13	rs9530951	0	80304330	C	A
13	rs2802634	0	80305857	G	A
13	rs117205228	0	80305954	T	C
13	rs2329119	0	80306570	G	T
13	rs4591025	0	80306657	T	G
13	rs2329120	0	80306672	T	A
13	rs4591027	0	80306750	T	C
13	rs59233008	0	80306783	G	A
13	rs2329121	0	80306854	C	T
13	rs2329122	0	80307178	G	A
13	rs2329123	0	80307808	T	A
13	rs78031890	0	80307810	T	C
13	rs78662655	0	80308513	G	A
13	rs9574462	0	80308713	A	G
13	rs8001312	0	80309343	A	G
13	rs1577405	0	80309652	G	A
13	rs2095470	0	80310295	T	G
13	rs2329124	0	80310462	G	A
13	rs1577404	0	80310771	G	A
13	rs2262460	0	80310796	T	G
13	rs1155859	0	80311605	C	T
13	rs1591417	0	80312106	T	A
13	rs1591416	0	80312323	T	C
13	rs2802638	0	80312646	A	G
13	rs12583817	0	80312935	C	T
13	rs1855685	0	80313083	T	G
13	rs73559503	0	80313849	T	A
13	rs2027152	0	80314669	G	A
13	rs7330531	0	80315019	A	C
13	rs78492196	0	80316045	G	A
13	rs17071815	0	80316123	C	T
13	rs117716569	0	80317713	G	A
13	rs2802639	0	80318129	A	C
13	rs1414116	0	80318635	C	G
13	rs2248563	0	80318670	A	C
13	rs76265482	0	80320121	A	G
13	rs2248413	0	80320163	A	G
13	rs1414113	0	80320344	C	T
13	rs2248409	0	80320345	A	G
13	rs1414111	0	80320458	C	G
13	rs2783085	0	80321164	G	A
13	rs2802640	0	80322870	G	A
13	rs2802641	0	80323955	G	A
13	rs1414110	0	80324923	C	A
13	rs74099688	0	80324928	T	C
13	rs12584683	0	80326502	G	T
13	rs35661635	0	80326845	C	G
13	rs74099689	0	80329399	G	A
13	rs74099690	0	80330041	T	G
13	rs76767195	0	80330331	G	A
13	rs73559508	0	80330525	G	T
13	rs111695050	0	80330631	C	G
13	rs116201527	0	80331030	C	T
13	rs4885658	0	80331118	C	G
13	rs111944876	0	80331577	C	G
13	rs6563132	0	80331793	C	T
13	rs181715732	0	80332791	T	C
13	rs12583646	0	80334423	A	C
13	rs78718684	0	80334498	G	A
13	rs75758861	0	80335849	A	G
13	rs11619959	0	80336645	G	C
13	rs9545191	0	80336860	T	C
13	rs1577403	0	80337445	C	T
13	rs2329137	0	80337671	T	C
13	rs2329138	0	80337706	T	C
13	rs78988764	0	80339389	T	C
13	rs17071823	0	80339842	G	A
13	rs142396801	0	80340268	T	G
13	rs7324675	0	80341945	C	T
13	rs74674855	0	80342101	G	T
13	rs9574473	0	80342186	A	G
13	rs12428029	0	80342312	T	C
13	rs10507900	0	80343533	G	A
13	rs9545192	0	80344751	C	T
13	rs9574475	0	80345313	C	T
13	rs77315966	0	80345505	G	A
13	rs1160131	0	80347672	T	C
13	rs56209721	0	80348465	C	T
13	rs1158596	0	80348653	A	G
13	rs79816381	0	80349497	A	G
13	rs76906325	0	80349706	G	A
13	rs74099693	0	80350061	C	A
13	rs143985214	0	80351330	A	T
13	rs57650273	0	80352305	G	A
13	rs7981112	0	80352830	T	C
13	rs9530958	0	80354887	C	T
13	rs9545193	0	80355961	C	A
13	rs9545194	0	80356506	T	C
13	rs80092906	0	80356681	C	T
13	rs76354913	0	80357416	G	A
13	rs4885659	0	80358274	C	T
13	rs17071846	0	80358319	A	G
13	rs9601268	0	80359288	A	T
13	rs7327527	0	80360400	A	G
13	rs12584347	0	80360468	C	A
13	rs142766812	0	80361313	T	C
13	rs74099696	0	80363092	C	T
13	rs9530959	0	80363634	G	A
13	rs76396797	0	80363893	T	C
13	rs9574480	0	80364654	C	T
13	rs2329141	0	80365852	A	G
13	rs74099698	0	80365915	G	C
13	rs4885660	0	80366673	T	C
13	rs74099699	0	80368175	T	C
13	rs4319636	0	80368855	T	C
13	rs9574484	0	80369246	A	G
13	rs9530960	0	80373908	C	A
13	rs7984156	0	80374537	C	T
13	rs77089762	0	80374764	A	G
13	rs12019641	0	80375028	G	A
13	rs7321213	0	80375088	C	A
13	rs9318656	0	80375609	G	C
13	rs1335287	0	80375861	C	A
13	rs9318657	0	80375880	T	A
13	rs12584389	0	80376004	T	C
13	rs4885662	0	80376236	G	A
13	rs17071872	0	80376988	C	A
13	rs12585395	0	80377915	A	C
13	rs12867107	0	80380645	G	A
13	rs6563135	0	80382283	A	G
13	rs4884138	0	80382362	C	T
13	rs9545203	0	80383037	T	C
13	rs148041662	0	80383130	T	C
13	rs9545204	0	80383513	C	T
13	rs9545205	0	80383890	A	G
13	rs4885668	0	80384004	T	C
13	rs9565528	0	80384592	G	A
13	rs75986947	0	80384594	A	T
13	rs1414109	0	80384776	G	C
13	rs2039554	0	80385368	A	G
13	rs2039555	0	80385411	C	A
13	rs2039556	0	80385433	G	A
13	rs77807101	0	80385506	T	G
13	rs7322877	0	80385632	A	G
13	rs7331509	0	80387435	G	T
13	rs2152226	0	80387466	G	A
13	rs4885669	0	80387750	G	C
13	rs4885670	0	80387914	C	A
13	rs4885671	0	80388625	T	C
13	rs67761843	0	80389472	G	A
13	rs1591414	0	80389702	T	C
13	rs12872026	0	80390142	A	G
13	rs12873306	0	80390208	T	G
13	rs9545206	0	80390319	T	G
13	rs4641610	0	80391091	C	T
13	rs4283116	0	80397301	C	T
13	rs11616981	0	80397438	T	C
13	rs2095467	0	80397626	G	C
13	rs2095468	0	80397630	T	A
13	rs2105045	0	80398114	A	C
13	rs2105046	0	80398317	C	G
13	rs2095469	0	80398379	T	C
13	rs12877944	0	80398868	G	A
13	rs4885673	0	80399329	T	C
13	rs4885674	0	80399492	C	G
13	rs7996946	0	80399664	A	G
13	rs113356801	0	80399860	G	A
13	rs1335279	0	80399950	T	C
13	rs9545214	0	80401041	A	G
13	rs149770419	0	80401062	C	T
13	rs9530974	0	80402626	C	T
13	rs6563137	0	80403403	A	G
13	rs1360812	0	80403621	G	T
13	rs1360814	0	80403917	A	G
13	rs2027146	0	80404036	G	T
13	rs2027147	0	80404133	G	C
13	rs2027148	0	80404299	G	T
13	rs77704735	0	80405376	A	G
13	rs55782753	0	80405693	T	A
13	rs2152227	0	80406087	G	A
13	rs1889642	0	80406220	G	A
13	rs9545217	0	80406559	G	A
13	rs78521095	0	80406746	C	A
13	rs1335280	0	80407093	A	T
13	rs9545219	0	80407211	A	G
13	rs79249836	0	80411280	G	A
13	rs9646080	0	80411610	C	T
13	rs7994812	0	80411729	A	T
13	rs6563138	0	80411823	T	C
13	rs9545224	0	80412461	G	A
13	rs9601273	0	80413817	G	A
13	rs66509553	0	80413867	C	T
13	rs193204159	0	80419475	G	T
13	rs4619276	0	80419750	C	T
13	rs4283117	0	80420039	A	G
13	rs7990447	0	80420164	C	G
13	rs75233435	0	80420284	G	A
13	rs713614	0	80421340	A	G
13	rs713615	0	80421557	T	C
13	rs150537017	0	80422261	A	G
13	rs17071891	0	80422457	T	C
13	rs12875666	0	80422683	C	T
13	rs9545235	0	80423158	T	C
13	rs970738	0	80423699	T	C
13	rs73561341	0	80424344	T	C
13	rs78491984	0	80424456	A	G
13	rs7337191	0	80425292	G	C
13	rs7319612	0	80425660	A	G
13	rs1335281	0	80425877	A	G
13	rs141255245	0	80425916	C	G
13	rs7320994	0	80426383	A	G
13	rs11841161	0	80426456	G	A
13	rs7327438	0	80426540	T	C
13	rs9545236	0	80426745	G	A
13	rs9530978	0	80427015	G	A
13	rs7332904	0	80427723	A	G
13	rs147675354	0	80427726	A	C
13	rs9530979	0	80427919	G	T
13	rs7333650	0	80428007	C	G
13	rs7333880	0	80428111	C	T
13	rs145700233	0	80430050	G	C
```
