## Supplementary material for "Characterization of shared and ancestry-specific signals driving complex traits using multi-ancestry fine-mapping": s2_snps.txt

```
rs145975098
rs139845902
rs61169347
rs9530829
rs1218247
rs9544898
rs144874985
rs144507875
rs9565451
rs144582566
rs10507896
rs73243122
rs73243124
rs9318594
rs61970561
rs7333777
rs7334131
rs9574320
rs1218258
rs60555863
rs1218259
rs58662263
rs113908252
rs7331458
rs140281659
rs73224648
rs73224649
rs6563072
rs73224651
rs115591302
rs1000629
rs1000630
rs1467799
rs1557042
rs1218270
rs2776829
rs2780737
rs2185565
rs9565452
rs9544906
rs150637538
rs1218295
rs9544908
rs9544909
rs4885584
rs73224655
rs4885585
rs139724067
rs142128466
rs1218298
rs1218299
rs1218300
rs1218275
rs1218277
rs1218278
rs1218279
rs1218282
rs7997077
rs1361541
rs1218285
rs1218286
rs17177530
rs9574323
rs117476447
rs17771893
rs914936
rs7324930
rs78222504
rs56139780
rs141165513
rs1934949
rs151222308
rs149954286
rs9544918
rs149375845
rs12184655
rs1981255
rs149902573
rs1934950
rs141218783
rs7981145
rs9318597
rs9601131
rs78824756
rs9530833
rs9601132
rs75745171
rs9601133
rs77096840
rs76570975
rs7986149
rs7986500
rs80181545
rs74556074
rs148050264
rs140137486
rs78103672
rs9530834
rs75235130
rs9544923
rs7990443
rs9593362
rs9544924
rs9574326
rs78166781
rs9530835
rs1361540
rs1341133
rs9565454
rs1341134
rs1341135
rs1341136
rs61968160
rs8000648
rs1934947
rs9601138
rs9544925
rs75683751
rs61968162
rs79870923
rs17070510
rs4511422
rs1112425
rs1417671
rs1417673
rs9544926
rs117019250
rs9544927
rs9574328
rs149639232
rs9574329
rs7325470
rs2027425
rs7999998
rs7320273
rs9593363
rs9601139
rs75493951
rs1539008
rs7997459
rs7318148
rs7324453
rs60294454
rs73550946
rs9601141
rs7996904
rs9565456
rs77743889
rs55859458
rs79962672
rs9530838
rs7322004
rs9318601
rs76559180
rs1304128
rs4884116
rs4884117
rs7999151
rs117696033
rs61968167
rs9601142
rs11616205
rs76233418
rs111749828
rs148807659
rs149626261
rs7982332
rs7981629
rs7983427
rs6563075
rs2150667
rs2150668
rs76987167
rs79168601
rs4885588
rs9574332
rs1576654
rs61968168
rs1341143
rs1341142
rs9544929
rs17070566
rs9574334
rs9565457
rs9601146
rs17070578
rs1341141
rs1341140
rs11843861
rs4884118
rs1417676
rs61968196
rs74381560
rs1810879
rs9574335
rs9544931
rs9574336
rs9544932
rs61968197
rs9574337
rs59009103
rs9544933
rs74540974
rs9544934
rs9574338
rs9565458
rs9574339
rs9544935
rs9544936
rs9530839
rs1417675
rs9544938
rs9530840
rs9544939
rs17070595
rs4387496
rs1041477
rs61968200
rs9544942
rs12585805
rs9593364
rs1832759
rs150046442
rs17070612
rs9530841
rs17070613
rs9574341
rs61967093
rs7337382
rs7319358
rs7319850
rs4885589
rs1980993
rs1980992
rs9318602
rs1888678
rs1331302
rs147893298
rs959339
rs9544943
rs9574342
rs7999857
rs7319716
rs12873293
rs9544944
rs7326662
rs17785153
rs4572267
rs4259943
rs4421883
rs12584042
rs9544946
rs9544947
rs9530843
rs144686680
rs944512
rs9601149
rs9574343
rs3898879
rs9530844
rs80166704
rs1372177
rs76925423
rs9318604
rs17070663
rs9530845
rs9601155
rs9601157
rs55887401
rs1441264
rs9544949
rs9574344
rs72628078
rs4885590
rs9544950
rs61967115
rs73550426
rs4884119
rs1441263
rs4885591
rs9574345
rs3937609
rs78134301
rs9565459
rs4885592
rs9574346
rs4885593
rs4885594
rs117209859
rs61967116
rs58566772
rs58608686
rs60931609
rs67621633
rs61967117
rs1576655
rs61967118
rs7994512
rs9544953
rs9544954
rs12868273
rs2329104
rs12867914
rs1854864
rs150009774
rs9544956
rs9544957
rs9544958
rs1441262
rs1837749
rs1837748
rs7326001
rs140111763
rs7491536
rs1596034
rs1596033
rs1596032
rs4480675
rs9544968
rs79160701
rs61966364
rs1003093
rs1003092
rs1561695
rs2016173
rs11620440
rs61966366
rs7994048
rs7996049
rs7337583
rs9530848
rs17181627
rs17786237
rs74666243
rs12876194
rs7334914
rs17181753
rs55648445
rs9574348
rs9574349
rs10220071
rs1372183
rs1888679
rs1319380
rs2165467
rs2876735
rs17786453
rs7323221
rs7322053
rs60443019
rs79701441
rs186749598
rs4885597
rs139423285
rs12868625
rs73226569
rs2119541
rs12858766
rs2119545
rs7993508
rs150670735
rs73226576
rs73226577
rs73226578
rs67160417
rs113474851
rs1983979
rs146096783
rs138670780
rs7330173
rs8001745
rs148897258
rs7988279
rs632982
rs670786
rs616350
rs76938564
rs150840887
rs142655835
rs143655575
rs146260205
rs77002998
rs627572
rs614968
rs632193
rs630944
rs9544976
rs7995179
rs597789
rs76821727
rs617273
rs646679
rs9544979
rs630724
rs117072131
rs141458261
rs9544980
rs667307
rs7321113
rs74710354
rs634541
rs180879300
rs7993862
rs78827895
rs9544984
rs77019527
rs659661
rs661965
rs700391
rs4885600
rs1888052
rs661599
rs77210245
rs4885602
rs2218230
rs661907
rs9574354
rs633843
rs12584658
rs7981859
rs7985832
rs55675737
rs143884202
rs9544991
rs9544992
rs9544993
rs9544994
rs74854400
rs1813723
rs76538278
rs78076549
rs143194924
rs991704
rs7998872
rs184130370
rs7999227
rs8000913
rs7999725
rs614496
rs9574355
rs672336
rs651639
rs138778184
rs654113
rs1023178
rs1023177
rs607155
rs643773
rs185969259
rs1318963
rs1318962
rs76036139
rs636307
rs9544995
rs73226602
rs683708
rs626382
rs626372
rs626039
rs1837746
rs646291
rs75396442
rs79068529
rs655164
rs582750
rs596442
rs598542
rs17252983
rs599476
rs77821298
rs664791
rs79553259
rs681888
rs644093
rs602678
rs601695
rs601532
rs117320600
rs671363
rs585856
rs609334
rs1660977
rs139317362
rs678616
rs650354
rs663693
rs9530862
rs7324086
rs142207830
rs80127279
rs79208488
rs649402
rs677316
rs648442
rs4885605
rs647584
rs150104040
rs77072816
rs9544996
rs148496896
rs646931
rs618098
rs117267073
rs613452
rs589697
rs143025939
rs612909
rs4885612
rs587011
rs17837332
rs598698
rs662616
rs651405
rs639604
rs617940
rs147494315
rs139976196
rs596249
rs60725666
rs77278228
rs76576510
rs74825089
rs625522
rs9318606
rs138138857
rs76641289
rs677659
rs117558272
rs78850898
rs184661535
rs76706034
rs76544329
rs17791450
rs78062384
rs9544998
rs146790485
rs622985
rs2991505
rs79623254
rs2991504
rs2991503
rs614930
rs113442018
rs598980
rs9565467
rs4885613
rs2991500
rs7983037
rs114927551
rs78219619
rs79140680
rs78506973
rs7330762
rs147650208
rs17253011
rs78992838
rs77444027
rs73556476
rs9530864
rs112665634
rs588262
rs78068145
rs2988051
rs75964296
rs80180194
rs2991497
rs75556026
rs74711922
rs73556478
rs9545000
rs2991494
rs2991493
rs79530493
rs2991492
rs73556481
rs74099237
rs73556484
rs9318608
rs73556485
rs8001905
rs12584258
rs9574361
rs9545005
rs7986404
rs7986907
rs7986775
rs618584
rs9601182
rs74327525
rs78797523
rs613696
rs61966446
rs34893394
rs4885614
rs4884122
rs4885615
rs4884123
rs4884124
rs4884125
rs12868236
rs1360251
rs189542589
rs1360250
rs9530865
rs7326865
rs9574362
rs633474
rs633470
rs9545007
rs7985181
rs7986836
rs7990656
rs7990950
rs7991597
rs78044284
rs9545008
rs7333649
rs35632558
rs7334091
rs7334311
rs76846697
rs77809343
rs9545009
rs9530866
rs60320765
rs74406914
rs9574363
rs75368068
rs1411315
rs2991489
rs9565468
rs1411314
rs1411313
rs1411312
rs9545010
rs9530867
rs618304
rs666269
rs7319658
rs9593381
rs58086794
rs117795182
rs2988054
rs9601185
rs1330060
rs592560
rs606519
rs605216
rs2991488
rs2988056
rs9601186
rs9574364
rs2991487
rs140964728
rs9565470
rs111242708
rs145077224
rs2991486
rs140355529
rs61966449
rs9593382
rs77741553
rs2991485
rs147391460
rs118013194
rs7331268
rs79464345
rs117319112
rs72628079
rs61966450
rs2991484
rs79727773
rs1330059
rs77308153
rs2991483
rs9574365
rs12871633
rs9601187
rs684269
rs2991479
rs188814664
rs2988021
rs2991478
rs2988022
rs6563086
rs2988023
rs694724
rs149999099
rs641074
rs599049
rs9565472
rs610695
rs2991443
rs150125726
rs113075013
rs658844
rs7990825
rs74915923
rs1760677
rs9593383
rs1755467
rs1755466
rs2991448
rs2991450
rs2991464
rs9574368
rs9574369
rs9574370
rs9565473
rs143018294
rs7996244
rs61967873
rs659005
rs596438
rs596436
rs605505
rs671712
rs593305
rs2988026
rs2988027
rs590108
rs7987348
rs9545011
rs662113
rs9318611
rs610754
rs2988028
rs2988029
rs1536941
rs2988030
rs61967875
rs117221675
rs2988031
rs2988032
rs2988033
rs2988035
rs2988036
rs2988037
rs2988038
rs9318612
rs2988039
rs9545012
rs79356344
rs74097933
rs609481
rs1411311
rs2988040
rs9601188
rs2988041
rs1330057
rs2991444
rs2988042
rs57618685
rs2991445
rs868680
rs12876191
rs1755463
rs671700
rs78966483
rs662378
rs662380
rs11149124
rs597726
rs9574375
rs2988043
rs2988044
rs2988045
rs2988046
rs56679953
rs666690
rs74212716
rs77507631
rs17837345
rs680178
rs588755
rs79025271
rs77614120
rs9593385
rs75808585
rs80025269
rs9601190
rs11149125
rs11149126
rs9574377
rs2772343
rs9601191
rs9593386
rs143315038
rs9601192
rs74611454
rs2991447
rs2988047
rs75132802
rs61967877
rs61967878
rs61967879
rs77036872
rs2329108
rs9601194
rs9593387
rs9601195
rs1002887
rs1316834
rs1002886
rs2991449
rs74547370
rs7986608
rs9545015
rs9530873
rs2988048
rs35987804
rs2991463
rs117779904
rs11149127
rs11149128
rs76438900
rs80209443
rs7982920
rs9545016
rs78759022
rs75391301
rs147291821
rs9545017
rs11842559
rs61966566
rs79580658
rs2991468
rs9574379
rs10467416
rs9318613
rs9318614
rs12870448
rs12870453
rs78073406
rs78996537
rs76670384
rs77212354
rs77601522
rs9601197
rs12584303
rs56050686
rs76905578
rs12874895
rs2329109
rs76353345
rs9574380
rs2876736
rs693937
rs76524043
rs9545018
rs595223
rs667470
rs9545019
rs9545020
rs668820
rs79418974
rs681427
rs626139
rs17253102
rs4885616
rs113616374
rs75148544
rs4375552
rs2329111
rs2329112
rs79778416
rs9545021
rs9545022
rs7986662
rs74985317
rs7990002
rs7990510
rs72628080
rs7991673
rs72628081
rs7327440
rs7327625
rs6563088
rs72628082
rs117084096
rs72628083
rs7998070
rs9318615
rs72628084
rs9545023
rs73543904
rs9530874
rs11149129
rs73230289
rs117578829
rs72628085
rs7987265
rs118115084
rs7987995
rs78370300
rs79546733
rs117004198
rs75613332
rs2329113
rs731287
rs80347179
rs9318616
rs9574382
rs113225595
rs57170414
rs57882731
rs7984560
rs7985002
rs680315
rs117614736
rs59682729
rs17071016
rs57292541
rs11843075
rs184188792
rs9545024
rs9574383
rs9530876
rs9545025
rs9530877
rs7988232
rs4884126
rs12560714
rs12430365
rs188593645
rs2876738
rs17071026
rs7982730
rs28634780
rs144970387
rs10162073
rs11149130
rs9565478
rs138116599
rs144806261
rs9565479
rs117406725
rs9530878
rs4885619
rs9545028
rs141938955
rs77585716
rs9545033
rs9545037
rs9574384
rs9574385
rs7998634
rs881143
rs9635022
rs9574386
rs9565480
rs12584309
rs9574387
rs4885621
rs1609593
rs4255666
rs9574388
rs9574389
rs139349040
rs147743753
rs9530880
rs117881800
rs11617565
rs137944345
rs142916838
rs9574390
rs9545040
rs188373857
rs4575421
rs9574398
rs9318619
rs6563095
rs9601208
rs7140027
rs7333904
rs143413306
rs943712
rs943711
rs943710
rs943709
rs6563096
rs9530889
rs9530891
rs9545047
rs9545048
rs7338170
rs1626333
rs1856996
rs1856997
rs117467850
rs4885625
rs1324873
rs4573813
rs76907576
rs9565482
rs9565483
rs9545052
rs9635027
rs12585218
rs9545053
rs2147566
rs1028770
rs142311685
rs1324871
rs1324870
rs9574402
rs9545054
rs2876739
rs7983344
rs7988331
rs61966633
rs9530893
rs4264284
rs145358254
rs185405241
rs12827043
rs9601211
rs7358847
rs7993295
rs36152718
rs1007569
rs9565485
rs28579970
rs4885626
rs4885627
rs4885628
rs4885629
rs1980883
rs9545061
rs143952720
rs1927506
rs1409019
rs1408656
rs7317343
rs139923618
rs6563098
rs1748768
rs1409018
rs1155848
rs1410332
rs12865187
rs9545065
rs9565486
rs9545066
rs3818563
rs571585443
rs3187338
rs9545067
rs9545068
rs9318621
rs7322167
rs9285309
rs61966637
rs12875039
rs9545069
rs9285310
rs7317416
rs9574405
rs9593391
rs1408658
rs1408657
rs3903388
rs1752649
rs1749983
rs1752648
rs1752647
rs1752646
rs1749988
rs12871015
rs9530894
rs9545073
rs9530895
rs9530896
rs9545076
rs9530897
rs17185717
rs9574406
rs9545078
rs7332367
rs7981067
rs7996652
rs9565488
rs140736578
rs9574409
rs9565489
rs3742117
rs3742118
rs3742119
rs7319320
rs9574410
rs7987769
rs2274555
rs150222397
rs3752995
rs3752994
rs9565491
rs9545079
rs4884129
rs9318623
rs1410336
rs7327386
rs9565492
rs7998837
rs78616179
rs9565493
rs9318624
rs9318625
rs9318626
rs116985578
rs7338677
rs7322744
rs56911077
rs9574411
rs9530900
rs9530901
rs4328330
rs4497554
rs9318627
rs2182873
rs2025913
rs2057573
rs10444623
rs151068592
rs7995243
rs9545082
rs7332913
rs9601217
rs9545083
rs7322756
rs7324006
rs7322673
rs9574413
rs9545085
rs9545086
rs9545087
rs7319212
rs7319252
rs2274554
rs7327603
rs9545090
rs9530902
rs9593392
rs9318633
rs9318634
rs9545092
rs9530904
rs12872328
rs2182010
rs9545093
rs9530905
rs9530906
rs11620233
rs8001392
rs12873573
rs4146473
rs35476664
rs1980764
rs1619669
rs3764150
rs1749982
rs147383231
rs1324868
rs17186845
rs6563100
rs1977354
rs7321186
rs7322901
rs1022891
rs1018633
rs77768996
rs9530913
rs7329331
rs7330479
rs7336186
rs184008363
rs7336581
rs3742120
rs3742121
rs3742122
rs9545097
rs2031815
rs9574416
rs7331872
rs9530914
rs6563104
rs80348013
rs7981500
rs7986306
rs7323246
rs117824550
rs9574418
rs1590465
rs7331766
rs9593396
rs9530915
rs12584193
rs2182009
rs4605023
rs9565496
rs77985981
rs9545101
rs12877507
rs9574419
rs75266347
rs1886494
rs9601226
rs9545104
rs9545106
rs9574420
rs2763810
rs9574421
rs9565497
rs2296286
rs1853830
rs2296287
rs1748761
rs2763809
rs1748762
rs1748763
rs7987193
rs912639
rs2876740
rs8001281
rs7336939
rs7336979
rs8001622
rs9545108
rs75798060
rs1624537
rs1616547
rs12868295
rs9318638
rs1748769
rs8001638
rs11617011
rs9545109
rs7328494
rs9574422
rs138811499
rs2147568
rs9530917
rs7990321
rs7331525
rs185035836
rs76467002
rs2765078
rs147576146
rs9601227
rs8001795
rs8002838
rs9545113
rs9530920
rs9545114
rs643778
rs586219
rs7338678
rs2265377
rs2265378
rs2265381
rs2265382
rs9318640
rs9318641
rs2477395
rs2095477
rs2484345
rs2477397
rs79880533
rs314695
rs314694
rs78425983
rs418150
rs416660
rs314693
rs314692
rs138174629
rs9565500
rs75870398
rs314690
rs314689
rs12585625
rs11843939
rs80141447
rs114713561
rs73548905
rs11838700
rs7995350
rs7995717
rs420387
rs7139902
rs56863569
rs7334344
rs12872114
rs7983312
rs116938648
rs314687
rs7325970
rs9574424
rs74098308
rs7995408
rs314688
rs73548931
rs117593682
rs59251364
rs73548932
rs67435118
rs386603
rs73548939
rs1335372
rs74098315
rs192787174
rs112898484
rs73548948
rs58264675
rs4476060
rs9574429
rs149922553
rs111881440
rs7985220
rs7985239
rs58069884
rs9593399
rs73548952
rs58233612
rs79074945
rs73548958
rs73548962
rs7325095
rs139914518
rs9530922
rs73548974
rs4885633
rs17071492
rs73548982
rs11842172
rs74098396
rs79754561
rs12858106
rs77008135
rs17071494
rs7335104
rs7999283
rs142553952
rs148089471
rs7988601
rs6563110
rs7996493
rs7337908
rs7338662
rs7338530
rs11839689
rs73551514
rs73551516
rs55820419
rs11840407
rs6563111
rs1023293
rs953005
rs4145207
rs9565508
rs117095253
rs4885634
rs9545126
rs9565509
rs7990344
rs117320796
rs8002042
rs7982263
rs117505280
rs1577418
rs1577417
rs17071512
rs1335370
rs6563113
rs73234683
rs9530925
rs9530926
rs5016209
rs4885635
rs78831999
rs4885636
rs1577416
rs147467627
rs1335368
rs150257018
rs9530927
rs74441405
rs77798194
rs9318644
rs9565510
rs78277168
rs74857344
rs17071536
rs7990250
rs17071545
rs28546558
rs7339303
rs78974612
rs7321953
rs71445304
rs6563115
rs116397565
rs1475797
rs9574434
rs9545129
rs6563116
rs139836147
rs7985291
rs12877278
rs74772608
rs2760106
rs2783119
rs2783120
rs75220942
rs78739015
rs77947803
rs2783121
rs2783122
rs7992646
rs111513856
rs2760105
rs2760103
rs1408049
rs2065743
rs144713868
rs9545132
rs17071589
rs73234699
rs987284
rs1414156
rs1414155
rs1212082
rs700396
rs8000301
rs2760102
rs9601240
rs7991663
rs73235960
rs9601242
rs73235963
rs143792595
rs2484343
rs4885639
rs2783123
rs2476173
rs3759438
rs2760101
rs141718049
rs73553473
rs1208049
rs9574436
rs147134154
rs193017745
rs117333868
rs17071629
rs17431002
rs2476172
rs145575399
rs142271073
rs11841756
rs2484344
rs143438647
rs75467047
rs116953564
rs80208501
rs2783125
rs7984163
rs2783126
rs2181433
rs9574440
rs188906100
rs9545142
rs4885640
rs4885641
rs77981576
rs9545143
rs2783127
rs9530936
rs149960766
rs79277854
rs1414154
rs2783129
rs61966693
rs9601248
rs9574441
rs2783130
rs34574726
rs12583023
rs7983451
rs7983467
rs9545145
rs2476174
rs7319427
rs183024990
rs6563120
rs6563121
rs9545146
rs928640
rs9530937
rs71436528
rs2760111
rs12873323
rs7324768
rs2146593
rs2146592
rs9545151
rs7983556
rs1932197
rs7990151
rs78868921
rs2876741
rs4885645
rs61342959
rs71436529
rs55902954
rs2093620
rs6563123
rs9601250
rs76301814
rs4597201
rs9601251
rs9601252
rs4141825
rs146384808
rs9545155
rs9545156
rs9545158
rs7997134
rs12853669
rs117252597
rs2876742
rs117012525
rs767778
rs9574445
rs9318645
rs17071687
rs17071691
rs4885647
rs4884135
rs9565512
rs6563124
rs12873970
rs2876744
rs9545159
rs77222043
rs76802646
rs2329126
rs2876745
rs6563125
rs9565513
rs1998452
rs9565514
rs58739959
rs9601256
rs9565515
rs150188576
rs4885649
rs9530940
rs7987038
rs7330910
rs7329551
rs9318646
rs7336082
rs3920578
rs7985510
rs9530941
rs7990179
rs7989227
rs4885651
rs140508142
rs7333099
rs9593407
rs9574448
rs6563127
rs9318647
rs9565516
rs12430226
rs7324718
rs2181432
rs9530942
rs7329850
rs9574450
rs7994255
rs7994620
rs147137212
rs138769291
rs76029692
rs12874186
rs4885652
rs60407730
rs7333290
rs78539647
rs9574452
rs4885653
rs9530943
rs9545166
rs34629137
rs34757198
rs12583029
rs2876746
rs9601258
rs2876747
rs58360508
rs8001082
rs6563128
rs7335083
rs9318650
rs9530944
rs9318651
rs2208938
rs17071740
rs4885655
rs2208937
rs79337165
rs9805769
rs2208936
rs9574455
rs2329127
rs17071744
rs4141826
rs12872859
rs6563129
rs12583361
rs17071755
rs2208943
rs4335681
rs4506784
rs17071769
rs34993149
rs6563130
rs17511364
rs2876748
rs2068989
rs4375553
rs2329128
rs28468602
rs2329129
rs7329742
rs139547239
rs9601260
rs117027967
rs9574457
rs7332435
rs56191624
rs9601261
rs78281561
rs80134773
rs35229925
rs2329130
rs76267952
rs2329131
rs17071785
rs9574458
rs9545172
rs9545173
rs2783084
rs80330576
rs7985045
rs2802622
rs9545174
rs2783083
rs2802623
rs2244299
rs7998397
rs1335284
rs1335285
rs1335286
rs2802626
rs4884137
rs2802627
rs2783082
rs34254287
rs9530947
rs2329132
rs2329133
rs78868294
rs9593412
rs3861142
rs2256665
rs7985412
rs2876749
rs9545175
rs2783080
rs2783078
rs9565518
rs2783076
rs7338200
rs2802628
rs12873086
rs2802629
rs2802630
rs2802633
rs2783074
rs3908811
rs9574459
rs2329135
rs12876231
rs2152228
rs2210764
rs1577406
rs1577407
rs1335292
rs915260
rs1953339
rs56288617
rs9545179
rs74099675
rs2039552
rs2039553
rs73557586
rs59481517
rs57797642
rs1335293
rs9530949
rs78360970
rs9545180
rs77556063
rs9574460
rs7139876
rs9565521
rs9530951
rs2802634
rs117205228
rs2329119
rs4591025
rs2329120
rs4591027
rs59233008
rs2329121
rs2329122
rs2329123
rs78031890
rs78662655
rs9574462
rs8001312
rs1577405
rs2095470
rs2329124
rs1577404
rs2262460
rs1155859
rs1591417
rs1591416
rs2802638
rs12583817
rs1855685
rs73559503
rs2027152
rs7330531
rs78492196
rs17071815
rs117716569
rs2802639
rs1414116
rs2248563
rs76265482
rs2248413
rs1414113
rs2248409
rs1414111
rs2783085
rs2802640
rs2802641
rs1414110
rs74099688
rs12584683
rs35661635
rs74099689
rs74099690
rs76767195
rs73559508
rs111695050
rs116201527
rs4885658
rs111944876
rs6563132
rs181715732
rs12583646
rs78718684
rs75758861
rs11619959
rs9545191
rs1577403
rs2329137
rs2329138
rs78988764
rs17071823
rs142396801
rs7324675
rs74674855
rs9574473
rs12428029
rs10507900
rs9545192
rs9574475
rs77315966
rs1160131
rs56209721
rs1158596
rs79816381
rs76906325
rs74099693
rs143985214
rs57650273
rs7981112
rs9530958
rs9545193
rs9545194
rs80092906
rs76354913
rs4885659
rs17071846
rs9601268
rs7327527
rs12584347
rs142766812
rs74099696
rs9530959
rs76396797
rs9574480
rs2329141
rs74099698
rs4885660
rs74099699
rs4319636
rs9574484
rs9530960
rs7984156
rs77089762
rs12019641
rs7321213
rs9318656
rs1335287
rs9318657
rs12584389
rs4885662
rs17071872
rs12585395
rs12867107
rs6563135
rs4884138
rs9545203
rs148041662
rs9545204
rs9545205
rs4885668
rs9565528
rs75986947
rs1414109
rs2039554
rs2039555
rs2039556
rs77807101
rs7322877
rs7331509
rs2152226
rs4885669
rs4885670
rs4885671
rs67761843
rs1591414
rs12872026
rs12873306
rs9545206
rs4641610
rs4283116
rs11616981
rs2095467
rs2095468
rs2105045
rs2105046
rs2095469
rs12877944
rs4885673
rs4885674
rs7996946
rs113356801
rs1335279
rs9545214
rs149770419
rs9530974
rs6563137
rs1360812
rs1360814
rs2027146
rs2027147
rs2027148
rs77704735
rs55782753
rs2152227
rs1889642
rs9545217
rs78521095
rs1335280
rs9545219
rs79249836
rs9646080
rs7994812
rs6563138
rs9545224
rs9601273
rs66509553
rs193204159
rs4619276
rs4283117
rs7990447
rs75233435
rs713614
rs713615
rs150537017
rs17071891
rs12875666
rs9545235
rs970738
rs73561341
rs78491984
rs7337191
rs7319612
rs1335281
rs141255245
rs7320994
rs11841161
rs7327438
rs9545236
rs9530978
rs7332904
rs147675354
rs9530979
rs7333650
rs7333880
rs145700233
```
