## Supplementary material for "Characterization of shared and ancestry-specific signals driving complex traits using multi-ancestry fine-mapping": susiex_nc3.cs80.cs

```
CS_ID	SNP	BP	REF_ALLELE	ALT_ALLELE	REF_FRQ	BETA	SE	-LOG10P	CS_PIP	OVRL_PIP
1	rs9318627	79930079	C,C	A,A	0.606362,0.731151	-0.0281439,-0.00692287	0.00404692,0.00964152	11.4509,0.325377	0.112494	0.112558
1	rs9545047	79859456	C,C	A,A	0.607356,0.730159	-0.02784,-0.00850488	0.00404873,0.00963031	11.2115,0.423471	0.0732803	0.0733468
1	rs9574402	79872527	A,A	T,T	0.606362,0.731151	-0.0276907,-0.00767274	0.00404692,0.00964152	11.1086,0.37044	0.0550884	0.0551533
1	rs9601211	79877931	T,T	C,C	0.606362,0.729167	-0.0276009,-0.00755833	0.00404692,0.0096192	11.0414,0.364505	0.047129	0.0471936
1	rs3903388	79904821	C,C	T,T	0.606362,0.731151	-0.0274639,-0.00742568	0.00404692,0.00964152	10.9393,0.35537	0.0371546	0.0372186
1	rs9545087	79938575	C,C	T,T	0.606362,0.731151	-0.0274555,-0.00672293	0.00404692,0.00964152	10.9331,0.313702	0.0350592	0.0351227
1	rs9545078	79913351	T,T	C,C	0.606362,0.731151	-0.0274211,-0.0072803	0.00404692,0.00964152	10.9075,0.346605	0.0342852	0.034349
1	rs3742119	79916994	G,G	A,A	0.606362,0.731151	-0.0274079,-0.00746376	0.00404692,0.00964152	10.8977,0.357679	0.0339503	0.0340142
1	rs9545073	79909007	T,T	C,C	0.606362,0.731151	-0.027374,-0.00747898	0.00404692,0.00964152	10.8726,0.358603	0.0321362	0.0322
1	rs56911077	79928261	A,A	T,T	0.606362,0.731151	-0.0273646,-0.00711785	0.00404692,0.00964152	10.8656,0.3369	0.0309035	0.0309669
1	rs9545086	79938368	C,C	T,T	0.606362,0.731151	-0.0273169,-0.00672293	0.00404692,0.00964152	10.8303,0.313702	0.0278839	0.0279469
1	rs9574418	79968009	C,C	T,T	0.605368,0.731151	-0.0272139,-0.00623004	0.00404514,0.00964152	10.7631,0.285527	0.0232005	0.0232632
1	rs9545097	79961487	C,C	A,A	0.606362,0.731151	-0.0271782,-0.00618122	0.00404692,0.00964152	10.728,0.282783	0.0215287	0.021591
1	rs9318626	79925955	T,T	C,C	0.606362,0.731151	-0.0271348,-0.00697162	0.00404692,0.00964152	10.6961,0.328245	0.0209937	0.0210563
1	rs9593396	79970299	A,A	G,G	0.606362,0.731151	-0.0271348,-0.00623004	0.00404692,0.00964152	10.6961,0.285527	0.0201065	0.0201687
1	rs9574422	79989381	T,T	C,C	0.607356,0.729167	-0.0271469,-0.00611819	0.00404873,0.0096192	10.6961,0.280047	0.0200962	0.0201585
1	rs2484345	80002048	G,G	C,C	0.393638,0.270833	0.0270873,0.0056708	0.00404692,0.0096192	10.6612,0.255311	0.0180701	0.0181324
1	rs9545101	79973941	C,C	T,T	0.606362,0.731151	-0.0270395,-0.00623004	0.00404692,0.00964152	10.6261,0.285527	0.0172053	0.0172671
1	rs36152718	79880204	A,A	C,C	0.538767,0.74504	-0.0263812,-0.00724071	0.00396624,0.00980793	10.5372,0.3369	0.0130676	0.0131468
1	rs7333904	79855548	C,C	G,G	0.537773,0.735119	-0.0263292,-0.00770911	0.00396563,0.00968721	10.5016,0.37044	0.0123266	0.0124063
1	rs6563096	79858235	C,C	T,T	0.538767,0.732143	-0.0262897,-0.00716292	0.00396624,0.00965281	10.4693,0.339084	0.0111304	0.011208
1	rs943710	79857122	C,C	T,T	0.537773,0.731151	-0.0262857,-0.00695855	0.00396563,0.00964152	10.4693,0.327476	0.0109972	0.0110751
1	rs9635027	79869673	A,A	G,G	0.537773,0.731151	-0.0262857,-0.0063603	0.00396563,0.00964152	10.4693,0.29289	0.0106649	0.0107409
1	rs9545053	79870214	G,G	T,T	0.537773,0.720238	-0.0262377,-0.0060397	0.00396563,0.00952293	10.4338,0.27907	0.00981385	0.00988933
1	rs9530893	79874768	T,T	C,C	0.537773,0.731151	-0.0262377,-0.00616399	0.00396563,0.00964152	10.4338,0.281817	0.0097511	0.00982649
1	rs9545061	79884830	A,A	G,G	0.537773,0.731151	-0.0262377,-0.00611491	0.00396563,0.00964152	10.4338,0.27907	0.00972541	0.00980079
1	rs9545067	79897564	G,G	A,A	0.537773,0.731151	-0.0261898,-0.00619593	0.00396563,0.00964152	10.3983,0.283609	0.00902907	0.00910391
1	rs9574405	79903078	G,G	A,A	0.537773,0.731151	-0.0261463,-0.00614659	0.00396563,0.00964152	10.3661,0.280842	0.00838457	0.00845886
1	rs8002042	80060687	G,G	A,A	0.411531,0.290675	0.0264128,0.00380481	0.00401769,0.00941405	10.3103,0.163617	0.00784063	0.007916
1	rs9574409	79915979	C,C	A,A	0.537773,0.731151	-0.0260548,-0.00589487	0.00396563,0.00964152	10.2987,0.266857	0.00712496	0.00719812
1	rs10444623	79932143	A,A	G,G	0.537773,0.731151	-0.0260548,-0.0054454	0.00396563,0.00964152	10.2987,0.242438	0.00696929	0.00704244
1	rs9530904	79944292	G,G	A,A	0.537773,0.731151	-0.0260548,-0.00499552	0.00396563,0.00964152	10.2987,0.218697	0.00683036	0.00690364
1	rs7987769	79918100	T,T	C,C	0.537773,0.732143	-0.0260068,-0.0058029	0.00396563,0.00965281	10.2635,0.261432	0.00655731	0.00662992
2	rs75857726	79905966	G,NA	C,NA	0.987078,NA	0.0631273,NA	0.0175062,NA	3.50732,NA	0.0248611	0.0248611
2	rs113356801	80399860	NA,A	NA,G	NA,0.992063	NA,0.150429	NA,0.0481747	NA,2.74647	0.0198848	0.0198848
2	rs5016209	80071928	T,T	G,G	0.413519,0.293651	0.010395,0.0149746	0.00401481,0.00938594	2.0168,0.956177	0.016399	0.016399
2	rs193204159	80419475	NA,T	NA,G	NA,0.992063	NA,0.1436	NA,0.0481747	NA,2.54141	0.0137837	0.0137837
2	rs150537017	80422261	NA,G	NA,A	NA,0.992063	NA,0.143423	NA,0.0481747	NA,2.53619	0.0136563	0.0136563
2	rs1577417	80061622	A,A	C,C	0.961233,0.998016	0.0403979,-0.149142	0.0102422,0.0960615	4.09667,0.918914	0.013254	0.013254
2	rs145700233	80430050	NA,C	NA,G	NA,0.991071	NA,0.133399	NA,0.0454422	NA,2.47764	0.0122075	0.0122075
2	rs147675354	80427726	NA,C	NA,A	NA,0.991071	NA,0.12454	NA,0.0454422	NA,2.21237	0.00766259	0.00766259
2	rs141255245	80425916	NA,G	NA,C	NA,0.991071	NA,0.122387	NA,0.0454422	NA,2.15021	0.00687838	0.00687838
2	rs17509986	80200116	G,NA	T,NA	0.958251,NA	-0.0387166,NA	0.00988495,NA	4.04691,NA	0.00492996	0.00492998
2	rs142937278	80146336	A,NA	G,NA	0.983101,NA	0.0497291,NA	0.0153396,NA	2.92537,NA	0.00472083	0.00472083
2	rs114826598	79694269	T,NA	C,NA	0.987078,NA	0.0494389,NA	0.0175062,NA	2.32408,NA	0.00451918	0.00451918
2	rs116859788	79592846	G,NA	C,NA	0.972167,NA	0.0330076,NA	0.0120196,NA	2.21969,NA	0.00444948	0.00444948
2	rs140916873	80138039	C,NA	A,NA	0.982107,NA	0.0487751,NA	0.014915,NA	2.96871,NA	0.00429746	0.00429746
2	rs61966426	79684515	A,NA	G,NA	0.986084,NA	-0.0313757,NA	0.0168779,NA	1.20046,NA	0.00426465	0.00426465
2	rs2208942	80221230	A,NA	T,NA	0.983101,NA	0.048056,NA	0.0153396,NA	2.76158,NA	0.0040124	0.0040124
2	rs61966693	80168728	C,C	T,T	0.893638,0.803571	0.000843351,0.0267049	0.00641306,0.0107594	0.0479947,1.8839	0.00377592	0.00377592
2	rs79411241	80234061	A,NA	G,NA	0.983101,NA	0.0473678,NA	0.0153396,NA	2.69561,NA	0.00360019	0.00360019
2	rs73235989	80208597	T,NA	A,NA	0.960239,NA	-0.0395841,NA	0.0101186,NA	4.03846,NA	0.00350037	0.00350039
2	rs6563125	80204753	A,A	C,C	0.915507,0.803571	0.0006165,0.0262787	0.00710883,0.0107594	0.0311009,1.83594	0.00347783	0.00347783
2	rs4297577	80231387	T,NA	C,NA	0.961233,NA	-0.0400245,NA	0.0102422,NA	4.0309,NA	0.00345324	0.00345326
2	rs58739959	80207603	C,C	A,A	0.915507,0.803571	0.00118629,0.0265002	0.00710883,0.0107594	0.0617465,1.86079	0.00316039	0.00316039
2	rs2095259	79469699	C,NA	T,NA	0.883698,NA	0.015107,NA	0.00616728,NA	1.84454,NA	0.00304795	0.00304795
2	rs6563127	80216147	G,G	A,A	0.915507,0.803571	0.0014239,0.0266	0.00710883,0.0107594	0.0750772,1.87205	0.00304725	0.00304725
2	rs145025206	79482750	G,NA	A,NA	0.928429,NA	0.0182621,NA	0.00767004,NA	1.76277,NA	0.00285648	0.00285648
2	rs76029692	80220941	NA,G	NA,A	NA,0.895833	NA,0.0303243	NA,0.0139934	NA,1.51953	0.00284388	0.00284388
2	rs150257018	80078249	NA,G	NA,A	NA,0.985119	NA,0.0751134	NA,0.0353055	NA,1.47656	0.002794	0.002794
2	rs139836147	80097015	NA,G	NA,A	NA,0.974206	NA,-0.0537893	NA,0.0269663	NA,1.33652	0.00270538	0.00270538
2	rs77837873	79495082	G,NA	A,NA	0.944334,NA	0.0168698,NA	0.00862346,NA	1.29728,NA	0.00261986	0.00261986
2	rs146790485	79716267	NA,A	NA,G	NA,0.960318	NA,0.0445084	NA,0.0218976	NA,1.37576	0.0024328	0.0024328
2	rs117822821	79508294	T,NA	C,NA	0.981113,NA	-0.027712,NA	0.0145245,NA	1.24874,NA	0.00241684	0.00241684
2	rs668820	79793948	NA,T	NA,G	NA,0.96131	NA,0.0447567	NA,0.0221651	NA,1.36189	0.00235919	0.00235919
2	rs140736578	79915860	NA,A	NA,T	NA,0.97619	NA,0.0553641	NA,0.0280389	NA,1.31588	0.002309	0.002309
2	rs75787566	80319409	G,NA	C,NA	0.986084,NA	0.0416079,NA	0.0168779,NA	1.86352,NA	0.00225589	0.00225589
2	rs17071536	80088728	NA,T	NA,C	NA,0.924603	NA,0.0335117	NA,0.0161901	NA,1.41496	0.00225079	0.00225079
2	rs626139	79794454	NA,T	NA,C	NA,0.96131	NA,0.0440961	NA,0.0221651	NA,1.33112	0.00223844	0.00223844
2	rs117289160	79770989	A,NA	G,NA	0.979125,NA	0.0408685,NA	0.0138296,NA	2.50512,NA	0.00217939	0.00217939
2	rs7983556	80182912	G,G	A,A	0.915507,0.803571	0.000659559,0.0239004	0.00710883,0.0107594	0.0333523,1.5796	0.00215347	0.00215347
2	rs145077224	79747074	NA,T	NA,C	NA,0.963294	NA,0.0445273	NA,0.0227328	NA,1.29977	0.00209168	0.00209168
2	rs78705574	79490144	A,NA	G,NA	0.977137,NA	-0.0190443,NA	0.0132281,NA	0.824035,NA	0.00208429	0.00208429
2	rs142338061	79777780	A,NA	G,NA	0.979125,NA	0.0404797,NA	0.0138296,NA	2.46571,NA	0.00205068	0.00205068
2	rs143413306	79855890	NA,A	NA,C	NA,0.974206	NA,0.0517098	NA,0.0269663	NA,1.25833	0.00203748	0.00203748
2	rs142916838	79848076	NA,T	NA,C	NA,0.988095	NA,-0.0715845	NA,0.0394133	NA,1.15907	0.00199398	0.00199398
2	rs73235985	80198623	C,NA	A,NA	0.9334,NA	0.00520014,NA	0.00792989,NA	0.29075,NA	0.00190951	0.00190951
2	rs113075013	79757530	NA,C	NA,G	NA,0.962302	NA,0.0422649	NA,0.0224433	NA,1.22421	0.00185946	0.00185946
2	rs149999099	79755920	NA,G	NA,A	NA,0.950397	NA,-0.0349375	NA,0.0196877	NA,1.11938	0.00184481	0.00184481
2	rs150840887	79635918	NA,T	NA,A	NA,0.983135	NA,0.0623961	NA,0.0331973	NA,1.22063	0.00184103	0.00184103
2	rs17071891	80422457	NA,C	NA,T	NA,0.969246	NA,-0.044445	NA,0.0247591	NA,1.13883	0.00181828	0.00181828
2	rs671700	79771834	G,G	A,A	0.983101,0.833333	-0.0288899,0.0145053	0.0153396,0.0114701	1.22437,0.686109	0.00175184	0.00175184
2	rs148649817	79487375	A,NA	G,NA	0.928429,NA	0.0164799,NA	0.00767004,NA	1.49942,NA	0.00171981	0.00171981
2	rs150188576	80208794	NA,C	NA,T	NA,0.980159	NA,-0.0537345	NA,0.0306528	NA,1.09908	0.0016967	0.0016967
2	rs2991444	79769603	C,C	T,T	0.983101,0.833333	-0.0280647,0.0145981	0.0153396,0.0114701	1.17188,0.692242	0.00156129	0.00156129
2	rs141108425	80338777	T,NA	A,NA	0.989066,NA	0.0412747,NA	0.0190121,NA	1.52384,NA	0.00154282	0.00154282
2	rs2988037	79764951	T,T	C,C	0.983101,0.833333	-0.0278621,0.014647	0.0153396,0.0114701	1.15916,0.69548	0.00152215	0.00152215
2	rs76938564	79634742	NA,T	NA,G	NA,0.984127	NA,-0.0593596	NA,0.0342017	NA,1.08281	0.00150498	0.00150498
2	rs2991494	79726890	C,C	T,T	0.510934,0.253968	-0.00919764,0.009004	0.00395525,0.00982053	1.69791,0.444641	0.00150107	0.00150107
2	rs77807101	80385506	NA,G	NA,T	NA,0.822421	NA,0.0183518	NA,0.0111856	NA,0.996244	0.00142754	0.00142754
2	rs17070585	79537909	A,NA	C,NA	0.910537,NA	-0.0129789,NA	0.00692737,NA	1.21475,NA	0.00140925	0.00140925
2	rs116397565	80092922	NA,C	NA,A	NA,0.997024	NA,-0.133673	NA,0.078473	NA,1.05312	0.00140691	0.00140691
2	rs150009774	79588952	NA,G	NA,C	NA,0.974206	NA,0.0436591	NA,0.0269663	NA,0.976989	0.00137673	0.00137673
2	rs116985578	79926579	NA,C	NA,A	NA,0.983135	NA,0.0547732	NA,0.0331973	NA,1.00455	0.00133229	0.00133229
2	rs61966714	80227637	C,NA	T,NA	0.972167,NA	-0.00906969,NA	0.0120196,NA	0.346302,NA	0.00133168	0.00133168
2	rs7335104	80047735	NA,G	NA,A	NA,0.997024	NA,-0.130311	NA,0.078473	NA,1.01414	0.00132104	0.00132104
2	rs2991504	79718242	A,A	T,T	0.373757,0.227183	-0.00942996,0.00905425	0.00408671,0.0102018	1.67719,0.426198	0.00131448	0.00131448
2	rs17071494	80047372	NA,C	NA,T	NA,0.997024	NA,-0.129803	NA,0.078473	NA,1.00831	0.00130873	0.00130873
2	rs141165513	79469556	NA,G	NA,C	NA,0.986111	NA,-0.0589424	NA,0.0365264	NA,0.972269	0.00129812	0.00129812
2	rs79754561	80046411	NA,A	NA,C	NA,0.997024	NA,-0.129132	NA,0.078473	NA,1.00063	0.00129269	0.00129269
2	rs74098396	80046058	NA,A	NA,T	NA,0.997024	NA,-0.128851	NA,0.078473	NA,0.997425	0.00128606	0.00128606
2	rs11841756	80153126	NA,C	NA,T	NA,0.997024	NA,-0.128795	NA,0.078473	NA,0.996783	0.00128474	0.00128474
2	rs74950397	80327675	T,NA	C,NA	0.984095,NA	0.0392365,NA	0.0158037,NA	1.8848,NA	0.00127982	0.00127982
2	rs2988042	79770516	G,G	A,A	0.983101,0.833333	-0.0265788,0.014691	0.0153396,0.0114701	1.08013,0.6984	0.00126925	0.00126925
2	rs4641620	79518573	G,NA	A,NA	0.126243,NA	0.0092304,NA	0.00595306,NA	0.917162,NA	0.00126881	0.00126881
2	rs17508336	80116759	G,NA	A,NA	0.946322,NA	-0.0334984,NA	0.00877248,NA	3.87217,NA	0.00126675	0.00126677
2	rs622985	79717916	A,A	T,T	0.505964,0.267857	-0.00878124,0.0108251	0.00395458,0.00965281	1.57867,0.581539	0.00126528	0.00126528
2	rs9545005	79730423	T,T	C,C	0.550696,0.746032	0.0107042,-0.0108785	0.00397478,0.00982053	2.14992,0.5719	0.0012556	0.0012556
2	rs79277854	80167102	NA,A	NA,G	NA,0.997024	NA,-0.127339	NA,0.078473	NA,0.980255	0.00125124	0.00125124
2	rs11839689	80051860	NA,A	NA,G	NA,0.997024	NA,-0.127286	NA,0.078473	NA,0.979654	0.00125004	0.00125004
2	rs17071589	80120407	NA,T	NA,C	NA,0.997024	NA,-0.127211	NA,0.078473	NA,0.978812	0.00124836	0.00124836
2	rs7985291	80097294	NA,G	NA,A	NA,0.997024	NA,-0.126354	NA,0.078473	NA,0.969146	0.00122928	0.00122928
2	rs111513856	80107645	NA,G	NA,T	NA,0.997024	NA,-0.126284	NA,0.078473	NA,0.968353	0.00122773	0.00122773
2	rs4619276	80419750	T,T	C,C	0.627237,0.578373	-0.000881995,-0.0195791	0.00408891,0.00865635	0.0813311,1.6251	0.00122508	0.00122508
2	rs73234697	80110058	C,NA	T,NA	0.946322,NA	-0.0333255,NA	0.00877248,NA	3.83756,NA	0.00121995	0.00121996
2	rs78831999	80073517	NA,G	NA,A	NA,0.997024	NA,-0.125811	NA,0.078473	NA,0.963041	0.00121741	0.00121741
2	rs7337908	80051553	NA,T	NA,C	NA,0.997024	NA,-0.125247	NA,0.078473	NA,0.956729	0.00120527	0.00120527
2	rs55820419	80053115	NA,T	NA,A	NA,0.997024	NA,-0.125166	NA,0.078473	NA,0.955824	0.00120354	0.00120354
2	rs73551516	80052029	NA,C	NA,T	NA,0.997024	NA,-0.124909	NA,0.078473	NA,0.952948	0.00119807	0.00119807
2	rs73551514	80052005	NA,C	NA,A	NA,0.997024	NA,-0.124909	NA,0.078473	NA,0.952948	0.00119807	0.00119807
2	rs7338662	80051736	NA,A	NA,G	NA,0.997024	NA,-0.124909	NA,0.078473	NA,0.952948	0.00119807	0.00119807
2	rs75100494	79541069	A,NA	C,NA	0.947316,NA	0.0140968,NA	0.0088502,NA	0.953892,NA	0.0011779	0.0011779
2	rs142271073	80151832	NA,T	NA,C	NA,0.997024	NA,-0.12367	NA,0.078473	NA,0.939169	0.00117224	0.00117224
2	rs9601273	80413817	A,A	G,G	0.627237,0.578373	-0.000742844,-0.0195259	0.00408891,0.00865635	0.0676077,1.61814	0.00116555	0.00116555
2	rs7985239	80036983	NA,T	NA,C	NA,0.997024	NA,-0.123054	NA,0.078473	NA,0.93235	0.0011597	0.0011597
2	rs117095253	80056632	NA,G	NA,A	NA,0.973214	NA,0.0406867	NA,0.0264757	NA,0.905343	0.00114744	0.00114744
2	rs75758861	80335849	NA,G	NA,A	NA,0.987103	NA,0.0567657	NA,0.0378862	NA,0.872733	0.00114364	0.00114364
2	rs6563111	80054267	NA,T	NA,C	NA,0.997024	NA,-0.121974	NA,0.078473	NA,0.920453	0.00113819	0.00113819
2	rs145575399	80151265	NA,T	NA,C	NA,0.997024	NA,-0.121944	NA,0.078473	NA,0.920114	0.00113759	0.00113759
2	rs11840407	80053169	NA,T	NA,C	NA,0.997024	NA,-0.121886	NA,0.078473	NA,0.919479	0.00113645	0.00113645
2	rs2988046	79774021	G,G	T,T	0.983101,0.834325	-0.0259617,0.014442	0.0153396,0.0114976	1.04307,0.67968	0.00113519	0.00113519
2	rs111881440	80036366	NA,T	NA,C	NA,0.997024	NA,-0.120974	NA,0.078473	NA,0.909495	0.0011188	0.0011188
2	rs7984220	79501981	A,NA	G,NA	0.128231,NA	0.00856966,NA	0.00591347,NA	0.831832,NA	0.00111704	0.00111704
2	rs17071629	80149230	NA,A	NA,G	NA,0.997024	NA,-0.12073	NA,0.078473	NA,0.906833	0.00111415	0.00111415
2	rs17071492	80044158	NA,T	NA,C	NA,0.997024	NA,-0.119349	NA,0.078473	NA,0.891814	0.00108832	0.00108832
2	rs7982252	79506876	A,NA	G,NA	0.129225,NA	0.00824096,NA	0.00589404,NA	0.790331,NA	0.0010795	0.0010795
2	rs11842172	80045345	NA,G	NA,A	NA,0.997024	NA,-0.118803	NA,0.078473	NA,0.885917	0.00107838	0.00107838
2	rs17070595	79542991	C,C	A,A	0.930418,0.983135	0.00957594,-0.0431457	0.00777053,0.0331973	0.661898,0.712845	0.00107364	0.00107364
2	rs73548982	80044756	NA,A	NA,G	NA,0.997024	NA,-0.118466	NA,0.078473	NA,0.88228	0.0010723	0.0010723
2	rs79911449	79521763	G,NA	A,NA	0.917495,NA	0.0113582,NA	0.00718617,NA	0.943174,NA	0.00107204	0.00107204
2	rs117961343	80339768	C,NA	G,NA	0.978131,NA	0.0175306,NA	0.0135185,NA	0.710624,NA	0.00105729	0.00105729
2	rs73548974	80043582	NA,T	NA,C	NA,0.997024	NA,-0.117159	NA,0.078473	NA,0.868245	0.00104922	0.00104922
2	rs73548952	80038374	NA,C	NA,G	NA,0.997024	NA,-0.116706	NA,0.078473	NA,0.863415	0.00104141	0.00104141
2	rs56340946	80151124	A,NA	G,NA	0.945328,NA	-0.0327327,NA	0.00869693,NA	3.77621,NA	0.00103307	0.00103308
2	rs117674824	79715175	G,NA	A,NA	0.975149,NA	0.0335157,NA	0.0127009,NA	2.07994,NA	0.00102386	0.00102386
2	rs78277168	80087647	NA,C	NA,T	NA,0.997024	NA,-0.115526	NA,0.078473	NA,0.850864	0.00102145	0.00102145
2	rs117065630	79999701	T,NA	C,NA	0.985089,NA	-0.0465022,NA	0.0163138,NA	2.35998,NA	0.00101653	0.00101653
2	rs36110088	79708547	G,NA	A,NA	0.988072,NA	0.0405324,NA	0.0182119,NA	1.58435,NA	0.00101264	0.00101264
2	rs1760676	79720324	G,NA	C,NA	0.964215,NA	-0.020656,NA	0.0106439,NA	1.28149,NA	0.00100752	0.00100752
2	rs9601175	79689120	C,NA	T,NA	0.910537,NA	-0.0194952,NA	0.00692737,NA	2.31075,NA	0.00100409	0.00100409
2	rs73548962	80040526	NA,A	NA,G	NA,0.997024	NA,-0.11431	NA,0.078473	NA,0.838015	0.0010015	0.0010015
2	rs137944345	79847492	NA,C	NA,T	NA,0.960318	NA,-0.033562	NA,0.0218976	NA,0.901858	0.000993896	0.000993896
2	rs138174629	80007296	NA,T	NA,G	NA,0.970238	NA,0.0374318	NA,0.0251555	NA,0.86408	0.000993418	0.000993419
2	rs73548958	80039845	NA,C	NA,T	NA,0.997024	NA,-0.113804	NA,0.078473	NA,0.832701	0.000993387	0.000993387
2	rs77435695	80227462	T,NA	C,NA	0.99006,NA	-0.0264173,NA	0.01993,NA	0.732817,NA	0.000985749	0.000985749
2	rs58233612	80038888	NA,C	NA,T	NA,0.997024	NA,-0.113185	NA,0.078473	NA,0.82621	0.000983584	0.000983584
2	rs112898484	80033200	NA,G	NA,C	NA,0.997024	NA,-0.112376	NA,0.078473	NA,0.817777	0.000971022	0.000971022
2	rs192787174	80033184	NA,A	NA,G	NA,0.997024	NA,-0.112186	NA,0.078473	NA,0.815801	0.000968108	0.000968108
2	rs74099699	80368175	NA,C	NA,T	NA,0.814484	NA,0.0149706	NA,0.0109969	NA,0.760942	0.000965477	0.000965477
2	rs74098315	80032093	NA,A	NA,T	NA,0.997024	NA,-0.111595	NA,0.078473	NA,0.809663	0.000959122	0.000959122
2	rs138116599	79816295	NA,G	NA,A	NA,0.970238	NA,0.0364774	NA,0.0251555	NA,0.832572	0.000956494	0.000956494
2	rs17511364	80252595	C,C	G,G	0.928429,0.795635	0.000810569,0.0204158	0.00767004,0.0106009	0.0381821,1.26662	0.000955373	0.000955373
2	rs185611897	79905066	T,NA	C,NA	0.985089,NA	-0.0456448,NA	0.0163138,NA	2.28876,NA	0.000925835	0.000925835
2	rs73548939	80030723	NA,T	NA,G	NA,0.997024	NA,-0.108812	NA,0.078473	NA,0.781049	0.000918567	0.000918568
2	rs1417672	79504613	G,NA	T,NA	0.126243,NA	0.00819597,NA	0.00595306,NA	0.773181,NA	0.000916922	0.000916922
2	rs143792595	80137653	NA,C	NA,G	NA,0.974206	NA,-0.034625	NA,0.0269663	NA,0.700846	0.000916719	0.000916719
2	rs59009103	79539367	A,A	G,G	0.929423,0.983135	0.00881328,-0.0464461	0.00771974,0.0331973	0.595855,0.791062	0.000915861	0.000915861
2	rs4885597	79610956	NA,G	NA,A	NA,0.956349	NA,0.0285753	NA,0.0209218	NA,0.764478	0.0009141	0.0009141
2	rs58043862	79942453	A,NA	G,NA	0.956262,NA	0.0274117,NA	0.00966771,NA	2.33942,NA	0.000912131	0.000912132
2	rs9530865	79735044	T,T	C,C	0.498012,0.779762	0.0100688,-0.00522623	0.00395433,0.0103152	1.96306,0.212967	0.000911423	0.000911423
2	rs9574377	79777254	NA,A	NA,G	NA,0.944444	NA,-0.0248684	NA,0.0186617	NA,0.738341	0.000902837	0.000902837
2	rs117505280	80061179	NA,G	NA,A	NA,0.997024	NA,-0.107424	NA,0.078473	NA,0.76695	0.000899371	0.000899371
2	rs76396797	80363893	NA,C	NA,T	NA,0.818452	NA,0.0145754	NA,0.0110895	NA,0.724157	0.000898719	0.000898719
2	rs73235997	80250063	C,NA	G,NA	0.966203,NA	-0.0328628,NA	0.0109412,NA	2.57378,NA	0.000897298	0.000897299
2	rs76821727	79649230	NA,G	NA,A	NA,0.960318	NA,0.0301745	NA,0.0218976	NA,0.774153	0.000893048	0.000893048
2	rs147576146	79994917	NA,A	NA,G	NA,0.979167	NA,0.040383	NA,0.0299292	NA,0.751423	0.000888598	0.000888598
2	rs9545023	79798212	A,A	G,G	0.289264,0.496032	0.00422568,-0.011932	0.00436052,0.00854962	0.4782,0.788264	0.000886906	0.000886906
2	rs117549257	79508633	A,NA	G,NA	0.959245,NA	-0.0184153,NA	0.00999958,NA	1.18355,NA	0.000882818	0.000882818
2	rs74099698	80365915	NA,C	NA,G	NA,0.822421	NA,0.0145055	NA,0.0111856	NA,0.71063	0.000880603	0.000880603
2	rs9530852	79629010	T,NA	G,NA	0.976143,NA	0.0312211,NA	0.0129561,NA	1.79688,NA	0.000872656	0.000872656
2	rs4885587	79496764	C,NA	A,NA	0.124254,NA	0.00839155,NA	0.0059937,NA	0.79184,NA	0.000871342	0.000871342
2	rs149960766	80166323	NA,T	NA,C	NA,0.988095	NA,0.0531698	NA,0.0394133	NA,0.751227	0.000865205	0.000865205
2	rs28546558	80090159	A,A	G,G	0.917495,0.837302	0.00452489,0.0255183	0.00718617,0.0115817	0.276616,1.55955	0.000863543	0.000863543
2	rs9545217	80406559	A,A	G,G	0.627237,0.577381	-0.000417996,-0.0185715	0.00408891,0.00865361	0.0368846,1.49669	0.000860882	0.000860882
2	rs74099696	80363092	NA,T	NA,C	NA,0.818452	NA,0.0141533	NA,0.0110895	NA,0.694961	0.000859638	0.000859638
2	rs148897258	79627885	NA,C	NA,G	NA,0.959325	NA,0.028513	NA,0.0216401	NA,0.726682	0.000858261	0.000858261
2	rs142766812	80361313	NA,C	NA,T	NA,0.811508	NA,0.0138672	NA,0.0109298	NA,0.689248	0.000857377	0.000857377
2	rs11843939	80014653	NA,A	NA,G	NA,0.993056	NA,-0.0648945	NA,0.0514752	NA,0.683151	0.000856037	0.000856037
2	rs7995408	80023125	NA,A	NA,G	NA,0.997024	NA,-0.103969	NA,0.078473	NA,0.73235	0.000854362	0.000854362
2	rs73548932	80024659	NA,T	NA,C	NA,0.997024	NA,-0.103911	NA,0.078473	NA,0.731777	0.000853641	0.000853641
2	rs3759438	80140998	G,G	T,T	0.920477,0.834325	0.0025481,0.0229971	0.0073078,0.0114976	0.13827,1.34216	0.000853421	0.000853421
2	rs59251364	80024602	NA,G	NA,A	NA,0.997024	NA,-0.103831	NA,0.078473	NA,0.730981	0.00085264	0.00085264
2	rs41305026	79951003	T,NA	C,NA	0.956262,NA	0.0270155,NA	0.00966771,NA	2.28404,NA	0.000849916	0.000849916
2	rs3898879	79569537	G,G	A,A	0.026839,0.496032	-0.0240468,-0.00551292	0.0122339,0.00854962	1.30675,0.284793	0.000849719	0.000849719
2	rs1889642	80406220	A,A	G,G	0.626243,0.577381	-0.000417771,-0.0185227	0.00408671,0.00865361	0.0368846,1.49056	0.000848275	0.000848275
2	rs17188152	79993767	C,NA	T,NA	0.985089,NA	-0.0448019,NA	0.0163138,NA	2.21983,NA	0.000846807	0.000846807
2	rs1410335	79962048	T,NA	C,NA	0.956262,NA	0.026973,NA	0.00966771,NA	2.27813,NA	0.00084357	0.000843571
2	rs73548931	80023789	NA,T	NA,C	NA,0.997024	NA,-0.102976	NA,0.078473	NA,0.722536	0.000842122	0.000842122
2	rs9545035	79828265	A,NA	G,NA	0.84493,NA	0.0107964,NA	0.00546217,NA	1.31794,NA	0.00083803	0.00083803
2	rs188593645	79810900	NA,G	NA,A	NA,0.993056	NA,0.0653156	NA,0.0514752	NA,0.689337	0.000831135	0.000831135
2	rs9545014	79772953	T,NA	C,NA	0.949304,NA	0.0112444,NA	0.00901262,NA	0.673324,NA	0.000829006	0.000829006
2	rs74098308	80022785	NA,C	NA,T	NA,0.997024	NA,-0.101625	NA,0.078473	NA,0.70928	0.000825946	0.000825946
2	rs1410334	79961776	T,NA	C,NA	0.956262,NA	0.0267772,NA	0.00966771,NA	2.25105,NA	0.000815192	0.000815193
2	rs662378	79773060	NA,T	NA,C	NA,0.833333	NA,0.0150236	NA,0.0114701	NA,0.720642	0.000813774	0.000813774
2	rs144874985	79433725	NA,A	NA,G	NA,0.967262	NA,0.0295827	NA,0.0240217	NA,0.661271	0.000798738	0.000798738
2	rs2988038	79765290	NA,T	NA,C	NA,0.833333	NA,0.0147399	NA,0.0114701	NA,0.701651	0.000792018	0.000792018
2	rs2988036	79764930	NA,A	NA,G	NA,0.833333	NA,0.0147399	NA,0.0114701	NA,0.701651	0.000792018	0.000792018
2	rs76353345	79792531	NA,T	NA,C	NA,0.926587	NA,0.0202218	NA,0.0163898	NA,0.662985	0.000786823	0.000786823
2	rs77089762	80374764	NA,G	NA,A	NA,0.983135	NA,-0.0388919	NA,0.0331973	NA,0.617296	0.000785238	0.000785238
2	rs1360814	80403917	G,G	A,A	0.545726,0.563492	-0.00106078,-0.0174907	0.00397094,0.00861912	0.102722,1.37234	0.000782256	0.000782256
2	rs2991445	79771124	NA,A	NA,G	NA,0.833333	NA,0.0145981	NA,0.0114701	NA,0.692242	0.000781526	0.000781526
2	rs140355529	79747457	NA,T	NA,C	NA,0.944444	NA,0.0233496	NA,0.0186617	NA,0.676004	0.000780551	0.000780551
2	rs61968200	79545777	G,G	A,A	0.917495,0.981151	0.00919402,-0.0407784	0.00718617,0.0314332	0.697335,0.71102	0.000778248	0.000778248
2	rs9544907	79450814	T,NA	C,NA	0.905567,NA	0.00901417,NA	0.00676109,NA	0.738851,NA	0.00077677	0.00077677
2	rs34757108	80149456	T,NA	C,NA	0.986084,NA	0.0361581,NA	0.0168779,NA	1.4926,NA	0.000775985	0.000775985
2	rs7990825	79757784	C,C	T,T	0.489066,0.777778	0.00993486,-0.00464438	0.00395525,0.0102821	1.92042,0.186094	0.000774565	0.000774565
2	rs56863569	80018318	NA,T	NA,C	NA,0.997024	NA,-0.0963009	NA,0.078473	NA,0.658065	0.000767156	0.000767156
2	rs139912105	79432887	G,NA	A,NA	0.984095,NA	-0.0124398,NA	0.0158037,NA	0.365325,NA	0.0007662	0.0007662
2	rs78521095	80406746	A,A	C,C	0.985089,0.993056	-0.00880191,-0.120163	0.0163138,0.0514752	0.229504,1.70828	0.000762603	0.000762603
2	rs17071316	79931414	C,NA	A,NA	0.956262,NA	0.0263497,NA	0.00966771,NA	2.19249,NA	0.000757569	0.000757569
2	rs117706102	79522990	A,NA	C,NA	0.959245,NA	-0.0174975,NA	0.00999958,NA	1.0961,NA	0.000756619	0.000756619
2	rs9545010	79741794	C,C	T,T	0.49503,0.766865	0.00965584,-0.00498587	0.00395449,0.0101097	1.83515,0.206287	0.000751133	0.000751133
2	rs150046442	79548105	A,A	G,G	0.928429,0.983135	0.00869472,-0.0401893	0.00767004,0.0331973	0.590127,0.645813	0.000750422	0.000750422
2	rs17070578	79533982	C,C	T,T	0.926441,0.977182	0.00926377,-0.0290983	0.0075738,0.0286274	0.65506,0.509459	0.000748253	0.000748253
2	rs12871681	80136959	C,NA	G,NA	0.985089,NA	0.0340824,NA	0.0163138,NA	1.43543,NA	0.000747364	0.000747364
2	rs74556074	79491001	NA,G	NA,A	NA,0.974206	NA,-0.0322794	NA,0.0269663	NA,0.635833	0.000746911	0.000746911
2	rs138778184	79677628	NA,C	NA,T	NA,0.962302	NA,-0.0254942	NA,0.0224433	NA,0.591792	0.00074394	0.00074394
2	rs73561341	80424344	C,C	T,T	0.965209,0.893849	0.0208863,0.000127726	0.0107893,0.0138774	1.27665,0.00320101	0.000741795	0.000741795
2	rs143194924	79674871	NA,G	NA,A	NA,0.962302	NA,-0.0253906	NA,0.0224433	NA,0.588518	0.000740416	0.000740416
2	rs78076549	79674790	NA,C	NA,T	NA,0.962302	NA,-0.0253906	NA,0.0224433	NA,0.588518	0.000740416	0.000740416
2	rs185969259	79678272	NA,A	NA,C	NA,0.962302	NA,-0.0253497	NA,0.0224433	NA,0.587226	0.000739031	0.000739031
2	rs11838700	80015847	NA,A	NA,G	NA,0.997024	NA,-0.0933796	NA,0.078473	NA,0.630668	0.000738006	0.000738006
2	rs114713561	80015093	NA,A	NA,G	NA,0.997024	NA,-0.0933626	NA,0.078473	NA,0.63051	0.000737842	0.000737842
2	rs1335287	80375861	NA,A	NA,C	NA,0.179563	NA,-0.012457	NA,0.0111371	NA,0.579468	0.000737816	0.000737816
2	rs76636582	79854558	C,NA	G,NA	0.980119,NA	-0.018236,NA	0.0141639,NA	0.703508,NA	0.000737648	0.000737648
2	rs79068529	79680367	NA,T	NA,C	NA,0.962302	NA,-0.0253085	NA,0.0224433	NA,0.585928	0.000737644	0.000737644
2	rs76538278	79674670	NA,C	NA,T	NA,0.962302	NA,-0.025296	NA,0.0224433	NA,0.585533	0.000737222	0.000737222
2	rs7995350	80015892	NA,A	NA,G	NA,0.997024	NA,-0.0932453	NA,0.078473	NA,0.629421	0.000736715	0.000736715
2	rs118130694	80140751	G,NA	A,NA	0.989066,NA	0.0384896,NA	0.0190121,NA	1.36734,NA	0.000735277	0.000735277
2	rs80141447	80014874	NA,G	NA,A	NA,0.997024	NA,-0.0929536	NA,0.078473	NA,0.626715	0.000733926	0.000733926
2	rs73548905	80015435	NA,A	NA,G	NA,0.997024	NA,-0.0929229	NA,0.078473	NA,0.62643	0.000733633	0.000733633
2	rs41308546	79994916	T,NA	C,NA	0.939364,NA	-0.0301329,NA	0.00828432,NA	3.55993,NA	0.000733623	0.000733629
2	rs76907576	79867572	NA,G	NA,A	NA,0.949405	NA,-0.0258449	NA,0.019504	NA,0.732511	0.000733594	0.000733594
2	rs148826807	79823101	A,NA	G,NA	0.991054,NA	-0.0194051,NA	0.0209976,NA	0.449279,NA	0.000733066	0.000733066
2	rs79074945	80039805	NA,A	NA,T	NA,0.996032	NA,-0.0782103	NA,0.0679934	NA,0.601997	0.000728403	0.000728403
2	rs142128466	79453229	NA,G	NA,A	NA,0.987103	NA,0.0427967	NA,0.0378862	NA,0.587304	0.000723982	0.000723982
2	rs9545219	80407211	G,G	A,A	0.545726,0.571429	-0.000876468,-0.0175289	0.00397094,0.00863795	0.0833829,1.37234	0.000723676	0.000723676
2	rs142311685	79871766	NA,T	NA,C	NA,0.949405	NA,-0.0255543	NA,0.019504	NA,0.720963	0.000722622	0.000722622
2	rs76576510	79702827	NA,G	NA,A	NA,0.97123	NA,0.0295831	NA,0.0255725	NA,0.606703	0.000718752	0.000718752
2	rs74212716	79775160	NA,T	NA,C	NA,0.926587	NA,0.0186979	NA,0.0163898	NA,0.595261	0.000717962	0.000717962
2	rs77704735	80405376	NA,G	NA,A	NA,0.896825	NA,0.0140524	NA,0.0140528	NA,0.4985	0.000714628	0.000714628
2	rs74854400	79674234	NA,A	NA,T	NA,0.962302	NA,-0.0245855	NA,0.0224433	NA,0.56333	0.000714059	0.000714059
2	rs9574363	79739439	C,C	T,T	0.488072,0.766865	0.00984133,-0.00356062	0.00395543,0.0101097	1.89129,0.139847	0.000713448	0.000713448
2	rs613696	79732260	NA,T	NA,C	NA,0.91369	NA,0.0178119	NA,0.0152221	NA,0.61628	0.000712557	0.000712557
2	rs9574362	79735511	A,A	G,G	0.498012,0.705357	0.0098386,4.71215e-05	0.00395433,0.00937671	1.89129,0.00174487	0.000711343	0.000711343
2	rs617940	79698533	C,C	T,T	0.502982,0.267857	-0.00799968,0.00807872	0.00395437,0.00965281	1.36579,0.395091	0.000710352	0.000710353
2	rs77210245	79670113	NA,C	NA,T	NA,0.962302	NA,-0.0244386	NA,0.0224433	NA,0.558783	0.00070944	0.00070944
2	rs118013194	79749111	NA,T	NA,C	NA,0.972222	NA,0.0297385	NA,0.0260119	NA,0.597004	0.000708837	0.000708837
2	rs625522	79706454	C,C	G,G	0.512922,0.267857	-0.00832303,0.0086707	0.00395562,0.00965281	1.45137,0.432916	0.000707817	0.000707817
2	rs9530867	79741856	A,A	G,G	0.496024,0.766865	0.00960871,-0.00474628	0.00395442,0.0101097	1.82089,0.194683	0.000707687	0.000707687
2	rs17787845	79831257	T,NA	C,NA	0.84493,NA	0.0102291,NA	0.00546217,NA	1.2139,NA	0.000706435	0.000706435
2	rs75084112	79854557	A,NA	G,NA	0.980119,NA	-0.0178325,NA	0.0141639,NA	0.68188,NA	0.000704652	0.000704652
2	rs7317450	79924053	A,NA	G,NA	0.956262,NA	0.0259138,NA	0.00966771,NA	2.13357,NA	0.000704387	0.000704387
2	rs9318618	79830635	A,NA	T,NA	0.091451,NA	0.0131123,NA	0.00685916,NA	1.25242,NA	0.000702167	0.000702167
2	rs77308153	79752374	NA,A	NA,G	NA,0.925595	NA,0.0181243	NA,0.0162889	NA,0.575366	0.000700125	0.000700125
2	rs141458261	79654140	NA,A	NA,G	NA,0.962302	NA,-0.0241304	NA,0.0224433	NA,0.549293	0.000699939	0.000699939
2	rs143315038	79777834	NA,A	NA,G	NA,0.928571	NA,0.0184683	NA,0.0165981	NA,0.575366	0.000698462	0.000698462
2	rs77019527	79664265	NA,T	NA,A	NA,0.962302	NA,-0.0240082	NA,0.0224433	NA,0.545548	0.000696238	0.000696238
2	rs75808585	79776223	NA,G	NA,A	NA,0.925595	NA,0.0180845	NA,0.0162889	NA,0.573655	0.000695183	0.000695183
2	rs77614120	79775923	NA,C	NA,T	NA,0.928571	NA,0.018368	NA,0.0165981	NA,0.571128	0.000694372	0.000694372
2	rs144307394	80048161	A,NA	G,NA	0.986084,NA	0.0349346,NA	0.0168779,NA	1.41491,NA	0.000690647	0.000690647
2	rs9530853	79629011	T,NA	C,NA	0.976143,NA	0.029375,NA	0.0129561,NA	1.63127,NA	0.000689911	0.000689911
2	rs77507631	79775363	NA,G	NA,A	NA,0.928571	NA,0.0182377	NA,0.0165981	NA,0.565647	0.000689134	0.000689135
2	rs74611454	79778332	NA,A	NA,G	NA,0.925595	NA,0.0178979	NA,0.0162889	NA,0.565647	0.000687546	0.000687546
2	rs61966692	80152293	C,NA	T,NA	0.967197,NA	-0.00428565,NA	0.0111,NA	0.155258,NA	0.000687527	0.000687527
2	rs77768996	79958022	NA,C	NA,T	NA,0.972222	NA,0.0290764	NA,0.0260119	NA,0.578977	0.000687431	0.000687431
2	rs77036872	79780589	NA,G	NA,A	NA,0.925595	NA,0.0178925	NA,0.0162889	NA,0.565416	0.000687328	0.000687328
2	rs79025271	79775829	NA,C	NA,G	NA,0.928571	NA,0.0181863	NA,0.0165981	NA,0.563492	0.00068709	0.00068709
2	rs76438900	79786103	NA,T	NA,C	NA,0.923611	NA,0.0177199	NA,0.0160932	NA,0.56725	0.000685796	0.000685796
2	rs17791409	79662723	T,NA	C,NA	0.951292,NA	0.0254812,NA	0.00918509,NA	2.25697,NA	0.000682018	0.000682019
2	rs79553259	79684952	NA,G	NA,T	NA,0.922619	NA,0.0177325	NA,0.0159983	NA,0.572369	0.000681374	0.000681374
2	rs143884202	79672749	NA,T	NA,C	NA,0.962302	NA,-0.0234981	NA,0.0224433	NA,0.530033	0.000681207	0.000681207
2	rs117072131	79653886	NA,T	NA,C	NA,0.962302	NA,-0.0234802	NA,0.0224433	NA,0.52949	0.000680689	0.000680689
2	rs79356344	79767387	NA,G	NA,A	NA,0.927579	NA,0.0178501	NA,0.0164929	NA,0.554202	0.000679804	0.000679804
2	rs148186387	80261359	G,NA	A,NA	0.984095,NA	0.0371107,NA	0.0158037,NA	1.72438,NA	0.000678358	0.000678358
2	rs17252983	79683139	NA,T	NA,C	NA,0.922619	NA,0.0176294	NA,0.0159983	NA,0.567863	0.000677227	0.000677227
2	rs80025269	79776342	NA,G	NA,T	NA,0.928571	NA,0.0179112	NA,0.0165981	NA,0.552006	0.000676347	0.000676347
2	rs9530882	79847435	G,NA	A,NA	0.83499,NA	0.0109109,NA	0.00532652,NA	1.39232,NA	0.000674703	0.000674703
2	rs9530881	79845908	A,NA	G,NA	0.83499,NA	0.0109109,NA	0.00532652,NA	1.39232,NA	0.000674703	0.000674703
2	rs183024990	80174343	NA,T	NA,G	NA,0.97619	NA,-0.0280379	NA,0.0280389	NA,0.498492	0.000674279	0.000674279
2	rs12585395	80377915	NA,C	NA,A	NA,0.820437	NA,0.011431	NA,0.0111371	NA,0.516117	0.000674017	0.000674017
2	rs77002998	79641658	NA,T	NA,C	NA,0.964286	NA,-0.0239442	NA,0.0230345	NA,0.524946	0.000671788	0.000671788
2	rs61968196	79536937	A,A	G,G	0.930418,0.980159	0.00777261,-0.0418513	0.00777053,0.0306528	0.498693,0.764098	0.000668269	0.000668269
2	rs74915923	79757803	NA,T	NA,C	NA,0.924603	NA,0.0172428	NA,0.0161901	NA,0.542323	0.000667345	0.000667345
2	rs188814664	79754193	NA,A	NA,G	NA,0.924603	NA,0.0172428	NA,0.0161901	NA,0.542323	0.000667345	0.000667345
2	rs117779904	79784880	NA,A	NA,G	NA,0.919643	NA,0.0168514	NA,0.0157247	NA,0.546873	0.000667162	0.000667162
2	rs9545224	80412461	A,A	G,G	0.545726,0.578373	-0.000692087,-0.0174155	0.00397094,0.00865635	0.0646746,1.35426	0.000663844	0.000663844
2	rs12427538	79849360	A,NA	G,NA	0.835984,NA	0.0107665,NA	0.00533946,NA	1.35894,NA	0.000663269	0.00066327
2	rs73560567	79869040	G,NA	A,NA	0.956262,NA	0.0255437,NA	0.00966771,NA	2.08419,NA	0.000663214	0.000663214
2	rs80209443	79786265	NA,A	NA,G	NA,0.926587	NA,0.0174064	NA,0.0163898	NA,0.540269	0.000662511	0.000662511
2	rs143018294	79759025	NA,G	NA,C	NA,0.927579	NA,0.017383	NA,0.0164929	NA,0.534771	0.000662034	0.000662034
2	rs61968197	79538740	G,G	T,T	0.916501,0.982143	0.00910858,-0.0406642	0.00714714,0.0322783	0.693556,0.682477	0.000660832	0.000660832
2	rs78759022	79787119	NA,C	NA,A	NA,0.923611	NA,0.0170443	NA,0.0160932	NA,0.53827	0.000659331	0.000659332
2	rs75391301	79787350	NA,G	NA,A	NA,0.926587	NA,0.0173153	NA,0.0163898	NA,0.536473	0.00065913	0.00065913
2	rs4884122	79733564	G,G	A,A	0.33996,0.628968	0.0127957,0.00580331	0.00417389,0.00884878	2.66315,0.290788	0.000658843	0.000658844
2	rs56050686	79791652	NA,A	NA,G	NA,0.924603	NA,0.0170924	NA,0.0161901	NA,0.535974	0.000658572	0.000658572
2	rs188373857	79850768	NA,A	NA,G	NA,0.984127	NA,0.0367734	NA,0.0342017	NA,0.549307	0.000658136	0.000658136
2	rs79580658	79788659	NA,C	NA,A	NA,0.924603	NA,0.0170508	NA,0.0161901	NA,0.534223	0.000657023	0.000657024
2	rs117267073	79693918	NA,T	NA,C	NA,0.923611	NA,0.0172633	NA,0.0160932	NA,0.547594	0.000654213	0.000654213
2	rs1330060	79743977	T,T	C,C	0.489066,0.775794	0.00965767,-0.00406341	0.00395525,0.0102496	1.83515,0.160035	0.000650895	0.000650895
2	rs7334091	79737970	G,G	A,A	0.489066,0.693452	0.0097939,0.000567978	0.00395525,0.00927141	1.87681,0.0217505	0.00064947	0.00064947
2	rs139914518	80042498	NA,T	NA,A	NA,0.983135	NA,0.0345242	NA,0.0331973	NA,0.52527	0.000648133	0.000648133
2	rs73232533	79900909	T,NA	C,NA	0.939364,NA	-0.0294543,NA	0.00828432,NA	3.42324,NA	0.000643702	0.000643707
2	rs143438647	80153991	NA,A	NA,G	NA,0.982143	NA,-0.0310596	NA,0.0322783	NA,0.473756	0.000642959	0.000642959
2	rs7987348	79760671	NA,C	NA,T	NA,0.924603	NA,0.0165588	NA,0.0161901	NA,0.513691	0.000642142	0.000642142
2	rs57618685	79770644	NA,C	NA,T	NA,0.924603	NA,0.0165575	NA,0.0161901	NA,0.513638	0.000642097	0.000642097
2	rs1547708	79782760	T,NA	C,NA	0.873757,NA	-0.0186378,NA	0.00595306,NA	2.75862,NA	0.00064179	0.000641791
2	rs17837332	79694730	NA,T	NA,G	NA,0.923611	NA,0.0169191	NA,0.0160932	NA,0.532963	0.000641725	0.000641725
2	rs143655575	79638727	NA,G	NA,A	NA,0.96627	NA,0.0238913	NA,0.023678	NA,0.504496	0.000639483	0.000639483
2	rs186872803	79837542	G,NA	A,NA	0.997018,NA	-0.0791947,NA	0.0362599,NA	1.53826,NA	0.000638033	0.000638033
2	rs74097933	79767838	NA,T	NA,A	NA,0.924603	NA,0.0164199	NA,0.0161901	NA,0.507954	0.000637268	0.000637268
2	rs7333777	79436957	G,G	A,A	0.667992,0.501984	0.00982469,0.00403222	0.00419836,0.00854942	1.71495,0.195734	0.000635688	0.000635688
2	rs9530866	79739129	T,T	C,C	0.489066,0.763889	0.00965767,-0.00330573	0.00395525,0.0100654	1.83515,0.129251	0.000635636	0.000635636
2	rs7334311	79738106	G,G	A,A	0.489066,0.693452	0.00975161,0.000428104	0.00395525,0.00927141	1.86383,0.0162966	0.000634451	0.000634452
2	rs80208501	80156618	NA,T	NA,C	NA,0.864087	NA,-0.0160322	NA,0.0124737	NA,0.701817	0.000633445	0.000633445
2	rs144686680	79564010	NA,A	NA,T	NA,0.989087	NA,0.0421857	NA,0.0411453	NA,0.515376	0.000631742	0.000631742
2	rs9545027	79821802	C,NA	G,NA	0.846918,NA	0.00985708,NA	0.00549107,NA	1.13885,NA	0.000631619	0.000631619
2	rs148496896	79693137	NA,T	NA,C	NA,0.923611	NA,0.0166272	NA,0.0160932	NA,0.520682	0.000631527	0.000631527
2	rs12872114	80020616	T,T	C,C	0.66004,0.691468	0.021191,-0.0146035	0.00417389,0.0092548	6.41638,0.940891	0.00063108	0.000633777
2	rs117320600	79687491	NA,G	NA,A	NA,0.923611	NA,0.0165771	NA,0.0160932	NA,0.518587	0.000630163	0.000630163
2	rs75449294	80171299	A,NA	G,NA	0.985089,NA	-0.0419064,NA	0.0163138,NA	1.99114,NA	0.000629734	0.000629734
2	rs74097550	79719906	C,NA	A,NA	0.965209,NA	-0.0177854,NA	0.0107893,NA	1.0032,NA	0.000626896	0.000626896
2	rs9574343	79566839	NA,C	NA,T	NA,0.62004	NA,0.00871489	NA,0.00880693	NA,0.491613	0.000626446	0.000626446
2	rs651405	79696094	NA,T	NA,C	NA,0.922619	NA,0.0163354	NA,0.0159983	NA,0.512547	0.000625634	0.000625634
2	rs9593378	79718725	A,NA	G,NA	0.964215,NA	-0.0176239,NA	0.0106439,NA	1.00981,NA	0.00062242	0.00062242
2	rs76670384	79789865	NA,G	NA,T	NA,0.926587	NA,0.0162511	NA,0.0163898	NA,0.492921	0.000622169	0.000622169
2	rs117319112	79749789	NA,C	NA,T	NA,0.927579	NA,0.0162127	NA,0.0164929	NA,0.487314	0.000621502	0.000621502
2	rs79727773	79751450	NA,C	NA,A	NA,0.927579	NA,0.0162127	NA,0.0164929	NA,0.487314	0.000621502	0.000621502
2	rs77741553	79747824	NA,G	NA,A	NA,0.927579	NA,0.0162127	NA,0.0164929	NA,0.487314	0.000621502	0.000621502
2	rs9565509	80057831	T,T	C,C	0.918489,0.837302	0.00469209,0.0233608	0.00722595,0.0115817	0.28725,1.35962	0.000620496	0.000620496
2	rs9530831	79439768	C,NA	G,NA	0.976143,NA	0.0194104,NA	0.0129561,NA	0.8726,NA	0.000618013	0.000618013
2	rs147391460	79748929	NA,A	NA,G	NA,0.927579	NA,0.0160304	NA,0.0164929	NA,0.48008	0.000615669	0.000615669
2	rs76794248	79757491	A,NA	G,NA	0.950298,NA	0.0205548,NA	0.00909753,NA	1.62234,NA	0.000614907	0.000614907
2	rs72628081	79796884	NA,G	NA,A	NA,0.835317	NA,0.0118186	NA,0.0115253	NA,0.515484	0.000614668	0.000614668
2	rs140964728	79746630	NA,G	NA,C	NA,0.927579	NA,0.0159825	NA,0.0164929	NA,0.478184	0.000614155	0.000614155
2	rs12584389	80376004	NA,C	NA,T	NA,0.815476	NA,0.0100449	NA,0.0110197	NA,0.441277	0.000612594	0.000612595
2	rs146260205	79640083	NA,G	NA,A	NA,0.964286	NA,-0.0215129	NA,0.0230345	NA,0.455518	0.000611622	0.000611622
2	rs142207830	79690695	NA,G	NA,A	NA,0.924603	NA,0.0161404	NA,0.0161901	NA,0.496486	0.000610715	0.000610715
2	rs76905578	79791832	NA,T	NA,G	NA,0.926587	NA,0.01589	NA,0.0163898	NA,0.478476	0.000610634	0.000610634
2	rs72628080	79796740	NA,G	NA,A	NA,0.835317	NA,0.0117232	NA,0.0115253	NA,0.509938	0.000610394	0.000610394
2	rs77043129	79539541	A,NA	G,NA	0.987078,NA	-0.0228488,NA	0.0175062,NA	0.717087,NA	0.000610005	0.000610005
2	rs72628085	79799799	NA,A	NA,T	NA,0.840278	NA,0.011715	NA,0.0116683	NA,0.501168	0.000608111	0.000608111
2	rs12584347	80360468	NA,A	NA,C	NA,0.830357	NA,0.00997729	NA,0.0113894	NA,0.419048	0.000605985	0.000605985
2	rs72628082	79797415	NA,C	NA,T	NA,0.835317	NA,0.0116227	NA,0.0115253	NA,0.504126	0.000605968	0.000605968
2	rs7326865	79735375	A,A	C,C	0.33996,0.638889	0.0125213,0.00672118	0.00417389,0.00889959	2.56855,0.346676	0.000605753	0.000605754
2	rs117333868	80149177	NA,G	NA,A	NA,0.963294	NA,0.0232612	NA,0.0227328	NA,0.514005	0.000604261	0.000604261
2	rs75396442	79680345	NA,G	NA,A	NA,0.923611	NA,0.0154365	NA,0.0160932	NA,0.471776	0.000604011	0.000604011
2	rs12428306	79820927	T,NA	A,NA	0.836978,NA	0.01049,NA	0.00535253,NA	1.30087,NA	0.000603765	0.000603765
2	rs77601522	79790050	NA,G	NA,C	NA,0.926587	NA,0.0156601	NA,0.0163898	NA,0.46937	0.000603542	0.000603542
2	rs78996537	79789629	NA,A	NA,T	NA,0.926587	NA,0.0156601	NA,0.0163898	NA,0.46937	0.000603542	0.000603542
2	rs78073406	79789615	NA,C	NA,T	NA,0.926587	NA,0.0156601	NA,0.0163898	NA,0.46937	0.000603542	0.000603542
2	rs75613332	79800808	NA,G	NA,A	NA,0.84127	NA,0.0118876	NA,0.0116978	NA,0.509305	0.000603359	0.000603359
2	rs1360251	79734887	C,C	T,T	0.33996,0.628968	0.0125685,0.00622409	0.00417389,0.00884878	2.58468,0.317118	0.000603336	0.000603336
2	rs9545009	79738915	C,C	T,T	0.489066,0.691468	0.00965767,0.000379836	0.00395525,0.0092548	1.83515,0.0144557	0.000602893	0.000602893
2	rs4885615	79733598	G,G	A,A	0.33996,0.628968	0.0126137,0.00580331	0.00417389,0.00884878	2.60022,0.290788	0.000601529	0.000601529
2	rs148836954	79728108	A,NA	G,NA	0.966203,NA	-0.0183926,NA	0.0109412,NA	1.03267,NA	0.000601376	0.000601376
2	rs142396801	80340268	NA,G	NA,T	NA,0.985119	NA,0.0314048	NA,0.0353055	NA,0.427446	0.000600137	0.000600137
2	rs146096783	79624179	NA,C	NA,T	NA,0.965278	NA,-0.0211259	NA,0.0233493	NA,0.437015	0.000598385	0.000598385
2	rs148089471	80049065	NA,T	NA,C	NA,0.977182	NA,0.0272133	NA,0.0286274	NA,0.466222	0.000598228	0.000598228
2	rs72628083	79797710	NA,C	NA,G	NA,0.835317	NA,0.0114269	NA,0.0115253	NA,0.492872	0.00059755	0.000597551
2	rs78827895	79661533	NA,A	NA,T	NA,0.960318	NA,0.0206429	NA,0.0218976	NA,0.461134	0.000596671	0.000596671
2	rs9530829	79432493	C,C	G,G	0.667992,0.502976	0.00973515,0.00362172	0.00419836,0.0085495	1.69024,0.172731	0.000596434	0.000596434
2	rs17253102	79794521	NA,T	NA,C	NA,0.834325	NA,0.0113013	NA,0.0114976	NA,0.487255	0.000595861	0.000595862
2	rs78966483	79773029	NA,T	NA,A	NA,0.957341	NA,0.0195847	NA,0.0211527	NA,0.450368	0.000593982	0.000593982
2	rs76559180	79520053	NA,C	NA,T	NA,0.96131	NA,-0.0203419	NA,0.0221651	NA,0.445205	0.000592755	0.000592755
2	rs74540974	79539471	NA,T	NA,G	NA,0.920635	NA,0.0147964	NA,0.0158141	NA,0.456608	0.000589753	0.000589753
2	rs4884124	79733659	G,G	A,A	0.33996,0.628968	0.0125671,0.00585225	0.00417389,0.00884878	2.58421,0.293812	0.000589508	0.000589508
2	rs72628084	79797926	NA,A	NA,C	NA,0.835317	NA,0.0112335	NA,0.0115253	NA,0.481859	0.000589505	0.000589505
2	rs4884125	79733793	G,G	A,A	0.33996,0.628968	0.0125685,0.00580331	0.00417389,0.00884878	2.58468,0.290788	0.00058823	0.000588231
2	rs73564681	79949790	T,NA	C,NA	0.961233,NA	0.0242136,NA	0.0102422,NA	1.74296,NA	0.000587419	0.000587419
2	rs73234640	79968127	A,NA	T,NA	0.972167,NA	-0.0323287,NA	0.0120196,NA	2.14556,NA	0.000585754	0.000585754
2	rs4884123	79733624	C,C	T,T	0.33996,0.628968	0.0125671,0.00570545	0.00417389,0.00884878	2.58421,0.28477	0.000584549	0.000584549
2	rs9544911	79459140	G,NA	A,NA	0.947316,NA	0.0118693,NA	0.0088502,NA	0.745021,NA	0.000581091	0.000581091
2	rs74710354	79657843	NA,C	NA,T	NA,0.979167	NA,0.0256669	NA,0.0299292	NA,0.407689	0.000580051	0.000580051
2	rs57650273	80352305	NA,A	NA,G	NA,0.830357	NA,0.00935144	NA,0.0113894	NA,0.385513	0.000579728	0.000579728
2	rs147494315	79698955	NA,T	NA,C	NA,0.927579	NA,-0.0144399	NA,0.0164929	NA,0.418744	0.000578837	0.000578837
2	rs75148544	79794930	NA,G	NA,A	NA,0.973214	NA,-0.02424	NA,0.0264757	NA,0.443819	0.000577368	0.000577368
2	rs75870398	80007884	NA,A	NA,G	NA,0.975198	NA,-0.0225898	NA,0.0274863	NA,0.385991	0.000577043	0.000577043
2	rs57170414	79802655	NA,G	NA,A	NA,0.848214	NA,0.0115439	NA,0.0119134	NA,0.478142	0.00057547	0.00057547
2	rs73224690	79593072	G,NA	T,NA	0.983101,NA	0.0283158,NA	0.0153396,NA	1.18773,NA	0.000574671	0.000574671
2	rs77222043	80202954	NA,G	NA,A	NA,0.915675	NA,-0.0128982	NA,0.0153834	NA,0.396013	0.000574438	0.000574439
2	rs144713868	80118563	NA,A	NA,G	NA,0.964286	NA,-0.017637	NA,0.0230345	NA,0.352745	0.000574407	0.000574407
2	rs77809343	79738431	NA,C	NA,T	NA,0.925595	NA,0.0144756	NA,0.0162889	NA,0.426924	0.000573491	0.000573491
2	rs186749598	79610162	NA,C	NA,A	NA,0.97123	NA,-0.0220943	NA,0.0255725	NA,0.411621	0.000573334	0.000573334
2	rs117027967	80263340	NA,T	NA,C	NA,0.948413	NA,0.0174743	NA,0.0193256	NA,0.436653	0.000572852	0.000572852
2	rs78824756	79485925	NA,T	NA,C	NA,0.974206	NA,-0.0243257	NA,0.0269663	NA,0.435317	0.000572674	0.000572674
2	rs150125726	79757266	NA,A	NA,G	NA,0.987103	NA,0.0339111	NA,0.0378862	NA,0.430925	0.000572214	0.000572214
2	rs117209859	79586535	NA,T	NA,G	NA,0.981151	NA,-0.0265174	NA,0.0314332	NA,0.39915	0.000571156	0.000571156
2	rs57882731	79802893	NA,A	NA,G	NA,0.848214	NA,0.0113626	NA,0.0119134	NA,0.468265	0.000570156	0.000570156
2	rs146384808	80191108	NA,A	NA,C	NA,0.980159	NA,-0.0252499	NA,0.0306528	NA,0.387124	0.000569427	0.000569427
2	rs7985220	80036939	T,T	C,C	0.956262,0.997024	0.0253936,-0.124942	0.00966771,0.078473	2.06433,0.953323	0.000569128	0.000569128
2	rs76301814	80189120	NA,A	NA,T	NA,0.91369	NA,-0.0126321	NA,0.0152221	NA,0.390807	0.00056893	0.00056893
2	rs140111763	79591012	NA,C	NA,G	NA,0.954365	NA,-0.0174361	NA,0.0204832	NA,0.403803	0.000568595	0.000568595
2	rs74772608	80098323	NA,A	NA,G	NA,0.967262	NA,0.0215937	NA,0.0240217	NA,0.433334	0.000568268	0.000568268
2	rs138811499	79991194	NA,G	NA,C	NA,0.964286	NA,0.0204039	NA,0.0230345	NA,0.425126	0.000566973	0.000566973
2	rs58069884	80037357	C,C	T,T	0.956262,0.997024	0.0253124,-0.125216	0.00966771,0.078473	2.05362,0.956382	0.000564582	0.000564582
2	rs79701441	79609213	NA,G	NA,A	NA,0.965278	NA,-0.0193788	NA,0.0233493	NA,0.390871	0.000564325	0.000564325
2	rs953005	80054679	T,T	C,C	0.917495,0.83631	0.00452489,0.022613	0.00718617,0.0115534	0.276616,1.29829	0.000564048	0.000564048
2	rs188906100	80162396	NA,C	NA,T	NA,0.97123	NA,0.022693	NA,0.0255725	NA,0.426125	0.000562657	0.000562657
2	rs35229925	80266234	A,A	G,G	0.762425,0.900794	-0.00170329,0.00910855	0.00464559,0.0142995	0.146373,0.280556	0.000560634	0.000560634
2	rs187578091	79890718	G,NA	A,NA	0.997018,NA	-0.0767629,NA	0.0362599,NA	1.46524,NA	0.000559558	0.000559558
2	rs80348013	79965355	NA,A	NA,G	NA,0.973214	NA,0.0170672	NA,0.0264757	NA,0.284696	0.000559337	0.000559337
2	rs140508142	80214537	NA,A	NA,G	NA,0.979167	NA,0.0257432	NA,0.0299292	NA,0.409253	0.000558866	0.000558866
2	rs117824550	79967839	NA,A	NA,G	NA,0.973214	NA,0.0169494	NA,0.0264757	NA,0.282287	0.000557508	0.000557508
2	rs80181545	79490453	NA,T	NA,C	NA,0.974206	NA,-0.0233076	NA,0.0269663	NA,0.41183	0.000556691	0.000556691
2	rs80134773	80264852	NA,C	NA,T	NA,0.816468	NA,0.00853162	NA,0.0110428	NA,0.356784	0.000556106	0.000556106
2	rs79816381	80349497	NA,G	NA,A	NA,0.829365	NA,0.00870415	NA,0.0113631	NA,0.352935	0.000555327	0.000555327
2	rs76802646	80203150	NA,T	NA,C	NA,0.947421	NA,-0.0144404	NA,0.0191524	NA,0.345953	0.000552898	0.000552898
2	rs74674855	80342101	NA,T	NA,G	NA,0.825397	NA,0.00856421	NA,0.0112602	NA,0.349779	0.000552709	0.000552709
2	rs74099693	80350061	NA,A	NA,C	NA,0.829365	NA,0.00860569	NA,0.0113631	NA,0.347901	0.000551846	0.000551846
2	rs74099689	80329399	NA,A	NA,G	NA,0.826389	NA,0.00845409	NA,0.0112855	NA,0.343143	0.00055171	0.00055171
2	rs35789295	79446872	C,NA	G,NA	0.955268,NA	0.00960535,NA	0.00956466,NA	0.501336,NA	0.000550524	0.000550524
2	rs78103672	79493056	NA,G	NA,T	NA,0.968254	NA,-0.0201371	NA,0.0243817	NA,0.388432	0.000549735	0.000549735
2	rs80112758	79722144	C,NA	A,NA	0.966203,NA	-0.017703,NA	0.0109412,NA	0.976086,NA	0.000548473	0.000548473
2	rs74666243	79600650	NA,G	NA,A	NA,0.965278	NA,-0.0184249	NA,0.0233493	NA,0.366477	0.000547725	0.000547725
2	rs146168674	80299337	C,NA	T,NA	0.978131,NA	0.0133282,NA	0.0135185,NA	0.489225,NA	0.000547526	0.000547526
2	rs78739015	80101409	NA,G	NA,A	NA,0.953373	NA,-0.0199658	NA,0.0202746	NA,0.488465	0.000547241	0.000547242
2	rs17070612	79548519	G,G	A,A	0.916501,0.983135	0.00830704,-0.0415769	0.00714714,0.0331973	0.610624,0.67692	0.000546294	0.000546294
2	rs12583646	80334423	NA,C	NA,A	NA,0.825397	NA,0.00837321	NA,0.0112602	NA,0.339978	0.000546037	0.000546037
2	rs9574475	80345313	NA,T	NA,C	NA,0.987103	NA,-0.0284995	NA,0.0378862	NA,0.344951	0.000545663	0.000545663
2	rs76036139	79678558	NA,C	NA,T	NA,0.988095	NA,-0.0326805	NA,0.0394133	NA,0.390399	0.000545101	0.000545101
2	rs12584258	79729852	NA,A	NA,G	NA,0.951389	NA,0.0172529	NA,0.0198773	NA,0.414078	0.00054412	0.00054412
2	rs73234614	79945868	G,NA	A,NA	0.972167,NA	-0.0317082,NA	0.0120196,NA	2.07891,NA	0.000543534	0.000543535
2	rs17071026	79813801	NA,C	NA,T	NA,0.981151	NA,-0.0277809	NA,0.0314332	NA,0.423889	0.000543354	0.000543354
2	rs117579905	79724765	C,NA	A,NA	0.966203,NA	-0.0176268,NA	0.0109412,NA	0.969933,NA	0.000543057	0.000543057
2	rs117185656	79724711	C,NA	T,NA	0.966203,NA	-0.0176268,NA	0.0109412,NA	0.969933,NA	0.000543057	0.000543057
2	rs1023293	80054420	C,C	G,G	0.917495,0.837302	0.0047134,0.0226163	0.00718617,0.0115817	0.290824,1.29374	0.00054294	0.00054294
2	rs9545017	79787942	A,A	G,G	0.50994,0.758929	0.00933802,-0.00506679	0.00395508,0.00999379	1.73934,0.213136	0.000542197	0.000542197
2	rs78896188	80341929	G,NA	A,NA	0.957256,NA	-0.0204513,NA	0.00977441,NA	1.43879,NA	0.00054181	0.00054181
2	rs78988764	80339389	NA,C	NA,T	NA,0.824405	NA,0.00825685	NA,0.0112351	NA,0.334991	0.000541795	0.000541796
2	rs76846697	79738360	NA,C	NA,T	NA,0.925595	NA,0.0131765	NA,0.0162889	NA,0.378245	0.000540953	0.000540953
2	rs61968168	79530107	T,T	C,C	0.925447,0.940476	0.00834247,-0.0176781	0.00752717,0.0180669	0.572308,0.484342	0.000540804	0.000540804
2	rs9545030	79826116	T,NA	C,NA	0.090457,NA	0.0122374,NA	0.00689298,NA	1.1201,NA	0.000540107	0.000540108
2	rs74985317	79796381	NA,A	NA,G	NA,0.977182	NA,0.0241298	NA,0.0286274	NA,0.398714	0.000539478	0.000539478
2	rs77821298	79683779	NA,T	NA,C	NA,0.956349	NA,-0.016134	NA,0.0209218	NA,0.355942	0.000538413	0.000538413
2	rs1810879	79537591	C,C	G,G	0.503976,0.248016	0.00699152,-0.00524096	0.00395442,0.00989826	1.11319,0.224411	0.000538296	0.000538296
2	rs117795182	79743238	NA,T	NA,C	NA,0.90873	NA,0.0124553	NA,0.014843	NA,0.396432	0.000538144	0.000538144
2	rs78044284	79737152	NA,A	NA,G	NA,0.928571	NA,0.0132527	NA,0.0165981	NA,0.372008	0.000537936	0.000537936
2	rs75368068	79740517	NA,T	NA,C	NA,0.928571	NA,0.0132421	NA,0.0165981	NA,0.371628	0.000537699	0.000537699
2	rs74099690	80330041	NA,G	NA,T	NA,0.822421	NA,0.00798226	NA,0.0111856	NA,0.322883	0.000537631	0.000537631
2	rs150222397	79918648	NA,G	NA,A	NA,0.991071	NA,0.0347371	NA,0.0454422	NA,0.352016	0.000537582	0.000537582
2	rs79168601	79527531	G,G	A,A	0.924453,0.940476	0.00829186,-0.016808	0.00748151,0.0180669	0.572308,0.453203	0.00053673	0.00053673
2	rs55694918	80280411	G,NA	A,NA	0.950298,NA	-0.0215679,NA	0.00909753,NA	1.75074,NA	0.000535743	0.000535743
2	rs116201527	80331030	NA,T	NA,C	NA,0.822421	NA,0.00788505	NA,0.0111856	NA,0.317986	0.000534443	0.000534443
2	rs117320796	80059211	NA,T	NA,C	NA,0.986111	NA,-0.0310829	NA,0.0365264	NA,0.403639	0.000533387	0.000533387
2	rs74406914	79739319	NA,C	NA,T	NA,0.928571	NA,0.0130103	NA,0.0165981	NA,0.363377	0.000532601	0.000532602
2	rs149375845	79479773	NA,A	NA,G	NA,0.974206	NA,-0.0214648	NA,0.0269663	NA,0.37055	0.000530627	0.000530627
2	rs117084096	79797514	NA,T	NA,G	NA,0.979167	NA,-0.0217454	NA,0.0299292	NA,0.330223	0.000530035	0.000530036
2	rs111716833	79524822	T,NA	G,NA	0.984095,NA	0.0167417,NA	0.0158037,NA	0.53844,NA	0.000528276	0.000528276
2	rs60320765	79739234	NA,G	NA,T	NA,0.925595	NA,0.01258	NA,0.0162889	NA,0.356612	0.000527655	0.000527655
2	rs79418974	79794209	NA,T	NA,G	NA,0.967262	NA,0.0185493	NA,0.0240217	NA,0.356545	0.000527252	0.000527252
2	rs7318984	79991298	G,NA	A,NA	0.960239,NA	0.0240986,NA	0.0101186,NA	1.76355,NA	0.000526791	0.000526791
2	rs151068592	79932297	NA,T	NA,C	NA,0.986111	NA,-0.0315719	NA,0.0365264	NA,0.411851	0.000523144	0.000523144
2	rs148041662	80383130	NA,C	NA,T	NA,0.972222	NA,-0.018616	NA,0.0260119	NA,0.324046	0.000522989	0.000522989
2	rs61966690	80119811	G,NA	A,NA	0.968191,NA	-0.00191411,NA	0.0112664,NA	0.0629377,NA	0.000522386	0.000522387
2	rs58264675	80034472	G,G	A,A	0.956262,0.997024	0.025432,-0.11959	0.00966771,0.078473	2.06941,0.894426	0.00052198	0.00052198
2	rs117558272	79710507	NA,A	NA,G	NA,0.918651	NA,0.0122918	NA,0.0156369	NA,0.364692	0.000521837	0.000521837
2	rs149954286	79476890	NA,A	NA,G	NA,0.980159	NA,0.0211347	NA,0.0306528	NA,0.309346	0.000521738	0.000521738
2	rs77278228	79701763	NA,G	NA,A	NA,0.959325	NA,-0.0154022	NA,0.0216401	NA,0.321826	0.000520501	0.000520501
2	rs117004198	79800751	NA,A	NA,C	NA,0.938492	NA,-0.0118743	NA,0.0177919	NA,0.297123	0.000520342	0.000520342
2	rs76467002	79993996	NA,C	NA,G	NA,0.973214	NA,0.014224	NA,0.0264757	NA,0.228342	0.000519402	0.000519402
2	rs78616179	79923662	NA,T	NA,C	NA,0.954365	NA,-0.0130157	NA,0.0204832	NA,0.27972	0.000519078	0.000519078
2	rs77947803	80102334	NA,A	NA,G	NA,0.956349	NA,-0.0128131	NA,0.0209218	NA,0.267402	0.000518753	0.000518753
2	rs78221836	79923723	G,NA	A,NA	0.945328,NA	-0.00336095,NA	0.00869693,NA	0.155423,NA	0.000518711	0.000518711
2	rs59319360	80025424	A,NA	G,NA	0.962227,NA	0.0252693,NA	0.0103707,NA	1.82899,NA	0.000518087	0.000518087
2	rs139976196	79698995	NA,A	NA,G	NA,0.956349	NA,-0.0145991	NA,0.0209218	NA,0.313984	0.00051722	0.00051722
2	rs139317362	79689164	NA,T	NA,G	NA,0.956349	NA,-0.0147396	NA,0.0209218	NA,0.317751	0.000515248	0.000515248
2	rs139423285	79611833	NA,C	NA,T	NA,0.924603	NA,0.0119327	NA,0.0161901	NA,0.336205	0.000514731	0.000514731
2	rs1341141	79534179	T,T	C,C	0.511928,0.252976	0.00639128,-0.00355518	0.00395543,0.00983323	0.974154,0.144063	0.000514454	0.000514454
2	rs142371308	80297416	A,NA	G,NA	0.985089,NA	0.00951166,NA	0.0163138,NA	0.251917,NA	0.000514083	0.000514083
2	rs4885645	80186747	NA,G	NA,A	NA,0.980159	NA,-0.0206665	NA,0.0306528	NA,0.300876	0.000513428	0.000513428
2	rs2988040	79768959	NA,A	NA,C	NA,0.90873	NA,0.0113718	NA,0.014843	NA,0.353013	0.000512968	0.000512968
2	rs76535434	79787783	A,NA	G,NA	0.984095,NA	0.0160563,NA	0.0158037,NA	0.509145,NA	0.000512776	0.000512776
2	rs1360250	79734964	C,C	A,A	0.333002,0.628968	0.0125844,0.00636692	0.00419521,0.00884878	2.56825,0.326226	0.000512026	0.000512027
2	rs2988041	79769385	NA,A	NA,G	NA,0.90873	NA,0.011323	NA,0.014843	NA,0.351102	0.000511922	0.000511922
2	rs113616374	79794706	NA,A	NA,C	NA,0.933532	NA,-0.0108799	NA,0.0171606	NA,0.278951	0.000511103	0.000511103
2	rs149922553	80036345	G,G	A,A	0.956262,0.997024	0.0252739,-0.119776	0.00966771,0.078473	2.04856,0.896447	0.000510668	0.000510668
2	rs73234681	80066168	C,NA	G,NA	0.939364,NA	-0.00193915,NA	0.00828432,NA	0.0888816,NA	0.000508781	0.000508781
2	rs117406725	79821149	NA,A	NA,G	NA,0.979167	NA,0.0225519	NA,0.0299292	NA,0.345684	0.000508536	0.000508536
2	rs34481354	79898137	G,NA	A,NA	0.987078,NA	0.0331107,NA	0.0175062,NA	1.23229,NA	0.000506288	0.000506288
2	rs1755463	79771720	NA,C	NA,G	NA,0.90873	NA,0.0110357	NA,0.014843	NA,0.33991	0.000505897	0.000505897
2	rs80024436	79968463	C,NA	T,NA	0.962227,NA	0.0236403,NA	0.0103707,NA	1.6452,NA	0.000505558	0.000505558
2	rs61966365	79594440	A,NA	C,NA	0.905567,NA	0.00960312,NA	0.00676109,NA	0.808254,NA	0.000505328	0.000505328
2	rs74825089	79706328	NA,G	NA,A	NA,0.959325	NA,-0.0143649	NA,0.0216401	NA,0.295153	0.000505201	0.000505201
2	rs662380	79773064	NA,T	NA,C	NA,0.90873	NA,0.0109919	NA,0.014843	NA,0.338214	0.000505	0.000505
2	rs7997459	79513047	G,G	A,A	0.925447,0.939484	0.00757715,-0.0197206	0.00752717,0.0179277	0.502921,0.566506	0.000504738	0.000504738
2	rs147291821	79787535	NA,T	NA,C	NA,0.97619	NA,0.0204446	NA,0.0280389	NA,0.331699	0.00050345	0.00050345
2	rs597726	79773364	NA,T	NA,A	NA,0.90873	NA,0.0109082	NA,0.014843	NA,0.334985	0.000503303	0.000503303
2	rs79546733	79800653	NA,T	NA,C	NA,0.844246	NA,0.00887791	NA,0.0117882	NA,0.345457	0.000502392	0.000502392
2	rs2988043	79773554	NA,C	NA,T	NA,0.90873	NA,0.0107627	NA,0.014843	NA,0.329391	0.000500397	0.000500397
2	rs77798194	80083314	NA,A	NA,G	NA,0.774802	NA,0.00870431	NA,0.0102335	NA,0.403392	0.00050035	0.00050035
2	rs76354913	80357416	NA,A	NA,G	NA,0.947421	NA,-0.0120219	NA,0.0191524	NA,0.275557	0.00050031	0.00050031
2	rs139724067	79452874	NA,C	NA,A	NA,0.983135	NA,-0.0195952	NA,0.0331973	NA,0.255698	0.00050026	0.00050026
2	rs117252597	80195382	NA,C	NA,T	NA,0.980159	NA,0.022225	NA,0.0306528	NA,0.329367	0.000499837	0.000499837
2	rs9318612	79765467	T,T	G,G	0.497018,0.770833	0.00914868,-0.00574231	0.00395437,0.0101706	1.6842,0.242341	0.000499734	0.000499734
2	rs149902573	79481976	NA,A	NA,T	NA,0.974206	NA,-0.0188711	NA,0.0269663	NA,0.315111	0.00049957	0.00049957
2	rs111920311	79519059	G,NA	A,NA	0.984095,NA	0.0161029,NA	0.0158037,NA	0.511118,NA	0.000499534	0.000499534
2	rs73566454	79990417	C,NA	T,NA	0.962227,NA	0.0235362,NA	0.0103707,NA	1.63379,NA	0.000498664	0.000498664
2	rs680178	79775527	NA,A	NA,T	NA,0.90873	NA,0.0106705	NA,0.014843	NA,0.325866	0.000498588	0.000498588
2	rs145358254	79875300	NA,C	NA,T	NA,0.972222	NA,0.0181958	NA,0.0260119	NA,0.314952	0.000498461	0.000498461
2	rs78370300	79800387	NA,C	NA,A	NA,0.933532	NA,-0.0101412	NA,0.0171606	NA,0.25606	0.000498105	0.000498105
2	rs588755	79775530	NA,A	NA,G	NA,0.907738	NA,0.0106188	NA,0.0147711	NA,0.325866	0.000498006	0.000498006
2	rs114927551	79720573	NA,G	NA,A	NA,0.918651	NA,0.0110888	NA,0.0156369	NA,0.320358	0.000497807	0.000497807
2	rs2988047	79778624	NA,A	NA,T	NA,0.90873	NA,0.0106172	NA,0.014843	NA,0.323835	0.000497554	0.000497554
2	rs61966363	79593469	A,NA	G,NA	0.905567,NA	0.00952225,NA	0.00676109,NA	0.798561,NA	0.000497134	0.000497134
2	rs117614736	79804838	NA,A	NA,T	NA,0.866071	NA,0.00916243	NA,0.0125513	NA,0.332181	0.000496944	0.000496944
2	rs79140680	79720718	NA,G	NA,C	NA,0.918651	NA,0.0110069	NA,0.0156369	NA,0.317412	0.000496309	0.000496309
2	rs74441405	80079607	NA,C	NA,A	NA,0.969246	NA,0.017407	NA,0.0247591	NA,0.316933	0.000495663	0.000495663
2	rs7339418	79820126	G,NA	A,NA	0.074553,NA	0.014515,NA	0.00752716,NA	1.26913,NA	0.000495429	0.00049543
2	rs147650208	79721843	NA,T	NA,C	NA,0.957341	NA,0.0145892	NA,0.0211527	NA,0.309468	0.000494879	0.000494879
2	rs7996904	79517929	C,C	T,T	0.925447,0.940476	0.00805472,-0.0172892	0.00752717,0.0180669	0.545794,0.470327	0.00049445	0.00049445
2	rs142553952	80048498	NA,A	NA,G	NA,0.970238	NA,-0.0197436	NA,0.0251555	NA,0.363979	0.00049352	0.00049352
2	rs149491880	79523356	T,NA	C,NA	0.984095,NA	0.0159541,NA	0.0158037,NA	0.504832,NA	0.000493177	0.000493177
2	rs9545156	80192236	G,G	A,A	0.498012,0.688492	-0.00916086,-0.00829952	0.00395433,0.00923037	1.68778,0.433479	0.000492929	0.000492929
2	rs61966440	79726440	T,NA	C,NA	0.935388,NA	-0.0166201,NA	0.00804241,NA	1.41144,NA	0.000492616	0.000492617
2	rs78219619	79720635	NA,T	NA,C	NA,0.918651	NA,0.0107701	NA,0.0156369	NA,0.30894	0.00049207	0.00049207
2	rs80127279	79691032	NA,T	NA,C	NA,0.958333	NA,-0.0134156	NA,0.0213919	NA,0.275255	0.00049183	0.00049183
2	rs150104040	79691818	NA,A	NA,G	NA,0.955357	NA,-0.0128441	NA,0.0206987	NA,0.271717	0.000491203	0.000491203
2	rs73556478	79726333	NA,C	NA,T	NA,0.918651	NA,0.0106461	NA,0.0156369	NA,0.304536	0.000489906	0.000489906
2	rs117578829	79799152	NA,T	NA,C	NA,0.933532	NA,-0.00960259	NA,0.0171606	NA,0.239751	0.000489356	0.000489356
2	rs2991503	79718517	NA,G	NA,T	NA,0.956349	NA,-0.0126166	NA,0.0209218	NA,0.262421	0.000488997	0.000488997
2	rs147467627	80075768	NA,T	NA,C	NA,0.983135	NA,-0.0189394	NA,0.0331973	NA,0.245398	0.000488723	0.000488723
2	rs17071016	79806377	NA,A	NA,C	NA,0.85119	NA,0.00869025	NA,0.0120109	NA,0.328501	0.000488347	0.000488347
2	rs113958889	79514418	A,NA	G,NA	0.983101,NA	0.0164795,NA	0.0153396,NA	0.548698,NA	0.000488237	0.000488237
2	rs7992181	79974753	G,NA	A,NA	0.962227,NA	0.0233726,NA	0.0103707,NA	1.61593,NA	0.000488118	0.000488118
2	rs73566435	79981210	T,NA	C,NA	0.962227,NA	0.0233726,NA	0.0103707,NA	1.61593,NA	0.000488118	0.000488118
2	rs4885618	79820004	G,NA	A,NA	0.074553,NA	0.0144214,NA	0.00752716,NA	1.25667,NA	0.000487164	0.000487164
2	rs117476447	79465256	NA,T	NA,C	NA,0.950397	NA,-0.0120407	NA,0.0196877	NA,0.266952	0.000485069	0.000485069
2	rs141938955	79825858	NA,A	NA,G	NA,0.978175	NA,-0.0220008	NA,0.0292559	NA,0.344819	0.00048493	0.00048493
2	rs189542589	79734888	NA,A	NA,G	NA,0.974206	NA,0.0178294	NA,0.0269663	NA,0.293709	0.000484691	0.000484691
2	rs139349040	79844252	NA,T	NA,C	NA,0.982143	NA,-0.0167379	NA,0.0322783	NA,0.218909	0.000483975	0.000483975
2	rs117019250	79505543	NA,T	NA,A	NA,0.977182	NA,0.0169281	NA,0.0286274	NA,0.256254	0.000483966	0.000483966
2	rs75132802	79778969	NA,A	NA,G	NA,0.962302	NA,0.0118095	NA,0.0224433	NA,0.222751	0.000483512	0.000483512
2	rs9565508	80056586	G,G	C,C	0.918489,0.835317	0.00450256,0.0212119	0.00722595,0.0115253	0.2731,1.18243	0.000483197	0.000483197
2	rs73556476	79722740	NA,C	NA,T	NA,0.918651	NA,0.0102359	NA,0.0156369	NA,0.290113	0.00048301	0.00048301
2	rs2988045	79773889	NA,C	NA,T	NA,0.90873	NA,0.00980055	NA,0.014843	NA,0.293219	0.000482664	0.000482664
2	rs73224561	80347333	A,NA	G,NA	0.954274,NA	-0.0181503,NA	0.00946506,NA	1.25837,NA	0.000482282	0.000482283
2	rs139635622	80192040	C,NA	A,NA	0.989066,NA	-0.0166243,NA	0.0190121,NA	0.418055,NA	0.00048226	0.00048226
2	rs118115084	79800052	NA,C	NA,T	NA,0.933532	NA,-0.00912356	NA,0.0171606	NA,0.225511	0.000482065	0.000482065
2	rs4885617	79818552	T,NA	C,NA	0.086481,NA	0.012888,NA	0.00703429,NA	1.1744,NA	0.000481921	0.000481921
2	rs76544329	79712168	NA,A	NA,G	NA,0.956349	NA,-0.0119943	NA,0.0209218	NA,0.246842	0.000481267	0.000481267
2	rs75798060	79985629	NA,T	NA,C	NA,0.97123	NA,0.0159834	NA,0.0255725	NA,0.274124	0.000479443	0.000479443
2	rs78994837	79571331	C,NA	T,NA	0.957256,NA	0.0162613,NA	0.00977441,NA	1.01691,NA	0.000479099	0.000479099
2	rs145212248	80192041	C,NA	G,NA	0.989066,NA	-0.0165206,NA	0.0190121,NA	0.414682,NA	0.000478757	0.000478757
2	rs80330576	80270565	NA,G	NA,A	NA,0.920635	NA,-0.00815314	NA,0.0158141	NA,0.217412	0.000477857	0.000477857
2	rs140137486	79492464	NA,G	NA,A	NA,0.974206	NA,-0.0166783	NA,0.0269663	NA,0.270629	0.000477852	0.000477852
2	rs9565473	79759010	T,T	C,C	0.49503,0.770833	0.00914897,-0.00548429	0.00395449,0.0101706	1.6842,0.229348	0.000477661	0.000477661
2	rs2991468	79788671	NA,A	NA,C	NA,0.910714	NA,0.00951359	NA,0.0149907	NA,0.279289	0.000477581	0.000477581
2	rs78068145	79724627	NA,A	NA,T	NA,0.939484	NA,-0.0103042	NA,0.0179277	NA,0.247605	0.000477279	0.000477279
2	rs12427568	79474878	C,NA	T,NA	0.884692,NA	0.009416,NA	0.00619033,NA	0.891979,NA	0.000477237	0.000477237
2	rs9545011	79761193	G,G	A,A	0.49503,0.770833	0.00914897,-0.00546314	0.00395449,0.0101706	1.6842,0.228292	0.000477171	0.000477171
2	rs598980	79719839	NA,A	NA,G	NA,0.956349	NA,-0.0115989	NA,0.0209218	NA,0.237089	0.000476617	0.000476617
2	rs147137212	80220286	NA,T	NA,G	NA,0.962302	NA,0.00912053	NA,0.0224433	NA,0.164651	0.000476444	0.000476444
2	rs75233435	80420284	NA,A	NA,G	NA,0.97123	NA,0.0136972	NA,0.0255725	NA,0.227517	0.000475858	0.000475858
2	rs78797523	79732176	NA,A	NA,G	NA,0.963294	NA,0.0145078	NA,0.0227328	NA,0.281206	0.000474851	0.000474851
2	rs117900807	80017745	A,NA	G,NA	0.958251,NA	-0.0295138,NA	0.00988495,NA	2.54837,NA	0.000474116	0.000474117
2	rs677659	79708510	G,G	A,A	0.510934,0.349206	-0.00786584,0.00336441	0.00395525,0.00896686	1.33037,0.150269	0.000473832	0.000473832
2	rs148050264	79491183	NA,C	NA,A	NA,0.974206	NA,-0.0162097	NA,0.0269663	NA,0.261404	0.000473703	0.000473703
2	rs112665634	79723544	NA,T	NA,C	NA,0.958333	NA,0.0129761	NA,0.0213919	NA,0.264301	0.000472779	0.000472779
2	rs78850898	79710979	NA,T	NA,C	NA,0.959325	NA,-0.0116117	NA,0.0216401	NA,0.228005	0.000471482	0.000471482
2	rs141722913	80297855	A,NA	T,NA	0.978131,NA	0.0118542,NA	0.0135185,NA	0.419592,NA	0.000471282	0.000471282
2	rs73543904	79798347	NA,C	NA,A	NA,0.933532	NA,-0.00835276	NA,0.0171606	NA,0.20312	0.000471259	0.000471259
2	rs1018633	79957841	NA,C	NA,T	NA,0.030754	NA,0.0167017	NA,0.0247591	NA,0.301073	0.000471084	0.000471084
2	rs9544897	79431504	C,NA	A,NA	0.940358,NA	0.0108669,NA	0.00834865,NA	0.714352,NA	0.000470734	0.000470734
2	rs3861140	79816916	A,NA	G,NA	0.074553,NA	0.0142263,NA	0.00752716,NA	1.23093,NA	0.000470616	0.000470616
2	rs113442018	79719318	NA,C	NA,T	NA,0.956349	NA,-0.0110496	NA,0.0209218	NA,0.223731	0.000470485	0.000470485
2	rs151222308	79476557	NA,T	NA,A	NA,0.974206	NA,-0.0138695	NA,0.0269663	NA,0.216796	0.000469851	0.000469851
2	rs77212354	79789900	NA,T	NA,C	NA,0.910714	NA,0.00899388	NA,0.0149907	NA,0.2608	0.000469488	0.000469488
2	rs73548948	80033764	C,C	T,T	0.956262,0.997024	0.025432,-0.113129	0.00966771,0.078473	2.06941,0.825626	0.00046941	0.00046941
2	rs77008135	80047037	NA,T	NA,C	NA,0.97123	NA,0.0148312	NA,0.0255725	NA,0.250313	0.000468659	0.000468659
2	rs76706034	79711516	NA,A	NA,G	NA,0.977182	NA,0.0155854	NA,0.0286274	NA,0.23199	0.000468346	0.000468346
2	rs78539647	80223570	NA,G	NA,A	NA,0.962302	NA,0.00829149	NA,0.0224433	NA,0.147643	0.000467938	0.000467938
2	rs184661535	79711341	NA,G	NA,C	NA,0.956349	NA,-0.0107775	NA,0.0209218	NA,0.217197	0.000467585	0.000467585
2	rs76524043	79793409	NA,A	NA,C	NA,0.982143	NA,0.0174964	NA,0.0322783	NA,0.230782	0.000465246	0.000465246
2	rs79530493	79727361	NA,A	NA,C	NA,0.939484	NA,-0.00933386	NA,0.0179277	NA,0.219958	0.000464963	0.000464963
2	rs144806261	79817753	NA,C	NA,A	NA,0.967262	NA,0.0133579	NA,0.0240217	NA,0.237952	0.000463638	0.000463638
2	rs614930	79718615	NA,T	NA,C	NA,0.956349	NA,-0.0103685	NA,0.0209218	NA,0.207476	0.000463394	0.000463394
2	rs6563091	79816732	A,NA	G,NA	0.074553,NA	0.0141313,NA	0.00752716,NA	1.21848,NA	0.000462872	0.000462872
2	rs60294454	79517478	T,T	C,C	0.925447,0.940476	0.00771799,-0.0175329	0.00752717,0.0180669	0.515418,0.47909	0.000461344	0.000461344
2	rs9545031	79826376	G,NA	A,NA	0.081511,NA	0.0121236,NA	0.00722594,NA	1.02971,NA	0.000461326	0.000461326
2	rs74614226	79587735	T,NA	C,NA	0.967197,NA	-0.0141676,NA	0.0111,NA	0.695017,NA	0.00046037	0.00046037
2	rs7985181	79736132	G,G	A,A	0.329026,0.628968	0.01235,0.00586744	0.00420796,0.00884878	2.47673,0.294752	0.000459282	0.000459283
2	rs73228491	79723184	C,NA	T,NA	0.956262,NA	0.024037,NA	0.00966771,NA	1.88917,NA	0.000459155	0.000459155
2	rs7985412	80280241	G,G	A,A	0.762425,0.896825	-0.00102091,0.0110975	0.00464559,0.0140528	0.0829887,0.366834	0.000458378	0.000458378
2	rs681888	79685863	NA,A	NA,G	NA,0.877976	NA,0.00670283	NA,0.0130599	NA,0.21625	0.000457138	0.000457138
2	rs80347179	79801258	NA,C	NA,T	NA,0.887897	NA,0.00746216	NA,0.0135492	NA,0.23522	0.000456794	0.000456794
2	rs7990656	79736550	A,A	G,G	0.329026,0.628968	0.01235,0.00576849	0.00420796,0.00884878	2.47673,0.288642	0.000456655	0.000456655
2	rs7986836	79736248	G,G	T,T	0.329026,0.628968	0.01235,0.00576849	0.00420796,0.00884878	2.47673,0.288642	0.000456655	0.000456655
2	rs598542	79682940	NA,T	NA,A	NA,0.878968	NA,0.00665171	NA,0.0131059	NA,0.213405	0.000456544	0.000456544
2	rs671363	79687795	NA,C	NA,T	NA,0.87996	NA,0.00672519	NA,0.0131525	NA,0.215294	0.000456131	0.000456131
2	rs2329112	79795262	T,T	C,C	0.284294,0.564484	0.00356148,-0.00896215	0.00438317,0.00862135	0.380401,0.524971	0.000455976	0.000455976
2	rs585856	79688387	NA,G	NA,A	NA,0.87996	NA,0.00667543	NA,0.0131525	NA,0.213408	0.000455412	0.000455412
2	rs609334	79688642	NA,T	NA,C	NA,0.87996	NA,0.00662569	NA,0.0131525	NA,0.211527	0.0004547	0.0004547
2	rs75683751	79503002	T,T	C,C	0.924453,0.940476	0.00729113,-0.0204815	0.00748151,0.0180669	0.481773,0.590163	0.000454305	0.000454305
2	rs117012525	80196878	NA,A	NA,G	NA,0.948413	NA,0.00853897	NA,0.0193256	NA,0.181378	0.000454253	0.000454253
2	rs678616	79689427	NA,A	NA,T	NA,0.87996	NA,0.00657595	NA,0.0131525	NA,0.20965	0.000453995	0.000453995
2	rs17071385	79961047	C,NA	T,NA	0.962227,NA	0.0228015,NA	0.0103707,NA	1.55434,NA	0.000453875	0.000453875
2	rs9530874	79798477	A,A	G,G	0.287276,0.333333	0.00423436,-0.00566153	0.00436947,0.00906796	0.4782,0.273761	0.000453166	0.000453166
2	rs76570975	79489465	NA,T	NA,C	NA,0.974206	NA,-0.0133502	NA,0.0269663	NA,0.207224	0.000451827	0.000451827
2	rs17071257	79906571	G,NA	A,NA	0.962227,NA	0.022761,NA	0.0103707,NA	1.55002,NA	0.000451592	0.000451592
2	rs117102228	79968169	A,NA	G,NA	0.937376,NA	-0.00532697,NA	0.0081604,NA	0.289125,NA	0.000451249	0.000451249
2	rs7331979	79938213	G,NA	T,NA	0.966203,NA	0.0237573,NA	0.0109412,NA	1.52427,NA	0.000451139	0.000451139
2	rs149770419	80401062	NA,T	NA,C	NA,0.974206	NA,0.0104179	NA,0.0269663	NA,0.155366	0.000450253	0.000450253
2	rs73553447	80120155	A,NA	G,NA	0.961233,NA	0.0214282,NA	0.0102422,NA	1.4386,NA	0.000449093	0.000449093
2	rs112296577	79517979	T,NA	C,NA	0.984095,NA	0.0148315,NA	0.0158037,NA	0.458425,NA	0.000449028	0.000449028
2	rs77072816	79691877	NA,T	NA,G	NA,0.878968	NA,0.00615149	NA,0.0131059	NA,0.194631	0.000448762	0.000448763
2	rs12583023	80173125	NA,T	NA,C	NA,0.911706	NA,-0.00449813	NA,0.0150664	NA,0.116179	0.000448407	0.000448407
2	rs117205228	80305954	NA,C	NA,T	NA,0.948413	NA,0.00632616	NA,0.0193256	NA,0.128774	0.000447573	0.000447573
2	rs142655835	79638116	NA,G	NA,A	NA,0.958333	NA,-0.00869884	NA,0.0213919	NA,0.164771	0.000447541	0.000447541
2	rs1335279	80399950	C,C	T,T	0.548708,0.579365	-0.00115356,-0.0147658	0.0039732,0.00865913	0.11263,1.05477	0.000446994	0.000446994
2	rs9530873	79783044	T,T	C,C	0.500994,0.768849	0.00878283,-0.00572499	0.00395431,0.0101399	1.57929,0.242341	0.000446631	0.000446631
2	rs75745171	79488260	NA,G	NA,T	NA,0.974206	NA,-0.0124191	NA,0.0269663	NA,0.190354	0.000445904	0.000445904
2	rs117467850	79861923	NA,T	NA,C	NA,0.983135	NA,-0.012362	NA,0.0331973	NA,0.14898	0.000445451	0.000445451
2	rs77096840	79489047	NA,T	NA,G	NA,0.974206	NA,-0.0123376	NA,0.0269663	NA,0.188896	0.000445413	0.000445413
2	rs79208488	79691150	NA,T	NA,C	NA,0.878968	NA,0.00588104	NA,0.0131059	NA,0.184672	0.000445325	0.000445325
2	rs61966439	79723481	T,NA	A,NA	0.935388,NA	-0.0159877,NA	0.00804241,NA	1.32956,NA	0.000444196	0.000444196
2	rs9565516	80217881	T,T	A,A	0.659046,0.576389	0.00962476,0.0168456	0.00417094,0.00865091	1.67731,1.28817	0.000444153	0.000444153
2	rs77866819	80368221	A,NA	G,NA	0.976143,NA	0.0146886,NA	0.0129561,NA	0.590213,NA	0.00044402	0.00044402
2	rs1335372	80031679	T,T	C,C	0.956262,0.997024	0.0255132,-0.108696	0.00966771,0.078473	2.08015,0.779864	0.000443712	0.000443712
2	rs193017745	80148869	NA,A	NA,G	NA,0.97619	NA,0.0117722	NA,0.0280389	NA,0.170958	0.000443248	0.000443248
2	rs34254287	80277386	T,T	C,C	0.763419,0.90377	-0.00097596,0.0105967	0.0046523,0.014495	0.0789175,0.332788	0.000442949	0.000442949
2	rs17071233	79898021	G,NA	A,NA	0.962227,NA	0.022601,NA	0.0103707,NA	1.53301,NA	0.000442747	0.000442747
2	rs9574462	80308713	NA,G	NA,A	NA,0.957341	NA,0.0079603	NA,0.0211527	NA,0.15078	0.000442254	0.000442254
2	rs74327525	79732097	NA,G	NA,C	NA,0.930556	NA,0.00677266	NA,0.0168156	NA,0.162964	0.000441387	0.000441387
2	rs9574458	80269239	NA,C	NA,T	NA,0.71627	NA,-0.00296417	NA,0.00948227	NA,0.122293	0.000441166	0.000441166
2	rs57544957	79989851	T,NA	C,NA	0.966203,NA	0.0235637,NA	0.0109412,NA	1.50492,NA	0.000441032	0.000441032
2	rs78492196	80316045	NA,A	NA,G	NA,0.949405	NA,-0.0096156	NA,0.019504	NA,0.206205	0.000440987	0.000440987
2	rs78222504	79468957	NA,T	NA,C	NA,0.977182	NA,-0.0120409	NA,0.0286274	NA,0.171313	0.00044095	0.00044095
2	rs9545015	79782915	T,T	C,C	0.5,0.767857	0.00882968,-0.00581366	0.0039543,0.0101248	1.59255,0.247313	0.000440744	0.000440744
2	rs7994620	80220015	A,A	G,G	0.66004,0.573413	0.00958472,0.016731	0.00417389,0.00864302	1.66443,1.27659	0.000440235	0.000440236
2	rs9545007	79735904	C,C	T,T	0.329026,0.62996	0.0122561,0.00588765	0.00420796,0.00885365	2.44558,0.295805	0.00044006	0.00044006
2	rs9544945	79562948	A,NA	G,NA	0.913519,NA	0.00681997,NA	0.00703429,NA	0.478496,NA	0.000439703	0.000439703
2	rs139845902	79431474	NA,A	NA,G	NA,0.964286	NA,0.00926414	NA,0.0230345	NA,0.162697	0.000439481	0.000439481
2	rs74381560	79537119	NA,A	NA,C	NA,0.973214	NA,0.00924068	NA,0.0264757	NA,0.138423	0.000439215	0.000439215
2	rs61151618	79942192	C,NA	G,NA	0.966203,NA	0.02352,NA	0.0109412,NA	1.50058,NA	0.000438804	0.000438804
2	rs150637538	79451063	NA,A	NA,T	NA,0.97123	NA,-0.0081768	NA,0.0255725	NA,0.125426	0.000437727	0.000437727
2	rs79249836	80411280	NA,A	NA,G	NA,0.967262	NA,-0.0107202	NA,0.0240217	NA,0.183493	0.000437667	0.000437667
2	rs78062384	79712732	NA,T	NA,C	NA,0.96131	NA,-0.00748249	NA,0.0221651	NA,0.133311	0.000436616	0.000436616
2	rs9530879	79823377	C,NA	A,NA	0.074553,NA	0.0137855,NA	0.00752716,NA	1.17369,NA	0.000436316	0.000436316
2	rs141718049	80143803	NA,T	NA,C	NA,0.956349	NA,-0.00513377	NA,0.0209218	NA,0.0935771	0.000436087	0.000436087
2	rs4885652	80222402	T,T	C,C	0.66004,0.574405	0.00972525,0.0168353	0.00417389,0.00864561	1.70323,1.28817	0.000435705	0.000435706
2	rs56227330	80368376	A,NA	T,NA	0.954274,NA	-0.0174049,NA	0.00946506,NA	1.18087,NA	0.000435339	0.000435339
2	rs143952720	79884968	NA,G	NA,A	NA,0.982143	NA,-0.00943966	NA,0.0322783	NA,0.11354	0.000435097	0.000435097
2	rs185035836	79993077	NA,T	NA,G	NA,0.997024	NA,-0.0226648	NA,0.078473	NA,0.11198	0.000434078	0.000434078
2	rs76267952	80267473	NA,C	NA,G	NA,0.858135	NA,-0.0033527	NA,0.0122515	NA,0.105491	0.000433151	0.000433151
2	rs112855724	79987767	A,NA	G,NA	0.966203,NA	0.0234064,NA	0.0109412,NA	1.4893,NA	0.000433089	0.000433089
2	rs76925423	79572807	NA,G	NA,A	NA,0.946429	NA,0.00669715	NA,0.0189842	NA,0.140107	0.000433078	0.000433078
2	rs9574452	80223671	G,G	C,C	0.66004,0.572421	0.00972525,0.0167731	0.00417389,0.00864047	1.70323,1.28207	0.000432962	0.000432962
2	rs58082220	79942097	T,NA	G,NA	0.966203,NA	0.0234015,NA	0.0109412,NA	1.4888,NA	0.000432841	0.000432841
2	rs60194813	79942098	T,NA	C,NA	0.966203,NA	0.0234015,NA	0.0109412,NA	1.4888,NA	0.000432841	0.000432841
2	rs3752995	79919051	NA,C	NA,T	NA,0.970238	NA,0.00930501	NA,0.0251555	NA,0.147851	0.000432805	0.000432805
2	rs9574398	79852908	NA,A	NA,G	NA,0.935516	NA,0.00148396	NA,0.0174041	NA,0.0305604	0.000432651	0.000432651
2	rs653374	79707899	A,NA	T,NA	0.9334,NA	-0.0152306,NA	0.00792989,NA	1.26141,NA	0.000432518	0.000432518
2	rs147893298	79556524	NA,A	NA,G	NA,0.981151	NA,-0.0101923	NA,0.0314332	NA,0.127408	0.000432479	0.000432479
2	rs9574436	80144632	NA,T	NA,A	NA,0.957341	NA,0.00233697	NA,0.0211527	NA,0.0399919	0.000432375	0.000432375
2	rs147383231	79953440	NA,A	NA,G	NA,0.970238	NA,0.00883551	NA,0.0251555	NA,0.139415	0.000431562	0.000431562
2	rs147743753	79844746	NA,T	NA,C	NA,0.981151	NA,-0.00808784	NA,0.0314332	NA,0.0985714	0.000431206	0.000431206
2	rs59773478	79990315	C,NA	T,NA	0.966203,NA	0.023364,NA	0.0109412,NA	1.48509,NA	0.000430982	0.000430982
2	rs7985045	80271352	A,A	G,G	0.762425,0.901786	-0.00106726,0.00931982	0.00464559,0.0143636	0.087089,0.286983	0.000430953	0.000430953
2	rs117221675	79763128	NA,A	NA,G	NA,0.981151	NA,0.0106897	NA,0.0314332	NA,0.134422	0.000430699	0.000430699
2	rs7322615	79840279	A,NA	C,NA	0.075547,NA	0.0132987,NA	0.0074815,NA	1.12218,NA	0.000430575	0.000430575
2	rs9574342	79557732	NA,T	NA,G	NA,0.967262	NA,-0.0061433	NA,0.0240217	NA,0.0979143	0.000429876	0.000429876
2	rs17071687	80199442	NA,C	NA,A	NA,0.963294	NA,-0.00583152	NA,0.0227328	NA,0.0982441	0.000429395	0.000429396
2	rs6563081	79692931	T,NA	C,NA	0.937376,NA	-0.0143901,NA	0.0081604,NA	1.10884,NA	0.000429263	0.000429263
2	rs184130370	79675122	NA,A	NA,G	NA,0.989087	NA,-0.0119955	NA,0.0411453	NA,0.113149	0.000429229	0.000429229
2	rs78974612	80091118	NA,T	NA,G	NA,0.987103	NA,-0.0085908	NA,0.0378862	NA,0.0858601	0.000429177	0.000429177
2	rs7326662	79560888	C,C	A,A	0.029821,0.497024	-0.0179803,-0.00545028	0.0116239,0.0085495	0.913986,0.280833	0.000429062	0.000429062
2	rs144219823	80150795	A,NA	G,NA	0.974155,NA	-0.0149907,NA	0.0124606,NA	0.640248,NA	0.000428715	0.000428715
2	rs9574480	80364654	NA,T	NA,C	NA,0.918651	NA,0.00436021	NA,0.0156369	NA,0.107701	0.000427903	0.000427903
2	rs138670780	79624231	NA,G	NA,A	NA,0.972222	NA,0.00445228	NA,0.0260119	NA,0.0634383	0.000427359	0.000427359
2	rs79623254	79718175	NA,G	NA,A	NA,0.984127	NA,-0.00989144	NA,0.0342017	NA,0.112146	0.000426993	0.000426993
2	rs187158590	79511838	C,NA	T,NA	0.99006,NA	-0.0245171,NA	0.01993,NA	0.660274,NA	0.000426778	0.000426778
2	rs75964296	79724697	NA,A	NA,G	NA,0.982143	NA,-0.00977005	NA,0.0322783	NA,0.11797	0.00042677	0.00042677
2	rs138138857	79706549	NA,C	NA,G	NA,0.97619	NA,0.00377221	NA,0.0280389	NA,0.0491584	0.00042653	0.00042653
2	rs1331302	79556139	NA,T	NA,C	NA,0.695437	NA,0.00246075	NA,0.00928829	NA,0.101789	0.000426526	0.000426526
2	rs76987167	79527206	NA,T	NA,C	NA,0.96131	NA,0.00566588	NA,0.0221651	NA,0.0978649	0.000425419	0.000425419
2	rs588262	79723879	C,C	T,T	0.958251,0.875	-0.0168873,0.0163816	0.00988495,0.0129254	1.05767,0.688217	0.000425384	0.000425384
2	rs78166781	79496566	NA,A	NA,G	NA,0.946429	NA,0.00473793	NA,0.0189842	NA,0.0953287	0.000425363	0.000425363
2	rs17071415	79982904	T,NA	C,NA	0.966203,NA	0.023245,NA	0.0109412,NA	1.47334,NA	0.000425172	0.000425172
2	rs78868294	80278552	NA,G	NA,A	NA,0.964286	NA,0.00532926	NA,0.0230345	NA,0.0877591	0.000425033	0.000425033
2	rs76233418	79523588	NA,C	NA,T	NA,0.930556	NA,0.00471604	NA,0.0168156	NA,0.108391	0.000424981	0.000424981
2	rs184188792	79806911	NA,C	NA,T	NA,0.979167	NA,-0.00631292	NA,0.0299292	NA,0.0793845	0.000424883	0.000424883
2	rs9574323	79464456	NA,C	NA,G	NA,0.944444	NA,-0.00360258	NA,0.0186617	NA,0.0721565	0.000424037	0.000424037
2	rs116938648	80021186	NA,C	NA,T	NA,0.957341	NA,-0.00287365	NA,0.0211527	NA,0.0496653	0.000423806	0.000423806
2	rs74857344	80088107	NA,A	NA,G	NA,0.977182	NA,-0.00478449	NA,0.0286274	NA,0.0618468	0.000423113	0.000423113
2	rs78992838	79722362	NA,C	NA,T	NA,0.939484	NA,-0.0041475	NA,0.0179277	NA,0.0877537	0.000422953	0.000422953
2	rs150670735	79618019	NA,C	NA,T	NA,0.955357	NA,0.0046673	NA,0.0206987	NA,0.0853393	0.00042294	0.00042294
2	rs2876748	80253750	NA,C	NA,G	NA,0.842262	NA,-0.00269063	NA,0.0117277	NA,0.0869614	0.000422851	0.000422851
2	rs117881800	79845785	NA,C	NA,T	NA,0.96627	NA,0.00609729	NA,0.023678	NA,0.0986583	0.000422798	0.000422798
2	rs694413	79700680	C,NA	T,NA	0.9334,NA	-0.0150853,NA	0.00792989,NA	1.24315,NA	0.000422745	0.000422745
2	rs139547239	80261599	NA,T	NA,C	NA,0.859127	NA,-0.00215983	NA,0.0122874	NA,0.0652642	0.000422596	0.000422596
2	rs117593682	80023927	NA,C	NA,A	NA,0.96627	NA,-0.00308731	NA,0.023678	NA,0.0475661	0.000422487	0.000422487
2	rs185405241	79875695	NA,A	NA,G	NA,0.968254	NA,-0.00338094	NA,0.0243817	NA,0.0507499	0.000421729	0.000421729
2	rs17186845	79955425	T,T	C,C	0.923459,0.998016	0.0232018,-0.11357	0.00743677,0.0960615	2.7425,0.625067	0.000421331	0.000421332
2	rs75467047	80154409	NA,T	NA,C	NA,0.78373	NA,0.00407812	NA,0.010383	NA,0.158334	0.000421297	0.000421297
2	rs139189174	79665087	C,NA	T,NA	0.975149,NA	0.0228528,NA	0.0127009,NA	1.14285,NA	0.000421179	0.000421179
2	rs116953564	80154977	NA,C	NA,T	NA,0.959325	NA,-0.00267954	NA,0.0216401	NA,0.0450557	0.000421155	0.000421155
2	rs143985214	80351330	NA,T	NA,A	NA,0.983135	NA,0.00518136	NA,0.0331973	NA,0.05751	0.000421123	0.000421123
2	rs2068989	80254489	NA,G	NA,A	NA,0.797619	NA,0.00232635	NA,0.0106395	NA,0.0825362	0.000420966	0.000420966
2	rs117716569	80317713	NA,A	NA,G	NA,0.979167	NA,-0.00521065	NA,0.0299292	NA,0.0645998	0.000420585	0.000420585
2	rs144970387	79814901	NA,T	NA,A	NA,0.955357	NA,-0.00737257	NA,0.0206987	NA,0.141642	0.000420471	0.000420471
2	rs80166704	79571632	NA,A	NA,G	NA,0.919643	NA,-0.00285718	NA,0.0157247	NA,0.0676188	0.000420145	0.000420145
2	rs77985981	79973872	NA,T	NA,C	NA,0.970238	NA,0.00616964	NA,0.0251555	NA,0.0935273	0.000420065	0.000420065
2	rs79870923	79504321	NA,A	NA,G	NA,0.962302	NA,-0.00477304	NA,0.0224433	NA,0.0800943	0.000420016	0.000420016
2	rs76641289	79708327	NA,T	NA,C	NA,0.967262	NA,0.00446268	NA,0.0240217	NA,0.0692446	0.000419555	0.000419555
2	rs149639232	79506947	NA,T	NA,C	NA,0.964286	NA,0.0037419	NA,0.0230345	NA,0.060005	0.000419405	0.000419405
2	rs9545008	79737480	T,T	C,C	0.329026,0.628968	0.0121668,0.0057368	0.00420796,0.00884878	2.41617,0.286693	0.000418928	0.000418928
2	rs9574440	80160889	NA,T	NA,C	NA,0.987103	NA,0.00117528	NA,0.0378862	NA,0.0108829	0.000418759	0.000418759
2	rs6563107	79969554	A,NA	G,NA	0.965209,NA	0.0231142,NA	0.0107893,NA	1.49258,NA	0.00041862	0.00041862
2	rs9574459	80291983	NA,T	NA,A	NA,0.797619	NA,-0.00134765	NA,0.0106395	NA,0.0461409	0.000418611	0.000418611
2	rs113474851	79623369	NA,T	NA,C	NA,0.955357	NA,0.00339335	NA,0.0206987	NA,0.0605913	0.000418294	0.000418294
2	rs141218783	79482731	NA,C	NA,T	NA,0.974206	NA,-0.00546187	NA,0.0269663	NA,0.0759839	0.000418103	0.000418103
2	rs17070885	79714638	G,NA	C,NA	0.935388,NA	-0.0155984,NA	0.00804241,NA	1.28036,NA	0.000418049	0.000418049
2	rs17070849	79696986	G,NA	A,NA	0.935388,NA	-0.0155984,NA	0.00804241,NA	1.28036,NA	0.000418049	0.000418049
2	rs73228487	79713499	T,NA	C,NA	0.935388,NA	-0.0155984,NA	0.00804241,NA	1.28036,NA	0.000418049	0.000418049
2	rs4283116	80397301	T,T	C,C	0.548708,0.579365	-0.00133786,-0.0140815	0.0039732,0.00865913	0.132929,0.983354	0.000417463	0.000417463
2	rs9545032	79826523	G,NA	T,NA	0.978131,NA	0.0194175,NA	0.0135185,NA	0.821313,NA	0.000417438	0.000417438
2	rs74099237	79727789	NA,A	NA,C	NA,0.857143	NA,0.00218355	NA,0.0122159	NA,0.0664435	0.000417247	0.000417247
2	rs78868921	80186253	NA,C	NA,G	NA,0.904762	NA,-0.000926787	NA,0.0145623	NA,0.0226173	0.000417075	0.000417075
2	rs571585443	79894083	NA,A	NA,G	NA,0.978175	NA,0.00520016	NA,0.0292559	NA,0.0660465	0.000416371	0.000416371
2	rs78491984	80424456	NA,G	NA,A	NA,0.917659	NA,-0.00141589	NA,0.0155508	NA,0.0327077	0.000416011	0.000416011
2	rs74547370	79782395	NA,A	NA,G	NA,0.930556	NA,-0.00312021	NA,0.0168156	NA,0.0691557	0.000415597	0.000415597
2	rs75493951	79511516	NA,A	NA,G	NA,0.973214	NA,0.00195004	NA,0.0264757	NA,0.0262785	0.000415438	0.000415438
2	rs73228482	79696923	G,NA	A,NA	0.935388,NA	-0.0155515,NA	0.00804241,NA	1.27449,NA	0.000415067	0.000415067
2	rs80092906	80356681	NA,T	NA,C	NA,0.96131	NA,-0.000549043	NA,0.0221651	NA,0.0086685	0.000415031	0.000415031
2	rs9544906	79450707	NA,A	NA,G	NA,0.906746	NA,-0.000752959	NA,0.0147003	NA,0.0181136	0.000414983	0.000414983
2	rs139923618	79887171	NA,C	NA,T	NA,0.951389	NA,0.000917772	NA,0.0198773	NA,0.0162956	0.000414899	0.000414899
2	rs79962672	79519418	NA,T	NA,A	NA,0.962302	NA,-0.0024259	NA,0.0224433	NA,0.0390899	0.000414897	0.000414897
2	rs184008363	79959782	NA,C	NA,T	NA,0.862103	NA,-0.0055232	NA,0.0123978	NA,0.183122	0.000414818	0.000414818
2	rs75220942	80100321	NA,T	NA,G	NA,0.916667	NA,-0.00456792	NA,0.0154664	NA,0.114791	0.000414741	0.000414741
2	rs138769291	80220643	NA,C	NA,T	NA,0.977182	NA,0.00344807	NA,0.0286274	NA,0.0437695	0.000414521	0.000414521
2	rs180879300	79658807	NA,T	NA,C	NA,0.989087	NA,-0.00130903	NA,0.0411453	NA,0.0111648	0.00041451	0.00041451
2	rs9574457	80263568	NA,C	NA,T	NA,0.793651	NA,0.000868231	NA,0.010563	NA,0.0294248	0.000414509	0.000414509
2	rs77981576	80165016	NA,G	NA,T	NA,0.781746	NA,0.00245619	NA,0.0103488	NA,0.0902344	0.000414424	0.000414424
2	rs77743889	79519150	NA,T	NA,A	NA,0.940476	NA,-0.000753494	NA,0.0180669	NA,0.0146933	0.000414339	0.000414339
2	rs2991492	79727386	T,T	C,C	0.560636,0.396825	-0.00745772,0.00532014	0.0039837,0.00873739	1.21326,0.265524	0.000414302	0.000414302
2	rs631544	79638982	G,NA	A,NA	0.011928,NA	-0.0152552,NA	0.0182122,NA	0.395521,NA	0.000414232	0.000414232
2	rs17071785	80267951	NA,A	NA,G	NA,0.797619	NA,0.00010381	NA,0.0106395	NA,0.00339417	0.000414157	0.000414157
2	rs117696033	79522847	NA,A	NA,C	NA,0.953373	NA,4.18918e-05	NA,0.0202746	NA,0.00071657	0.000414084	0.000414084
2	rs79778416	79795290	NA,G	NA,C	NA,0.967262	NA,0.000658159	NA,0.0240217	NA,0.00959814	0.000414073	0.000414073
2	rs143025939	79694107	NA,T	NA,C	NA,0.985119	NA,-0.000459471	NA,0.0353055	NA,0.00453307	0.000414072	0.000414072
2	rs78281561	80264735	NA,C	NA,T	NA,0.793651	NA,0.000357328	NA,0.010563	NA,0.0118809	0.000414072	0.000414072
2	rs6563082	79693192	G,NA	C,NA	0.937376,NA	-0.0141463,NA	0.0081604,NA	1.08091,NA	0.000413701	0.000413701
2	rs73566422	79970973	A,NA	C,NA	0.966203,NA	0.0229994,NA	0.0109412,NA	1.44922,NA	0.000413573	0.000413573
2	rs9601178	79697367	T,NA	C,NA	0.960239,NA	-0.0135192,NA	0.0101186,NA	0.741063,NA	0.000413356	0.000413356
2	rs2149126	79817124	C,NA	T,NA	0.081511,NA	0.0114779,NA	0.00722594,NA	0.950047,NA	0.000412118	0.000412118
2	rs9601181	79711156	T,NA	A,NA	0.960239,NA	-0.013492,NA	0.0101186,NA	0.738965,NA	0.000412005	0.000412005
2	rs73566424	79977774	C,NA	T,NA	0.966203,NA	0.0229614,NA	0.0109412,NA	1.4455,NA	0.000411822	0.000411822
2	rs3949834	79846394	C,NA	T,NA	0.075547,NA	0.0130177,NA	0.0074815,NA	1.08692,NA	0.000411062	0.000411062
2	rs9545039	79842744	T,NA	C,NA	0.075547,NA	0.0130074,NA	0.0074815,NA	1.08564,NA	0.000410372	0.000410372
2	rs638226	79705923	A,NA	G,NA	0.932406,NA	-0.0149354,NA	0.00787557,NA	1.23729,NA	0.000409923	0.000409923
2	rs112993562	79874736	T,NA	C,NA	0.962227,NA	0.0219525,NA	0.0103707,NA	1.46498,NA	0.000409611	0.000409611
2	rs7338200	80287620	T,T	A,A	0.760437,0.899802	-0.000463,0.0130654	0.00463231,0.0142364	0.0360309,0.445204	0.000409338	0.000409338
2	rs9545036	79829923	G,NA	T,NA	0.074553,NA	0.0133935,NA	0.00752716,NA	1.12389,NA	0.000409075	0.000409075
2	rs4885653	80224421	T,T	G,G	0.66004,0.575397	0.00963156,0.0163858	0.00417389,0.00864824	1.67731,1.23558	0.000408994	0.000408994
2	rs61966434	79709053	C,NA	A,NA	0.935388,NA	-0.015453,NA	0.00804241,NA	1.2622,NA	0.000408918	0.000408918
2	rs17070618	79549855	T,NA	C,NA	0.985089,NA	0.017365,NA	0.0163138,NA	0.541921,NA	0.000408414	0.000408414
2	rs9530883	79847486	T,NA	C,NA	0.075547,NA	0.0129728,NA	0.0074815,NA	1.08134,NA	0.000408079	0.000408079
2	rs73566469	80007472	G,NA	A,NA	0.977137,NA	0.0245002,NA	0.0132281,NA	1.19378,NA	0.000407744	0.000407744
2	rs2876746	80231558	A,A	G,G	0.666004,0.572421	0.0094431,0.0162334	0.00419209,0.00864047	1.61467,1.21985	0.000407283	0.000407283
2	rs1328046	79843002	A,NA	G,NA	0.075547,NA	0.0129572,NA	0.0074815,NA	1.0794,NA	0.000407048	0.000407048
2	rs61964579	80252950	C,NA	T,NA	0.99006,NA	-0.0100391,NA	0.01993,NA	0.211506,NA	0.000406674	0.000406674
2	rs61966436	79716750	G,NA	T,NA	0.935388,NA	-0.0154061,NA	0.00804241,NA	1.25637,NA	0.000406043	0.000406043
2	rs73228483	79697993	T,NA	A,NA	0.935388,NA	-0.0154061,NA	0.00804241,NA	1.25637,NA	0.000406043	0.000406043
2	rs143452626	80148471	G,NA	A,NA	0.99006,NA	0.0257818,NA	0.01993,NA	0.708193,NA	0.000405184	0.000405184
2	rs61966438	79717955	T,NA	C,NA	0.935388,NA	-0.0153591,NA	0.00804241,NA	1.25055,NA	0.000403201	0.000403201
2	rs7987817	79712157	A,NA	G,NA	0.935388,NA	-0.0153591,NA	0.00804241,NA	1.25055,NA	0.000403201	0.000403201
2	rs61966432	79699247	T,NA	A,NA	0.935388,NA	-0.015353,NA	0.00804241,NA	1.24979,NA	0.000402835	0.000402835
2	rs7319658	79742527	G,G	A,A	0.329026,0.615079	0.0120729,0.00575887	0.00420796,0.0087852	2.38542,0.290617	0.000402606	0.000402607
2	rs9545235	80423158	C,C	T,T	0.645129,0.698413	0.00547834,0.0162513	0.0041322,0.0093141	0.733025,1.09141	0.000402478	0.000402478
2	rs61968162	79504153	A,A	G,G	0.923459,0.940476	0.00668384,-0.0200022	0.00743677,0.0180669	0.43323,0.571471	0.000401848	0.000401848
2	rs117613278	79650631	T,NA	A,NA	0.959245,NA	0.0149813,NA	0.00999958,NA	0.872623,NA	0.000401445	0.000401445
2	rs61966437	79717088	A,NA	G,NA	0.935388,NA	-0.0153075,NA	0.00804241,NA	1.24416,NA	0.000400113	0.000400113
2	rs55837055	79704562	A,NA	T,NA	0.935388,NA	-0.0153058,NA	0.00804241,NA	1.24395,NA	0.000400013	0.000400013
2	rs73562539	79906233	C,NA	T,NA	0.966203,NA	0.0226823,NA	0.0109412,NA	1.41837,NA	0.000399354	0.000399354
2	rs111865027	79901296	T,NA	C,NA	0.966203,NA	0.0226798,NA	0.0109412,NA	1.41813,NA	0.000399247	0.000399247
2	rs2988039	79766188	G,G	A,A	0.747515,0.339286	-0.00162717,0.0139099	0.00455105,0.00902845	0.142251,0.908693	0.000398529	0.000398529
2	rs6563129	80250475	T,T	C,C	0.654076,0.572421	0.0102123,0.0165983	0.00415657,0.00864047	1.85344,1.26175	0.000396912	0.000396912
2	rs9574361	79730081	G,G	T,T	0.282306,0.64881	0.00981496,-0.0112864	0.00439248,0.00895516	1.5943,0.682873	0.000396028	0.000396028
2	rs61968167	79522891	G,G	A,A	0.925447,0.940476	0.00733563,-0.0161725	0.00752717,0.0180669	0.481773,0.430966	0.00039587	0.00039587
2	rs9544939	79542841	T,T	A,A	0.536779,0.594246	0.00647184,-0.00725665	0.00396504,0.0087054	0.988716,0.393063	0.000395103	0.000395103
2	rs970738	80423699	C,C	T,T	0.646123,0.699405	0.0054348,0.0160795	0.00413481,0.00932283	0.724201,1.07277	0.000393411	0.000393411
2	rs7984159	80057839	T,NA	G,NA	0.960239,NA	0.021842,NA	0.0101186,NA	1.51031,NA	0.000393393	0.000393393
2	rs9601258	80232942	G,G	A,A	0.659046,0.572421	0.00971838,0.0163188	0.00417094,0.00864047	1.70323,1.2296	0.000393271	0.000393272
2	rs1041477	79544910	G,G	A,A	0.50994,0.250992	0.00627578,-0.00476154	0.00395508,0.00985893	0.948593,0.201267	0.000391487	0.000391487
2	rs7323361	79834785	G,NA	A,NA	0.074553,NA	0.0130972,NA	0.00752716,NA	1.08692,NA	0.000390306	0.000390306
2	rs55940014	80201952	A,NA	T,NA	0.975149,NA	-0.0295273,NA	0.0127009,NA	1.69721,NA	0.000389061	0.000389061
2	rs17071247	79902158	G,NA	T,NA	0.966203,NA	0.0224398,NA	0.0109412,NA	1.395,NA	0.000389029	0.000389029
2	rs2991493	79726982	G,G	A,A	0.550696,0.396825	-0.00693137,0.00500774	0.00397478,0.00873739	1.09051,0.246761	0.000388987	0.000388987
2	rs6563085	79702829	G,NA	A,NA	0.935388,NA	-0.0151121,NA	0.00804241,NA	1.22013,NA	0.000388782	0.000388782
2	rs7984598	80058308	G,NA	A,NA	0.960239,NA	0.0217311,NA	0.0101186,NA	1.49837,NA	0.000388362	0.000388362
2	rs12873086	80288533	T,T	C,C	0.759443,0.902778	-0.00032369,0.0129885	0.00462576,0.0144288	0.02493,0.434122	0.000388218	0.000388218
2	rs4885640	80163429	G,G	C,C	0.643141,0.457341	0.0211336,-0.00815141	0.00412703,0.00858064	6.51673,0.465817	0.000387678	0.000389397
2	rs9565493	79923962	G,G	A,A	0.915507,0.815476	0.0062321,0.0201532	0.00710883,0.0110197	0.419456,1.17118	0.000386865	0.000386865
2	rs4885614	79733500	A,A	G,G	0.299205,0.198413	0.0133614,0.00363713	0.00431777,0.0107187	2.70524,0.134088	0.000386482	0.000386482
2	rs4884127	79829228	T,NA	A,NA	0.09841,NA	0.00897268,NA	0.00663767,NA	0.753391,NA	0.000385318	0.000385318
2	rs117022928	79991853	T,NA	C,NA	0.980119,NA	0.0224694,NA	0.0141639,NA	0.948255,NA	0.000385113	0.000385113
2	rs79727069	79643767	C,NA	T,NA	0.983101,NA	0.0280895,NA	0.0153396,NA	1.17344,NA	0.000384943	0.000384943
2	rs12873573	79948676	T,T	C,C	0.920477,0.998016	0.0228086,-0.123478	0.0073078,0.0960615	2.74434,0.70191	0.000384314	0.000384315
2	rs77967525	79706999	T,NA	C,NA	0.935388,NA	-0.0150211,NA	0.00804241,NA	1.20902,NA	0.000383688	0.000383688
2	rs1536655	79825015	G,NA	T,NA	0.081511,NA	0.0110276,NA	0.00722594,NA	0.896262,NA	0.000382716	0.000382716
2	rs111803788	80348798	T,NA	C,NA	0.982107,NA	-0.0082729,NA	0.014915,NA	0.237231,NA	0.000382657	0.000382657
2	rs140907473	79849539	A,NA	C,NA	0.971173,NA	-0.0318374,NA	0.0118166,NA	2.15159,NA	0.000381233	0.000381233
2	rs7982532	79835715	G,NA	A,NA	0.074553,NA	0.0129403,NA	0.00752716,NA	1.06759,NA	0.000380953	0.000380953
2	rs7983203	79835896	A,NA	G,NA	0.074553,NA	0.0129403,NA	0.00752716,NA	1.06759,NA	0.000380953	0.000380953
2	rs17070868	79703151	T,NA	C,NA	0.935388,NA	-0.0149656,NA	0.00804241,NA	1.20227,NA	0.000380641	0.000380641
2	rs2876747	80233541	G,G	T,T	0.658052,0.572421	0.00980047,0.016224	0.00416802,0.00864047	1.72803,1.21878	0.000380394	0.000380395
2	rs78254427	79711611	T,NA	C,NA	0.935388,NA	-0.0149435,NA	0.00804241,NA	1.19959,NA	0.000379441	0.000379441
2	rs10507898	79907174	T,NA	C,NA	0.966203,NA	0.0222,NA	0.0109412,NA	1.37206,NA	0.000379258	0.000379258
2	rs4296155	79852766	G,NA	A,NA	0.075547,NA	0.0125026,NA	0.0074815,NA	1.02367,NA	0.000378917	0.000378917
2	rs9545016	79786704	C,C	T,T	0.494036,0.75496	0.00873657,-0.00617729	0.00395458,0.00993854	1.56609,0.272265	0.000378216	0.000378216
2	rs1977354	79957408	C,C	T,T	0.915507,0.814484	0.00609176,0.019766	0.00710883,0.0109969	0.407285,1.14104	0.00037735	0.00037735
2	rs9545029	79825664	C,NA	G,NA	0.081511,NA	0.0109352,NA	0.00722594,NA	0.885399,NA	0.000377122	0.000377122
2	rs9544922	79492873	G,NA	C,NA	0.964215,NA	-0.0147565,NA	0.0106439,NA	0.780857,NA	0.000377074	0.000377074
2	rs78464852	79711612	A,NA	G,NA	0.935388,NA	-0.0148928,NA	0.00804241,NA	1.19343,NA	0.000376706	0.000376706
2	rs1411312	79741241	A,A	T,T	0.250497,0.111111	0.011244,0.0211629	0.00456301,0.0136019	1.86222,0.921766	0.000376435	0.000376435
2	rs7322427	79840243	G,NA	A,NA	0.074553,NA	0.0128562,NA	0.00752716,NA	1.0573,NA	0.000376102	0.000376102
2	rs1330059	79751758	C,C	G,G	0.244533,0.111111	0.0118974,0.0208839	0.00460006,0.0136019	2.01326,0.904152	0.000375004	0.000375004
2	rs7983960	79836450	T,NA	C,NA	0.074553,NA	0.0128061,NA	0.00752716,NA	1.05118,NA	0.000373257	0.000373257
2	rs7984871	79836220	G,NA	T,NA	0.074553,NA	0.0128061,NA	0.00752716,NA	1.05118,NA	0.000373257	0.000373257
2	rs2988044	79773772	A,A	G,G	0.750497,0.350198	-0.00158714,0.0137561	0.00456906,0.00896099	0.13768,0.903933	0.000372989	0.000372989
2	rs1411314	79741223	T,T	C,C	0.249503,0.111111	0.0114481,0.0208614	0.00456906,0.0136019	1.91273,0.902735	0.000372603	0.000372603
2	rs111813505	79504883	A,NA	G,NA	0.983101,NA	0.0131237,NA	0.0153396,NA	0.406437,NA	0.000372185	0.000372185
2	rs1411313	79741227	A,A	C,C	0.250497,0.111111	0.0112015,0.0211629	0.00456301,0.0136019	1.85095,0.921766	0.000372032	0.000372032
2	rs146277973	80381989	G,NA	A,NA	0.992048,NA	0.0285509,NA	0.0222601,NA	0.699774,NA	0.00037194	0.00037194
2	rs61966435	79711606	T,NA	G,NA	0.935388,NA	-0.0148006,NA	0.00804241,NA	1.18229,NA	0.000371819	0.000371819
2	rs4885655	80240964	C,C	G,G	0.659046,0.572421	0.00999,0.0162798	0.00417094,0.00864047	1.77953,1.22514	0.000371616	0.000371617
2	rs4387496	79544420	G,G	T,T	0.527833,0.25496	0.00591981,-0.00331554	0.00396044,0.00980793	0.869718,0.133519	0.000370595	0.000370595
2	rs2988023	79755534	C,C	T,T	0.243539,0.111111	0.0118845,0.0207838	0.0046064,0.0136019	2.00524,0.897869	0.00037001	0.00037001
2	rs7333649	79737706	G,G	C,C	0.33499,0.65873	0.0118829,-0.000581311	0.00418899,0.00901572	2.3412,0.0229214	0.000368728	0.000368728
2	rs113999150	79876383	A,NA	C,NA	0.966203,NA	0.0219226,NA	0.0109412,NA	1.34577,NA	0.000368479	0.000368479
2	rs9530885	79849468	T,NA	C,NA	0.080517,NA	0.0110656,NA	0.00726648,NA	0.893467,NA	0.000368458	0.000368459
2	rs7984058	79836313	A,NA	G,NA	0.074553,NA	0.0127057,NA	0.00752716,NA	1.03899,NA	0.000367679	0.000367679
2	rs7491258	80071619	C,NA	T,NA	0.960239,NA	0.021248,NA	0.0101186,NA	1.44688,NA	0.000367677	0.000367677
2	rs1360812	80403621	T,T	G,G	0.626243,0.579365	-0.00037137,-0.0146638	0.00408671,0.00865913	0.0326422,1.04397	0.000367303	0.000367303
2	rs3742121	79961144	C,C	G,G	0.916501,0.814484	0.00612459,0.0198114	0.00714714,0.0109969	0.407285,1.14498	0.000366912	0.000366912
2	rs4141826	80247791	A,A	G,G	0.658052,0.572421	0.0101478,0.0163897	0.00416802,0.00864047	1.82666,1.23772	0.000366346	0.000366347
2	rs59755477	80015573	C,NA	T,NA	0.963221,NA	0.0215473,NA	0.0105045,NA	1.39531,NA	0.000365967	0.000365967
2	rs188462037	80397040	C,NA	T,NA	0.991054,NA	-0.0264675,NA	0.0209976,NA	0.683009,NA	0.000365433	0.000365433
2	rs56197654	80422935	A,NA	G,NA	0.955268,NA	-0.0160429,NA	0.00956466,NA	1.02927,NA	0.00036472	0.00036472
2	rs694724	79755896	G,G	A,A	0.242545,0.111111	0.011901,0.0209314	0.0046128,0.0136019	2.00524,0.907136	0.000363226	0.000363226
2	rs113110587	80398032	G,NA	A,NA	0.963221,NA	0.0130546,NA	0.0105045,NA	0.66968,NA	0.00036188	0.00036188
2	rs7987265	79799834	T,T	C,C	0.280318,0.349206	0.00403866,-0.00397779	0.00440194,0.00896686	0.445032,0.18222	0.000361705	0.000361705
2	rs9544943	79557480	C,C	A,A	0.029821,0.447421	-0.01698,-0.0048553	0.0116239,0.00859702	0.841413,0.242427	0.000359871	0.000359871
2	rs17185717	79912899	C,C	T,T	0.916501,0.814484	0.0066882,0.0201949	0.00714714,0.0109969	0.456698,1.17851	0.000358896	0.000358896
2	rs188822365	79728193	A,NA	G,NA	0.978131,NA	0.0251425,NA	0.0135185,NA	1.20131,NA	0.000358842	0.000358842
2	rs73548951	80034817	A,NA	G,NA	0.964215,NA	0.0219116,NA	0.0106439,NA	1.40306,NA	0.000358431	0.000358431
2	rs7330804	80032779	A,NA	T,NA	0.966203,NA	0.0216819,NA	0.0109412,NA	1.32316,NA	0.000358201	0.000358201
2	rs9318608	79728083	A,A	G,G	0.548708,0.395833	-0.00706967,0.00439535	0.0039732,0.00874115	1.12387,0.211068	0.000357776	0.000357776
2	rs9545038	79842377	T,NA	C,NA	0.074553,NA	0.0125151,NA	0.00752716,NA	1.01601,NA	0.000357485	0.000357485
2	rs9574455	80244736	A,A	G,G	0.659046,0.572421	0.00997409,0.0161401	0.00417094,0.00864047	1.77502,1.20924	0.000357137	0.000357137
2	rs73548955	80038857	A,NA	T,NA	0.964215,NA	0.0218745,NA	0.0106439,NA	1.39938,NA	0.00035706	0.00035706
2	rs7329633	80032958	T,NA	A,NA	0.964215,NA	0.0218333,NA	0.0106439,NA	1.39531,NA	0.000355548	0.000355549
2	rs59656574	80041723	T,NA	C,NA	0.964215,NA	0.0218333,NA	0.0106439,NA	1.39531,NA	0.000355548	0.000355549
2	rs2149125	79845474	T,NA	C,NA	0.925447,NA	-0.0124648,NA	0.00752717,NA	1.00999,NA	0.000354877	0.000354877
2	rs113667921	80040884	T,NA	A,NA	0.964215,NA	0.0217962,NA	0.0106439,NA	1.39165,NA	0.000354198	0.000354198
2	rs9574421	79980340	T,T	C,C	0.917495,0.815476	0.00602093,0.0196603	0.00718617,0.0110197	0.39565,1.12839	0.000354043	0.000354043
2	rs2991500	79720211	A,A	C,C	0.964215,0.955357	-0.0213282,-0.0046637	0.0106439,0.0206987	1.34591,0.0852678	0.000353366	0.000353366
2	rs9285308	79813989	C,NA	G,NA	0.070577,NA	0.0125692,NA	0.00771971,NA	0.98513,NA	0.000353168	0.000353168
2	rs1832759	79547790	C,C	A,A	0.506958,0.234127	0.00622906,-0.00435297	0.00395468,0.0100948	0.938431,0.176319	0.000352999	0.000352999
2	rs73557929	79845080	A,NA	G,NA	0.925447,NA	-0.0124172,NA	0.00752717,NA	1.0043,NA	0.00035244	0.00035244
2	rs73224691	79595950	T,NA	C,NA	0.944334,NA	-0.012791,NA	0.00862346,NA	0.860116,NA	0.000352116	0.000352116
2	rs61966637	79901209	C,C	T,T	0.914513,0.8125	0.00743717,0.0205413	0.00707122,0.0109519	0.533261,1.21672	0.00035195	0.00035195
2	rs2296286	79980609	A,A	C,C	0.917495,0.815476	0.0060682,0.0196603	0.00718617,0.0110197	0.399648,1.12839	0.000351443	0.000351443
2	rs7997554	80051386	C,NA	T,NA	0.966203,NA	0.0214838,NA	0.0109412,NA	1.30469,NA	0.000351195	0.000351195
2	rs117858528	79700958	G,NA	A,NA	0.961233,NA	-0.012794,NA	0.0102422,NA	0.67446,NA	0.000350454	0.000350454
2	rs9530840	79542191	G,G	T,T	0.55666,0.59623	0.00608337,-0.00629573	0.00397994,0.00871223	0.8983,0.327989	0.000350451	0.000350451
2	rs73548984	80045239	A,NA	T,NA	0.964215,NA	0.0216766,NA	0.0106439,NA	1.37989,NA	0.00034991	0.000349911
2	rs7985697	80044484	T,NA	C,NA	0.964215,NA	0.0216766,NA	0.0106439,NA	1.37989,NA	0.00034991	0.000349911
2	rs17071499	80059878	T,NA	C,NA	0.964215,NA	0.0216766,NA	0.0106439,NA	1.37989,NA	0.00034991	0.000349911
2	rs666269	79741956	G,G	T,T	0.249503,0.110119	0.0114481,0.0202524	0.00456906,0.0136555	1.91273,0.859969	0.00034944	0.00034944
2	rs684269	79753446	T,T	C,C	0.243539,0.111111	0.0117947,0.0208312	0.0046064,0.0136019	1.9808,0.900843	0.00034941	0.00034941
2	rs117906587	79456421	T,NA	A,NA	0.988072,NA	0.0234579,NA	0.0182119,NA	0.703934,NA	0.000348257	0.000348257
2	rs2988051	79724639	A,A	G,G	0.958251,0.917659	-0.0174537,0.014215	0.00988495,0.0155508	1.11098,0.442896	0.000347815	0.000347815
2	rs2991497	79725454	T,T	C,C	0.958251,0.916667	-0.0172998,0.0146162	0.00988495,0.0154664	1.09638,0.462632	0.000347739	0.000347739
2	rs73235973	80168851	C,NA	T,NA	0.912525,NA	-0.00512293,NA	0.00699802,NA	0.333355,NA	0.000347723	0.000347723
2	rs73234670	80003893	A,NA	G,NA	0.978131,NA	0.0313585,NA	0.0135185,NA	1.69125,NA	0.000347409	0.000347409
2	rs9544935	79540637	T,T	C,C	0.505964,0.250992	0.00620811,-0.00430133	0.00395458,0.00985893	0.933862,0.17873	0.000347217	0.000347217
2	rs9574424	80022676	A,A	G,G	0.918489,0.825397	0.00511408,0.0189346	0.00722595,0.0112602	0.319567,1.03313	0.000346588	0.000346588
2	rs73551538	80063479	T,NA	C,NA	0.964215,NA	0.02152,NA	0.0106439,NA	1.36457,NA	0.000344437	0.000344437
2	rs58056613	80042854	G,NA	C,NA	0.966203,NA	0.0212816,NA	0.0109412,NA	1.28596,NA	0.000344298	0.000344298
2	rs61968160	79500591	A,A	G,G	0.924453,0.939484	0.00616183,-0.0196524	0.00748151,0.0179277	0.387044,0.563853	0.00034337	0.00034337
2	rs633470	79735667	T,T	G,G	0.254473,0.109127	0.0112569,0.0201314	0.00453928,0.0137097	1.88133,0.847725	0.000343244	0.000343244
2	rs17071532	80088683	G,NA	A,NA	0.964215,NA	0.0214829,NA	0.0106439,NA	1.36095,NA	0.000343164	0.000343164
2	rs4622393	79614978	A,NA	G,NA	0.865805,NA	0.0133271,NA	0.00580045,NA	1.66585,NA	0.000342966	0.000342966
2	rs145084488	80326219	T,NA	C,NA	0.987078,NA	-0.0119904,NA	0.0175062,NA	0.306808,NA	0.000342689	0.000342689
2	rs7334978	79854335	C,NA	T,NA	0.016899,NA	0.0108393,NA	0.0153395,NA	0.318942,NA	0.000341602	0.000341602
2	rs73551558	80074950	C,NA	T,NA	0.964215,NA	0.0214047,NA	0.0106439,NA	1.35333,NA	0.000340507	0.000340507
2	rs8000870	80065778	A,NA	G,NA	0.964215,NA	0.0214047,NA	0.0106439,NA	1.35333,NA	0.000340507	0.000340507
2	rs6563080	79692890	A,NA	C,NA	0.939364,NA	-0.0136468,NA	0.00828432,NA	1.0022,NA	0.000340418	0.000340418
2	rs146382092	80249315	C,NA	A,NA	0.986084,NA	0.0321587,NA	0.0168779,NA	1.24618,NA	0.000340266	0.000340266
2	rs1888679	79605863	A,A	G,G	0.682903,0.819444	0.00757718,-0.00658933	0.00424878,0.0111132	1.1277,0.257096	0.000338782	0.000338783
2	rs17071566	80108625	C,NA	T,NA	0.960239,NA	0.0204629,NA	0.0101186,NA	1.36508,NA	0.000337995	0.000337995
2	rs78367298	79567466	C,NA	T,NA	0.904573,NA	0.00475423,NA	0.00672948,NA	0.318857,NA	0.000337709	0.000337709
2	rs76774372	80192209	T,NA	G,NA	0.9334,NA	0.00581515,NA	0.00792989,NA	0.334079,NA	0.000337014	0.000337015
2	rs116911358	80003553	C,NA	T,NA	0.991054,NA	-0.0208808,NA	0.0209976,NA	0.494836,NA	0.000336987	0.000336987
2	rs111636893	79821922	T,NA	C,NA	0.994036,NA	-0.0414384,NA	0.0256781,NA	0.972333,NA	0.000335054	0.000335054
2	rs147815937	79693382	C,NA	T,NA	0.964215,NA	0.0163465,NA	0.0106439,NA	0.904497,NA	0.000334021	0.000334021
2	rs6563130	80252181	C,C	A,A	0.974155,0.750992	0.0217586,-0.0117963	0.0124606,0.00988505	1.09271,0.633144	0.000333407	0.000333407
2	rs61966431	79694589	A,NA	G,NA	0.93837,NA	-0.0133977,NA	0.00822159,NA	0.986353,NA	0.000332331	0.000332331
2	rs1411315	79740796	C,C	T,T	0.248509,0.110119	0.0114634,0.0200517	0.00457516,0.0136555	1.91273,0.847725	0.000331823	0.000331823
2	rs79355547	79560796	G,NA	C,NA	0.966203,NA	0.00813494,NA	0.0109412,NA	0.339922,NA	0.00033106	0.00033106
2	rs6563137	80403403	G,G	A,A	0.646123,0.799603	0.00566988,0.0177016	0.00413481,0.0106787	0.768797,1.01149	0.000328649	0.000328649
2	rs4885616	79794634	C,C	T,T	0.939364,0.756944	-0.0154771,-0.00371291	0.00828432,0.00996594	1.20951,0.149062	0.000327267	0.000327267
2	rs146174684	79737813	T,NA	C,NA	0.985089,NA	-0.00957342,NA	0.0163138,NA	0.253897,NA	0.000327257	0.000327257
2	rs75019897	80325739	C,NA	T,NA	0.980119,NA	0.0216426,NA	0.0141639,NA	0.897871,NA	0.000327099	0.000327099
2	rs112373581	80048132	A,NA	G,NA	0.966203,NA	0.0206506,NA	0.0109412,NA	1.22838,NA	0.000324336	0.000324336
2	rs868680	79771178	C,C	G,G	0.746521,0.34127	-0.00125055,0.0135712	0.00454514,0.00901572	0.106122,0.878603	0.00032433	0.00032433
2	rs9544942	79546092	G,G	T,T	0.508946,0.236111	0.00609122,-0.00319493	0.00395493,0.0100654	0.908256,0.124403	0.000323932	0.000323932
2	rs17070636	79551984	A,NA	C,NA	0.982107,NA	0.0119681,NA	0.014915,NA	0.374368,NA	0.000323818	0.000323818
2	rs1155848	79888476	C,C	T,T	0.915507,0.8125	0.00701545,0.0196484	0.00710883,0.0109519	0.489845,1.13785	0.000323545	0.000323545
2	rs73239750	80291759	T,NA	C,NA	0.982107,NA	-0.021295,NA	0.014915,NA	0.81428,NA	0.000322984	0.000322984
2	rs75364430	80352706	C,NA	A,NA	0.979125,NA	0.0205722,NA	0.0138296,NA	0.863692,NA	0.000322677	0.000322677
2	rs41288268	80054098	C,NA	T,NA	0.964215,NA	0.0208183,NA	0.0106439,NA	1.2969,NA	0.000321782	0.000321782
2	rs73560552	79859865	C,NA	T,NA	0.963221,NA	0.0201717,NA	0.0105045,NA	1.26105,NA	0.000320898	0.000320898
2	rs17071549	80092018	C,NA	G,NA	0.966203,NA	0.0205242,NA	0.0109412,NA	1.21699,NA	0.000320602	0.000320602
2	rs73553431	80113378	C,NA	T,NA	0.964215,NA	0.0207791,NA	0.0106439,NA	1.29317,NA	0.0003206	0.0003206
2	rs10507899	80084400	A,NA	C,NA	0.964215,NA	0.0207791,NA	0.0106439,NA	1.29317,NA	0.0003206	0.0003206
2	rs73551595	80091859	C,NA	T,NA	0.964215,NA	0.0207421,NA	0.0106439,NA	1.28965,NA	0.000319493	0.000319493
2	rs7317511	80134644	T,NA	G,NA	0.960239,NA	0.0198993,NA	0.0101186,NA	1.30779,NA	0.000319335	0.000319335
2	rs61966428	79693708	A,NA	C,NA	0.946322,NA	-0.0133875,NA	0.00877248,NA	0.896231,NA	0.000318617	0.000318617
2	rs17253011	79722220	C,C	T,T	0.959245,0.875992	-0.0154565,0.0158355	0.00999958,0.0129696	0.913027,0.653455	0.00031832	0.00031832
2	rs73553424	80111249	G,NA	T,NA	0.964215,NA	0.020701,NA	0.0106439,NA	1.28575,NA	0.000318272	0.000318272
2	rs77444027	79722415	G,G	A,A	0.959245,0.875992	-0.0154182,0.0158874	0.00999958,0.0129696	0.909738,0.65642	0.000317814	0.000317814
2	rs610695	79756659	A,A	G,G	0.250497,0.111111	0.011244,0.0206076	0.00456301,0.0136019	1.86222,0.886858	0.000317317	0.000317318
2	rs9530935	80158177	T,NA	C,NA	0.894632,NA	0.0013679,NA	0.00643966,NA	0.0799913,NA	0.000316853	0.000316853
2	rs73551596	80092255	A,NA	G,NA	0.964215,NA	0.020627,NA	0.0106439,NA	1.27874,NA	0.000316099	0.000316099
2	rs57210353	79850707	C,NA	G,NA	0.925447,NA	-0.0116074,NA	0.00752717,NA	0.909894,NA	0.000315384	0.000315384
2	rs73551597	80093488	G,NA	A,NA	0.964215,NA	0.0205859,NA	0.0106439,NA	1.27485,NA	0.000314904	0.000314905
2	rs7338043	80103453	G,NA	A,NA	0.964215,NA	0.0205859,NA	0.0106439,NA	1.27485,NA	0.000314904	0.000314905
2	rs17071574	80116801	C,NA	T,NA	0.964215,NA	0.0205859,NA	0.0106439,NA	1.27485,NA	0.000314904	0.000314905
2	rs9544938	79542170	T,T	C,C	0.507952,0.250992	0.00593353,-0.00439712	0.0039548,0.00985893	0.874429,0.183365	0.000314112	0.000314112
2	rs2991464	79758632	T,T	C,C	0.241551,0.110119	0.0124726,0.0195199	0.00461925,0.0136555	2.15919,0.815669	0.000313101	0.000313102
2	rs59783325	80112326	A,NA	C,NA	0.964215,NA	0.0205078,NA	0.0106439,NA	1.26749,NA	0.00031266	0.000312661
2	rs71436508	79527667	T,NA	C,NA	0.978131,NA	0.0102436,NA	0.0135185,NA	0.348139,NA	0.000312412	0.000312412
2	rs78066390	80024850	A,NA	T,NA	0.970179,NA	0.0218748,NA	0.0116239,NA	1.22292,NA	0.000312384	0.000312384
2	rs113545912	79967266	C,NA	A,NA	0.958251,NA	0.0170051,NA	0.00988495,NA	1.06866,NA	0.000312164	0.000312164
2	rs73553418	80106173	G,NA	A,NA	0.966203,NA	0.0201732,NA	0.0109412,NA	1.18565,NA	0.000310675	0.000310675
2	rs7327148	80110293	C,NA	T,NA	0.964215,NA	0.0204297,NA	0.0106439,NA	1.26014,NA	0.000310449	0.000310449
2	rs73553403	80097267	T,NA	C,NA	0.960239,NA	0.0196041,NA	0.0101186,NA	1.27826,NA	0.000310351	0.000310351
2	rs113722392	80053812	T,NA	C,NA	0.986084,NA	-0.0101993,NA	0.0168779,NA	0.263091,NA	0.000309907	0.000309907
2	rs9545141	80155720	A,NA	G,NA	0.894632,NA	0.00151469,NA	0.00643966,NA	0.0893525,NA	0.0003099	0.0003099
2	rs9544908	79451256	C,C	A,A	0.805169,0.516865	0.0087012,0.00317025	0.00499191,0.00855422	1.08979,0.148173	0.000309888	0.000309888
2	rs185332518	80042652	G,NA	T,NA	0.996024,NA	-0.0562702,NA	0.0314177,NA	1.13497,NA	0.000309616	0.000309616
2	rs79640234	80026308	G,NA	A,NA	0.970179,NA	0.0217475,NA	0.0116239,NA	1.21215,NA	0.0003091	0.0003091
2	rs61966430	79693957	A,NA	G,NA	0.939364,NA	-0.0128449,NA	0.00828432,NA	0.917148,NA	0.000308829	0.000308829
2	rs141381836	79431219	T,NA	A,NA	0.981113,NA	0.0173802,NA	0.0145245,NA	0.635527,NA	0.000308615	0.000308615
2	rs58406632	80095157	T,NA	A,NA	0.964215,NA	0.0203516,NA	0.0106439,NA	1.25282,NA	0.00030827	0.00030827
2	rs117515623	80080009	T,NA	G,NA	0.915507,NA	-0.007972,NA	0.00710883,NA	0.581519,NA	0.000307948	0.000307948
2	rs9318613	79789089	A,A	T,T	0.332008,0.666667	0.0119622,0.00295862	0.00419836,0.00906796	2.3583,0.1283	0.000306562	0.000306562
2	rs6563117	80101112	A,NA	T,NA	0.964215,NA	0.0202736,NA	0.0106439,NA	1.24552,NA	0.000306123	0.000306123
2	rs17071585	80120263	C,NA	T,NA	0.964215,NA	0.0202736,NA	0.0106439,NA	1.24552,NA	0.000306123	0.000306123
2	rs61966366	79595367	A,A	G,G	0.903579,0.998016	0.0110659,0.0891577	0.00669838,0.0960615	1.00643,0.451808	0.00030593	0.00030593
2	rs9545140	80153203	A,NA	G,NA	0.894632,NA	0.00160768,NA	0.00643966,NA	0.0953626,NA	0.000305655	0.000305655
2	rs7399942	80162578	T,NA	C,NA	0.894632,NA	0.00160768,NA	0.00643966,NA	0.0953626,NA	0.000305655	0.000305655
2	rs9545144	80165351	T,NA	C,NA	0.894632,NA	0.00160768,NA	0.00643966,NA	0.0953626,NA	0.000305655	0.000305655
2	rs76775325	79695722	G,NA	A,NA	0.959245,NA	-0.0108495,NA	0.00999958,NA	0.556076,NA	0.000305334	0.000305334
2	rs1414157	80118827	C,NA	T,NA	0.964215,NA	0.0202366,NA	0.0106439,NA	1.24207,NA	0.000305117	0.000305117
2	rs118033128	79538306	A,NA	G,NA	0.99006,NA	-0.0157165,NA	0.01993,NA	0.366174,NA	0.000304487	0.000304487
2	rs7998452	80142704	A,NA	G,NA	0.960239,NA	0.0193831,NA	0.0101186,NA	1.25636,NA	0.000303957	0.000303957
2	rs59165380	80141083	C,NA	T,NA	0.960239,NA	0.0193831,NA	0.0101186,NA	1.25636,NA	0.000303957	0.000303957
2	rs148815399	80153964	G,NA	A,NA	0.894632,NA	0.00165663,NA	0.00643966,NA	0.0985513,NA	0.000303469	0.000303469
2	rs74663964	79513205	T,NA	C,NA	0.973161,NA	0.0103598,NA	0.0122339,NA	0.401098,NA	0.000303319	0.000303319
2	rs73553448	80120280	A,NA	G,NA	0.966203,NA	0.0198929,NA	0.0109412,NA	1.1609,NA	0.000303187	0.000303187
2	rs17071627	80146412	G,NA	A,NA	0.960239,NA	0.0193439,NA	0.0101186,NA	1.25249,NA	0.000302852	0.000302852
2	rs61966633	79874541	G,G	A,A	0.915507,0.814484	0.0074288,0.0196193	0.00710883,0.0109969	0.528682,1.12836	0.000302587	0.000302587
2	rs112222275	80215646	G,NA	A,NA	0.975149,NA	0.00257382,NA	0.0127009,NA	0.0760265,NA	0.000301847	0.000301847
2	rs34993149	80252151	A,A	G,G	0.974155,0.750992	0.0209157,-0.0116985	0.0124606,0.00988505	1.0304,0.625931	0.000301804	0.000301804
2	rs80185968	79896233	T,NA	C,NA	0.937376,NA	-0.00801022,NA	0.0081604,NA	0.486385,NA	0.000301404	0.000301404
2	rs117471713	79948801	G,NA	A,NA	0.972167,NA	0.0211509,NA	0.0120196,NA	1.10536,NA	0.000301097	0.000301097
2	rs145915644	80331004	G,NA	A,NA	0.993042,NA	0.0209895,NA	0.0237851,NA	0.423051,NA	0.000300925	0.000300925
2	rs10492579	80144691	A,NA	G,NA	0.960239,NA	0.0192694,NA	0.0101186,NA	1.24517,NA	0.000300776	0.000300776
2	rs73226568	79611057	A,NA	G,NA	0.835984,NA	0.0101896,NA	0.00533946,NA	1.24914,NA	0.00030042	0.000300421
2	rs116856865	79724663	A,NA	C,NA	0.958251,NA	0.0112881,NA	0.00988495,NA	0.596065,NA	0.000300092	0.000300092
2	rs116956324	79793695	T,NA	G,NA	0.969185,NA	-0.0175005,NA	0.0114407,NA	0.899287,NA	0.000299461	0.000299461
2	rs7984163	80158400	C,C	T,T	0.642147,0.456349	0.0211681,-0.00607512	0.00412449,0.00858212	6.54327,0.319647	0.000299363	0.000300882
2	rs149270419	80060902	G,NA	A,NA	0.99006,NA	0.0201087,NA	0.01993,NA	0.504466,NA	0.000299203	0.000299203
2	rs140293747	80120099	A,NA	G,NA	0.987078,NA	-0.00438728,NA	0.0175062,NA	0.0957646,NA	0.000298764	0.000298764
2	rs111574598	79850767	T,NA	C,NA	0.929423,NA	-0.0121227,NA	0.00771974,NA	0.934295,NA	0.000298315	0.000298315
2	rs117704246	79558137	A,NA	G,NA	0.988072,NA	-0.0149341,NA	0.0182119,NA	0.384887,NA	0.00029802	0.00029802
2	rs17071558	80101507	C,NA	T,NA	0.964215,NA	0.0198836,NA	0.0106439,NA	1.20936,NA	0.00029585	0.00029585
2	rs61676417	80098038	G,NA	T,NA	0.964215,NA	0.0198467,NA	0.0106439,NA	1.20596,NA	0.000294915	0.000294915
2	rs9601177	79692411	A,NA	G,NA	0.958251,NA	-0.00980881,NA	0.00988495,NA	0.493424,NA	0.000294839	0.000294839
2	rs9544901	79434001	T,NA	C,NA	0.054672,NA	0.00261213,NA	0.00869693,NA	0.116958,NA	0.000294666	0.000294666
2	rs117821936	79969872	C,NA	A,NA	0.972167,NA	0.0208519,NA	0.0120196,NA	1.08212,NA	0.000294283	0.000294283
2	rs56711390	80098192	A,NA	G,NA	0.964215,NA	0.0198057,NA	0.0106439,NA	1.20219,NA	0.000293884	0.000293885
2	rs73551601	80096945	A,NA	G,NA	0.964215,NA	0.0198057,NA	0.0106439,NA	1.20219,NA	0.000293884	0.000293885
2	rs9545117	80015934	G,NA	T,NA	0.99006,NA	0.0282061,NA	0.01993,NA	0.804119,NA	0.000292268	0.000292268
2	rs116958835	79540922	G,NA	T,NA	0.985089,NA	-0.01459,NA	0.0163138,NA	0.43046,NA	0.0002918	0.0002918
2	rs77315966	80345505	A,A	G,G	0.977137,0.926587	0.0156347,-0.00978161	0.0132281,0.0163898	0.624827,0.259137	0.000291736	0.000291736
2	rs57929179	80114481	G,NA	T,NA	0.966203,NA	0.0194163,NA	0.0109412,NA	1.1194,NA	0.0002913	0.0002913
2	rs73551602	80097156	G,NA	A,NA	0.964215,NA	0.0196909,NA	0.0106439,NA	1.19167,NA	0.00029104	0.000291041
2	rs7981574	80127635	G,NA	A,NA	0.964215,NA	0.0196909,NA	0.0106439,NA	1.19167,NA	0.00029104	0.000291041
2	rs7993295	79880201	A,A	C,C	0.085487,0.189484	-0.00780248,-0.0193102	0.00707122,0.0109078	0.568881,1.11535	0.000290255	0.000290255
2	rs117505986	79739006	G,NA	A,NA	0.971173,NA	-0.0157947,NA	0.0118166,NA	0.741517,NA	0.000289666	0.000289666
2	rs61318325	80098174	G,NA	T,NA	0.966203,NA	0.019337,NA	0.0109412,NA	1.11256,NA	0.000289418	0.000289418
2	rs111985354	79701710	A,NA	T,NA	0.916501,NA	0.00108426,NA	0.00714714,NA	0.0558038,NA	0.000289245	0.000289245
2	rs77684398	80285905	A,NA	T,NA	0.975149,NA	0.0157378,NA	0.0127009,NA	0.666947,NA	0.00028901	0.00028901
2	rs60126328	80150155	C,NA	A,NA	0.960239,NA	0.0188231,NA	0.0101186,NA	1.20169,NA	0.000288945	0.000288945
2	rs111707983	80150864	A,NA	T,NA	0.960239,NA	0.0187487,NA	0.0101186,NA	1.19452,NA	0.000287073	0.000287074
2	rs149316825	80337233	T,NA	G,NA	0.973161,NA	-0.0173164,NA	0.0122339,NA	0.804273,NA	0.000286729	0.000286729
2	rs7990190	80138456	G,NA	A,NA	0.964215,NA	0.0195005,NA	0.0106439,NA	1.17432,NA	0.000286459	0.000286459
2	rs111633632	79972041	T,NA	C,NA	0.972167,NA	0.0204605,NA	0.0120196,NA	1.05205,NA	0.000285857	0.000285857
2	rs4506784	80251427	G,G	A,A	0.974155,0.748016	0.0216949,-0.0105134	0.0124606,0.00984603	1.08794,0.544213	0.000285649	0.000285649
2	rs143362202	79985472	A,NA	G,NA	0.972167,NA	0.0204158,NA	0.0120196,NA	1.04864,NA	0.000284929	0.000284929
2	rs12184712	79695350	T,NA	G,NA	0.958251,NA	-0.00942242,NA	0.00988495,NA	0.467903,NA	0.000284748	0.000284748
2	rs111563980	80154365	G,NA	A,NA	0.960239,NA	0.0186392,NA	0.0101186,NA	1.184,NA	0.000284366	0.000284366
2	rs4335681	80251246	C,C	T,T	0.974155,0.748016	0.0215963,-0.0105648	0.0124606,0.00984603	1.08058,0.547801	0.000284348	0.000284348
2	rs4885673	80399329	C,C	T,T	0.643141,0.802579	0.00547149,0.0173156	0.00412703,0.010739	0.733025,0.971135	0.00028388	0.00028388
2	rs111366299	79434355	G,NA	A,NA	0.945328,NA	-0.00224035,NA	0.00869693,NA	0.0986978,NA	0.000283684	0.000283684
2	rs113737590	80411925	A,NA	G,NA	0.962227,NA	0.0109198,NA	0.0103707,NA	0.534077,NA	0.000283404	0.000283404
2	rs2185565	79449707	T,T	C,C	0.878728,0.931548	-0.00937392,-0.00195232	0.00605664,0.016928	0.914736,0.0418267	0.000283328	0.000283329
2	rs112383280	80285336	T,NA	G,NA	0.967197,NA	-0.00361933,NA	0.0111,NA	0.128208,NA	0.000282864	0.000282864
2	rs7990464	80138354	A,NA	G,NA	0.964215,NA	0.0193453,NA	0.0106439,NA	1.16027,NA	0.000282843	0.000282843
2	rs12583361	80250511	T,T	C,C	0.974155,0.748016	0.0218682,-0.010231	0.0124606,0.00984603	1.10094,0.524679	0.000281903	0.000281903
2	rs75157753	80410193	G,NA	A,NA	0.956262,NA	-0.0167801,NA	0.00966771,NA	1.08292,NA	0.000281851	0.000281851
2	rs146859244	79457380	G,NA	A,NA	0.988072,NA	-0.00910754,NA	0.0182119,NA	0.209706,NA	0.000281239	0.000281239
2	rs9530849	79603641	C,NA	T,NA	0.062624,NA	0.0135555,NA	0.00816041,NA	1.01463,NA	0.000280282	0.000280282
2	rs117083188	79780348	G,NA	C,NA	0.940358,NA	-0.0146731,NA	0.00834865,NA	1.10333,NA	0.000280139	0.000280139
2	rs112281207	80143984	G,NA	A,NA	0.966203,NA	0.0189092,NA	0.0109412,NA	1.07602,NA	0.00027973	0.00027973
2	rs12853957	79495179	C,NA	T,NA	0.977137,NA	0.00917183,NA	0.0132281,NA	0.311506,NA	0.000279458	0.000279458
2	rs2210764	80294967	G,G	A,A	0.759443,0.883929	0.000323916,0.0113566	0.00462576,0.0133454	0.0249479,0.403639	0.000278647	0.000278647
2	rs185105150	80162479	T,NA	C,NA	0.985089,NA	-0.00232592,NA	0.0163138,NA	0.0522591,NA	0.000277572	0.000277572
2	rs9593375	79680929	C,NA	G,NA	0.936382,NA	-0.0122196,NA	0.00810069,NA	0.88129,NA	0.000277541	0.000277541
2	rs7319850	79551013	A,A	G,G	0.498012,0.522817	0.0047288,-0.0129101	0.00395433,0.00855827	0.634974,0.881312	0.00027734	0.00027734
2	rs117159695	79461122	G,NA	A,NA	0.988072,NA	0.0191013,NA	0.0182119,NA	0.531278,NA	0.000276977	0.000276977
2	rs7330762	79721667	A,A	G,G	0.562624,0.440476	-0.00681339,0.00231307	0.00398568,0.00861059	1.05866,0.103356	0.000276849	0.000276849
2	rs77929810	80412586	A,NA	T,NA	0.980119,NA	0.0190865,NA	0.0141639,NA	0.750055,NA	0.000276695	0.000276695
2	rs118043108	79856888	G,NA	A,NA	0.973161,NA	0.0196493,NA	0.0122339,NA	0.965602,NA	0.000276247	0.000276247
2	rs12872859	80249830	T,T	C,C	0.974155,0.746032	0.0219796,-0.00991834	0.0124606,0.00982053	1.10933,0.50513	0.000275728	0.000275728
2	rs111803014	79500161	G,NA	C,NA	0.975149,NA	0.00974163,NA	0.0127009,NA	0.35352,NA	0.000275578	0.000275578
2	rs2772343	79777305	A,A	T,T	0.244533,0.098214	0.0107649,0.0226545	0.00460006,0.0143636	1.71501,0.940257	0.000275094	0.000275095
2	rs76212150	79702253	T,NA	G,NA	0.961233,NA	-0.0105299,NA	0.0102422,NA	0.517261,NA	0.000275041	0.000275041
2	rs112860048	80147873	C,NA	T,NA	0.964215,NA	0.0189576,NA	0.0106439,NA	1.12552,NA	0.000274257	0.000274257
2	rs117695552	79844518	A,NA	G,NA	0.989066,NA	-0.00109696,NA	0.0190121,NA	0.0204567,NA	0.000273373	0.000273373
2	rs79980022	80147400	T,NA	C,NA	0.964215,NA	0.0188802,NA	0.0106439,NA	1.11864,NA	0.000272614	0.000272614
2	rs147930312	80141395	A,NA	T,NA	0.99006,NA	0.0179792,NA	0.01993,NA	0.435341,NA	0.000272544	0.000272544
2	rs61966696	80208595	A,NA	G,NA	0.992048,NA	-0.00562683,NA	0.0222601,NA	0.0966706,NA	0.000272488	0.000272488
2	rs12585625	80012196	T,T	G,G	0.633201,0.465278	0.0203304,-0.00984997	0.00410256,0.00857004	6.14191,0.601345	0.000272429	0.00027337
2	rs117895434	80060714	C,NA	T,NA	0.972167,NA	0.0207725,NA	0.0120196,NA	1.07599,NA	0.000272247	0.000272247
2	rs79880533	80004823	G,G	C,C	0.977137,0.917659	0.00882088,0.0303481	0.0132281,0.0155508	0.296811,1.29249	0.000271947	0.000271947
2	rs4482162	79481136	G,NA	A,NA	0.021869,NA	-0.0140123,NA	0.0135184,NA	0.522945,NA	0.000271601	0.000271601
2	rs117647422	79659541	G,NA	A,NA	0.964215,NA	0.0147225,NA	0.0106439,NA	0.77831,NA	0.000271199	0.000271199
2	rs2119543	79600637	G,NA	A,NA	0.062624,NA	0.0132274,NA	0.00816041,NA	0.978667,NA	0.000271037	0.000271037
2	rs2119542	79600576	C,NA	A,NA	0.062624,NA	0.0132274,NA	0.00816041,NA	0.978667,NA	0.000271037	0.000271037
2	rs9544904	79436657	T,NA	C,NA	0.054672,NA	0.00174727,NA	0.00869693,NA	0.0753219,NA	0.000270493	0.000270493
2	rs7985993	79481421	T,NA	C,NA	0.021869,NA	-0.0139289,NA	0.0135184,NA	0.518786,NA	0.000270241	0.000270241
2	rs78195176	79922958	C,NA	A,NA	0.972167,NA	0.0196474,NA	0.0120196,NA	0.990852,NA	0.000270012	0.000270012
2	rs9530850	79603645	C,NA	T,NA	0.062624,NA	0.0131791,NA	0.00816041,NA	0.973431,NA	0.00026974	0.00026974
2	rs2165466	79600750	C,NA	G,NA	0.062624,NA	0.0131791,NA	0.00816041,NA	0.973431,NA	0.00026974	0.00026974
2	rs9544970	79603882	G,NA	A,NA	0.062624,NA	0.0131791,NA	0.00816041,NA	0.973431,NA	0.00026974	0.00026974
2	rs187684151	80255058	T,NA	C,NA	0.99006,NA	-0.0171864,NA	0.01993,NA	0.410605,NA	0.000269665	0.000269666
2	rs9544919	79477250	A,NA	G,NA	0.021869,NA	-0.0138877,NA	0.0135184,NA	0.516736,NA	0.000269575	0.000269575
2	rs2256665	80279185	G,G	A,A	0.22664,0.349206	-0.00196046,0.00639638	0.00472259,0.00896686	0.168737,0.322723	0.000269146	0.000269146
2	rs138272472	79509882	A,NA	G,NA	0.99006,NA	0.0227836,NA	0.01993,NA	0.596942,NA	0.000268656	0.000268656
2	rs78016437	80147402	G,NA	A,NA	0.964215,NA	0.0186845,NA	0.0106439,NA	1.10134,NA	0.000268573	0.000268573
2	rs9545173	80269655	G,G	A,A	0.227634,0.40873	-0.002493,0.00304768	0.0047153,0.00869545	0.224018,0.139082	0.000268524	0.000268524
2	rs1981256	79481532	A,NA	G,NA	0.021869,NA	-0.0138057,NA	0.0135184,NA	0.51267,NA	0.000268263	0.000268263
2	rs112991870	79681619	A,NA	G,NA	0.937376,NA	-0.0123806,NA	0.0081604,NA	0.888644,NA	0.000268199	0.000268199
2	rs113834433	80183833	G,NA	A,NA	0.979125,NA	-0.000366992,NA	0.0138296,NA	0.00929307,NA	0.00026752	0.00026752
2	rs80222935	79550697	T,NA	C,NA	0.986084,NA	-0.00894329,NA	0.0168779,NA	0.224613,NA	0.000267415	0.000267415
2	rs1036745	79601701	T,NA	C,NA	0.062624,NA	0.0130827,NA	0.00816041,NA	0.963,NA	0.000267192	0.000267192
2	rs1822153	79602751	A,NA	G,NA	0.062624,NA	0.0130827,NA	0.00816041,NA	0.963,NA	0.000267192	0.000267192
2	rs1811440	79601086	C,NA	A,NA	0.062624,NA	0.0130827,NA	0.00816041,NA	0.963,NA	0.000267192	0.000267192
2	rs61966652	79914353	A,NA	T,NA	0.966203,NA	0.00580306,NA	0.0109412,NA	0.224867,NA	0.000266536	0.000266536
2	rs7991177	79599915	G,NA	A,NA	0.062624,NA	0.0130559,NA	0.00816041,NA	0.960111,NA	0.000266495	0.000266495
2	rs140450941	79837909	C,NA	G,NA	0.980119,NA	-0.00175292,NA	0.0141639,NA	0.0450316,NA	0.000266313	0.000266313
2	rs118019458	79615043	A,NA	G,NA	0.976143,NA	0.0179811,NA	0.0129561,NA	0.782033,NA	0.000266234	0.000266234
2	rs1372182	79603096	T,NA	C,NA	0.062624,NA	0.0130393,NA	0.00816041,NA	0.958324,NA	0.000266065	0.000266065
2	rs920533	79601292	T,NA	C,NA	0.062624,NA	0.0130393,NA	0.00816041,NA	0.958324,NA	0.000266065	0.000266065
2	rs138581421	79550193	A,NA	G,NA	0.986084,NA	-0.00883306,NA	0.0168779,NA	0.221321,NA	0.00026603	0.00026603
2	rs57032852	80124096	T,NA	C,NA	0.964215,NA	0.0185394,NA	0.0106439,NA	1.0886,NA	0.000265672	0.000265672
2	rs146165645	79688734	C,NA	T,NA	0.936382,NA	-0.0117773,NA	0.00810069,NA	0.835698,NA	0.000265517	0.000265517
2	rs73228415	79689600	C,NA	T,NA	0.936382,NA	-0.0117773,NA	0.00810069,NA	0.835698,NA	0.000265517	0.000265517
2	rs7139902	80016956	G,G	T,T	0.956262,0.997024	0.0254461,-0.0675709	0.00966771,0.078473	2.07127,0.409829	0.000264995	0.000264995
2	rs1036746	79601921	T,NA	C,NA	0.062624,NA	0.0129911,NA	0.00816041,NA	0.953141,NA	0.000264828	0.000264828
2	rs1319622	79602422	C,NA	G,NA	0.062624,NA	0.0129911,NA	0.00816041,NA	0.953141,NA	0.000264828	0.000264828
2	rs1822152	79602499	T,NA	C,NA	0.062624,NA	0.0129911,NA	0.00816041,NA	0.953141,NA	0.000264828	0.000264828
2	rs2044011	79601520	T,NA	C,NA	0.062624,NA	0.0129911,NA	0.00816041,NA	0.953141,NA	0.000264828	0.000264828
2	rs984909	79602273	A,NA	G,NA	0.062624,NA	0.0129911,NA	0.00816041,NA	0.953141,NA	0.000264828	0.000264828
2	rs11616944	79682576	C,NA	T,NA	0.963221,NA	0.0138337,NA	0.0105045,NA	0.72616,NA	0.000264806	0.000264806
2	rs73553481	80146637	T,NA	C,NA	0.963221,NA	0.0187456,NA	0.0105045,NA	1.12879,NA	0.000264597	0.000264597
2	rs111764081	80152807	G,NA	A,NA	0.964215,NA	0.0184522,NA	0.0106439,NA	1.08097,NA	0.000263967	0.000263967
2	rs78718684	80334498	A,A	G,G	0.976143,0.926587	0.0158494,-0.00786584	0.0129561,0.0163898	0.655192,0.199776	0.000263297	0.000263297
2	rs73228414	79687493	G,NA	A,NA	0.936382,NA	-0.0116865,NA	0.00810069,NA	0.826475,NA	0.000263194	0.000263194
2	rs17071769	80251485	G,G	T,T	0.975149,0.752976	0.0217223,-0.0112455	0.0127009,0.00991158	1.05943,0.590828	0.00026283	0.00026283
2	rs9544900	79433387	C,NA	T,NA	0.054672,NA	0.00143235,NA	0.00869693,NA	0.0608886,NA	0.000262824	0.000262824
2	rs73235981	80194772	T,NA	G,NA	0.964215,NA	0.0184518,NA	0.0106439,NA	1.08094,NA	0.000262602	0.000262602
2	rs111427970	80153925	T,NA	C,NA	0.964215,NA	0.0183748,NA	0.0106439,NA	1.07423,NA	0.000262477	0.000262477
2	rs75556026	79725764	G,G	A,A	0.959245,0.917659	-0.0155271,0.015123	0.00999958,0.0155508	0.919092,0.480423	0.000262475	0.000262475
2	rs117592815	80381908	T,NA	G,NA	0.971173,NA	0.0107598,NA	0.0118166,NA	0.440667,NA	0.000262411	0.000262411
2	rs80314590	79579893	T,NA	C,NA	0.981113,NA	-0.00543952,NA	0.0145245,NA	0.14995,NA	0.000262189	0.000262189
2	rs610754	79761805	C,C	A,A	0.244533,0.110119	0.0108544,0.0206829	0.00460006,0.0136555	1.7377,0.886501	0.00026198	0.00026198
2	rs9544917	79476936	G,NA	A,NA	0.021869,NA	-0.0133932,NA	0.0135184,NA	0.492396,NA	0.000261898	0.000261898
2	rs142455400	80154380	A,NA	G,NA	0.964215,NA	0.0183341,NA	0.0106439,NA	1.07069,NA	0.000261702	0.000261702
2	rs9601159	79598545	T,NA	G,NA	0.067594,NA	0.0112273,NA	0.00787559,NA	0.81251,NA	0.000261596	0.000261596
2	rs117613930	80106171	T,NA	C,NA	0.975149,NA	0.0179767,NA	0.0127009,NA	0.80423,NA	0.000261531	0.000261531
2	rs2783078	80283464	G,G	T,T	0.227634,0.34623	-0.00200172,0.00626648	0.0047153,0.0089848	0.173154,0.313794	0.000261014	0.000261014
2	rs73553499	80154320	A,NA	T,NA	0.964215,NA	0.0182974,NA	0.0106439,NA	1.0675,NA	0.00026101	0.00026101
2	rs7991135	79599814	T,NA	C,NA	0.067594,NA	0.0111989,NA	0.00787559,NA	0.809572,NA	0.000260871	0.000260871
2	rs112962506	80186726	T,NA	G,NA	0.979125,NA	8.13587e-05,NA	0.0138296,NA	0.00204333,NA	0.000260817	0.000260817
2	rs17070838	79684133	A,NA	G,NA	0.936382,NA	-0.0115912,NA	0.00810069,NA	0.816838,NA	0.000260812	0.000260812
2	rs148981026	79828457	A,NA	G,NA	0.987078,NA	-0.0291455,NA	0.0175062,NA	1.01801,NA	0.000260619	0.000260619
2	rs117433135	80032287	C,NA	T,NA	0.972167,NA	0.0190883,NA	0.0120196,NA	0.949759,NA	0.000260303	0.000260303
2	rs78371541	79551245	T,NA	C,NA	0.986084,NA	-0.00832838,NA	0.0168779,NA	0.206423,NA	0.00025992	0.00025992
2	rs2151536	79435303	A,NA	G,NA	0.054672,NA	0.00130194,NA	0.00869693,NA	0.0550241,NA	0.00025981	0.00025981
2	rs73226590	79654476	A,NA	G,NA	0.939364,NA	-0.0129435,NA	0.00828432,NA	0.927415,NA	0.000259761	0.000259761
2	rs9593366	79598574	C,NA	T,NA	0.067594,NA	0.0111345,NA	0.00787559,NA	0.802938,NA	0.00025925	0.00025925
2	rs74097472	79551291	G,NA	C,NA	0.984095,NA	-0.00767284,NA	0.0158037,NA	0.202514,NA	0.000259199	0.000259199
2	rs117474267	79780464	T,NA	G,NA	0.94831,NA	-0.0158569,NA	0.00893021,NA	1.12038,NA	0.00025909	0.00025909
2	rs113932474	80156216	A,NA	G,NA	0.964215,NA	0.0181794,NA	0.0106439,NA	1.05728,NA	0.000258812	0.000258812
2	rs73555411	80159005	G,NA	A,NA	0.964215,NA	0.0181794,NA	0.0106439,NA	1.05728,NA	0.000258812	0.000258812
2	rs7327514	79436099	A,NA	C,NA	0.054672,NA	0.00125699,NA	0.00869693,NA	0.0530174,NA	0.000258793	0.000258793
2	rs17070828	79682564	A,NA	C,NA	0.936382,NA	-0.0115004,NA	0.00810069,NA	0.807706,NA	0.000258595	0.000258595
2	rs1975415	79599551	A,NA	G,NA	0.067594,NA	0.0111056,NA	0.00787559,NA	0.799963,NA	0.000258529	0.000258529
2	rs80180194	79725283	C,C	G,G	0.959245,0.917659	-0.0154894,0.0149316	0.00999958,0.0155508	0.915847,0.472414	0.000258422	0.000258422
2	rs117098534	80037280	G,NA	T,NA	0.972167,NA	0.0189599,NA	0.0120196,NA	0.940438,NA	0.000258202	0.000258202
2	rs1372181	79597986	T,NA	C,NA	0.067594,NA	0.0110881,NA	0.00787559,NA	0.798172,NA	0.000258098	0.000258098
2	rs17070831	79682883	T,NA	G,NA	0.936382,NA	-0.0114549,NA	0.00810069,NA	0.803156,NA	0.000257505	0.000257505
2	rs7324350	79682337	T,NA	C,NA	0.936382,NA	-0.0114549,NA	0.00810069,NA	0.803156,NA	0.000257505	0.000257505
2	rs73224579	80426800	G,NA	A,NA	0.927435,NA	-0.00263456,NA	0.00762141,NA	0.136925,NA	0.000257453	0.000257453
2	rs9545178	80284462	A,NA	G,NA	0.883698,NA	0.0095334,NA	0.00616728,NA	0.913098,NA	0.000257262	0.000257262
2	rs73555409	80156540	T,NA	G,NA	0.966203,NA	0.0177591,NA	0.0109412,NA	0.980636,NA	0.000257168	0.000257168
2	rs143004053	79505014	T,NA	G,NA	0.986084,NA	0.00878952,NA	0.0168779,NA	0.220024,NA	0.000257148	0.000257148
2	rs1372180	79597910	T,NA	C,NA	0.067594,NA	0.0110417,NA	0.00787559,NA	0.793419,NA	0.00025696	0.00025696
2	rs1441257	79598662	A,NA	G,NA	0.067594,NA	0.0110417,NA	0.00787559,NA	0.793419,NA	0.00025696	0.00025696
2	rs74500561	79431859	A,NA	G,NA	0.946322,NA	-0.00142713,NA	0.00877248,NA	0.0600976,NA	0.00025691	0.00025691
2	rs113047220	79874520	T,NA	C,NA	0.972167,NA	0.0188758,NA	0.0120196,NA	0.934356,NA	0.00025685	0.00025685
2	rs9601176	79690709	A,NA	G,NA	0.960239,NA	-0.00881823,NA	0.0101186,NA	0.41625,NA	0.000256338	0.000256338
2	rs117961989	80044287	T,NA	C,NA	0.972167,NA	0.0187917,NA	0.0120196,NA	0.928293,NA	0.000255517	0.000255517
2	rs35424345	80014652	T,NA	C,NA	0.94831,NA	0.00358746,NA	0.00893021,NA	0.162482,NA	0.000255186	0.000255186
2	rs112963863	79875542	A,NA	G,NA	0.971173,NA	0.0190968,NA	0.0118166,NA	0.9744,NA	0.000255178	0.000255178
2	rs76216823	80316801	A,NA	G,NA	0.979125,NA	-0.0205072,NA	0.0138296,NA	0.85976,NA	0.000254943	0.000254943
2	rs145657319	79433231	A,NA	G,NA	0.946322,NA	-0.00133391,NA	0.00877248,NA	0.0559407,NA	0.000254892	0.000254892
2	rs1975416	79599552	C,NA	T,NA	0.067594,NA	0.0109237,NA	0.00787559,NA	0.781378,NA	0.000254124	0.000254124
2	rs74544129	80173290	T,NA	C,NA	0.972167,NA	0.0199449,NA	0.0120196,NA	1.01304,NA	0.000253956	0.000253956
2	rs1335373	80158352	T,NA	A,NA	0.964215,NA	0.0179067,NA	0.0106439,NA	1.03385,NA	0.000253924	0.000253924
2	rs7989419	79992420	G,NA	A,NA	0.980119,NA	0.0162436,NA	0.0141639,NA	0.599543,NA	0.000253879	0.000253879
2	rs9318593	79436620	C,NA	A,NA	0.054672,NA	0.00103227,NA	0.00869693,NA	0.0431027,NA	0.000253864	0.000253864
2	rs77326383	79860612	G,NA	T,NA	0.972167,NA	0.0186634,NA	0.0120196,NA	0.919077,NA	0.000253521	0.000253521
2	rs2988027	79760226	G,G	A,A	0.244533,0.110119	0.0106284,0.0208357	0.00460006,0.0136555	1.68066,0.896007	0.000253479	0.000253479
2	rs7318854	80157672	G,NA	T,NA	0.964215,NA	0.0178701,NA	0.0106439,NA	1.03072,NA	0.000253287	0.000253287
2	rs71445304	80091543	C,C	T,T	0.663022,0.46131	0.0199963,-0.00803836	0.00418287,0.00857506	5.75734,0.457739	0.000252105	0.000252424
2	rs73226563	79607442	T,NA	C,NA	0.93837,NA	-0.012544,NA	0.00822159,NA	0.895936,NA	0.000252047	0.000252047
2	rs2329131	80267873	C,C	A,A	0.227634,0.40873	-0.00226734,0.00352544	0.0047153,0.00869545	0.200229,0.164209	0.000251605	0.000251605
2	rs59381369	80163120	A,NA	G,NA	0.964215,NA	0.0177646,NA	0.0106439,NA	1.02174,NA	0.000251477	0.000251477
```
