## Supplementary material for "Characterization of shared and ancestry-specific signals driving complex traits using multi-ancestry fine-mapping": susiex_nc3.cs80.snp

```
BP	SNP	PIP(CS1)	LogBF(CS1,Pop1)	LogBF(CS1,Pop2)	PIP(CS2)	LogBF(CS2,Pop1)	LogBF(CS2,Pop2)
79430156	rs138360090	1.08332e-11	-1.94422	-1.78168e-10	0.000193228	-1.94955	-1.78168e-10
79431219	rs141381836	2.10523e-11	-1.27982	-1.78168e-10	0.000308615	-1.48132	-1.78168e-10
79431460	rs145975098	6.06629e-12	-1.85091	-0.673177	0.000126186	-1.70592	-0.669746
79431474	rs139845902	2.45436e-11	-1.89059e-10	-1.12639	0.000439481	-1.89059e-10	-1.12782
79431478	rs144405261	1.0894e-11	-1.93863	-1.78168e-10	0.000200017	-1.91502	-1.78168e-10
79431481	rs61169347	6.36938e-12	-1.81924	-0.656095	0.000134747	-1.65741	-0.652607
79431504	rs9544897	2.51161e-11	-1.10332	-1.78168e-10	0.000470734	-1.05912	-1.78168e-10
79431859	rs74500561	1.08858e-11	-1.93938	-1.78168e-10	0.00025691	-1.66469	-1.78168e-10
79432493	rs9530829	4.80812e-11	0.645979	-1.09992	0.000596434	0.284043	-1.10649
79432563	rs1218247	5.53663e-12	-1.86787	-0.747575	0.000113977	-1.73302	-0.744402
79432887	rs139912105	1.42394e-11	-1.67082	-1.78168e-10	0.0007662	-0.571973	-1.78168e-10
79433048	rs9544898	9.04822e-12	-1.9379	-0.186365	0.000164687	-1.93707	-0.172294
79433231	rs145657319	1.087e-11	-1.94083	-1.78168e-10	0.000254892	-1.67258	-1.78168e-10
79433387	rs9544900	1.08885e-11	-1.93913	-1.78168e-10	0.000262824	-1.64193	-1.78168e-10
79433725	rs144874985	4.55618e-11	-1.89059e-10	-0.507767	0.000798738	-1.89059e-10	-0.530384
79433878	rs144507875	6.90883e-12	-1.83101	-0.563022	0.000145329	-1.67517	-0.559242
79433941	rs9565451	5.51625e-12	-1.66721	-0.951926	9.54791e-05	-1.69854	-0.955969
79434001	rs9544901	1.12032e-11	-1.91064	-1.78168e-10	0.000294666	-1.52757	-1.78168e-10
79434074	rs1218249	1.08347e-11	-1.94408	-1.78168e-10	0.000216646	-1.83515	-1.78168e-10
79434355	rs111366299	1.10815e-11	-1.92156	-1.78168e-10	0.000283684	-1.56556	-1.78168e-10
79434785	rs144582566	9.76396e-12	-1.86925	-0.178885	0.000184903	-1.8195	-0.174083
79435066	rs1218252	1.07824e-11	-1.94892	-1.78168e-10	0.000243072	-1.72006	-1.78168e-10
79435153	rs59565942	1.07925e-11	-1.94798	-1.78168e-10	0.000246359	-1.70663	-1.78168e-10
79435204	rs1218253	1.07788e-11	-1.94926	-1.78168e-10	0.000241408	-1.72693	-1.78168e-10
79435244	rs1218254	1.07763e-11	-1.94949	-1.78168e-10	0.000239781	-1.73369	-1.78168e-10
79435303	rs2151536	1.08663e-11	-1.94117	-1.78168e-10	0.00025981	-1.65346	-1.78168e-10
79435384	rs73243121	1.09683e-11	-1.93182	-1.78168e-10	0.000198065	-1.92482	-1.78168e-10
79435511	rs144914663	1.10046e-11	-1.92853	-1.78168e-10	0.000193948	-1.94583	-1.78168e-10
79436099	rs7327514	1.08592e-11	-1.94182	-1.78168e-10	0.000258793	-1.65739	-1.78168e-10
79436405	rs10507896	9.88316e-12	-1.86925	-0.166751	0.000187166	-1.8195	-0.16192
79436463	rs73243122	9.89849e-12	-1.86925	-0.165201	0.000187457	-1.8195	-0.160366
79436473	rs73243124	9.89849e-12	-1.86925	-0.165201	0.000187457	-1.8195	-0.160366
79436620	rs9318593	1.0828e-11	-1.9447	-1.78168e-10	0.000253864	-1.67662	-1.78168e-10
79436657	rs9544904	1.09523e-11	-1.93329	-1.78168e-10	0.000270493	-1.61317	-1.78168e-10
79436694	rs9318594	9.31308e-12	-1.93034	-0.165077	0.000164053	-1.94197	-0.171256
79436885	rs61970561	8.651e-12	-0.982023	-1.18714	0.000110331	-1.3227	-1.18723
79436957	rs7333777	5.14909e-11	0.6943	-1.07973	0.000635688	0.328885	-1.08759
79437028	rs7334131	9.16827e-12	-1.93034	-0.180748	0.00016151	-1.94197	-0.186879
79438168	rs9574320	5.33902e-12	-1.68996	-0.961831	9.07763e-05	-1.73923	-0.965788
79438560	rs1218258	9.77035e-12	-1.9033	-0.144183	0.000166247	-1.94952	-0.150425
79438620	rs73243134	1.1217e-11	-1.9094	-1.78168e-10	0.000194796	-1.94146	-1.78168e-10
79438787	rs56155838	1.0894e-11	-1.93863	-1.78168e-10	0.000223656	-1.80331	-1.78168e-10
79438957	rs60555863	7.42747e-12	-1.91319	-0.408457	0.000134105	-1.89695	-0.417847
79439039	rs55874162	1.14267e-11	-1.89088	-1.78168e-10	0.000193667	-1.94728	-1.78168e-10
79439086	rs56237814	1.14267e-11	-1.89088	-1.78168e-10	0.000193667	-1.94728	-1.78168e-10
79439239	rs1218259	5.55389e-12	-1.74499	-0.867346	9.54229e-05	-1.78528	-0.86982
79439482	rs58662263	5.7254e-12	-1.87913	-0.702797	0.000115772	-1.7516	-0.710197
79439768	rs9530831	3.24477e-11	-0.847208	-1.78168e-10	0.000618013	-0.786907	-1.78168e-10
79440356	rs113908252	5.06576e-12	-1.87913	-0.825204	0.000102537	-1.7516	-0.831598
79440369	rs7331458	4.93379e-12	-1.56115	-1.16958	7.11637e-05	-1.77805	-1.17038
79440780	rs9670540	1.0844e-11	-1.94322	-1.78168e-10	0.000225278	-1.79608	-1.78168e-10
79440823	rs140281659	6.43019e-12	-1.85197	-0.613859	0.000132148	-1.70758	-0.621912
79441443	rs73224648	8.70434e-12	-1.85284	-0.310177	0.000163114	-1.79882	-0.320144
79441585	rs1013577	1.19882e-11	-1.84291	-1.78168e-10	0.000245618	-1.70964	-1.78168e-10
79442143	rs73224649	8.46187e-12	-1.8632	-0.328066	0.000158168	-1.81183	-0.33793
79442248	rs6563072	8.34914e-12	-1.89765	-0.307029	0.000140619	-1.9415	-0.325862
79442349	rs73224651	5.4705e-12	-1.82708	-0.800387	0.000114116	-1.66921	-0.806997
79444896	rs115591302	4.53565e-12	-1.87382	-0.941052	9.22343e-05	-1.74276	-0.94632
79445857	rs1000629	4.57837e-12	-1.92963	-0.875866	8.51604e-05	-1.88709	-0.881793
79445949	rs1000630	4.52125e-12	-1.92741	-0.89064	8.42496e-05	-1.88321	-0.896425
79446402	rs1467799	4.1791e-12	-1.92848	-0.968261	7.78761e-05	-1.88507	-0.973228
79446872	rs35789295	1.77338e-11	-1.45137	-1.78168e-10	0.000550524	-0.902546	-1.78168e-10
79447610	rs1557042	4.18704e-12	-1.92833	-0.966508	7.67181e-05	-1.90179	-0.971494
79448668	rs1218270	4.51978e-12	-1.89542	-0.92295	8.57963e-05	-1.83303	-0.928409
79449104	rs2776829	4.48728e-12	-1.89893	-0.926661	8.50411e-05	-1.8382	-0.932082
79449144	rs2780737	4.68906e-12	-1.89362	-0.887979	8.90523e-05	-1.8304	-0.89379
79449707	rs2185565	1.03827e-11	-0.803288	-1.18341	0.000283328	-0.382513	-1.1843
79450276	rs9565452	4.49414e-12	-1.89182	-0.932245	8.54593e-05	-1.82777	-0.937607
79450707	rs9544906	2.31048e-11	-1.89059e-10	-1.1868	0.000414983	-1.89059e-10	-1.18518
79450814	rs9544907	2.63329e-11	-1.05602	-1.78168e-10	0.00077677	-0.558272	-1.78168e-10
79451063	rs150637538	2.43621e-11	-1.89059e-10	-1.13381	0.000437727	-1.89059e-10	-1.13182
79451192	rs1218295	4.65569e-12	-1.89362	-0.895122	8.84247e-05	-1.8304	-0.900862
79451256	rs9544908	1.49592e-11	-0.494346	-1.12716	0.000309888	-0.346934	-1.13027
79451464	rs9544909	5.49949e-12	-1.48194	-1.14024	7.92342e-05	-1.69868	-1.14232
79451510	rs4885584	7.71519e-12	-1.16471	-1.11894	0.000104919	-1.4444	-1.11583
79451711	rs73224655	4.82808e-12	-1.90212	-0.850269	8.61646e-05	-1.90072	-0.856437
79451837	rs4885585	4.16336e-12	-1.92565	-0.974864	7.26978e-05	-1.94821	-0.9789
79452874	rs139724067	2.72778e-11	-1.89059e-10	-1.02076	0.00050026	-1.89059e-10	-0.998289
79453229	rs142128466	4.1494e-11	-1.89059e-10	-0.601287	0.000723982	-1.89059e-10	-0.628651
79453429	rs1218298	4.3027e-12	-1.90262	-0.964976	7.755e-05	-1.89251	-0.96998
79453552	rs1218299	4.40957e-12	-1.88824	-0.954815	8.12294e-05	-1.85621	-0.959933
79453803	rs1218300	4.27563e-12	-1.9119	-0.962008	7.69825e-05	-1.90279	-0.967046
79453919	rs1218275	4.42551e-12	-1.91481	-0.924643	7.96218e-05	-1.90604	-0.930084
79454076	rs1218277	4.37413e-12	-1.88242	-0.968713	8.06962e-05	-1.84905	-0.973675
79454446	rs1218278	4.38051e-12	-1.87018	-0.979489	8.10358e-05	-1.8342	-0.984327
79454504	rs1218279	4.36743e-12	-1.87233	-0.980334	8.11737e-05	-1.83679	-0.980036
79455832	rs1218282	5.72106e-12	-1.94297	-0.63971	0.000107943	-1.87675	-0.655058
79456421	rs117906587	2.38646e-11	-1.15444	-1.78168e-10	0.000348257	-1.36048	-1.78168e-10
79457380	rs146859244	1.21351e-11	-1.83074	-1.78168e-10	0.000281239	-1.57421	-1.78168e-10
79457858	rs7997077	7.58091e-12	-1.26241	-1.0388	8.46242e-05	-1.72763	-1.04756
79459140	rs9544911	2.65315e-11	-1.0485	-1.78168e-10	0.000581091	-0.848509	-1.78168e-10
79459352	rs1361541	7.37231e-12	-1.32471	-1.00439	8.48639e-05	-1.76241	-1.00996
79459745	rs1218285	5.46285e-12	-1.94197	-0.686898	9.66752e-05	-1.94393	-0.698133
79460225	rs1218286	5.47254e-12	-1.94317	-0.683922	9.68601e-05	-1.94496	-0.695191
79461062	rs145414012	1.24221e-11	-1.80736	-1.78168e-10	0.000198116	-1.92456	-1.78168e-10
79461122	rs117159695	1.8207e-11	-1.42503	-1.78168e-10	0.000276977	-1.58948	-1.78168e-10
79461361	rs17177530	5.89286e-12	-1.92939	-0.623707	0.000106463	-1.90998	-0.635634
79464456	rs9574323	2.3537e-11	-1.89059e-10	-1.16826	0.000424037	-1.89059e-10	-1.1636
79465256	rs117476447	2.70603e-11	-1.89059e-10	-1.02877	0.000485069	-1.89059e-10	-1.02913
79466495	rs17771893	6.30156e-12	-1.92877	-0.557273	0.000113797	-1.90911	-0.569887
79466784	rs76914277	1.0854e-11	-1.94231	-1.78168e-10	0.000203472	-1.89789	-1.78168e-10
79467539	rs914936	7.11083e-12	-1.20449	-1.16073	8.13031e-05	-1.65348	-1.16175
79468930	rs7324930	5.50919e-12	-1.86658	-0.753836	0.000105154	-1.79704	-0.760945
79468957	rs78222504	2.4846e-11	-1.89059e-10	-1.11414	0.00044095	-1.89059e-10	-1.12448
79468971	rs56139780	7.07991e-12	-1.94213	-0.427448	0.000128192	-1.92302	-0.436869
79469556	rs141165513	7.27261e-11	-1.89059e-10	-0.040136	0.00129812	-1.89059e-10	-0.0447463
79469699	rs2095259	1.82534e-10	0.880101	-1.78168e-10	0.00304795	0.808808	-1.78168e-10
79470871	rs143211628	1.2034e-11	-1.8391	-1.78168e-10	0.000221478	-1.81309	-1.78168e-10
79471689	rs1341145	1.58948e-11	-1.56084	-1.78168e-10	0.000246179	-1.70736	-1.78168e-10
79473809	rs142104678	1.48925e-11	-1.62598	-1.78168e-10	0.000194142	-1.94483	-1.78168e-10
79474878	rs12427568	3.30089e-11	-0.830059	-1.78168e-10	0.000477237	-1.0454	-1.78168e-10
79475580	rs1934949	8.43618e-12	-1.00727	-1.18704	0.000135954	-1.11486	-1.18624
79476557	rs151222308	2.63924e-11	-1.89059e-10	-1.05376	0.000469851	-1.89059e-10	-1.061
79476890	rs149954286	2.80527e-11	-1.89059e-10	-0.992752	0.000521738	-1.89059e-10	-0.956251
79476936	rs9544917	1.71751e-11	-1.48337	-1.78168e-10	0.000261898	-1.64546	-1.78168e-10
79477040	rs9544918	8.11508e-12	-1.62838	-0.604729	0.00012596	-1.76	-0.617453
79477250	rs9544919	1.77979e-11	-1.44776	-1.78168e-10	0.000269575	-1.61657	-1.78168e-10
79477845	rs12876509	1.24034e-11	-1.80887	-1.78168e-10	0.000217549	-1.83099	-1.78168e-10
79478474	rs74882532	1.58039e-11	-1.56658	-1.78168e-10	0.000245067	-1.71188	-1.78168e-10
79479072	rs182043899	1.08461e-11	-1.94303	-1.78168e-10	0.000198935	-1.92044	-1.78168e-10
79479773	rs149375845	2.99253e-11	-1.89059e-10	-0.928131	0.000530627	-1.89059e-10	-0.939357
79480346	rs12184655	1.04811e-11	-0.9304	-1.04686	0.000156767	-1.09499	-1.06367
79480381	rs1981255	7.45428e-12	-1.60053	-0.717518	0.000115125	-1.73846	-0.728937
79481136	rs4482162	1.79621e-11	-1.43857	-1.78168e-10	0.000271601	-1.60908	-1.78168e-10
79481421	rs7985993	1.78518e-11	-1.44473	-1.78168e-10	0.000270241	-1.6141	-1.78168e-10
79481532	rs1981256	1.76915e-11	-1.45375	-1.78168e-10	0.000268263	-1.62145	-1.78168e-10
79481976	rs149902573	2.81332e-11	-1.89059e-10	-0.989886	0.00049957	-1.89059e-10	-0.999669
79482075	rs1934950	5.65247e-12	-1.81451	-0.780234	9.77266e-05	-1.84038	-0.790859
79482718	rs1111835	1.13738e-11	-1.89553	-1.78168e-10	0.000200742	-1.9114	-1.78168e-10
79482731	rs141218783	2.33703e-11	-1.89059e-10	-1.17537	0.000418103	-1.89059e-10	-1.17769
79482750	rs145025206	1.63272e-10	0.768583	-1.78168e-10	0.00285648	0.743928	-1.78168e-10
79483104	rs11616259	1.39753e-11	-1.68954	-1.78168e-10	0.000238867	-1.73751	-1.78168e-10
79483175	rs1111836	1.21213e-11	-1.83187	-1.78168e-10	0.000221906	-1.81116	-1.78168e-10
79483491	rs1111837	1.12786e-11	-1.90393	-1.78168e-10	0.000200164	-1.91428	-1.78168e-10
79483603	rs7981145	5.12274e-12	-1.86368	-0.829464	9.0113e-05	-1.87293	-0.839421
79483726	rs7981758	1.18029e-11	-1.85849	-1.78168e-10	0.000215561	-1.84017	-1.78168e-10
79484248	rs9318597	1.16087e-11	-0.754189	-1.1209	0.000165076	-0.974815	-1.1322
79484369	rs79965644	1.202e-11	-1.84027	-1.78168e-10	0.000193426	-1.94852	-1.78168e-10
79485372	rs9601131	1.18387e-11	-0.82833	-1.02713	0.000161581	-1.0833	-1.04511
79485925	rs78824756	3.2348e-11	-1.89059e-10	-0.850282	0.000572674	-1.89059e-10	-0.863101
79486256	rs138735402	1.07755e-11	-1.94956	-1.78168e-10	0.000208823	-1.87193	-1.78168e-10
79486758	rs9530833	9.43343e-12	-0.923581	-1.15899	0.000123236	-1.23511	-1.16421
79487188	rs9601132	1.42009e-11	-0.685046	-0.988486	0.000180425	-1.00831	-1.0098
79487375	rs148649817	9.80626e-11	0.25877	-1.78168e-10	0.00171981	0.236553	-1.78168e-10
79488260	rs75745171	2.5021e-11	-1.89059e-10	-1.10712	0.000445904	-1.89059e-10	-1.11331
79488271	rs9601133	1.49967e-11	-0.67082	-0.948184	0.000189764	-0.996026	-0.971612
79488925	rs4884113	1.1903e-11	-1.85005	-1.78168e-10	0.000217561	-1.83094	-1.78168e-10
79489047	rs77096840	2.49922e-11	-1.89059e-10	-1.10827	0.000445413	-1.89059e-10	-1.11442
79489167	rs4884114	1.19193e-11	-1.84867	-1.78168e-10	0.000217888	-1.82944	-1.78168e-10
79489465	rs76570975	2.53665e-11	-1.89059e-10	-1.09341	0.000451827	-1.89059e-10	-1.10012
79490052	rs7986149	1.55823e-11	-0.603283	-0.977419	0.000148617	-1.23149	-0.980548
79490134	rs7986500	7.49728e-12	-1.92418	-0.388117	0.000131801	-1.92909	-0.403032
79490144	rs78705574	2.79569e-11	-0.99617	-1.78168e-10	0.00208429	0.428769	-1.78168e-10
79490419	rs9544921	1.1341e-11	-1.89841	-1.78168e-10	0.000199713	-1.91653	-1.78168e-10
79490453	rs80181545	3.14274e-11	-1.89059e-10	-0.879155	0.000556691	-1.89059e-10	-0.891407
79491001	rs74556074	4.23772e-11	-1.89059e-10	-0.580225	0.000746911	-1.89059e-10	-0.597471
79491183	rs148050264	2.6637e-11	-1.89059e-10	-1.04454	0.000473703	-1.89059e-10	-1.05284
79492464	rs140137486	2.68773e-11	-1.89059e-10	-1.03555	0.000477852	-1.89059e-10	-1.04412
79492873	rs9544922	2.72531e-11	-1.02167	-1.78168e-10	0.000377074	-1.28098	-1.78168e-10
79493056	rs78103672	3.06782e-11	-1.89059e-10	-0.903282	0.000549735	-1.89059e-10	-0.90398
79493368	rs113775075	1.1304e-11	-1.90168	-1.78168e-10	0.000218454	-1.82684	-1.78168e-10
79493592	rs9530834	5.48339e-12	-1.74089	-0.884224	0.000120987	-1.51774	-0.899996
79493763	rs75235130	3.39813e-12	-1.92791	-1.17571	6.32488e-05	-1.89022	-1.17612
79493943	rs9544923	4.34309e-12	-1.68382	-1.17443	6.66031e-05	-1.83444	-1.18022
79494019	rs7990443	5.70421e-12	-1.87933	-0.706303	9.65362e-05	-1.94612	-0.697382
79494040	rs9593362	5.36015e-12	-1.46507	-1.18277	8.37616e-05	-1.59855	-1.18689
79495082	rs77837873	6.84341e-11	-0.100964	-1.78168e-10	0.00261986	0.657459	-1.78168e-10
79495179	rs12853957	1.34515e-11	-1.72775	-1.78168e-10	0.000279458	-1.58057	-1.78168e-10
79495605	rs9544924	4.82709e-12	-1.56572	-1.18687	8.17914e-05	-1.62306	-1.18619
79496273	rs9574326	6.20271e-12	-1.38857	-1.11328	7.44425e-05	-1.78192	-1.12147
79496566	rs78166781	2.36768e-11	-1.89059e-10	-1.16234	0.000425363	-1.89059e-10	-1.16047
79496764	rs4885587	2.41788e-11	-1.14136	-1.78168e-10	0.000871342	-0.443382	-1.78168e-10
79497365	rs138741231	1.14412e-11	-1.88961	-1.78168e-10	0.000195253	-1.93912	-1.78168e-10
79497589	rs9530835	6.10855e-12	-1.3557	-1.16145	0.000106859	-1.38958	-1.15232
79497721	rs78898863	1.21661e-11	-1.82818	-1.78168e-10	0.000202964	-1.90039	-1.78168e-10
79497895	rs1361540	4.96208e-12	-1.81949	-0.905521	9.14159e-05	-1.8222	-0.875801
79499934	rs1341133	5.73685e-12	-1.39463	-1.18529	9.39372e-05	-1.48867	-1.18212
79499974	rs9565454	6.40599e-12	-1.38658	-1.08302	8.60264e-05	-1.66633	-1.09243
79499999	rs1341134	4.82997e-12	-1.56517	-1.18682	7.55825e-05	-1.70327	-1.18492
79500161	rs111803014	1.42415e-11	-1.67067	-1.78168e-10	0.000275578	-1.59455	-1.78168e-10
79500382	rs1341135	5.47506e-12	-1.44538	-1.18125	8.3542e-05	-1.60345	-1.18461
79500420	rs1341136	5.74752e-12	-1.39624	-1.18183	8.90858e-05	-1.53882	-1.185
79500591	rs61968160	7.39149e-12	-1.64456	-0.681942	0.00034337	-0.730331	-0.644278
79500718	rs8000648	4.95913e-12	-1.53896	-1.18665	7.72261e-05	-1.6822	-1.18448
79501374	rs1934947	5.56e-12	-1.43446	-1.17678	9.54989e-05	-1.47182	-1.18248
79501981	rs7984220	2.5759e-11	-1.07805	-1.78168e-10	0.00111704	-0.194981	-1.78168e-10
79502310	rs9601138	4.52863e-12	-1.63336	-1.18305	7.19861e-05	-1.75783	-1.17911
79502760	rs9544925	4.43427e-12	-1.66004	-1.17743	6.85904e-05	-1.81377	-1.17149
79503002	rs75683751	8.71644e-12	-1.51669	-0.644935	0.000454305	-0.485841	-0.608808
79504153	rs61968162	7.94618e-12	-1.58322	-0.670927	0.000401848	-0.581679	-0.635662
79504257	rs146736257	1.70509e-11	-1.49063	-1.78168e-10	0.000236294	-1.74834	-1.78168e-10
79504321	rs79870923	2.35197e-11	-1.89059e-10	-1.169	0.000420016	-1.89059e-10	-1.17312
79504448	rs17070510	5.64822e-12	-1.5375	-1.05799	7.95985e-05	-1.76997	-1.06645
79504472	rs4511422	4.05082e-12	-1.74226	-1.18565	6.60923e-05	-1.83954	-1.18282
79504570	rs1112425	3.94911e-12	-1.76622	-1.18713	6.34764e-05	-1.87548	-1.18727
79504575	rs1417671	4.55767e-12	-1.63396	-1.17607	7.41339e-05	-1.72682	-1.18073
79504613	rs1417672	2.35121e-11	-1.16932	-1.78168e-10	0.000916922	-0.392394	-1.78168e-10
79504811	rs1417673	4.46507e-12	-1.64898	-1.18157	7.0882e-05	-1.76766	-1.18474
79504883	rs111813505	1.5153e-11	-1.60863	-1.78168e-10	0.000372185	-1.29403	-1.78168e-10
79505014	rs143004053	1.21876e-11	-1.82642	-1.78168e-10	0.000257148	-1.66377	-1.78168e-10
79505489	rs9544926	4.923e-12	-1.85419	-0.878724	8.77278e-05	-1.89152	-0.847658
79505543	rs117019250	2.74249e-11	-1.89059e-10	-1.01538	0.000483966	-1.89059e-10	-1.0314
79505864	rs9544927	4.42819e-12	-1.66329	-1.17556	7.1726e-05	-1.76001	-1.18056
79505965	rs146950831	2.20347e-11	-1.23422	-1.78168e-10	0.000228098	-1.78364	-1.78168e-10
79506274	rs9574328	5.88529e-12	-1.51749	-1.03688	7.50134e-05	-1.8486	-1.04715
79506876	rs7982252	2.41342e-11	-1.1432	-1.78168e-10	0.0010795	-0.229161	-1.78168e-10
79506947	rs149639232	2.33855e-11	-1.89059e-10	-1.17472	0.000419405	-1.89059e-10	-1.17458
79506968	rs9574329	5.81301e-12	-1.53391	-1.03283	7.47185e-05	-1.85645	-1.04324
79507275	rs78612447	1.22542e-11	-1.82097	-1.78168e-10	0.000193215	-1.94961	-1.78168e-10
79508294	rs117822821	5.85954e-11	-0.25618	-1.78168e-10	0.00241684	0.576801	-1.78168e-10
79508437	rs7325470	4.08448e-12	-1.73572	-1.18392	6.69956e-05	-1.82243	-1.18636
79508633	rs117549257	5.09069e-11	-0.396838	-1.78168e-10	0.000882818	-0.430298	-1.78168e-10
79509217	rs2027425	4.06967e-12	-1.87274	-1.05053	7.39749e-05	-1.8801	-1.02959
79509612	rs7999998	3.76364e-12	-1.85472	-1.14673	7.0636e-05	-1.82918	-1.12669
79509882	rs138272472	2.0532e-11	-1.30485	-1.78168e-10	0.000268656	-1.61999	-1.78168e-10
79510572	rs7320273	4.16052e-12	-1.86534	-1.03585	7.46862e-05	-1.88626	-1.01386
79510678	rs9593363	3.61431e-12	-1.88198	-1.15995	6.67038e-05	-1.83864	-1.17451
79510982	rs9601139	3.54808e-12	-1.87364	-1.18679	6.79367e-05	-1.81233	-1.18251
79511393	rs9601140	1.53712e-11	-1.59434	-1.78168e-10	0.000201456	-1.90785	-1.78168e-10
79511516	rs75493951	2.31786e-11	-1.89059e-10	-1.18361	0.000415438	-1.89059e-10	-1.18408
79511838	rs187158590	2.31343e-11	-1.18552	-1.78168e-10	0.000426778	-1.15715	-1.78168e-10
79512338	rs1539008	5.58669e-12	-1.4266	-1.17985	8.89692e-05	-1.54133	-1.1838
79513047	rs7997459	8.69025e-12	-1.48595	-0.678687	0.000504738	-0.34868	-0.640697
79513205	rs74663964	1.51485e-11	-1.60893	-1.78168e-10	0.000303319	-1.49863	-1.78168e-10
79514086	rs7318148	4.49976e-12	-1.69673	-1.12608	8.08375e-05	-1.72059	-1.10039
79514418	rs113958889	1.85502e-11	-1.40635	-1.78168e-10	0.000488237	-1.02261	-1.78168e-10
79515214	rs7324453	3.69054e-12	-1.85742	-1.16364	7.08239e-05	-1.80578	-1.14744
79517478	rs60294454	7.87873e-12	-1.46794	-0.79473	0.000461344	-0.315368	-0.763906
79517502	rs79845611	1.08643e-11	-1.94136	-1.78168e-10	0.000202984	-1.90029	-1.78168e-10
79517584	rs73550946	5.16593e-12	-1.51491	-1.16984	7.8637e-05	-1.67532	-1.17326
79517647	rs9601141	3.81427e-12	-1.80332	-1.18476	7.28714e-05	-1.73734	-1.18738
79517929	rs7996904	8.14427e-12	-1.42349	-0.806027	0.00049445	-0.234329	-0.775642
79517979	rs112296577	1.63295e-11	-1.53386	-1.78168e-10	0.000449028	-1.10633	-1.78168e-10
79518197	rs7491392	1.44629e-11	-1.65525	-1.78168e-10	0.000229714	-1.77658	-1.78168e-10
79518573	rs4641620	2.96351e-11	-0.937878	-1.78168e-10	0.00126881	-0.0675784	-1.78168e-10
79518978	rs9565456	5.18464e-12	-1.53453	-1.1466	6.71408e-05	-1.85452	-1.15211
79519059	rs111920311	1.76152e-11	-1.45808	-1.78168e-10	0.000499534	-0.99974	-1.78168e-10
79519150	rs77743889	2.30914e-11	-1.89059e-10	-1.18738	0.000414339	-1.89059e-10	-1.18673
79519224	rs55859458	3.75213e-12	-1.83697	-1.16754	7.19678e-05	-1.78461	-1.15258
79519418	rs79962672	2.31891e-11	-1.89059e-10	-1.18315	0.000414897	-1.89059e-10	-1.18539
79519648	rs9530838	8.4101e-12	-1.01088	-1.18653	0.000150122	-1.0165	-1.18547
79519992	rs7322004	4.29006e-12	-1.81927	-1.05127	7.6284e-05	-1.84698	-1.03197
79520000	rs9318601	4.04053e-12	-1.76382	-1.16664	7.88058e-05	-1.69544	-1.15099
79520053	rs76559180	3.54045e-11	-1.89059e-10	-0.759996	0.000592755	-1.89059e-10	-0.828636
79520477	rs1304128	4.23232e-12	-1.84155	-1.04253	7.54998e-05	-1.86664	-1.02265
79521059	rs116849167	1.13306e-11	-1.89933	-1.78168e-10	0.000200309	-1.91356	-1.78168e-10
79521763	rs79911449	3.65321e-11	-0.728644	-1.78168e-10	0.00107204	-0.236098	-1.78168e-10
79521910	rs116873936	1.22819e-11	-1.81871	-1.78168e-10	0.000196879	-1.93083	-1.78168e-10
79521958	rs4884116	4.01192e-12	-1.78425	-1.15332	7.86108e-05	-1.71422	-1.13469
79522117	rs4884117	4.16077e-12	-1.81905	-1.08209	7.28331e-05	-1.86131	-1.06394
79522148	rs7999151	4.23491e-12	-1.71257	-1.1709	7.96315e-05	-1.67904	-1.15697
79522847	rs117696033	2.30991e-11	-1.89059e-10	-1.18704	0.000414084	-1.89059e-10	-1.18735
79522891	rs61968167	7.06469e-12	-1.51603	-0.855699	0.00039587	-0.405008	-0.827323
79522990	rs117706102	4.35541e-11	-0.552831	-1.78168e-10	0.000756619	-0.584557	-1.78168e-10
79523026	rs9601142	4.47062e-12	-1.68099	-1.14832	8.85418e-05	-1.60228	-1.12767
79523272	rs11616205	8.30312e-12	-1.02586	-1.18434	0.000137183	-1.10971	-1.18239
79523356	rs149491880	1.74538e-11	-1.46728	-1.78168e-10	0.000493177	-1.01255	-1.78168e-10
79523588	rs76233418	2.39682e-11	-1.89059e-10	-1.15011	0.000424981	-1.89059e-10	-1.16137
79523755	rs111749828	4.53105e-12	-1.62936	-1.18652	8.92901e-05	-1.53468	-1.18685
79524396	rs148807659	5.50317e-12	-1.47491	-1.1466	6.91568e-05	-1.82493	-1.15211
79524791	rs149626261	3.82906e-12	-1.79722	-1.187	7.28301e-05	-1.73853	-1.18676
79524822	rs111716833	1.83426e-11	-1.41761	-1.78168e-10	0.000528276	-0.943798	-1.78168e-10
79525604	rs7982332	3.67535e-12	-1.83785	-1.18734	6.94493e-05	-1.7869	-1.18592
79525998	rs7981629	3.75875e-12	-1.81546	-1.18729	7.21241e-05	-1.74887	-1.18616
79526172	rs7983427	3.71578e-12	-1.82688	-1.18737	7.03896e-05	-1.77372	-1.18565
79526468	rs6563075	4.29482e-12	-1.70464	-1.16478	8.40944e-05	-1.60523	-1.17624
79526891	rs2150667	5.3175e-12	-1.5759	-1.07994	7.00878e-05	-1.87575	-1.08792
79527043	rs2150668	5.25618e-12	-1.58273	-1.0847	6.9557e-05	-1.87877	-1.0925
79527206	rs76987167	2.3938e-11	-1.89059e-10	-1.15137	0.000425419	-1.89059e-10	-1.16034
79527529	rs144705865	2.37613e-11	-1.15878	-1.78168e-10	0.000236772	-1.74632	-1.78168e-10
79527531	rs79168601	8.29464e-12	-1.38337	-0.827858	0.00053673	-0.129584	-0.798338
79527667	rs71436508	1.40995e-11	-1.6807	-1.78168e-10	0.000312412	-1.4691	-1.78168e-10
79528859	rs4885588	3.85112e-12	-1.7968	-1.18167	7.20662e-05	-1.74902	-1.18681
79529181	rs9574332	4.93047e-12	-1.67463	-1.05677	6.88333e-05	-1.91545	-1.06628
79529771	rs1576654	5.19095e-12	-1.56885	-1.11107	9.48051e-05	-1.53571	-1.12588
79530107	rs61968168	8.62751e-12	-1.38396	-0.787919	0.000540804	-0.163526	-0.756834
79530304	rs1341143	5.22394e-12	-1.5895	-1.08408	9.17471e-05	-1.59294	-1.10144
79530356	rs1341142	5.26218e-12	-1.5799	-1.08639	9.41957e-05	-1.56449	-1.10355
79531072	rs9544929	6.84181e-12	-1.22375	-1.18003	0.000116054	-1.28203	-1.17733
79531616	rs17070566	3.90608e-12	-1.77896	-1.18534	7.79832e-05	-1.66955	-1.18738
79532051	rs9574334	4.56989e-12	-1.76514	-1.04221	7.05442e-05	-1.90494	-1.05223
79532874	rs9565457	5.22899e-12	-1.58481	-1.08781	7.92849e-05	-1.74425	-1.09612
79533505	rs9601146	3.91483e-12	-1.77786	-1.1842	7.52602e-05	-1.7156	-1.17687
79533982	rs17070578	1.01731e-11	-1.25966	-0.747431	0.000748253	0.150705	-0.746381
79534179	rs1341141	1.08048e-11	-0.806747	-1.1401	0.000514454	0.147956	-1.11827
79534500	rs1341140	4.00166e-12	-1.92135	-1.01878	7.18023e-05	-1.90769	-1.03181
79535291	rs11843861	3.85177e-12	-1.9005	-1.0778	6.66845e-05	-1.92674	-1.08671
79536035	rs4884118	8.37729e-12	-1.07942	-1.12189	0.000141435	-1.15422	-1.10736
79536352	rs1417676	3.72108e-12	-1.82852	-1.18431	0.000165209	-0.92041	-1.1858
79536937	rs61968196	1.16041e-11	-1.49406	-0.38142	0.000668269	-0.332455	-0.376271
79537119	rs74381560	2.45417e-11	-1.89059e-10	-1.12646	0.000439215	-1.89059e-10	-1.12843
79537591	rs1810879	1.4731e-11	-0.558342	-1.07854	0.000538296	0.122784	-1.04779
79537785	rs9574335	3.85306e-12	-1.90015	-1.07782	6.59228e-05	-1.94027	-1.08467
79537909	rs17070585	5.09635e-11	-0.395726	-1.78168e-10	0.00140925	0.0373928	-1.78168e-10
79537956	rs9544931	8.55444e-12	-1.0621	-1.11829	0.000137505	-1.18709	-1.10266
79538030	rs9574336	3.88742e-12	-1.89371	-1.07538	6.59118e-05	-1.94279	-1.08231
79538037	rs9544932	8.5375e-12	-1.0621	-1.12027	0.000137204	-1.18709	-1.10486
79538306	rs118033128	1.40479e-11	-1.68436	-1.78168e-10	0.000304487	-1.49479	-1.78168e-10
79538740	rs61968197	1.39283e-11	-1.19267	-0.500244	0.000660832	-0.220992	-0.498926
79538817	rs9574337	3.77635e-12	-1.8998	-1.09828	6.46222e-05	-1.94042	-1.10444
79539367	rs59009103	1.39611e-11	-1.35025	-0.340304	0.000915861	-0.0618103	-0.331742
79539378	rs9544933	7.67442e-12	-1.16176	-1.12719	0.000124826	-1.27426	-1.11224
79539471	rs74540974	3.45567e-11	-1.89059e-10	-0.784235	0.000589753	-1.89059e-10	-0.833713
79539541	rs77043129	2.42469e-11	-1.13855	-1.78168e-10	0.000610005	-0.799949	-1.78168e-10
79539611	rs9544934	6.05761e-12	-1.37075	-1.15477	9.74649e-05	-1.48985	-1.14407
79539982	rs9574338	3.97507e-12	-1.89782	-1.04898	6.783e-05	-1.94124	-1.05517
79540089	rs9565458	5.39819e-12	-1.52533	-1.11545	6.69794e-05	-1.88788	-1.12115
79540170	rs9574339	3.82598e-12	-1.91012	-1.0749	6.7651e-05	-1.91929	-1.07977
79540637	rs9544935	1.04642e-11	-0.862987	-1.11589	0.000347217	-0.273129	-1.09034
79540642	rs9544936	6.54828e-12	-1.31971	-1.12792	0.000103785	-1.45803	-1.11306
79540829	rs9530839	6.47017e-12	-1.32111	-1.13852	0.000103654	-1.44739	-1.12497
79540922	rs116958835	1.62613e-11	-1.53805	-1.78168e-10	0.0002918	-1.53735	-1.78168e-10
79541069	rs75100494	3.66092e-11	-0.726537	-1.78168e-10	0.0011779	-0.14193	-1.78168e-10
79541188	rs1341139	1.62245e-11	-1.54031	-1.78168e-10	0.000206304	-1.88407	-1.78168e-10
79541650	rs1417675	3.91867e-12	-1.9045	-1.05658	6.73578e-05	-1.93823	-1.06517
79542170	rs9544938	9.49345e-12	-0.964001	-1.11223	0.000314112	-0.378677	-1.08499
79542191	rs9530840	1.14739e-11	-0.912871	-0.973893	0.000350451	-0.409085	-0.94511
79542841	rs9544939	1.44795e-11	-0.759503	-0.894597	0.000395103	-0.370806	-0.863464
79542991	rs17070595	1.37453e-11	-1.2471	-0.459042	0.00107364	0.216494	-0.451101
79544420	rs4387496	9.09275e-12	-0.972928	-1.14643	0.000370595	-0.172201	-1.12611
79544910	rs1041477	1.0885e-11	-0.841485	-1.09797	0.000391487	-0.175023	-1.06844
79545777	rs61968200	1.46188e-11	-1.18682	-0.457702	0.000778248	-0.116329	-0.440042
79546092	rs9544942	9.65775e-12	-0.908287	-1.15079	0.000323932	-0.303137	-1.12975
79546979	rs12585805	3.76136e-12	-1.88119	-1.12086	6.28125e-05	-1.94632	-1.12695
79547229	rs9593364	4.38828e-12	-1.66511	-1.18279	7.96863e-05	-1.6614	-1.17392
79547790	rs1832759	1.05411e-11	-0.855701	-1.11586	0.000352999	-0.258756	-1.0882
79548105	rs150046442	1.1142e-11	-1.35832	-0.557798	0.000750422	-0.042367	-0.550414
79548519	rs17070612	1.21181e-11	-1.3198	-0.512341	0.000546294	-0.405564	-0.504696
79548606	rs9530841	8.31595e-12	-1.12048	-1.08818	0.000141688	-1.19354	-1.06625
79548627	rs17070613	3.40932e-12	-1.93451	-1.16581	6.02128e-05	-1.94924	-1.16629
79549047	rs9574341	3.90061e-12	-1.88626	-1.07944	6.65041e-05	-1.94548	-1.07067
79549472	rs61967093	4.71712e-12	-1.6589	-1.11673	9.67818e-05	-1.53786	-1.1031
79549730	rs74097468	1.15343e-11	-1.88151	-1.78168e-10	0.000248685	-1.69723	-1.78168e-10
79549792	rs76296853	1.19041e-11	-1.84995	-1.78168e-10	0.000221437	-1.81328	-1.78168e-10
79549855	rs17070618	1.84205e-11	-1.41337	-1.78168e-10	0.000408414	-1.20113	-1.78168e-10
79550193	rs138581421	1.19684e-11	-1.84456	-1.78168e-10	0.00026603	-1.62981	-1.78168e-10
79550297	rs74097469	1.13434e-11	-1.8982	-1.78168e-10	0.000240564	-1.73043	-1.78168e-10
79550458	rs7337382	1.26742e-11	-1.35052	-0.436745	0.000191142	-1.56079	-0.399609
79550697	rs80222935	1.20042e-11	-1.84158	-1.78168e-10	0.000267415	-1.62462	-1.78168e-10
79550934	rs7319358	9.73453e-12	-1.36138	-0.689775	0.000152139	-1.55344	-0.635181
79550968	rs142103172	1.07779e-11	-1.94934	-1.78168e-10	0.000211667	-1.8584	-1.78168e-10
79551012	rs56227301	1.28623e-11	-1.77253	-1.78168e-10	0.000199863	-1.91578	-1.78168e-10
79551013	rs7319850	1.64267e-11	-1.32306	-0.20487	0.00027734	-1.42349	-0.164682
79551245	rs78371541	1.18123e-11	-1.85769	-1.78168e-10	0.00025992	-1.65304	-1.78168e-10
79551291	rs74097472	1.17828e-11	-1.86019	-1.78168e-10	0.000259199	-1.65582	-1.78168e-10
79551294	rs4885589	1.10188e-11	-1.4295	-0.497732	0.000156808	-1.69335	-0.465046
79551984	rs17070636	1.46106e-11	-1.64509	-1.78168e-10	0.000323818	-1.43323	-1.78168e-10
79552046	rs7325864	1.14695e-11	-1.88714	-1.78168e-10	0.000245974	-1.70819	-1.78168e-10
79553547	rs57843304	1.12978e-11	-1.90223	-1.78168e-10	0.000248164	-1.69933	-1.78168e-10
79553620	rs74097476	1.12782e-11	-1.90397	-1.78168e-10	0.000237673	-1.74252	-1.78168e-10
79554085	rs74097477	1.12814e-11	-1.90368	-1.78168e-10	0.000237818	-1.74191	-1.78168e-10
79554321	rs1980993	1.04029e-11	-1.41626	-0.568496	0.000148326	-1.67939	-0.534617
79554394	rs1980992	1.02303e-11	-1.34354	-0.657948	0.000142577	-1.62695	-0.626579
79554742	rs7986074	1.0787e-11	-1.94849	-1.78168e-10	0.000193254	-1.94941	-1.78168e-10
79555382	rs117449819	1.36352e-11	-1.71418	-1.78168e-10	0.00022052	-1.81743	-1.78168e-10
79555791	rs9318602	4.65733e-12	-1.62162	-1.16677	8.54022e-05	-1.60158	-1.16446
79555822	rs77563514	1.08128e-11	-1.9461	-1.78168e-10	0.000221737	-1.81193	-1.78168e-10
79555975	rs71436512	1.08906e-11	-1.93894	-1.78168e-10	0.0001986	-1.92212	-1.78168e-10
79556040	rs1888678	4.35659e-12	-1.85952	-0.995627	8.48483e-05	-1.75784	-1.01471
79556139	rs1331302	2.36525e-11	-1.89059e-10	-1.16337	0.000426526	-1.89059e-10	-1.15774
79556524	rs147893298	2.43703e-11	-1.89059e-10	-1.13347	0.000432479	-1.89059e-10	-1.14388
79556559	rs9601147	1.07779e-11	-1.94933	-1.78168e-10	0.000199566	-1.91727	-1.78168e-10
79556583	rs959339	5.82523e-12	-1.55497	-1.00967	8.96664e-05	-1.71157	-1.00575
79556930	rs73224679	2.03687e-11	-1.31284	-1.78168e-10	0.000213698	-1.84885	-1.78168e-10
79557002	rs73548581	1.11525e-11	-1.91518	-1.78168e-10	0.000213884	-1.84798	-1.78168e-10
79557480	rs9544943	1.03916e-11	-0.924693	-1.06115	0.000359871	-0.273987	-1.05368
79557732	rs9574342	2.38625e-11	-1.89059e-10	-1.15453	0.000429876	-1.89059e-10	-1.14992
79558137	rs117704246	1.52512e-11	-1.60218	-1.78168e-10	0.00029802	-1.51626	-1.78168e-10
79558726	rs75203977	1.08129e-11	-1.94609	-1.78168e-10	0.000194139	-1.94484	-1.78168e-10
79558885	rs7999857	5.89337e-12	-1.5003	-1.0527	8.03401e-05	-1.76069	-1.06645
79559673	rs7319716	6.57235e-12	-1.43905	-1.00491	8.51947e-05	-1.74687	-1.0216
79559862	rs12873293	9.64388e-12	-0.886093	-1.17442	9.58072e-05	-1.47342	-1.17766
79559977	rs9544944	3.7953e-12	-1.91264	-1.08043	0.000101796	-1.51484	-1.0756
79560796	rs79355547	1.43051e-11	-1.66622	-1.78168e-10	0.00033106	-1.41112	-1.78168e-10
79560802	rs34296538	1.11294e-11	-1.91724	-1.78168e-10	0.000194257	-1.94424	-1.78168e-10
79560888	rs7326662	1.21878e-11	-0.799113	-1.02729	0.000429062	-0.114428	-1.03739
79560897	rs79182954	1.18446e-11	-1.85496	-1.78168e-10	0.000250646	-1.68937	-1.78168e-10
79560960	rs17785153	9.32798e-12	-1.879	-0.214814	0.000159724	-1.89528	-0.244689
79561176	rs4572267	5.20757e-12	-1.72106	-0.955657	0.00012663	-1.39769	-0.974453
79561750	rs4259943	7.33479e-12	-1.28566	-1.04855	9.69372e-05	-1.57695	-1.06241
79561962	rs4421883	5.58585e-12	-1.53971	-1.06689	7.79614e-05	-1.77678	-1.08043
79562013	rs184729976	1.1038e-11	-1.92549	-1.78168e-10	0.00024969	-1.6932	-1.78168e-10
79562118	rs149425418	2.32689e-11	-1.17972	-1.78168e-10	0.000237398	-1.74368	-1.78168e-10
79562948	rs9544945	1.70498e-11	-1.4907	-1.78168e-10	0.000439703	-1.12732	-1.78168e-10
79563234	rs12584042	5.62778e-12	-1.52713	-1.07199	8.1408e-05	-1.72815	-1.08579
79563430	rs9544946	5.06197e-12	-1.70431	-1.00077	0.000125294	-1.36402	-1.01874
79563547	rs9544947	5.51148e-12	-1.56872	-1.05128	8.05743e-05	-1.75796	-1.06628
79563749	rs9530843	6.28985e-12	-1.31157	-1.17633	8.6636e-05	-1.57452	-1.17718
79564010	rs144686680	3.54414e-11	-1.89059e-10	-0.758955	0.000631742	-1.89059e-10	-0.764935
79565016	rs944512	6.08755e-12	-1.42645	-1.09414	8.18923e-05	-1.70144	-1.10657
79566442	rs9601149	6.08795e-12	-1.44294	-1.07758	8.31953e-05	-1.69978	-1.09245
79566839	rs9574343	3.47901e-11	-1.89059e-10	-0.777504	0.000626446	-1.89059e-10	-0.773354
79567425	rs34371770	1.11858e-11	-1.91219	-1.78168e-10	0.000219281	-1.82306	-1.78168e-10
79567466	rs78367298	1.36905e-11	-1.71013	-1.78168e-10	0.000337709	-1.39123	-1.78168e-10
79567687	rs151137525	1.08451e-11	-1.94312	-1.78168e-10	0.000231042	-1.77082	-1.78168e-10
79569016	rs147116205	1.07817e-11	-1.94899	-1.78168e-10	0.000217846	-1.82963	-1.78168e-10
79569537	rs3898879	2.52782e-11	-0.0768742	-1.02002	0.000849719	0.560254	-1.02876
79569587	rs36047507	1.07797e-11	-1.94917	-1.78168e-10	0.000196416	-1.93318	-1.78168e-10
79570300	rs9530844	5.66499e-12	-1.51922	-1.07331	8.04769e-05	-1.73835	-1.08709
79571331	rs78994837	3.86392e-11	-0.672567	-1.78168e-10	0.000479099	-1.04151	-1.78168e-10
79571632	rs80166704	2.33633e-11	-1.89059e-10	-1.17567	0.000420145	-1.89059e-10	-1.17282
79571671	rs73548600	1.11352e-11	-1.91673	-1.78168e-10	0.000248634	-1.69744	-1.78168e-10
79571869	rs1372177	6.27663e-12	-1.30373	-1.18627	0.00012319	-1.21291	-1.18677
79572519	rs111299678	1.37992e-11	-1.70223	-1.78168e-10	0.000228841	-1.78039	-1.78168e-10
79572807	rs76925423	2.44121e-11	-1.89059e-10	-1.13176	0.000433078	-1.89059e-10	-1.1425
79573861	rs34381962	1.09009e-11	-1.93799	-1.78168e-10	0.000207845	-1.87662	-1.78168e-10
79574166	rs959778	1.22529e-11	-1.82107	-1.78168e-10	0.000199105	-1.91958	-1.78168e-10
79574911	rs9601154	1.08722e-11	-1.94063	-1.78168e-10	0.000235358	-1.75231	-1.78168e-10
79575482	rs9318604	6.18986e-12	-1.317	-1.18692	0.000129058	-1.16668	-1.18648
79575839	rs36071004	1.08065e-11	-1.94669	-1.78168e-10	0.000202491	-1.90272	-1.78168e-10
79577437	rs73550407	1.10301e-11	-1.92621	-1.78168e-10	0.000241852	-1.72509	-1.78168e-10
79577721	rs17070663	5.55361e-12	-1.42503	-1.18736	6.28645e-05	-1.88575	-1.18668
79577778	rs116872481	1.95505e-11	-1.35383	-1.78168e-10	0.000217505	-1.83119	-1.78168e-10
79577942	rs9530845	6.54182e-12	-1.27618	-1.17244	0.000145708	-1.06183	-1.16998
79578211	rs148494086	1.5717e-11	-1.57209	-1.78168e-10	0.00019807	-1.92479	-1.78168e-10
79578494	rs7324981	1.1214e-11	-1.90967	-1.78168e-10	0.000220291	-1.81847	-1.78168e-10
79579206	rs9601155	3.56839e-12	-1.91297	-1.14176	6.3786e-05	-1.92553	-1.13235
79579692	rs9601156	1.07772e-11	-1.94941	-1.78168e-10	0.000199412	-1.91804	-1.78168e-10
79579893	rs80314590	1.14829e-11	-1.88598	-1.78168e-10	0.000262189	-1.64435	-1.78168e-10
79579985	rs9601157	6.19641e-12	-1.36241	-1.14046	0.00017603	-0.905551	-1.13721
79580367	rs17180985	1.36735e-11	-1.71138	-1.78168e-10	0.000194169	-1.94469	-1.78168e-10
79580648	rs55887401	3.99885e-12	-1.77644	-1.16439	8.75961e-05	-1.57399	-1.16669
79580919	rs1441264	6.28665e-12	-1.53631	-0.9521	9.50688e-05	-1.70679	-0.95203
79581079	rs17070665	1.14141e-11	-1.89198	-1.78168e-10	0.000196915	-1.93065	-1.78168e-10
79582361	rs9544949	5.53428e-12	-1.44305	-1.17283	9.28281e-05	-1.5079	-1.17477
79582636	rs9574344	5.17061e-12	-1.5083	-1.17554	8.28784e-05	-1.61875	-1.17729
79583298	rs72628078	4.42647e-12	-1.65216	-1.18707	6.79066e-05	-1.80791	-1.18737
79583544	rs4885590	4.77521e-12	-1.57925	-1.18414	7.71611e-05	-1.68266	-1.18486
79583830	rs17070678	1.15588e-11	-1.87939	-1.78168e-10	0.000195002	-1.94041	-1.78168e-10
79584140	rs9544950	5.96584e-12	-1.3551	-1.18568	7.52009e-05	-1.70708	-1.18617
79584155	rs17070683	1.12034e-11	-1.91062	-1.78168e-10	0.000210283	-1.86496	-1.78168e-10
79584156	rs61967115	1.01229e-11	-1.24651	-0.765531	0.000201123	-1.12438	-0.78512
79584251	rs73550426	3.68597e-12	-1.83542	-1.18688	7.77341e-05	-1.67299	-1.18714
79584394	rs4884119	3.87495e-12	-1.78494	-1.18737	8.38542e-05	-1.59698	-1.18736
79584458	rs1441263	3.57677e-12	-1.93439	-1.11798	6.67917e-05	-1.88656	-1.12528
79584683	rs4885591	4.72828e-12	-1.58867	-1.1846	7.70036e-05	-1.68433	-1.18524
79585187	rs9574345	4.92041e-12	-1.5493	-1.18414	7.99197e-05	-1.64753	-1.18486
79585932	rs3937609	4.91447e-12	-1.5493	-1.18535	7.9836e-05	-1.64753	-1.18591
79586152	rs78134301	3.55611e-12	-1.89298	-1.16519	6.07585e-05	-1.94664	-1.15987
79586188	rs9565459	4.72976e-12	-1.59085	-1.18211	7.1785e-05	-1.756	-1.18374
79586208	rs4885592	5.46065e-12	-1.45269	-1.17658	8.87059e-05	-1.55016	-1.17793
79586340	rs9574346	3.46448e-12	-1.94934	-1.13493	6.36422e-05	-1.91891	-1.14123
79586361	rs4885593	5.20193e-12	-1.49741	-1.18039	8.39187e-05	-1.60225	-1.18132
79586443	rs4885594	5.09124e-12	-1.51898	-1.18034	8.23417e-05	-1.62112	-1.18142
79586535	rs117209859	3.17712e-11	-1.89059e-10	-0.868277	0.000571156	-1.89059e-10	-0.865754
79586541	rs61967116	9.62551e-12	-1.24651	-0.81591	0.000191475	-1.12438	-0.834277
79587205	rs58566772	1.06548e-11	-1.61134	-0.349478	0.000162581	-1.76317	-0.359076
79587279	rs114786120	1.12919e-11	-1.90275	-1.78168e-10	0.000212696	-1.85355	-1.78168e-10
79587318	rs58608686	1.1088e-11	-1.61746	-0.303513	0.000169414	-1.7677	-0.313372
79587355	rs60931609	1.04375e-11	-1.61134	-0.37009	0.000159283	-1.76317	-0.379568
79587526	rs67621633	1.00359e-11	-1.64577	-0.374902	0.000155648	-1.78146	-0.384353
79587653	rs61967117	9.80778e-12	-1.32323	-0.720434	0.000193385	-1.20768	-0.741055
79587735	rs74614226	2.35402e-11	-1.16813	-1.78168e-10	0.00046037	-1.08139	-1.78168e-10
79587841	rs1576655	5.35163e-12	-1.66016	-0.989271	8.19536e-05	-1.81155	-0.995708
79588108	rs61967118	6.43725e-12	-1.31182	-1.15292	0.000156911	-1.0019	-1.15584
79588363	rs7994512	1.04433e-11	-1.59713	-0.383743	0.000159347	-1.74482	-0.397517
79588581	rs9544953	1.0383e-11	-1.60394	-0.38272	0.00015938	-1.75	-0.392125
79588615	rs9544954	9.10206e-12	-1.68546	-0.432871	0.000142708	-1.81064	-0.441977
79588719	rs12868273	9.7739e-12	-1.66344	-0.383682	0.000152291	-1.79454	-0.393081
79588790	rs2329104	6.72546e-12	-1.23989	-1.18104	8.2868e-05	-1.61417	-1.18199
79588798	rs12867914	9.69534e-12	-1.6578	-0.397395	0.000150856	-1.79038	-0.406714
79588845	rs1854864	9.77227e-12	-1.65153	-0.395762	0.000151804	-1.78574	-0.40509
79588952	rs150009774	7.62652e-11	-1.89059e-10	0.00738052	0.00137673	-1.89059e-10	0.0140519
79589855	rs9544956	9.50565e-12	-1.65041	-0.424538	0.000147645	-1.78491	-0.433694
79590182	rs9544957	3.77444e-12	-1.92897	-1.06961	6.73855e-05	-1.92546	-1.07753
79590404	rs9544958	7.41483e-12	-1.16984	-1.15352	9.03779e-05	-1.55448	-1.15493
79590413	rs1441262	6.27419e-12	-1.49809	-0.992298	9.84613e-05	-1.62646	-0.99729
79590482	rs1837749	7.50768e-12	-1.14138	-1.16953	8.93301e-05	-1.55076	-1.17032
79590497	rs117134745	1.19001e-11	-1.85029	-1.78168e-10	0.000228326	-1.78264	-1.78168e-10
79590640	rs1837748	7.47638e-12	-1.16895	-1.14614	8.96635e-05	-1.57005	-1.1473
79590645	rs7326001	8.44177e-12	-1.66226	-0.531387	0.000131613	-1.79367	-0.539876
79591012	rs140111763	3.24926e-11	-1.89059e-10	-0.845824	0.000568595	-1.89059e-10	-0.870249
79592262	rs7491536	7.95247e-12	-1.08272	-1.17063	9.45891e-05	-1.4918	-1.17207
79592381	rs1596034	7.74256e-12	-1.11277	-1.16733	9.28255e-05	-1.51357	-1.16912
79592462	rs1596033	6.26006e-12	-1.31918	-1.17346	8.26673e-05	-1.62423	-1.17436
79592509	rs1596032	7.64276e-12	-1.1276	-1.16548	9.20492e-05	-1.52426	-1.16684
79592510	rs149111353	1.20195e-11	-1.84031	-1.78168e-10	0.000231283	-1.76978	-1.78168e-10
79592602	rs4480675	7.48748e-12	-1.15678	-1.15683	8.99753e-05	-1.55544	-1.15844
79592644	rs9544968	7.82976e-12	-1.11511	-1.15379	9.45647e-05	-1.50883	-1.1553
79592846	rs116859788	4.09519e-10	1.68815	-1.78168e-10	0.00444948	1.18713	-1.78168e-10
79593072	rs73224690	5.84552e-11	-0.258575	-1.78168e-10	0.000574671	-0.859619	-1.78168e-10
79593469	rs61966363	2.66951e-11	-1.04236	-1.78168e-10	0.000497134	-1.00456	-1.78168e-10
79593591	rs79160701	3.50947e-12	-1.8907	-1.18067	6.9474e-05	-1.79289	-1.17958
79594165	rs61966364	9.54188e-12	-1.05126	-1.01988	0.000175498	-1.01365	-1.03214
79594380	rs1003093	3.80225e-12	-1.80989	-1.18136	8.1387e-05	-1.63396	-1.18024
79594440	rs61966365	2.71261e-11	-1.02634	-1.78168e-10	0.000505328	-0.98821	-1.78168e-10
79594514	rs1003092	7.98706e-12	-1.09392	-1.1551	9.33539e-05	-1.5198	-1.15722
79594608	rs1561695	8.05397e-12	-1.07914	-1.16153	9.33047e-05	-1.51472	-1.16283
79594926	rs2016173	6.53063e-12	-1.27727	-1.17307	8.05099e-05	-1.65033	-1.17471
79595005	rs11620440	3.86638e-12	-1.86303	-1.11149	6.32827e-05	-1.94822	-1.11759
79595367	rs61966366	1.72688e-11	-0.684142	-0.793791	0.00030593	-0.671492	-0.818567
79595433	rs7994048	7.23038e-12	-1.16174	-1.18681	7.78214e-05	-1.67176	-1.18724
79595950	rs73224691	3.00776e-11	-0.923054	-1.78168e-10	0.000352116	-1.34946	-1.78168e-10
79597449	rs7996049	3.37976e-12	-1.93226	-1.17677	6.22811e-05	-1.90963	-1.17213
79597515	rs7337583	4.04067e-12	-1.74354	-1.18688	5.97344e-05	-1.93614	-1.18737
79597668	rs147314108	1.08663e-11	-1.94117	-1.78168e-10	0.000210521	-1.86383	-1.78168e-10
79597910	rs1372180	2.60666e-11	-1.06618	-1.78168e-10	0.00025696	-1.6645	-1.78168e-10
79597986	rs1372181	2.62698e-11	-1.05841	-1.78168e-10	0.000258098	-1.66008	-1.78168e-10
79598316	rs9544969	2.45638e-11	-1.12556	-1.78168e-10	0.000248546	-1.69779	-1.78168e-10
79598545	rs9601159	2.68947e-11	-1.03491	-1.78168e-10	0.000261596	-1.64661	-1.78168e-10
79598574	rs9593366	2.64756e-11	-1.05061	-1.78168e-10	0.00025925	-1.65562	-1.78168e-10
79598662	rs1441257	2.60666e-11	-1.06618	-1.78168e-10	0.00025696	-1.6645	-1.78168e-10
79599108	rs9530848	6.77803e-12	-1.40882	-1.00433	0.000149225	-1.19958	-1.00838
79599512	rs17181627	3.94175e-12	-1.76809	-1.18713	5.97503e-05	-1.93587	-1.18737
79599551	rs1975415	2.63469e-11	-1.05548	-1.78168e-10	0.000258529	-1.65841	-1.78168e-10
79599552	rs1975416	2.55603e-11	-1.0858	-1.78168e-10	0.000254124	-1.67559	-1.78168e-10
79599663	rs17786237	4.68243e-12	-1.59643	-1.18659	6.27185e-05	-1.88933	-1.18543
79599814	rs7991135	2.67652e-11	-1.03973	-1.78168e-10	0.000260871	-1.64939	-1.78168e-10
79599915	rs7991177	3.39982e-11	-0.800528	-1.78168e-10	0.000266495	-1.62806	-1.78168e-10
79600576	rs2119542	3.50951e-11	-0.768774	-1.78168e-10	0.000271037	-1.61116	-1.78168e-10
79600637	rs2119543	3.50951e-11	-0.768774	-1.78168e-10	0.000271037	-1.61116	-1.78168e-10
79600650	rs74666243	3.053e-11	-1.89059e-10	-0.908126	0.000547725	-1.89059e-10	-0.907644
79600750	rs2165466	3.47815e-11	-0.777749	-1.78168e-10	0.00026974	-1.61596	-1.78168e-10
79600755	rs12876194	6.98161e-12	-1.30283	-1.08073	0.000153602	-1.09859	-1.08046
79601086	rs1811440	3.41664e-11	-0.795594	-1.78168e-10	0.000267192	-1.62545	-1.78168e-10
79601126	rs7334914	3.99838e-12	-1.75362	-1.18733	5.95623e-05	-1.9396	-1.1868
79601292	rs920533	3.38947e-11	-0.803578	-1.78168e-10	0.000266065	-1.62968	-1.78168e-10
79601520	rs2044011	3.35964e-11	-0.812416	-1.78168e-10	0.000264828	-1.63434	-1.78168e-10
79601701	rs1036745	3.41664e-11	-0.795594	-1.78168e-10	0.000267192	-1.62545	-1.78168e-10
79601921	rs1036746	3.35964e-11	-0.812416	-1.78168e-10	0.000264828	-1.63434	-1.78168e-10
79602165	rs17181753	4.04531e-12	-1.742	-1.18728	5.97353e-05	-1.93684	-1.18665
79602273	rs984909	3.35964e-11	-0.812416	-1.78168e-10	0.000264828	-1.63434	-1.78168e-10
79602422	rs1319622	3.35964e-11	-0.812416	-1.78168e-10	0.000264828	-1.63434	-1.78168e-10
79602499	rs1822152	3.35964e-11	-0.812416	-1.78168e-10	0.000264828	-1.63434	-1.78168e-10
79602751	rs1822153	3.41664e-11	-0.795594	-1.78168e-10	0.000267192	-1.62545	-1.78168e-10
79603096	rs1372182	3.38947e-11	-0.803578	-1.78168e-10	0.000266065	-1.62968	-1.78168e-10
79603575	rs55648445	3.97516e-12	-1.76058	-1.1862	5.99154e-05	-1.93574	-1.18474
79603641	rs9530849	3.73385e-11	-0.70681	-1.78168e-10	0.000280282	-1.57762	-1.78168e-10
79603645	rs9530850	3.47815e-11	-0.777749	-1.78168e-10	0.00026974	-1.61596	-1.78168e-10
79603882	rs9544970	3.47815e-11	-0.777749	-1.78168e-10	0.00026974	-1.61596	-1.78168e-10
79603929	rs9574348	3.47649e-12	-1.90954	-1.17127	6.3328e-05	-1.89843	-1.16666
79604023	rs9574349	3.47164e-12	-1.91236	-1.16985	6.32277e-05	-1.90162	-1.16506
79605182	rs10220071	4.50875e-12	-1.65015	-1.17066	6.12458e-05	-1.93245	-1.16607
79605391	rs1372183	8.56792e-12	-1.24967	-0.929136	0.000152519	-1.26809	-0.918033
79605863	rs1888679	1.53493e-11	-0.533453	-1.06231	0.000338782	-0.32391	-1.06415
79606013	rs1319380	3.49392e-12	-1.93296	-1.14285	6.4953e-05	-1.90319	-1.13656
79606320	rs2165467	3.4957e-12	-1.9311	-1.1442	6.5059e-05	-1.90012	-1.13801
79606531	rs2876735	3.49929e-12	-1.9311	-1.14317	6.51302e-05	-1.90012	-1.13691
79606786	rs17786453	4.46798e-12	-1.66368	-1.16622	6.13147e-05	-1.93557	-1.16182
79606871	rs4379956	2.96475e-11	-0.937459	-1.78168e-10	0.00024838	-1.69846	-1.78168e-10
79607442	rs73226563	3.01377e-11	-0.921058	-1.78168e-10	0.000252047	-1.6838	-1.78168e-10
79607667	rs7323221	4.43748e-12	-1.66603	-1.17072	6.05913e-05	-1.94279	-1.16647
79607739	rs7322053	4.39709e-12	-1.67314	-1.17276	6.04509e-05	-1.94282	-1.16876
79608336	rs60443019	9.39672e-12	-1.33625	-0.750228	9.79396e-05	-1.88338	-0.745683
79609213	rs79701441	3.14545e-11	-1.89059e-10	-0.878294	0.000564325	-1.89059e-10	-0.877787
79610162	rs186749598	3.24368e-11	-1.89059e-10	-0.847542	0.000573334	-1.89059e-10	-0.861948
79610956	rs4885597	5.30823e-11	-1.89059e-10	-0.354992	0.0009141	-1.89059e-10	-0.395477
79611057	rs73226568	6.14778e-11	-0.20816	-1.78168e-10	0.00030042	-1.50823	-1.78168e-10
79611833	rs139423285	2.92274e-11	-1.89059e-10	-0.951728	0.000514731	-1.89059e-10	-0.969773
79611840	rs12868625	8.65727e-12	-1.08493	-1.0835	0.000172418	-0.977715	-1.08578
79612945	rs73226569	4.36508e-12	-1.69229	-1.16091	6.23137e-05	-1.92563	-1.15561
79614688	rs56181009	4.07379e-11	-0.619678	-1.78168e-10	0.000237176	-1.74462	-1.78168e-10
79614978	rs4622393	1.35017e-10	0.578562	-1.78168e-10	0.000342966	-1.37579	-1.78168e-10
79615043	rs118019458	2.45285e-11	-1.127	-1.78168e-10	0.000266234	-1.62904	-1.78168e-10
79616622	rs2119541	4.01534e-12	-1.94637	-0.99034	7.45866e-05	-1.92369	-0.977768
79617238	rs73226575	2.62957e-11	-1.05743	-1.78168e-10	0.000235726	-1.75075	-1.78168e-10
79617455	rs12858766	7.38812e-12	-1.24008	-1.08688	0.000150716	-1.11464	-1.08338
79617686	rs2119545	4.46809e-12	-1.6633	-1.16658	6.13909e-05	-1.93381	-1.16235
79618009	rs7993508	7.80518e-12	-1.46694	-0.805106	0.000140156	-1.48508	-0.785582
79618019	rs150670735	2.37196e-11	-1.89059e-10	-1.16054	0.00042294	-1.89059e-10	-1.16619
79618799	rs73226576	4.14399e-12	-1.73563	-1.16955	6.10881e-05	-1.93536	-1.16574
79621121	rs73226577	4.45723e-12	-1.66539	-1.16692	6.12807e-05	-1.9351	-1.16285
79621632	rs73226578	8.31674e-12	-1.3716	-0.836962	8.82545e-05	-1.89433	-0.838858
79622052	rs67160417	8.80377e-12	-1.40249	-0.749164	9.5704e-05	-1.9036	-0.748561
79623369	rs113474851	2.34459e-11	-1.89059e-10	-1.17214	0.000418294	-1.89059e-10	-1.17723
79623691	rs1983979	7.11476e-12	-1.50149	-0.863178	0.000123814	-1.54823	-0.84641
79624179	rs146096783	3.33514e-11	-1.89059e-10	-0.819736	0.000598385	-1.89059e-10	-0.819183
79624231	rs138670780	2.35079e-11	-1.89059e-10	-1.1695	0.000427359	-1.89059e-10	-1.15579
79625224	rs7330173	7.16895e-12	-1.49075	-0.86633	0.000124725	-1.53806	-0.849243
79625955	rs8001745	7.32738e-12	-1.46889	-0.86633	0.000127336	-1.51734	-0.849243
79626940	rs139324327	1.09761e-11	-1.93111	-1.78168e-10	0.000216449	-1.83606	-1.78168e-10
79627472	rs67265516	1.87339e-11	-1.3965	-1.78168e-10	0.000202668	-1.90185	-1.78168e-10
79627885	rs148897258	4.98808e-11	-1.89059e-10	-0.4172	0.000858261	-1.89059e-10	-0.458508
79629010	rs9530852	2.03658e-10	0.989608	-1.78168e-10	0.000872656	-0.441876	-1.78168e-10
79629011	rs9530853	1.46119e-10	0.657588	-1.78168e-10	0.000689911	-0.676854	-1.78168e-10
79629371	rs73226580	1.85114e-11	-1.40845	-1.78168e-10	0.000201967	-1.90531	-1.78168e-10
79630579	rs7988279	6.55859e-12	-1.55385	-0.892211	0.000109734	-1.63954	-0.875818
79631178	rs58190434	1.87339e-11	-1.3965	-1.78168e-10	0.000202668	-1.90185	-1.78168e-10
79631471	rs112814668	2.70435e-11	-1.02939	-1.78168e-10	0.000239769	-1.73374	-1.78168e-10
79631963	rs653871	1.24264e-11	-1.80701	-1.78168e-10	0.000208923	-1.87145	-1.78168e-10
79632222	rs632982	1.15226e-11	-0.74968	-1.13285	0.00011931	-1.30506	-1.12663
79632467	rs67302867	1.89615e-11	-1.38442	-1.78168e-10	0.000203398	-1.89825	-1.78168e-10
79633000	rs73226583	2.80997e-11	-0.991075	-1.78168e-10	0.00024431	-1.71498	-1.78168e-10
79633164	rs670786	1.17668e-11	-0.730493	-1.13106	0.00012123	-1.29098	-1.12475
79633254	rs113743719	2.74504e-11	-1.01446	-1.78168e-10	0.000241517	-1.72648	-1.78168e-10
79633713	rs616350	6.59123e-12	-1.28628	-1.15481	0.000121221	-1.26203	-1.15377
79634742	rs76938564	8.87047e-11	-1.89059e-10	0.158477	0.00150498	-1.89059e-10	0.103116
79635918	rs150840887	1.04578e-10	-1.89059e-10	0.323096	0.00184103	-1.89059e-10	0.304663
79636106	rs67725107	1.81763e-11	-1.42672	-1.78168e-10	0.000200936	-1.91043	-1.78168e-10
79638116	rs142655835	2.46376e-11	-1.89059e-10	-1.12256	0.000447541	-1.89059e-10	-1.10965
79638727	rs143655575	3.69563e-11	-1.89059e-10	-0.7171	0.000639483	-1.89059e-10	-0.752757
79638982	rs631544	1.50872e-11	-1.61299	-1.78168e-10	0.000414232	-1.18699	-1.78168e-10
79640083	rs146260205	3.41822e-11	-1.89059e-10	-0.795131	0.000611622	-1.89059e-10	-0.797303
79641658	rs77002998	3.7554e-11	-1.89059e-10	-0.701056	0.000671788	-1.89059e-10	-0.703474
79642179	rs149593783	1.10349e-11	-1.92577	-1.78168e-10	0.000219219	-1.82334	-1.78168e-10
79643767	rs79727069	5.57182e-11	-0.306529	-1.78168e-10	0.000384943	-1.26032	-1.78168e-10
79644077	rs627572	8.17408e-12	-1.0712	-1.15467	9.45533e-05	-1.51391	-1.15035
79644589	rs614968	1.04635e-11	-0.825627	-1.15331	0.000110477	-1.36006	-1.14855
79645105	rs632193	7.17307e-12	-1.18854	-1.16796	8.29308e-05	-1.63108	-1.16433
79645270	rs68153755	1.92062e-11	-1.3716	-1.78168e-10	0.000204196	-1.89433	-1.78168e-10
79645375	rs630944	5.8754e-12	-1.40112	-1.15494	0.000112759	-1.33404	-1.15413
79645621	rs9544976	4.95793e-12	-1.75532	-0.97053	8.65952e-05	-1.79527	-0.956906
79645759	rs7995179	7.50723e-12	-1.15063	-1.16034	8.58774e-05	-1.60482	-1.15568
79646515	rs149537612	1.08146e-11	-1.94594	-1.78168e-10	0.0002196	-1.82161	-1.78168e-10
79647800	rs597789	1.03149e-11	-0.827192	-1.16606	0.000113005	-1.32395	-1.16203
79648349	rs78280814	2.94698e-11	-0.94347	-1.78168e-10	0.000250205	-1.69114	-1.78168e-10
79649230	rs76821727	5.08109e-11	-1.89059e-10	-0.398725	0.000893048	-1.89059e-10	-0.418776
79649618	rs73226587	1.9255e-11	-1.36907	-1.78168e-10	0.000240863	-1.72919	-1.78168e-10
79650613	rs617273	8.1278e-12	-1.05588	-1.17567	9.45578e-05	-1.4914	-1.17281
79650631	rs117613278	3.01568e-11	-0.920426	-1.78168e-10	0.000401445	-1.21835	-1.78168e-10
79651740	rs646679	8.84542e-12	-0.977688	-1.16925	9.64814e-05	-1.47834	-1.16573
79651948	rs73226589	2.97001e-11	-0.935687	-1.78168e-10	0.000251196	-1.68718	-1.78168e-10
79652040	rs9544979	4.46919e-11	0.657722	-1.18477	0.00016346	-0.935235	-1.18161
79653000	rs10162247	2.86442e-11	-0.971883	-1.78168e-10	0.000245634	-1.70957	-1.78168e-10
79653020	rs630724	7.9182e-12	-1.07768	-1.17999	9.26434e-05	-1.50697	-1.17769
79653886	rs117072131	3.78044e-11	-1.89059e-10	-0.694411	0.000680689	-1.89059e-10	-0.690311
79654140	rs141458261	3.8869e-11	-1.89059e-10	-0.666638	0.000699939	-1.89059e-10	-0.662424
79654476	rs73226590	3.16924e-11	-0.87076	-1.78168e-10	0.000259761	-1.65365	-1.78168e-10
79655069	rs9544980	4.6211e-12	-1.76932	-1.02688	8.06861e-05	-1.80772	-1.01513
79656103	rs667307	9.72098e-12	-0.876882	-1.17567	0.000103181	-1.40412	-1.17281
79656649	rs7321113	8.5388e-12	-1.01285	-1.16937	9.14279e-05	-1.53234	-1.16553
79657843	rs74710354	3.25907e-11	-1.89059e-10	-0.84281	0.000580051	-1.89059e-10	-0.850301
79658729	rs634541	1.00114e-11	-0.843786	-1.17933	0.000104815	-1.38429	-1.17693
79658807	rs180879300	2.3093e-11	-1.89059e-10	-1.18731	0.00041451	-1.89059e-10	-1.18632
79659541	rs117647422	2.4461e-11	-1.12975	-1.78168e-10	0.000271199	-1.61056	-1.78168e-10
79661514	rs7993862	1.00237e-11	-1.45552	-0.566363	0.000113708	-1.91802	-0.561762
79661533	rs78827895	3.42366e-11	-1.89059e-10	-0.79354	0.000596671	-1.89059e-10	-0.82205
79662723	rs17791409	4.85787e-10	1.85894	-1.78168e-10	0.000682018	-0.68836	-1.78168e-10
79662726	rs9544984	7.94963e-12	-1.07423	-1.17948	8.58946e-05	-1.58346	-1.17684
79664265	rs77019527	3.86644e-11	-1.89059e-10	-0.671918	0.000696238	-1.89059e-10	-0.667725
79664372	rs659661	8.88336e-12	-0.959716	-1.18294	9.37372e-05	-1.49146	-1.18147
79664373	rs661965	9.03731e-12	-0.942054	-1.18342	9.4854e-05	-1.47941	-1.18166
79664926	rs58532358	1.77619e-11	-1.44978	-1.78168e-10	0.000199709	-1.91656	-1.78168e-10
79665087	rs139189174	5.36318e-11	-0.344694	-1.78168e-10	0.000421179	-1.17036	-1.78168e-10
79668018	rs700391	9.47858e-12	-0.893867	-1.18393	0.00010062	-1.41993	-1.18213
79669018	rs4885600	4.39521e-12	-1.66816	-1.17816	7.41655e-05	-1.73179	-1.17533
79669289	rs1888052	8.38572e-12	-1.01303	-1.18727	8.85038e-05	-1.54352	-1.18686
79669410	rs61966415	1.32795e-11	-1.74061	-1.78168e-10	0.000236497	-1.74748	-1.78168e-10
79669885	rs661599	8.99531e-12	-0.943068	-1.18706	9.90002e-05	-1.43184	-1.18645
79670113	rs77210245	3.93945e-11	-1.89059e-10	-0.653208	0.00070944	-1.89059e-10	-0.64894
79670239	rs4885602	8.40875e-12	-1.10554	-1.09202	9.2512e-05	-1.60361	-1.08247
79670804	rs2218230	8.38613e-12	-1.10554	-1.09472	9.22217e-05	-1.60361	-1.08561
79670974	rs661907	3.25144e-11	0.238594	-1.08375	0.000159645	-1.06581	-1.07466
79671094	rs9574354	4.10015e-12	-1.92228	-0.993529	7.63856e-05	-1.89987	-0.977749
79671612	rs633843	8.9966e-12	-0.943053	-1.18694	9.28897e-05	-1.49584	-1.18616
79671919	rs12584658	8.2548e-12	-1.10557	-1.11047	8.85563e-05	-1.62823	-1.10155
79672169	rs7981859	8.51581e-12	-0.997628	-1.18728	8.61535e-05	-1.57046	-1.18682
79672565	rs7985832	8.13632e-12	-1.12028	-1.11021	8.77287e-05	-1.63728	-1.10189
79672609	rs55675737	4.02772e-12	-1.75782	-1.17582	5.98008e-05	-1.94374	-1.17866
79672749	rs143884202	3.7833e-11	-1.89059e-10	-0.693654	0.000681207	-1.89059e-10	-0.689551
79673772	rs9544991	8.17426e-12	-1.10557	-1.12027	8.75372e-05	-1.62823	-1.11312
79674014	rs9544992	8.01522e-12	-1.11941	-1.12609	8.59577e-05	-1.63983	-1.11973
79674025	rs9544993	8.01522e-12	-1.11941	-1.12609	8.59577e-05	-1.63983	-1.11973
79674105	rs9544994	7.88567e-12	-1.134	-1.12779	8.50446e-05	-1.64872	-1.12152
79674234	rs74854400	3.965e-11	-1.89059e-10	-0.646745	0.000714059	-1.89059e-10	-0.642452
79674641	rs1813723	7.84779e-12	-1.13487	-1.13174	8.49109e-05	-1.64621	-1.12561
79674670	rs76538278	4.09311e-11	-1.89059e-10	-0.614946	0.000737222	-1.89059e-10	-0.610528
79674790	rs78076549	4.11077e-11	-1.89059e-10	-0.61064	0.000740416	-1.89059e-10	-0.606205
79674871	rs143194924	4.11077e-11	-1.89059e-10	-0.61064	0.000740416	-1.89059e-10	-0.606205
79674936	rs991704	7.82227e-12	-1.13487	-1.13499	8.45976e-05	-1.64621	-1.1293
79675088	rs7998872	7.80853e-12	-1.13487	-1.13675	8.4441e-05	-1.64621	-1.13116
79675122	rs184130370	2.40345e-11	-1.89059e-10	-1.14734	0.000429229	-1.89059e-10	-1.15143
79675301	rs7999227	8.13295e-12	-1.09073	-1.14018	8.64529e-05	-1.61905	-1.13477
79675390	rs8000913	8.01316e-12	-1.10557	-1.14018	8.56628e-05	-1.62823	-1.13477
79675424	rs7999725	8.0672e-12	-1.10557	-1.13346	8.63202e-05	-1.62823	-1.12712
79675489	rs614496	8.21677e-12	-1.03817	-1.18249	8.54106e-05	-1.58214	-1.1838
79676174	rs9574355	4.74201e-12	-1.67968	-1.0907	7.70313e-05	-1.78693	-1.08228
79676397	rs672336	4.43561e-12	-1.65038	-1.18679	7.24006e-05	-1.74509	-1.18612
79677579	rs651639	8.5751e-12	-0.994969	-1.183	9.31105e-05	-1.49539	-1.18424
79677628	rs138778184	4.13026e-11	-1.89059e-10	-0.605909	0.00074394	-1.89059e-10	-0.601457
79677706	rs654113	3.83821e-12	-1.79487	-1.18696	6.38141e-05	-1.87107	-1.18637
79677985	rs1023178	4.10336e-12	-1.80981	-1.10522	6.88668e-05	-1.88311	-1.09813
79678047	rs1023177	4.63684e-12	-1.6854	-1.10741	7.77518e-05	-1.76079	-1.09911
79678077	rs607155	8.07373e-12	-1.05629	-1.18193	8.94942e-05	-1.53582	-1.18343
79678113	rs643773	7.82525e-12	-1.08806	-1.18142	8.59109e-05	-1.57712	-1.18298
79678272	rs185969259	4.10311e-11	-1.89059e-10	-0.612505	0.000739031	-1.89059e-10	-0.608077
79678501	rs1318963	4.07841e-12	-1.80939	-1.11174	6.83149e-05	-1.88478	-1.10451
79678515	rs1318962	4.05672e-12	-1.82126	-1.1052	6.82361e-05	-1.89277	-1.09768
79678558	rs76036139	3.10142e-11	-1.89059e-10	-0.892389	0.000545101	-1.89059e-10	-0.912446
79678592	rs636307	8.00974e-12	-1.06365	-1.18252	8.88736e-05	-1.54237	-1.18383
79678786	rs73226601	2.61052e-11	-1.0647	-1.78168e-10	0.000250188	-1.6912	-1.78168e-10
79678834	rs9544995	3.81279e-11	0.501437	-1.18733	0.000153454	-0.993494	-1.18652
79679159	rs73226602	4.23103e-12	-1.71124	-1.17315	6.14136e-05	-1.91939	-1.17639
79679330	rs73228403	2.59136e-11	-1.07207	-1.78168e-10	0.000249196	-1.69518	-1.78168e-10
79679706	rs683708	3.83663e-12	-1.79487	-1.18737	6.37549e-05	-1.87107	-1.1873
79679789	rs626382	3.8125e-12	-1.80117	-1.18737	6.34755e-05	-1.87555	-1.18722
79679797	rs626372	3.8125e-12	-1.80117	-1.18737	6.34755e-05	-1.87555	-1.18722
79679836	rs626039	3.83671e-12	-1.79487	-1.18735	6.3767e-05	-1.87107	-1.18711
79679945	rs7998339	2.49696e-11	-1.10918	-1.78168e-10	0.000244311	-1.71497	-1.78168e-10
79679996	rs7996855	2.51504e-11	-1.10196	-1.78168e-10	0.000245246	-1.71116	-1.78168e-10
79680051	rs1837746	3.98676e-12	-1.827	-1.11686	6.71262e-05	-1.89656	-1.11028
79680187	rs646291	3.83671e-12	-1.79487	-1.18735	6.3767e-05	-1.87107	-1.18711
79680345	rs75396442	3.45548e-11	-1.89059e-10	-0.78429	0.000604011	-1.89059e-10	-0.809825
79680367	rs79068529	4.09544e-11	-1.89059e-10	-0.614376	0.000737644	-1.89059e-10	-0.609955
79680417	rs73228407	2.55182e-11	-1.08744	-1.78168e-10	0.000247149	-1.70343	-1.78168e-10
79680929	rs9593375	2.9243e-11	-0.951195	-1.78168e-10	0.000277541	-1.58745	-1.78168e-10
79681176	rs655164	3.91729e-12	-1.83584	-1.1256	6.55816e-05	-1.91069	-1.11943
79681619	rs112991870	2.95846e-11	-0.939583	-1.78168e-10	0.000268199	-1.62169	-1.78168e-10
79681778	rs582750	6.60287e-12	-1.39626	-1.04307	7.99715e-05	-1.80078	-1.03097
79681832	rs596442	3.529e-12	-1.90373	-1.16209	6.15508e-05	-1.9382	-1.15535
79682337	rs7324350	2.57584e-11	-1.07808	-1.78168e-10	0.000257505	-1.66238	-1.78168e-10
79682511	rs76711761	1.43454e-11	-1.66341	-1.78168e-10	0.000226153	-1.7922	-1.78168e-10
79682564	rs17070828	2.59482e-11	-1.07073	-1.78168e-10	0.000258595	-1.65815	-1.78168e-10
79682576	rs11616944	2.25046e-11	-1.21311	-1.78168e-10	0.000264806	-1.63442	-1.78168e-10
79682867	rs78939370	1.52908e-11	-1.59958	-1.78168e-10	0.000250213	-1.69111	-1.78168e-10
79682883	rs17070831	2.57584e-11	-1.07808	-1.78168e-10	0.000257505	-1.66238	-1.78168e-10
79682940	rs598542	2.57758e-11	-1.89059e-10	-1.0774	0.000456544	-1.89059e-10	-1.08973
79683139	rs17252983	3.92308e-11	-1.89059e-10	-0.657374	0.000677227	-1.89059e-10	-0.695411
79683193	rs599476	6.92158e-12	-1.41452	-0.977675	0.000110061	-1.51609	-0.996289
79683779	rs77821298	3.01658e-11	-1.89059e-10	-0.920128	0.000538413	-1.89059e-10	-0.92479
79684133	rs17070838	2.63345e-11	-1.05596	-1.78168e-10	0.000260812	-1.64962	-1.78168e-10
79684431	rs664791	7.01203e-12	-1.41005	-0.969162	0.000111407	-1.51207	-0.988159
79684515	rs61966426	4.87623e-11	-0.439877	-1.78168e-10	0.00426465	1.1447	-1.78168e-10
79684952	rs79553259	3.94801e-11	-1.89059e-10	-0.651038	0.000681374	-1.89059e-10	-0.689305
79685357	rs73228411	1.12398e-11	-1.90738	-1.78168e-10	0.000202185	-1.90423	-1.78168e-10
79685663	rs77692606	1.46387e-11	-1.64317	-1.78168e-10	0.000229594	-1.7771	-1.78168e-10
79685863	rs681888	2.58261e-11	-1.89059e-10	-1.07545	0.000457138	-1.89059e-10	-1.08843
79686106	rs74585249	1.4186e-11	-1.67458	-1.78168e-10	0.000224293	-1.80046	-1.78168e-10
79686286	rs644093	5.61076e-12	-1.51397	-1.08818	7.21064e-05	-1.85123	-1.08404
79686465	rs77233123	1.49116e-11	-1.62469	-1.78168e-10	0.000232814	-1.76317	-1.78168e-10
79686912	rs602678	1.94168e-11	-0.289828	-1.07087	0.000147284	-1.13642	-1.08463
79687174	rs601695	6.73938e-12	-1.43099	-0.98788	0.000100972	-1.58954	-1.00903
79687409	rs601532	6.60325e-12	-1.45369	-0.98558	9.92993e-05	-1.60842	-1.00686
79687491	rs117320600	3.66177e-11	-1.89059e-10	-0.726305	0.000630163	-1.89059e-10	-0.767439
79687493	rs73228414	2.67498e-11	-1.04031	-1.78168e-10	0.000263194	-1.64052	-1.78168e-10
79687795	rs671363	2.58119e-11	-1.89059e-10	-1.076	0.000456131	-1.89059e-10	-1.09064
79687864	rs79946975	1.49116e-11	-1.62469	-1.78168e-10	0.000232814	-1.76317	-1.78168e-10
79688387	rs585856	2.57682e-11	-1.89059e-10	-1.07769	0.000455412	-1.89059e-10	-1.09221
79688642	rs609334	2.5725e-11	-1.89059e-10	-1.07937	0.0004547	-1.89059e-10	-1.09378
79688734	rs146165645	2.71547e-11	-1.02529	-1.78168e-10	0.000265517	-1.63174	-1.78168e-10
79688775	rs1660977	6.34785e-12	-1.49679	-0.981928	9.61599e-05	-1.644	-1.0034
79688856	rs150815379	1.41355e-11	-1.67814	-1.78168e-10	0.000223706	-1.80308	-1.78168e-10
79689120	rs9601175	4.7091e-10	1.82783	-1.78168e-10	0.00100409	-0.301579	-1.78168e-10
79689164	rs139317362	2.88562e-11	-1.89059e-10	-0.964512	0.000515248	-1.89059e-10	-0.968768
79689427	rs678616	2.56821e-11	-1.89059e-10	-1.08104	0.000453995	-1.89059e-10	-1.09533
79689600	rs73228415	2.71547e-11	-1.02529	-1.78168e-10	0.000265517	-1.63174	-1.78168e-10
79689990	rs650354	6.64574e-12	-1.458	-0.974856	9.99545e-05	-1.61199	-0.996709
79690456	rs663693	4.16835e-12	-1.71432	-1.185	7.02494e-05	-1.77663	-1.18473
79690619	rs9530862	3.40523e-12	-1.91475	-1.18678	6.31058e-05	-1.88366	-1.18495
79690679	rs7324086	4.51997e-12	-1.66531	-1.15302	6.49499e-05	-1.88955	-1.15025
79690695	rs142207830	3.54749e-11	-1.89059e-10	-0.75801	0.000610715	-1.89059e-10	-0.798787
79690709	rs9601176	1.50156e-11	-1.61775	-1.78168e-10	0.000256338	-1.66692	-1.78168e-10
79691032	rs80127279	2.75385e-11	-1.89059e-10	-1.01125	0.00049183	-1.89059e-10	-1.01528
79691150	rs79208488	2.51296e-11	-1.89059e-10	-1.10279	0.000445325	-1.89059e-10	-1.11461
79691313	rs649402	5.49593e-12	-1.50504	-1.11779	7.38151e-05	-1.7986	-1.11326
79691517	rs677316	3.9993e-12	-1.77611	-1.16461	6.20637e-05	-1.92383	-1.16142
79691560	rs648442	4.03513e-12	-1.76938	-1.16242	6.23728e-05	-1.9212	-1.15909
79691685	rs4885605	3.44081e-12	-1.90512	-1.18601	6.42655e-05	-1.86661	-1.18378
79691698	rs647584	5.56344e-12	-1.49497	-1.11565	7.58307e-05	-1.77418	-1.11073
79691818	rs150104040	2.74465e-11	-1.89059e-10	-1.0146	0.000491203	-1.89059e-10	-1.01656
79691877	rs77072816	2.53384e-11	-1.89059e-10	-1.09451	0.000448762	-1.89059e-10	-1.10692
79692411	rs9601177	1.65471e-11	-1.52063	-1.78168e-10	0.000294839	-1.52699	-1.78168e-10
79692676	rs9544996	3.47802e-12	-1.89433	-1.18605	6.5211e-05	-1.85208	-1.18371
79692890	rs6563080	3.60306e-11	-0.742467	-1.78168e-10	0.000340418	-1.38324	-1.78168e-10
79692931	rs6563081	4.33972e-11	-0.556441	-1.78168e-10	0.000429263	-1.15135	-1.78168e-10
79693137	rs148496896	3.69859e-11	-1.89059e-10	-0.716299	0.000631527	-1.89059e-10	-0.765276
79693192	rs6563082	4.13251e-11	-0.605365	-1.78168e-10	0.000413701	-1.18827	-1.78168e-10
79693382	rs147815937	2.99689e-11	-0.926676	-1.78168e-10	0.000334021	-1.40221	-1.78168e-10
79693632	rs646931	3.61089e-12	-1.91205	-1.13083	6.90203e-05	-1.85096	-1.12805
79693708	rs61966428	3.04589e-11	-0.910457	-1.78168e-10	0.000318617	-1.44943	-1.78168e-10
79693763	rs618098	4.15658e-12	-1.74119	-1.16095	6.31171e-05	-1.90939	-1.15904
79693918	rs117267073	3.83893e-11	-1.89059e-10	-0.679056	0.000654213	-1.89059e-10	-0.729984
79693957	rs61966430	3.11896e-11	-0.886751	-1.78168e-10	0.000308829	-1.48063	-1.78168e-10
79693990	rs613452	3.58688e-12	-1.91804	-1.13151	6.82949e-05	-1.86083	-1.12875
79694063	rs589697	3.56999e-12	-1.92084	-1.13343	6.78781e-05	-1.86557	-1.13013
79694107	rs143025939	2.30921e-11	-1.89059e-10	-1.18735	0.000414072	-1.89059e-10	-1.18738
79694145	rs612909	3.58718e-12	-1.90886	-1.14061	6.88017e-05	-1.84583	-1.13636
79694152	rs4885612	3.41306e-12	-1.91245	-1.18678	6.33904e-05	-1.87674	-1.18737
79694269	rs114826598	4.77144e-10	1.84098	-1.78168e-10	0.00451918	1.20267	-1.78168e-10
79694450	rs138917906	1.12608e-11	-1.9055	-1.78168e-10	0.00023458	-1.75562	-1.78168e-10
79694589	rs61966431	3.5213e-11	-0.765421	-1.78168e-10	0.000332331	-1.40729	-1.78168e-10
79694639	rs587011	3.89021e-12	-1.7889	-1.17947	6.23372e-05	-1.90268	-1.17817
79694730	rs17837332	3.76168e-11	-1.89059e-10	-0.699385	0.000641725	-1.89059e-10	-0.749258
79695021	rs598698	3.53783e-12	-1.90224	-1.16108	6.46588e-05	-1.88554	-1.15875
79695350	rs12184712	1.59765e-11	-1.55572	-1.78168e-10	0.000284748	-1.56181	-1.78168e-10
79695722	rs76775325	1.80969e-11	-1.43109	-1.78168e-10	0.000305334	-1.49201	-1.78168e-10
79695827	rs662616	1.07339e-11	-0.817696	-1.13574	0.000107155	-1.39322	-1.14593
79696094	rs651405	3.66953e-11	-1.89059e-10	-0.724187	0.000625634	-1.89059e-10	-0.774651
79696680	rs639604	1.03149e-11	-0.930176	-1.06307	0.000226039	-0.745527	-1.04718
79696923	rs73228482	5.84833e-11	-0.258094	-1.78168e-10	0.000415067	-1.18498	-1.78168e-10
79696986	rs17070849	5.91087e-11	-0.247457	-1.78168e-10	0.000418049	-1.17782	-1.78168e-10
79697367	rs9601178	2.40722e-11	-1.14578	-1.78168e-10	0.000413356	-1.18911	-1.78168e-10
79697993	rs73228483	5.65978e-11	-0.290866	-1.78168e-10	0.000406043	-1.20696	-1.78168e-10
79698533	rs617940	2.301e-11	-0.274417	-0.91649	0.000710352	0.2668	-0.914455
79698955	rs147494315	3.28868e-11	-1.89059e-10	-0.833766	0.000578837	-1.89059e-10	-0.852396
79698995	rs139976196	2.87592e-11	-1.89059e-10	-0.967879	0.00051722	-1.89059e-10	-0.964949
79699247	rs61966432	5.59302e-11	-0.302731	-1.78168e-10	0.000402835	-1.21489	-1.78168e-10
79699392	rs596249	7.6967e-12	-1.14178	-1.14426	0.00019045	-0.830499	-1.13353
79699478	rs75176875	1.08457e-11	-1.94307	-1.78168e-10	0.00020575	-1.88676	-1.78168e-10
79699657	rs60725666	7.94826e-12	-1.08672	-1.16716	0.000136496	-1.13163	-1.16549
79700680	rs694413	5.61511e-11	-0.29879	-1.78168e-10	0.000422745	-1.16665	-1.78168e-10
79700958	rs117858528	2.16724e-11	-1.2508	-1.78168e-10	0.000350454	-1.35419	-1.78168e-10
79701710	rs111985354	1.0801e-11	-1.9472	-1.78168e-10	0.000289245	-1.54614	-1.78168e-10
79701763	rs77278228	2.90044e-11	-1.89059e-10	-0.959388	0.000520501	-1.89059e-10	-0.958626
79702253	rs76212150	1.95703e-11	-1.35282	-1.78168e-10	0.000275041	-1.5965	-1.78168e-10
79702566	rs146286185	2.12244e-11	-1.27169	-1.78168e-10	0.000234396	-1.75641	-1.78168e-10
79702827	rs76576510	4.24843e-11	-1.89059e-10	-0.577702	0.000718752	-1.89059e-10	-0.6359
79702829	rs6563085	5.3023e-11	-0.356111	-1.78168e-10	0.000388782	-1.2504	-1.78168e-10
79703151	rs17070868	5.13516e-11	-0.38814	-1.78168e-10	0.000380641	-1.27156	-1.78168e-10
79704562	rs55837055	5.53442e-11	-0.313265	-1.78168e-10	0.000400013	-1.22192	-1.78168e-10
79705645	rs17791444	1.36932e-11	-1.70993	-1.78168e-10	0.000193771	-1.94674	-1.78168e-10
79705923	rs638226	5.55576e-11	-0.309415	-1.78168e-10	0.000409923	-1.19745	-1.78168e-10
79706328	rs74825089	2.81533e-11	-1.89059e-10	-0.989171	0.000505201	-1.89059e-10	-0.98846
79706454	rs625522	2.80129e-11	-0.122371	-0.871801	0.000707817	0.218374	-0.869605
79706479	rs9318606	3.89036e-12	-1.91913	-1.0492	8.56677e-05	-1.73248	-1.03046
79706549	rs138138857	2.33584e-11	-1.89059e-10	-1.17588	0.00042653	-1.89059e-10	-1.15773
79706999	rs77967525	5.19761e-11	-0.376051	-1.78168e-10	0.000383688	-1.26359	-1.78168e-10
79707899	rs653374	5.80416e-11	-0.265676	-1.78168e-10	0.000432518	-1.14379	-1.78168e-10
79708327	rs76641289	2.34866e-11	-1.89059e-10	-1.1704	0.000419555	-1.89059e-10	-1.17422
79708510	rs677659	1.74695e-11	-0.327087	-1.13929	0.000473832	0.076632	-1.1292
79708547	rs36110088	1.07799e-10	0.353433	-1.78168e-10	0.00101264	-0.293098	-1.78168e-10
79709053	rs61966434	5.71973e-11	-0.280328	-1.78168e-10	0.000408918	-1.1999	-1.78168e-10
79710185	rs9318607	2.03317e-11	-1.31465	-1.78168e-10	0.000199559	-1.91731	-1.78168e-10
79710507	rs117558272	3.01836e-11	-1.89059e-10	-0.919537	0.000521837	-1.89059e-10	-0.956061
79710979	rs78850898	2.62778e-11	-1.89059e-10	-1.05811	0.000471482	-1.89059e-10	-1.05754
79711156	rs9601181	2.39913e-11	-1.14914	-1.78168e-10	0.000412005	-1.19238	-1.78168e-10
79711341	rs184661535	2.60193e-11	-1.89059e-10	-1.068	0.000467585	-1.89059e-10	-1.06584
79711516	rs76706034	2.67155e-11	-1.89059e-10	-1.04159	0.000468346	-1.89059e-10	-1.06421
79711606	rs61966435	4.95511e-11	-0.423831	-1.78168e-10	0.000371819	-1.29501	-1.78168e-10
79711611	rs78254427	5.1106e-11	-0.392934	-1.78168e-10	0.000379441	-1.27472	-1.78168e-10
79711612	rs78464852	5.0547e-11	-0.403932	-1.78168e-10	0.000376706	-1.28195	-1.78168e-10
79712157	rs7987817	5.60064e-11	-0.301371	-1.78168e-10	0.000403201	-1.21398	-1.78168e-10
79712168	rs76544329	2.67741e-11	-1.89059e-10	-1.0394	0.000481267	-1.89059e-10	-1.03699
79712631	rs17791450	4.08279e-12	-1.92495	-0.995108	7.67172e-05	-1.89453	-0.978763
79712732	rs78062384	2.42915e-11	-1.89059e-10	-1.13671	0.000436616	-1.89059e-10	-1.13436
79713499	rs73228487	5.91087e-11	-0.247457	-1.78168e-10	0.000418049	-1.17782	-1.78168e-10
79714638	rs17070885	5.91087e-11	-0.247457	-1.78168e-10	0.000418049	-1.17782	-1.78168e-10
79714958	rs9544998	4.38002e-12	-1.83267	-1.01712	0.000112549	-1.49469	-0.995338
79715175	rs117674824	2.87712e-10	1.33513	-1.78168e-10	0.00102386	-0.282084	-1.78168e-10
79716267	rs146790485	1.35373e-10	-1.89059e-10	0.581195	0.0024328	-1.89059e-10	0.583383
79716750	rs61966436	5.65978e-11	-0.290866	-1.78168e-10	0.000406043	-1.20696	-1.78168e-10
79717088	rs61966437	5.5365e-11	-0.312889	-1.78168e-10	0.000400113	-1.22167	-1.78168e-10
79717916	rs622985	4.25482e-11	0.104168	-0.680367	0.00126528	0.607219	-0.677584
79717955	rs61966438	5.60064e-11	-0.301371	-1.78168e-10	0.000403201	-1.21398	-1.78168e-10
79718017	rs2991505	2.79523e-11	0.00150218	-0.997838	0.00019424	-0.949207	-0.995115
79718175	rs79623254	2.39111e-11	-1.89059e-10	-1.15249	0.000426993	-1.89059e-10	-1.15665
79718242	rs2991504	4.30672e-11	0.305368	-0.869442	0.00131448	0.844272	-0.87649
79718517	rs2991503	2.72007e-11	-1.89059e-10	-1.02359	0.000488997	-1.89059e-10	-1.02106
79718615	rs614930	2.57881e-11	-1.89059e-10	-1.07692	0.000463394	-1.89059e-10	-1.07484
79718725	rs9593378	3.76086e-11	-0.699603	-1.78168e-10	0.00062242	-0.779802	-1.78168e-10
79719318	rs113442018	2.61792e-11	-1.89059e-10	-1.06187	0.000470485	-1.89059e-10	-1.05965
79719839	rs598980	2.65175e-11	-1.89059e-10	-1.04903	0.000476617	-1.89059e-10	-1.0467
79719906	rs74097550	3.72318e-11	-0.709673	-1.78168e-10	0.000626896	-0.772636	-1.78168e-10
79720040	rs9565467	3.9821e-12	-1.77497	-1.17006	0.000115572	-1.30028	-1.16325
79720141	rs4885613	4.81079e-12	-1.79779	-0.958187	0.000128463	-1.42727	-0.930508
79720211	rs2991500	2.19413e-11	-0.0733915	-1.16507	0.000353366	-0.182596	-1.16332
79720324	rs1760676	6.24457e-11	-0.192539	-1.78168e-10	0.00100752	-0.298166	-1.78168e-10
79720448	rs7983037	4.71036e-12	-1.79779	-0.979284	0.000125808	-1.42727	-0.951388
79720573	rs114927551	2.86848e-11	-1.89059e-10	-0.97047	0.000497807	-1.89059e-10	-1.0032
79720635	rs78219619	2.83257e-11	-1.89059e-10	-0.983066	0.00049207	-1.89059e-10	-1.0148
79720718	rs79140680	2.85911e-11	-1.89059e-10	-0.973741	0.000496309	-1.89059e-10	-1.00622
79721301	rs78506973	1.37192e-11	-0.886162	-0.821876	0.00024636	-0.839766	-0.866858
79721667	rs7330762	1.1095e-11	-0.754615	-1.16573	0.000276849	-0.439102	-1.15084
79721843	rs147650208	2.85574e-11	-1.89059e-10	-0.97492	0.000494879	-1.89059e-10	-1.0091
79722144	rs80112758	3.55379e-11	-0.756237	-1.78168e-10	0.000548473	-0.906279	-1.78168e-10
79722220	rs17253011	1.85068e-11	-0.879459	-0.529237	0.00031832	-0.83292	-0.617441
79722362	rs78992838	2.36242e-11	-1.89059e-10	-1.16456	0.000422953	-1.89059e-10	-1.16616
79722415	rs77444027	1.84853e-11	-0.885003	-0.524859	0.000317814	-0.838582	-0.613367
79722740	rs73556476	2.77574e-11	-1.89059e-10	-1.00333	0.00048301	-1.89059e-10	-1.03338
79722882	rs117956892	1.07771e-11	-1.94941	-1.78168e-10	0.000223123	-1.80569	-1.78168e-10
79723051	rs9530864	3.8001e-12	-1.82839	-1.16342	0.000100277	-1.45792	-1.14756
79723058	rs75788553	1.11826e-11	-1.91248	-1.78168e-10	0.000222003	-1.81073	-1.78168e-10
79723184	rs73228491	2.34932e-10	1.13246	-1.78168e-10	0.000459155	-1.08403	-1.78168e-10
79723481	rs61966439	6.46454e-11	-0.157919	-1.78168e-10	0.000444196	-1.11715	-1.78168e-10
79723544	rs112665634	2.72125e-11	-1.89059e-10	-1.02316	0.000472779	-1.89059e-10	-1.05479
79723879	rs588262	2.5424e-11	-0.614734	-0.476406	0.000425384	-0.590031	-0.570394
79724627	rs78068145	2.67248e-11	-1.89059e-10	-1.04124	0.000477279	-1.89059e-10	-1.04531
79724639	rs2988051	1.97769e-11	-0.520447	-0.821876	0.000347815	-0.49489	-0.866858
79724663	rs116856865	1.95959e-11	-1.35151	-1.78168e-10	0.000300092	-1.50933	-1.78168e-10
79724697	rs75964296	2.39995e-11	-1.89059e-10	-1.1488	0.00042677	-1.89059e-10	-1.15717
79724711	rs117185656	3.51626e-11	-0.766853	-1.78168e-10	0.000543057	-0.916203	-1.78168e-10
79724765	rs117579905	3.51626e-11	-0.766853	-1.78168e-10	0.000543057	-0.916203	-1.78168e-10
79725283	rs80180194	1.44217e-11	-0.874702	-0.783399	0.000258422	-0.828059	-0.830764
79725454	rs2991497	1.97763e-11	-0.546376	-0.795977	0.000347739	-0.521051	-0.840913
79725764	rs75556026	1.46555e-11	-0.869224	-0.772794	0.000262475	-0.822464	-0.820796
79726151	rs74711922	1.0371e-11	-0.84607	-1.14175	0.000192872	-0.798817	-1.15257
79726333	rs73556478	2.81901e-11	-1.89059e-10	-0.987864	0.000489906	-1.89059e-10	-1.0192
79726440	rs61966440	7.51354e-11	-0.0075444	-1.78168e-10	0.000492616	-1.01369	-1.78168e-10
79726879	rs9545000	4.11492e-12	-1.8594	-1.05282	0.000114535	-1.44083	-1.0317
79726890	rs2991494	4.43004e-11	0.321532	-0.857375	0.00150107	0.946776	-0.846262
79726982	rs2991493	1.29703e-11	-0.699543	-1.06463	0.000388987	-0.205444	-1.04443
79727361	rs79530493	2.6025e-11	-1.89059e-10	-1.06778	0.000464963	-1.89059e-10	-1.07146
79727386	rs2991492	1.62878e-11	-0.48924	-1.04718	0.000414302	-0.16118	-1.02564
79727512	rs79742299	1.10054e-11	-1.92845	-1.78168e-10	0.000194346	-1.94378	-1.78168e-10
79727759	rs73556481	9.2279e-12	-0.971861	-1.13274	0.000170957	-0.927353	-1.14465
79727789	rs74099237	2.33934e-11	-1.89059e-10	-1.17438	0.000417247	-1.89059e-10	-1.17974
79727802	rs73556484	9.3925e-12	-0.971861	-1.11506	0.000173676	-0.927353	-1.12887
79728083	rs9318608	1.32962e-11	-0.643982	-1.09537	0.000357776	-0.255047	-1.07846
79728108	rs148836954	3.92105e-11	-0.657892	-1.78168e-10	0.000601376	-0.814197	-1.78168e-10
79728193	rs188822365	5.94993e-11	-0.240871	-1.78168e-10	0.000358842	-1.33054	-1.78168e-10
79728362	rs73556485	1.09386e-11	-0.936202	-0.99834	0.000200617	-0.8909	-1.02112
79729563	rs8001905	5.4067e-12	-1.52989	-1.10931	0.000104114	-1.48168	-1.08626
79729852	rs12584258	3.1382e-11	-1.89059e-10	-0.880601	0.00054412	-1.89059e-10	-0.914248
79730081	rs9574361	6.07494e-11	0.305668	-0.525747	0.000396028	-0.764159	-0.467772
79730423	rs9545005	1.12878e-10	1.0991	-0.699623	0.0012556	0.593942	-0.671993
79730816	rs7986404	4.07425e-12	-1.89892	-1.02323	8.39227e-05	-1.80119	-0.982328
79730864	rs7986907	4.01389e-12	-1.89892	-1.03815	8.25309e-05	-1.80119	-0.999051
79730936	rs7986775	4.03558e-12	-1.90203	-1.02965	8.37174e-05	-1.79574	-0.990231
79731184	rs618584	4.65353e-12	-1.91862	-0.87059	0.000103442	-1.76097	-0.813434
79731432	rs140547900	1.20229e-11	-1.84002	-1.78168e-10	0.000193578	-1.94774	-1.78168e-10
79731660	rs9601182	5.10336e-12	-1.91555	-0.781383	0.000147191	-1.50044	-0.721243
79732097	rs74327525	2.45122e-11	-1.89059e-10	-1.12766	0.000441387	-1.89059e-10	-1.12349
79732176	rs78797523	2.7218e-11	-1.89059e-10	-1.02296	0.000474851	-1.89059e-10	-1.05042
79732260	rs613696	4.22772e-11	-1.89059e-10	-0.582589	0.000712557	-1.89059e-10	-0.644557
79732582	rs61966446	6.18245e-12	-1.63331	-0.871808	9.05226e-05	-1.88928	-0.81854
79733360	rs117088117	1.13818e-11	-1.89482	-1.78168e-10	0.000230935	-1.77128	-1.78168e-10
79733391	rs34893394	4.19077e-12	-1.71794	-1.17601	6.60437e-05	-1.86435	-1.15875
79733500	rs4885614	2.69198e-10	2.41558	-1.14697	0.000386482	-0.125027	-1.13131
79733564	rs4884122	2.59764e-10	2.23288	-0.999946	0.000658843	0.320091	-1.04302
79733598	rs4885615	2.29498e-10	2.10901	-0.999946	0.000601529	0.22908	-1.04302
79733624	rs4884123	2.20974e-10	2.07755	-1.00634	0.000584549	0.206049	-1.04863
79733659	rs4884124	2.23113e-10	2.07755	-0.996708	0.000589508	0.206049	-1.04018
79733793	rs4884125	2.22597e-10	2.07847	-0.999946	0.00058823	0.206724	-1.04302
79734491	rs12868236	6.25162e-12	-1.83035	-0.663646	0.000105051	-1.83749	-0.721479
79734887	rs1360251	2.29089e-10	2.07847	-0.971198	0.000603336	0.206724	-1.01767
79734888	rs189542589	2.77891e-11	-1.89059e-10	-1.00219	0.000484691	-1.89059e-10	-1.0299
79734964	rs1360250	2.23014e-10	2.04137	-0.960973	0.000512026	0.0335533	-1.00859
79735044	rs9530865	5.35493e-11	0.751109	-1.09734	0.000911423	0.671173	-1.06958
79735375	rs7326865	2.28684e-10	2.0468	-0.9413	0.000605753	0.183571	-0.990515
79735411	rs73228495	1.87701e-11	-1.39457	-1.78168e-10	0.000208982	-1.87117	-1.78168e-10
79735511	rs9574362	4.28922e-11	0.618824	-1.18697	0.000711343	0.540885	-1.18715
79735660	rs633474	4.76035e-12	-1.62557	-1.14094	0.000118519	-1.32686	-1.11148
79735667	rs633470	1.32099e-10	0.854734	-0.298019	0.000343244	-1.10543	-0.26955
79735904	rs9545007	1.70044e-10	1.80453	-0.995309	0.00044006	-0.0873496	-1.03916
79736132	rs7985181	1.80557e-10	1.86535	-0.996138	0.000459282	-0.0444437	-1.03931
79736248	rs7986836	1.79382e-10	1.86535	-1.00267	0.000456655	-0.0444437	-1.04505
79736550	rs7990656	1.79382e-10	1.86535	-1.00267	0.000456655	-0.0444437	-1.04505
79736962	rs7990950	5.21249e-12	-1.89254	-0.783235	0.000101947	-1.75673	-0.832226
79737052	rs7991597	5.21249e-12	-1.89254	-0.783235	0.000101947	-1.75673	-0.832226
79737152	rs78044284	2.97145e-11	-1.89059e-10	-0.935199	0.000537936	-1.89059e-10	-0.925678
79737480	rs9545008	1.59069e-10	1.74722	-1.00472	0.000418928	-0.12765	-1.04807
79737706	rs7333649	1.15124e-10	1.60469	-1.18552	0.000368728	-0.124864	-1.17849
79737800	rs35632558	5.27499e-12	-1.84834	-0.815517	9.11892e-05	-1.83804	-0.862446
79737813	rs146174684	1.27941e-11	-1.77785	-1.78168e-10	0.000327257	-1.42267	-1.78168e-10
79737970	rs7334091	4.17261e-11	0.587873	-1.18358	0.00064947	0.449776	-1.18704
79738106	rs7334311	4.06987e-11	0.564091	-1.18473	0.000634451	0.426652	-1.18731
79738360	rs76846697	2.99349e-11	-1.89059e-10	-0.927811	0.000540953	-1.89059e-10	-0.920084
79738431	rs77809343	3.17098e-11	-1.89059e-10	-0.87021	0.000573491	-1.89059e-10	-0.861675
79738558	rs140574792	1.46092e-11	-1.64519	-1.78168e-10	0.000199869	-1.91576	-1.78168e-10
79738915	rs9545009	3.86104e-11	0.511651	-1.18497	0.000602893	0.375673	-1.18735
79739006	rs117505986	2.42092e-11	-1.1401	-1.78168e-10	0.000289666	-1.54469	-1.78168e-10
79739129	rs9530866	3.97311e-11	0.511651	-1.15635	0.000635636	0.375673	-1.13446
79739234	rs60320765	2.92098e-11	-1.89059e-10	-0.95233	0.000527655	-1.89059e-10	-0.944974
79739319	rs74406914	2.94253e-11	-1.89059e-10	-0.94498	0.000532601	-1.89059e-10	-0.935643
79739439	rs9574363	4.42274e-11	0.613044	-1.15053	0.000713448	0.484166	-1.12747
79740517	rs75368068	2.97017e-11	-1.89059e-10	-0.935632	0.000537699	-1.89059e-10	-0.926118
79740796	rs1411315	1.41161e-10	0.920061	-0.296995	0.000331823	-1.14258	-0.266235
79740798	rs2991489	4.5207e-12	-1.66236	-1.15581	0.000115326	-1.33948	-1.12618
79740834	rs55772342	1.36232e-10	0.587524	-1.78168e-10	0.000219965	-1.81995	-1.78168e-10
79741077	rs9565468	4.58496e-12	-1.62274	-1.18131	9.91326e-05	-1.42986	-1.1871
79741223	rs1411314	1.53278e-10	0.919039	-0.213622	0.000372603	-1.10994	-0.182959
79741227	rs1411313	1.40261e-10	0.800609	-0.183941	0.000372032	-1.14162	-0.152817
79741241	rs1411312	1.43333e-10	0.822276	-0.183941	0.000376435	-1.12986	-0.152817
79741794	rs9545010	4.18769e-11	0.512981	-1.10508	0.000751133	0.480162	-1.072
79741856	rs9530867	4.04565e-11	0.487376	-1.11398	0.000707687	0.431168	-1.08258
79741889	rs618304	4.86908e-12	-1.61115	-1.13278	0.000122939	-1.30693	-1.0948
79741956	rs666269	1.4369e-10	0.919039	-0.27822	0.00034944	-1.10994	-0.24714
79742527	rs7319658	1.51025e-10	1.68738	-0.99677	0.000402606	-0.169586	-1.04587
79742676	rs9593381	5.50543e-12	-1.84377	-0.777331	9.60943e-05	-1.8214	-0.82669
79742920	rs73228501	2.28306e-11	-1.19873	-1.78168e-10	0.000205268	-1.8891	-1.78168e-10
79743052	rs58086794	4.69559e-12	-1.60012	-1.18009	0.00010197	-1.40144	-1.18729
79743238	rs117795182	3.13544e-11	-1.89059e-10	-0.881482	0.000538144	-1.89059e-10	-0.925291
79743694	rs2988054	4.14847e-12	-1.73859	-1.16551	0.000101508	-1.45325	-1.14003
79743725	rs9601185	6.94028e-12	-1.68925	-0.700244	9.89237e-05	-1.86516	-0.753909
79743977	rs1330060	4.05103e-11	0.511651	-1.13693	0.000650895	0.375673	-1.11074
79744323	rs592560	5.43695e-12	-1.64454	-0.989076	0.00014608	-1.31364	-0.915626
79744738	rs606519	5.4184e-12	-1.64454	-0.992493	0.000145497	-1.31364	-0.919629
79744855	rs605216	5.4184e-12	-1.64454	-0.992493	0.000145497	-1.31364	-0.919629
79745997	rs2991488	5.55013e-12	-1.64454	-0.968473	0.000149795	-1.31364	-0.890515
79746035	rs2988056	5.55013e-12	-1.64454	-0.968473	0.000149795	-1.31364	-0.890515
79746329	rs9601186	5.7073e-12	-1.83552	-0.749572	9.77719e-05	-1.83015	-0.800627
79746398	rs9574364	5.55013e-12	-1.64454	-0.968473	0.000149795	-1.31364	-0.890515
79746603	rs2991487	4.84143e-12	-1.60087	-1.14876	0.000122013	-1.29279	-1.1165
79746630	rs140964728	3.37944e-11	-1.89059e-10	-0.806542	0.000614155	-1.89059e-10	-0.793169
79747030	rs9565470	5.55607e-12	-1.63988	-0.972065	0.000150175	-1.30691	-0.894702
79747073	rs111242708	5.14e-12	-1.54814	-1.14164	0.000112284	-1.3578	-1.13459
79747074	rs145077224	1.22795e-10	-1.89059e-10	0.48368	0.00209168	-1.89059e-10	0.432304
79747118	rs2991486	4.778e-12	-1.60087	-1.16195	0.000119794	-1.29279	-1.13485
79747457	rs140355529	4.4737e-11	-1.89059e-10	-0.526034	0.000780551	-1.89059e-10	-0.553417
79747498	rs61966449	5.28848e-12	-1.49564	-1.16566	0.000112648	-1.30467	-1.18447
79747680	rs9593382	5.76863e-12	-1.83128	-0.743126	9.79478e-05	-1.83442	-0.794567
79747824	rs77741553	3.41917e-11	-1.89059e-10	-0.794852	0.000621502	-1.89059e-10	-0.781278
79748016	rs2991485	6.04879e-12	-1.64454	-0.882436	0.000165549	-1.31364	-0.790515
79748929	rs147391460	3.38762e-11	-1.89059e-10	-0.804122	0.000615669	-1.89059e-10	-0.790707
79749111	rs118013194	4.02834e-11	-1.89059e-10	-0.630896	0.000708837	-1.89059e-10	-0.649792
79749581	rs7331268	5.51679e-12	-1.63988	-0.979161	0.000148937	-1.30691	-0.902984
79749732	rs79464345	5.53573e-12	-1.63998	-0.975628	0.000148003	-1.31733	-0.898858
79749789	rs117319112	3.41917e-11	-1.89059e-10	-0.794852	0.000621502	-1.89059e-10	-0.781278
79750113	rs72628079	5.51679e-12	-1.63988	-0.979161	0.000148937	-1.30691	-0.902984
79750183	rs61966450	4.76652e-12	-1.60087	-1.16435	0.000119378	-1.29279	-1.13834
79750672	rs2991484	5.45411e-12	-1.64564	-0.984829	0.000157399	-1.24584	-0.908795
79751450	rs79727773	3.41917e-11	-1.89059e-10	-0.794852	0.000621502	-1.89059e-10	-0.781278
79751758	rs1330059	1.87622e-10	1.11901	-0.211416	0.000375004	-1.10576	-0.180719
79752374	rs77308153	3.84836e-11	-1.89059e-10	-0.676603	0.000700125	-1.89059e-10	-0.662157
79752467	rs2991483	5.49942e-12	-1.63988	-0.982314	0.000148389	-1.30691	-0.906671
79752730	rs9574365	5.37244e-12	-1.4819	-1.16365	0.000123034	-1.21711	-1.18384
79752839	rs12871633	9.07095e-12	-1.49857	-0.623188	9.91203e-05	-1.93572	-0.68136
79753145	rs117307807	1.54311e-11	-1.59045	-1.78168e-10	0.000196136	-1.93461	-1.78168e-10
79753198	rs9601187	3.50632e-12	-1.9047	-1.16757	7.43588e-05	-1.72733	-1.17718
79753446	rs684269	1.75428e-10	1.05696	-0.216564	0.00034941	-1.17122	-0.185946
79753980	rs2991479	5.49413e-12	-1.63988	-0.983277	0.000148221	-1.30691	-0.907798
79754193	rs188814664	3.67652e-11	-1.89059e-10	-0.722283	0.000667345	-1.89059e-10	-0.71011
79754491	rs2988021	5.34295e-12	-1.66778	-0.983277	0.000142341	-1.34739	-0.907798
79754928	rs2991478	4.31501e-12	-1.69389	-1.17085	0.000103775	-1.42312	-1.14807
79755183	rs2988022	5.47501e-12	-1.63988	-0.986764	0.000147618	-1.30691	-0.911882
79755299	rs6563086	4.68996e-12	-1.61378	-1.16763	0.000100451	-1.41858	-1.18516
79755372	rs111695275	1.10461e-11	-1.92476	-1.78168e-10	0.000195249	-1.93914	-1.78168e-10
79755534	rs2988023	1.81238e-10	1.09416	-0.221184	0.00037001	-1.10925	-0.190639
79755896	rs694724	1.84063e-10	1.09521	-0.206772	0.000363226	-1.14239	-0.176002
79755920	rs149999099	8.97342e-11	-1.89059e-10	0.170016	0.00184481	-1.89059e-10	0.306716
79756217	rs641074	5.46306e-12	-1.63518	-0.993646	0.000147423	-1.30015	-0.919956
79756307	rs599049	5.48898e-12	-1.63045	-0.993646	0.000148428	-1.29336	-0.919956
79756547	rs9565472	5.47e-12	-1.46809	-1.15947	0.000116693	-1.27191	-1.18196
79756659	rs610695	1.36233e-10	0.825789	-0.238258	0.000317317	-1.24553	-0.207982
79756956	rs2991443	5.48898e-12	-1.63045	-0.993646	0.000148428	-1.29336	-0.919956
79757266	rs150125726	3.28084e-11	-1.89059e-10	-0.836153	0.000572214	-1.89059e-10	-0.863904
79757491	rs76794248	1.06138e-10	0.3379	-1.78168e-10	0.000614907	-0.791946	-1.78168e-10
79757530	rs113075013	1.08286e-10	-1.89059e-10	0.35794	0.00185946	-1.89059e-10	0.314623
79757571	rs658844	5.46306e-12	-1.63518	-0.993646	0.000147423	-1.30015	-0.919956
79757784	rs7990825	4.82168e-11	0.667971	-1.1191	0.000774565	0.52768	-1.0888
79757803	rs74915923	3.67652e-11	-1.89059e-10	-0.722283	0.000667345	-1.89059e-10	-0.71011
79757916	rs1760677	5.43746e-12	-1.63988	-0.993646	0.00014643	-1.30691	-0.919956
79757940	rs9593383	5.67607e-12	-1.83968	-0.750894	9.83284e-05	-1.82581	-0.799291
79757944	rs1755467	5.77831e-12	-1.58596	-0.986764	0.000152803	-1.27239	-0.911882
79757948	rs1755466	5.46306e-12	-1.63518	-0.993646	0.000147423	-1.30015	-0.919956
79758046	rs2991448	5.46306e-12	-1.63518	-0.993646	0.000147423	-1.30015	-0.919956
79758426	rs2991450	5.57455e-12	-1.66778	-0.940844	0.000148931	-1.34739	-0.862539
79758632	rs2991464	2.20444e-10	1.41592	-0.347114	0.000313101	-1.15034	-0.316554
79758881	rs9574368	4.47956e-12	-1.74673	-1.08058	0.000107768	-1.50027	-1.03316
79758889	rs9574369	4.23931e-12	-1.73135	-1.15108	0.000101025	-1.47753	-1.12052
79758919	rs9574370	5.34955e-12	-1.73994	-0.909888	0.000130958	-1.51056	-0.827982
79759010	rs9565473	3.25714e-11	0.242448	-1.08585	0.000477661	0.00783625	-1.05235
79759025	rs143018294	3.63842e-11	-1.89059e-10	-0.732701	0.000662034	-1.89059e-10	-0.7181
79759059	rs7996244	5.62527e-12	-1.68968	-0.909888	0.000149281	-1.37961	-0.827982
79759194	rs61967873	3.59759e-12	-1.94372	-1.10285	0.000114022	-1.37848	-1.09855
79759262	rs659005	5.67416e-12	-1.68102	-0.909888	0.000151201	-1.36683	-0.827982
79759271	rs596438	5.6283e-12	-1.68914	-0.909888	0.000153449	-1.35207	-0.827982
79759273	rs596436	5.62527e-12	-1.68968	-0.909888	0.000149281	-1.37961	-0.827982
79759512	rs605505	4.7621e-12	-1.6252	-1.14095	0.000123887	-1.28584	-1.1082
79759808	rs671712	5.64956e-12	-1.68537	-0.909888	0.000150235	-1.37323	-0.827982
79759913	rs593305	5.65108e-12	-1.68102	-0.913964	0.000150501	-1.36683	-0.832622
79760147	rs2988026	5.93654e-12	-1.63582	-0.909888	0.000155141	-1.3411	-0.827982
79760226	rs2988027	9.75859e-11	0.477848	-0.223951	0.000253479	-1.48689	-0.191248
79760657	rs590108	5.65108e-12	-1.68102	-0.913964	0.000150501	-1.36683	-0.832622
79760671	rs7987348	3.53946e-11	-1.89059e-10	-0.760276	0.000642142	-1.89059e-10	-0.748607
79761193	rs9545011	3.25424e-11	0.242448	-1.08674	0.000477171	0.00783625	-1.05338
79761489	rs73230206	2.17929e-11	-1.24525	-1.78168e-10	0.000214988	-1.84283	-1.78168e-10
79761528	rs662113	5.90727e-12	-1.65376	-0.896889	0.00015985	-1.32698	-0.812199
79761631	rs9318611	4.93579e-12	-1.88502	-0.845305	9.48892e-05	-1.77272	-0.887986
79761805	rs610754	1.07162e-10	0.586196	-0.238687	0.00026198	-1.43891	-0.206232
79761961	rs2988028	5.90727e-12	-1.65376	-0.896889	0.00015985	-1.32698	-0.812199
79762080	rs2988029	9.8206e-11	0.498918	-0.238687	0.0002458	-1.50267	-0.206232
79762375	rs1536941	4.46102e-12	-1.94691	-0.884546	0.000102114	-1.78913	-0.79819
79762645	rs2988030	5.69375e-12	-1.69438	-0.893086	0.000151254	-1.38658	-0.807879
79762780	rs61967875	5.09558e-12	-1.85316	-0.845305	9.17122e-05	-1.80678	-0.887986
79763128	rs117221675	2.41866e-11	-1.89059e-10	-1.14104	0.000430699	-1.89059e-10	-1.14801
79763872	rs2988031	6.49746e-12	-1.56595	-0.889474	0.000182701	-1.20077	-0.804799
79763944	rs2988032	6.35175e-12	-1.58122	-0.896889	0.000185384	-1.17879	-0.812199
79764237	rs2988033	6.20115e-12	-1.58122	-0.920885	0.000180384	-1.17879	-0.839541
79764317	rs2988035	6.63178e-12	-1.5761	-0.858862	0.000195175	-1.17139	-0.768126
79764930	rs2988036	4.59984e-11	-1.89059e-10	-0.498229	0.000792018	-1.89059e-10	-0.538833
79764951	rs2988037	3.05352e-11	-0.400702	-0.507253	0.00152215	0.662051	-0.547586
79765290	rs2988038	4.59984e-11	-1.89059e-10	-0.498229	0.000792018	-1.89059e-10	-0.538833
79765467	rs9318612	3.30325e-11	0.245328	-1.07467	0.000499734	0.0401649	-1.03951
79766188	rs2988039	8.51693e-12	-1.92995	-0.254829	0.000398529	-1.0805	-0.145142
79766916	rs9545012	1.19074e-11	-0.694332	-1.15535	0.000161229	-0.995621	-1.13497
79767387	rs79356344	3.73455e-11	-1.89059e-10	-0.706623	0.000679804	-1.89059e-10	-0.691613
79767838	rs74097933	3.51296e-11	-1.89059e-10	-0.767793	0.000637268	-1.89059e-10	-0.756226
79768094	rs609481	9.14803e-11	0.398386	-0.209098	0.000241218	-1.55157	-0.176146
79768343	rs1411311	5.07854e-12	-1.86459	-0.83722	9.37786e-05	-1.79206	-0.88042
79768959	rs2988040	2.97669e-11	-1.89059e-10	-0.933439	0.000512968	-1.89059e-10	-0.973204
79769071	rs9601188	5.38698e-12	-1.80016	-0.842693	8.73057e-05	-1.85846	-0.885543
79769385	rs2988041	2.97008e-11	-1.89059e-10	-0.935662	0.000511922	-1.89059e-10	-0.975245
79769411	rs1330057	5.05858e-12	-1.52178	-1.18397	0.000108968	-1.3359	-1.18647
79769603	rs2991444	3.11015e-11	-0.377601	-0.511978	0.00156129	0.692022	-0.552169
79769615	rs117575210	1.09961e-11	-1.9293	-1.78168e-10	0.000237454	-1.74344	-1.78168e-10
79770516	rs2988042	2.65976e-11	-0.54303	-0.502986	0.00126925	0.476214	-0.543448
79770644	rs57618685	3.53922e-11	-1.89059e-10	-0.760345	0.000642097	-1.89059e-10	-0.748677
79770989	rs117289160	7.03141e-10	2.22872	-1.78168e-10	0.00217939	0.473383	-1.78168e-10
79771124	rs2991445	4.53703e-11	-1.89059e-10	-0.511978	0.000781526	-1.89059e-10	-0.552169
79771178	rs868680	8.03078e-12	-1.94272	-0.30083	0.00032433	-1.23467	-0.19698
79771207	rs12876191	6.26387e-12	-1.85623	-0.635804	0.000113822	-1.82669	-0.65209
79771720	rs1755463	2.93198e-11	-1.89059e-10	-0.948572	0.000505897	-1.89059e-10	-0.987083
79771834	rs671700	3.39254e-11	-0.281764	-0.520909	0.00175184	0.815836	-0.560828
79772953	rs9545014	2.34958e-11	-1.17001	-1.78168e-10	0.000829006	-0.493189	-1.78168e-10
79773029	rs78966483	3.38818e-11	-1.89059e-10	-0.803958	0.000593982	-1.89059e-10	-0.826567
79773060	rs662378	4.7301e-11	-1.89059e-10	-0.470304	0.000813774	-1.89059e-10	-0.511734
79773064	rs662380	2.9263e-11	-1.89059e-10	-0.950511	0.000505	-1.89059e-10	-0.988858
79773089	rs11149124	4.64028e-12	-1.60471	-1.18735	0.000102102	-1.40719	-1.18026
79773364	rs597726	2.91556e-11	-1.89059e-10	-0.95419	0.000503303	-1.89059e-10	-0.992225
79773533	rs9574375	5.13205e-12	-1.51111	-1.18022	0.000110269	-1.32313	-1.18737
79773554	rs2988043	2.89715e-11	-1.89059e-10	-0.960524	0.000500397	-1.89059e-10	-0.998015
79773772	rs2988044	8.38927e-12	-1.93214	-0.267738	0.000372989	-1.13155	-0.160314
79773889	rs2988045	2.78447e-11	-1.89059e-10	-1.00019	0.000482664	-1.89059e-10	-1.0341
79773943	rs117848449	1.36538e-11	-1.71282	-1.78168e-10	0.000197039	-1.93001	-1.78168e-10
79774021	rs2988046	2.42259e-11	-0.609031	-0.530384	0.00113519	0.38929	-0.568151
79774331	rs56679953	4.55235e-12	-1.62634	-1.18485	0.000100601	-1.43441	-1.16785
79774846	rs666690	1.03602e-11	-1.88222	-0.106642	0.000208431	-1.6812	-0.192602
79775160	rs74212716	3.94988e-11	-1.89059e-10	-0.650564	0.000717962	-1.89059e-10	-0.637
79775363	rs77507631	3.79233e-11	-1.89059e-10	-0.69127	0.000689134	-1.89059e-10	-0.67798
79775446	rs17837345	4.09519e-12	-1.72975	-1.18727	8.69106e-05	-1.56756	-1.18097
79775527	rs680178	2.88568e-11	-1.89059e-10	-0.964489	0.000498588	-1.89059e-10	-1.00164
79775530	rs588755	2.88575e-11	-1.89059e-10	-0.964466	0.000498006	-1.89059e-10	-1.0028
79775829	rs79025271	3.78123e-11	-1.89059e-10	-0.694201	0.00068709	-1.89059e-10	-0.680951
79775923	rs77614120	3.82078e-11	-1.89059e-10	-0.683797	0.000694372	-1.89059e-10	-0.670409
79775937	rs9593385	4.69081e-12	-1.87281	-0.908423	8.83691e-05	-1.78497	-0.946926
79776223	rs75808585	3.83534e-11	-1.89059e-10	-0.679993	0.000695183	-1.89059e-10	-0.669242
79776342	rs80025269	3.72288e-11	-1.89059e-10	-0.709752	0.000676347	-1.89059e-10	-0.696711
79776776	rs9601190	4.80571e-12	-1.85827	-0.898759	8.75614e-05	-1.8047	-0.936376
79776935	rs11149125	5.04962e-12	-1.81639	-0.891137	8.44028e-05	-1.84855	-0.929264
79777038	rs11149126	5.05351e-12	-1.82093	-0.885821	8.51655e-05	-1.84452	-0.924301
79777136	rs139910211	1.84424e-11	-1.41218	-1.78168e-10	0.00021449	-1.84515	-1.78168e-10
79777254	rs9574377	5.02018e-11	-1.89059e-10	-0.410785	0.000902837	-1.89059e-10	-0.407875
79777305	rs2772343	1.13443e-10	0.552289	-0.147827	0.000275094	-1.48676	-0.109539
79777672	rs9601191	5.01264e-12	-1.84228	-0.872592	8.68769e-05	-1.83699	-0.911935
79777725	rs9593386	5.21425e-12	-1.79741	-0.878026	8.41418e-05	-1.8639	-0.917017
79777780	rs142338061	6.49043e-10	2.14866	-1.78168e-10	0.00205068	0.41251	-1.78168e-10
79777834	rs143315038	3.84298e-11	-1.89059e-10	-0.678001	0.000698462	-1.89059e-10	-0.664537
79777838	rs9601192	5.13448e-12	-1.82073	-0.87013	8.53458e-05	-1.85707	-0.909632
79778332	rs74611454	3.79365e-11	-1.89059e-10	-0.690923	0.000687546	-1.89059e-10	-0.680288
79778555	rs2991447	1.08374e-10	1.08481	-0.726065	0.000244909	-0.894996	-0.817536
79778624	rs2988047	2.87913e-11	-1.89059e-10	-0.966764	0.000497554	-1.89059e-10	-1.00371
79778969	rs75132802	2.50227e-11	-1.89059e-10	-1.10705	0.000483512	-1.89059e-10	-1.03234
79779164	rs61967877	4.85776e-12	-1.86553	-0.880726	8.85505e-05	-1.8103	-0.91954
79779200	rs61967878	4.84804e-12	-1.88891	-0.859351	9.12085e-05	-1.80073	-0.899541
79779336	rs61967879	5.00413e-12	-1.85444	-0.862133	9.01823e-05	-1.80944	-0.902146
79780348	rs117083188	5.15524e-11	-0.384236	-1.78168e-10	0.000280139	-1.57813	-1.78168e-10
79780464	rs117474267	5.28151e-11	-0.360039	-1.78168e-10	0.00025909	-1.65624	-1.78168e-10
79780589	rs77036872	3.79245e-11	-1.89059e-10	-0.691237	0.000687328	-1.89059e-10	-0.680606
79780912	rs2329108	5.22184e-12	-1.9466	-0.727389	0.000192758	-1.33709	-0.614892
79781621	rs9601194	8.24254e-12	-1.86754	-0.349985	0.000157191	-1.76775	-0.388206
79781735	rs9593387	5.12044e-12	-1.81557	-0.878026	8.54166e-05	-1.84886	-0.917017
79781921	rs9601195	5.04093e-12	-1.86913	-0.840115	9.24189e-05	-1.80558	-0.881504
79782087	rs1002887	4.93726e-12	-1.85743	-0.872592	9.10944e-05	-1.78959	-0.911935
79782179	rs1316834	5.3052e-12	-1.83813	-0.820021	9.08878e-05	-1.84116	-0.862628
79782369	rs1002886	1.40782e-11	-0.531129	-1.15108	0.000159862	-0.97801	-1.1611
79782391	rs2991449	7.84214e-11	0.562313	-0.527051	0.000200604	-1.41013	-0.50195
79782395	rs74547370	2.38357e-11	-1.89059e-10	-1.15565	0.000415597	-1.89059e-10	-1.1837
79782448	rs7986608	5.11165e-12	-1.84156	-0.853751	9.09296e-05	-1.80904	-0.894294
79782760	rs1547708	1.15381e-09	2.72399	-1.78168e-10	0.00064179	-0.749156	-1.78168e-10
79782784	rs75451597	1.10361e-11	-1.92566	-1.78168e-10	0.000197107	-1.92967	-1.78168e-10
79782915	rs9545015	2.81779e-11	0.0822799	-1.07058	0.000440744	-0.0879076	-1.03705
79783044	rs9530873	2.738e-11	0.0578447	-1.07487	0.000446631	-0.0705035	-1.04118
79783343	rs2988048	7.36553e-11	0.562313	-0.589753	0.000187709	-1.41013	-0.568394
79784008	rs35987804	5.07531e-12	-1.8569	-0.845546	9.38775e-05	-1.78483	-0.8866
79784247	rs112600068	1.20943e-11	-1.8341	-1.78168e-10	0.000207785	-1.87691	-1.78168e-10
79784642	rs2991463	8.30563e-11	0.630745	-0.538061	0.00019935	-1.40518	-0.513169
79784880	rs117779904	3.69839e-11	-1.89059e-10	-0.716354	0.000667162	-1.89059e-10	-0.710384
79785546	rs11149127	5.2683e-12	-1.87214	-0.792991	9.94137e-05	-1.77496	-0.83917
79785583	rs11149128	9.27664e-12	-1.86748	-0.231855	0.000173935	-1.78178	-0.272961
79786033	rs117383961	2.02259e-11	-1.31987	-1.78168e-10	0.000220498	-1.81753	-1.78168e-10
79786103	rs76438900	3.79766e-11	-1.89059e-10	-0.689864	0.000685796	-1.89059e-10	-0.682836
79786265	rs80209443	3.66074e-11	-1.89059e-10	-0.726586	0.000662511	-1.89059e-10	-0.71738
79786642	rs7982920	5.90743e-12	-1.78651	-0.764117	9.26268e-05	-1.87575	-0.809083
79786704	rs9545016	2.78071e-11	0.0482857	-1.04983	0.000378216	-0.268092	-1.00986
79787119	rs78759022	3.65214e-11	-1.89059e-10	-0.728938	0.000659331	-1.89059e-10	-0.72219
79787350	rs75391301	3.64224e-11	-1.89059e-10	-0.731652	0.00065913	-1.89059e-10	-0.722496
79787535	rs147291821	2.90016e-11	-1.89059e-10	-0.959486	0.00050345	-1.89059e-10	-0.991932
79787783	rs76535434	1.73854e-11	-1.4712	-1.78168e-10	0.000512776	-0.973578	-1.78168e-10
79787942	rs9545017	3.59532e-11	0.356772	-1.10139	0.000542197	0.15391	-1.0717
79787952	rs11842559	5.91757e-12	-1.81609	-0.732816	9.87166e-05	-1.8417	-0.779461
79788510	rs61966566	6.04905e-12	-1.81157	-0.715365	0.000100677	-1.83704	-0.76446
79788659	rs79580658	3.63141e-11	-1.89059e-10	-0.73463	0.000657023	-1.89059e-10	-0.725697
79788671	rs2991468	2.74736e-11	-1.89059e-10	-1.01361	0.000477581	-1.89059e-10	-1.04468
79788859	rs9574379	8.35757e-12	-1.18339	-1.02028	0.000171512	-0.988162	-1.0806
79789003	rs10467416	1.06283e-11	-1.82546	-0.137861	0.000183186	-1.8238	-0.179113
79789089	rs9318613	1.28198e-10	1.65845	-1.1317	0.000306562	-0.334421	-1.15358
79789140	rs9318614	4.00532e-12	-1.91575	-1.02346	0.00015803	-1.1857	-0.964934
79789408	rs12870448	6.43275e-12	-1.81447	-0.65096	0.000104759	-1.86002	-0.70174
79789421	rs12870453	6.64496e-12	-1.78558	-0.647401	0.00010293	-1.88101	-0.698353
79789615	rs78073406	3.33813e-11	-1.89059e-10	-0.818838	0.000603542	-1.89059e-10	-0.810601
79789629	rs78996537	3.33813e-11	-1.89059e-10	-0.818838	0.000603542	-1.89059e-10	-0.810601
79789865	rs76670384	3.44003e-11	-1.89059e-10	-0.788771	0.000622169	-1.89059e-10	-0.780205
79789900	rs77212354	2.69588e-11	-1.89059e-10	-1.03253	0.000469488	-1.89059e-10	-1.06177
79790050	rs77601522	3.33813e-11	-1.89059e-10	-0.818838	0.000603542	-1.89059e-10	-0.810601
79790158	rs9601197	6.90778e-12	-1.7954	-0.598792	0.000109734	-1.86331	-0.652044
79791551	rs12584303	7.30509e-12	-1.7899	-0.548363	0.00011301	-1.88204	-0.603902
79791652	rs56050686	3.63988e-11	-1.89059e-10	-0.732299	0.000658572	-1.89059e-10	-0.723343
79791832	rs76905578	3.37693e-11	-1.89059e-10	-0.807284	0.000610634	-1.89059e-10	-0.798919
79792052	rs12874895	1.34599e-11	-1.75792	0.0307946	0.000204141	-1.88093	-0.0136805
79792109	rs2329109	1.40565e-11	-1.74151	0.0577609	0.000208716	-1.88774	0.0152989
79792531	rs76353345	4.34085e-11	-1.89059e-10	-0.55618	0.000786823	-1.89059e-10	-0.545413
79792636	rs9574380	9.85764e-12	-0.866407	-1.17218	0.000209226	-0.683772	-1.18623
79792657	rs2876736	5.93406e-12	-1.71259	-0.833538	8.38289e-05	-1.91737	-0.867268
79793270	rs693937	5.63453e-12	-1.74054	-0.85738	8.77641e-05	-1.89947	-0.839294
79793409	rs76524043	2.5899e-11	-1.89059e-10	-1.07263	0.000465246	-1.89059e-10	-1.07085
79793589	rs9545018	1.10065e-11	-1.03221	-0.896141	0.000106606	-1.66116	-0.88312
79793609	rs595223	3.70469e-12	-1.91314	-1.1041	8.46938e-05	-1.73109	-1.04328
79793650	rs667470	3.54058e-12	-1.94491	-1.11764	0.000106499	-1.43837	-1.10692
79793672	rs9545019	7.4078e-12	-1.15476	-1.16954	7.88871e-05	-1.68154	-1.16386
79793695	rs116956324	3.14227e-11	-0.879305	-1.78168e-10	0.000299461	-1.51143	-1.78168e-10
79793701	rs9545020	8.09489e-12	-1.06707	-1.16854	8.1715e-05	-1.64718	-1.163
79793948	rs668820	1.38042e-10	-1.89059e-10	0.600721	0.00235919	-1.89059e-10	0.552657
79794209	rs79418974	2.98021e-11	-1.89059e-10	-0.932256	0.000527252	-1.89059e-10	-0.945738
79794413	rs681427	5.92466e-12	-1.36925	-1.17847	6.54986e-05	-1.85949	-1.1719
79794454	rs626139	1.30881e-10	-1.89059e-10	0.547453	0.00223844	-1.89059e-10	0.500116
79794521	rs17253102	3.45943e-11	-1.89059e-10	-0.783147	0.000595861	-1.89059e-10	-0.823409
79794634	rs4885616	1.56274e-11	-0.445179	-1.13263	0.000327267	-0.280657	-1.14198
79794706	rs113616374	2.76785e-11	-1.89059e-10	-1.00618	0.000511103	-1.89059e-10	-0.976846
79794734	rs149407440	1.42166e-11	-1.67243	-1.78168e-10	0.000195628	-1.9372	-1.78168e-10
79794930	rs75148544	3.35606e-11	-1.89059e-10	-0.813484	0.000577368	-1.89059e-10	-0.854937
79794950	rs4375552	2.28944e-11	-0.0363414	-1.1596	0.000151333	-1.02912	-1.16481
79795214	rs2329111	2.34026e-11	-0.014577	-1.15941	0.00014923	-1.04263	-1.1653
79795262	rs2329112	6.73679e-12	-1.70197	-0.71728	0.000455976	-0.379997	-0.710979
79795290	rs79778416	2.31242e-11	-1.89059e-10	-1.18596	0.000414073	-1.89059e-10	-1.18737
79795857	rs9545021	2.38288e-11	0.00595925	-1.1619	0.00015106	-1.02855	-1.16719
79796188	rs9545022	2.29853e-11	-0.0350027	-1.15698	0.000147531	-1.0566	-1.16279
79796371	rs7986662	2.15453e-11	-0.093613	-1.16306	0.000140994	-1.09648	-1.16822
79796381	rs74985317	3.132e-11	-1.89059e-10	-0.882579	0.000539478	-1.89059e-10	-0.922815
79796581	rs7990002	2.26143e-11	-0.0350027	-1.17325	0.000145457	-1.0566	-1.17694
79796664	rs113963239	1.15315e-11	-1.88176	-1.78168e-10	0.000194148	-1.9448	-1.78168e-10
79796693	rs7990510	2.13342e-11	-0.221876	-1.04465	0.000138476	-1.2298	-1.05292
79796740	rs72628080	3.56263e-11	-1.89059e-10	-0.75375	0.000610394	-1.89059e-10	-0.799313
79796741	rs7991673	2.05028e-11	-0.133493	-1.17278	0.000136052	-1.12345	-1.17693
79796884	rs72628081	3.58901e-11	-1.89059e-10	-0.746375	0.000614668	-1.89059e-10	-0.792334
79797139	rs7327440	4.38713e-12	-1.77046	-1.0777	0.000227365	-0.745882	-1.04098
79797244	rs7327625	4.07759e-12	-1.76481	-1.15652	0.000235096	-0.609191	-1.14423
79797358	rs6563088	1.89993e-11	-0.209991	-1.17244	0.000129364	-1.17478	-1.17601
79797415	rs72628082	3.53533e-11	-1.89059e-10	-0.761445	0.000605968	-1.89059e-10	-0.80659
79797514	rs117084096	2.87999e-11	-1.89059e-10	-0.966465	0.000530035	-1.89059e-10	-0.940473
79797710	rs72628083	3.48338e-11	-1.89059e-10	-0.776246	0.00059755	-1.89059e-10	-0.820578
79797769	rs7998070	6.43316e-12	-1.31854	-1.14683	6.50137e-05	-1.9234	-1.11542
79797832	rs9318615	1.20734e-11	-1.30699	-0.528841	0.00013083	-1.86752	-0.472003
79797926	rs72628084	3.43372e-11	-1.89059e-10	-0.790606	0.000589505	-1.89059e-10	-0.834134
79798212	rs9545023	1.13096e-11	-1.57026	-0.330926	0.000886906	-0.136431	-0.289246
79798219	rs150457969	1.4192e-11	-1.67416	-1.78168e-10	0.000195556	-1.93757	-1.78168e-10
79798347	rs73543904	2.56892e-11	-1.89059e-10	-1.08077	0.000471259	-1.89059e-10	-1.05801
79798477	rs9530874	5.79466e-12	-1.5638	-1.0061	0.000453166	-0.137105	-0.960054
79799086	rs11149129	5.64644e-12	-1.40844	-1.18737	6.49148e-05	-1.85541	-1.18493
79799136	rs73230289	1.08922e-11	-1.39251	-0.546279	0.000136726	-1.80525	-0.490183
79799152	rs117578829	2.65891e-11	-1.89059e-10	-1.04634	0.000489356	-1.89059e-10	-1.02033
79799395	rs78193309	1.09485e-11	-1.93363	-1.78168e-10	0.000193473	-1.94828	-1.78168e-10
79799799	rs72628085	3.54309e-11	-1.89059e-10	-0.759252	0.000608111	-1.89059e-10	-0.803059
79799834	rs7987265	5.04697e-12	-1.60954	-1.09851	0.000361705	-0.255908	-1.06668
79800052	rs118115084	2.62256e-11	-1.89059e-10	-1.0601	0.000482065	-1.89059e-10	-1.03534
79800077	rs117913555	1.19496e-11	-1.84614	-1.78168e-10	0.000213899	-1.84791	-1.78168e-10
79800224	rs7987995	3.61849e-11	0.413874	-1.15207	0.00019755	-0.768742	-1.15868
79800387	rs78370300	2.70265e-11	-1.89059e-10	-1.03002	0.000498105	-1.89059e-10	-1.00261
79800653	rs79546733	2.91081e-11	-1.89059e-10	-0.955818	0.000502392	-1.89059e-10	-0.994037
79800751	rs117004198	2.81179e-11	-1.89059e-10	-0.99043	0.000520342	-1.89059e-10	-0.958931
79800808	rs75613332	3.56268e-11	-1.89059e-10	-0.753738	0.000603359	-1.89059e-10	-0.810904
79800894	rs2329113	1.74571e-11	-0.31389	-1.1532	0.000243938	-0.558774	-1.15773
79800956	rs731287	2.06394e-11	-0.115905	-1.18373	0.000124529	-1.20249	-1.18638
79801258	rs80347179	2.61252e-11	-1.89059e-10	-1.06394	0.000456794	-1.89059e-10	-1.08918
79801863	rs9318616	1.32569e-11	-0.555164	-1.18715	9.20094e-05	-1.50474	-1.18678
79801907	rs9574382	1.63972e-11	-0.432518	-1.0972	0.00012615	-1.26294	-1.11301
79802382	rs113225595	4.4052e-12	-1.6573	-1.18675	6.14031e-05	-1.92361	-1.17235
79802655	rs57170414	3.42514e-11	-1.89059e-10	-0.793109	0.00057547	-1.89059e-10	-0.85823
79802893	rs57882731	3.39497e-11	-1.89059e-10	-0.801955	0.000570156	-1.89059e-10	-0.867507
79803177	rs7984560	3.68095e-12	-1.94964	-1.07402	8.16704e-05	-1.73865	-1.07208
79803210	rs7985002	5.40971e-12	-1.46147	-1.17718	6.10121e-05	-1.91497	-1.18738
79803737	rs680315	2.39944e-11	-0.153439	-0.995575	8.04965e-05	-1.80199	-1.02321
79804167	rs944092	2.02047e-11	-1.32092	-1.78168e-10	0.000203784	-1.89636	-1.78168e-10
79804838	rs117614736	2.87624e-11	-1.89059e-10	-0.967767	0.000496944	-1.89059e-10	-1.00494
79805433	rs7335807	1.10813e-11	-1.92157	-1.78168e-10	0.000217892	-1.82942	-1.78168e-10
79806038	rs59682729	5.5832e-12	-1.42091	-1.18616	6.194e-05	-1.90357	-1.18368
79806377	rs17071016	2.85107e-11	-1.89059e-10	-0.976555	0.000488347	-1.89059e-10	-1.02239
79806408	rs57292541	1.00685e-11	-0.830397	-1.18703	8.11144e-05	-1.63611	-1.18145
79806436	rs61966567	1.08829e-11	-1.93965	-1.78168e-10	0.000234781	-1.75476	-1.78168e-10
79806582	rs11843075	6.52292e-12	-1.35303	-1.09848	7.05819e-05	-1.85623	-1.10042
79806911	rs184188792	2.34258e-11	-1.89059e-10	-1.173	0.000424883	-1.89059e-10	-1.1616
79807001	rs9545024	4.5937e-12	-1.71177	-1.09038	6.99918e-05	-1.87996	-1.08508
79807217	rs9574383	1.03549e-11	-0.932372	-1.05701	6.27077e-05	-1.94964	-1.12529
79807779	rs9530876	1.69021e-11	-0.599768	-0.899632	6.93369e-05	-1.94909	-1.02535
79807830	rs9545025	5.30332e-12	-1.49541	-1.16309	7.1991e-05	-1.80454	-1.13233
79808464	rs9530877	5.46854e-12	-1.58303	-1.0448	7.27187e-05	-1.79429	-1.13253
79808655	rs7988232	3.03857e-11	0.168534	-1.0814	6.49811e-05	-1.88465	-1.15467
79809413	rs4884126	6.64429e-10	3.22247	-1.05038	6.43592e-05	-1.90884	-1.1401
79809660	rs190054564	1.91487e-11	-1.3746	-1.78168e-10	0.000229841	-1.77603	-1.78168e-10
79809863	rs12560714	1.03165e-11	-0.807009	-1.18608	6.53708e-05	-1.84667	-1.18667
79810049	rs12430365	2.90723e-11	0.192109	-1.14916	6.11196e-05	-1.91555	-1.18504
79810900	rs188593645	4.75812e-11	-1.89059e-10	-0.464397	0.000831135	-1.89059e-10	-0.490625
79812797	rs2876738	1.33694e-11	-0.590318	-1.14355	7.59752e-05	-1.69867	-1.18434
79813801	rs17071026	3.23751e-11	-1.89059e-10	-0.849446	0.000543354	-1.89059e-10	-0.915656
79813989	rs9285308	4.03661e-11	-0.628844	-1.78168e-10	0.000353168	-1.34647	-1.78168e-10
79814661	rs7982730	2.12295e-11	-0.245915	-1.02553	8.55419e-05	-1.62847	-1.13594
79814676	rs28634780	2.58491e-11	-0.0954048	-0.979155	8.52807e-05	-1.65894	-1.10853
79814901	rs144970387	2.44483e-11	-1.89059e-10	-1.13027	0.000420471	-1.89059e-10	-1.17204
79815540	rs147026992	1.09117e-11	-1.937	-1.78168e-10	0.00021296	-1.85231	-1.78168e-10
79815592	rs10162073	1.31309e-10	1.67314	-1.12243	5.92726e-05	-1.9477	-1.18357
79815739	rs11149130	1.00197e-10	1.4081	-1.1278	5.9847e-05	-1.93684	-1.18478
79816279	rs9565478	1.08975e-10	1.45576	-1.09148	6.02337e-05	-1.94138	-1.17381
79816295	rs138116599	5.59845e-11	-1.89059e-10	-0.301761	0.000956494	-1.89059e-10	-0.350143
79816724	rs145932163	1.48641e-11	-1.62789	-1.78168e-10	0.000202789	-1.90125	-1.78168e-10
79816732	rs6563091	6.07634e-11	-0.219848	-1.78168e-10	0.000462872	-1.07597	-1.78168e-10
79816916	rs3861140	6.21968e-11	-0.196532	-1.78168e-10	0.000470616	-1.05937	-1.78168e-10
79817124	rs2149126	3.74453e-11	-0.703955	-1.78168e-10	0.000412118	-1.19211	-1.78168e-10
79817753	rs144806261	2.68098e-11	-1.89059e-10	-1.03807	0.000463638	-1.89059e-10	-1.07431
79818552	rs4885617	5.5954e-11	-0.302305	-1.78168e-10	0.000481921	-1.03564	-1.78168e-10
79818587	rs9565479	9.24874e-10	3.50672	-1.0039	6.25112e-05	-1.94013	-1.13794
79820004	rs4885618	6.52787e-11	-0.148171	-1.78168e-10	0.000487164	-1.02482	-1.78168e-10
79820126	rs7339418	6.68276e-11	-0.124719	-1.78168e-10	0.000495429	-1.00799	-1.78168e-10
79820194	rs141138120	1.49639e-11	-1.6212	-1.78168e-10	0.000202273	-1.9038	-1.78168e-10
79820927	rs12428306	6.79822e-11	-0.10759	-1.78168e-10	0.000603765	-0.810232	-1.78168e-10
79821149	rs117406725	2.94724e-11	-1.89059e-10	-0.943382	0.000508536	-1.89059e-10	-0.981881
79821802	rs9545027	5.03137e-11	-0.408559	-1.78168e-10	0.000631619	-0.76513	-1.78168e-10
79821922	rs111636893	3.58503e-11	-0.747484	-1.78168e-10	0.000335054	-1.39913	-1.78168e-10
79822959	rs9530878	1.704e-11	-0.384076	-1.1072	8.62025e-05	-1.57473	-1.18199
79823101	rs148826807	1.51411e-11	-1.60942	-1.78168e-10	0.000733066	-0.616181	-1.78168e-10
79823377	rs9530879	5.58926e-11	-0.303404	-1.78168e-10	0.000436316	-1.13505	-1.78168e-10
79824260	rs4885619	2.09465e-11	-0.157219	-1.12765	8.06201e-05	-1.63743	-1.18624
79824514	rs9545028	2.07565e-11	-0.158046	-1.13593	7.23874e-05	-1.74427	-1.18711
79825015	rs1536655	3.40363e-11	-0.799407	-1.78168e-10	0.000382716	-1.26612	-1.78168e-10
79825664	rs9545029	3.33916e-11	-0.818532	-1.78168e-10	0.000377122	-1.28085	-1.78168e-10
79825858	rs141938955	2.94329e-11	-1.89059e-10	-0.944722	0.00048493	-1.89059e-10	-1.02941
79826066	rs77585716	1.27609e-11	-0.657059	-1.12339	6.87227e-05	-1.81515	-1.16819
79826116	rs9545030	5.01959e-11	-0.410903	-1.78168e-10	0.000540107	-0.921649	-1.78168e-10
79826376	rs9545031	4.32249e-11	-0.560419	-1.78168e-10	0.000461326	-1.07931	-1.78168e-10
79826523	rs9545032	2.9404e-11	-0.945704	-1.78168e-10	0.000417438	-1.17928	-1.78168e-10
79826859	rs9545033	1.32856e-11	-0.6301	-1.11005	9.77918e-05	-1.44775	-1.18283
79828265	rs9545035	6.93632e-11	-0.087479	-1.78168e-10	0.00083803	-0.482363	-1.78168e-10
79828457	rs148981026	3.84206e-11	-0.678241	-1.78168e-10	0.000260619	-1.65036	-1.78168e-10
79829228	rs4884127	2.6422e-11	-1.05264	-1.78168e-10	0.000385318	-1.25935	-1.78168e-10
79829923	rs9545036	5.09693e-11	-0.395613	-1.78168e-10	0.000409075	-1.19952	-1.78168e-10
79830302	rs9545037	6.17245e-10	3.13801	-1.03958	6.06929e-05	-1.94965	-1.15794
79830635	rs9318618	6.3983e-11	-0.168218	-1.78168e-10	0.000702167	-0.659246	-1.78168e-10
79830809	rs9574384	1.27781e-11	-0.665188	-1.11391	0.000102366	-1.40091	-1.18396
79831257	rs17787845	5.71825e-11	-0.280588	-1.78168e-10	0.000706435	-0.653185	-1.78168e-10
79832523	rs9574385	7.81773e-12	-1.16564	-1.1048	8.08981e-05	-1.68055	-1.13968
79832917	rs7998634	2.61458e-10	2.38618	-1.14674	5.90026e-05	-1.94858	-1.18726
79834122	rs881143	2.01583e-11	-0.178583	-1.14464	7.64717e-05	-1.68915	-1.18734
79834229	rs9635022	1.97622e-11	-0.201418	-1.14165	7.71498e-05	-1.68029	-1.18738
79834482	rs9574386	7.31573e-12	-1.22595	-1.11086	8.36239e-05	-1.6433	-1.14378
79834636	rs12867961	2.597e-11	-1.06989	-1.78168e-10	0.0002077	-1.87732	-1.78168e-10
79834785	rs7323361	4.76217e-11	-0.463548	-1.78168e-10	0.000390306	-1.24649	-1.78168e-10
79834979	rs143630562	1.33358e-11	-1.73638	-1.78168e-10	0.000200806	-1.91108	-1.78168e-10
79835468	rs9565480	1.69278e-10	1.96475	-1.16004	5.9069e-05	-1.94955	-1.18516
79835630	rs12584309	4.46813e-11	0.650553	-1.17783	8.93062e-05	-1.58277	-1.13857
79835715	rs7982532	4.59673e-11	-0.498906	-1.78168e-10	0.000380953	-1.27074	-1.78168e-10
79835896	rs7983203	4.59673e-11	-0.498906	-1.78168e-10	0.000380953	-1.27074	-1.78168e-10
79836220	rs7984871	4.46129e-11	-0.528813	-1.78168e-10	0.000373257	-1.29115	-1.78168e-10
79836313	rs7984058	4.36353e-11	-0.550969	-1.78168e-10	0.000367679	-1.30621	-1.78168e-10
79836450	rs7983960	4.46129e-11	-0.528813	-1.78168e-10	0.000373257	-1.29115	-1.78168e-10
79837362	rs9574387	2.16714e-11	-0.0956455	-1.1552	7.32874e-05	-1.7326	-1.18643
79837542	rs186872803	1.01255e-10	0.290805	-1.78168e-10	0.000638033	-0.755026	-1.78168e-10
79837909	rs140450941	1.08254e-11	-1.94494	-1.78168e-10	0.000266313	-1.62874	-1.78168e-10
79838826	rs4885621	2.15791e-11	-0.0952423	-1.15987	8.19441e-05	-1.6219	-1.18548
79839211	rs61966600	2.20076e-11	-1.23545	-1.78168e-10	0.000235915	-1.74995	-1.78168e-10
79839523	rs1609593	1.92656e-11	-0.222051	-1.14646	7.77886e-05	-1.67211	-1.18731
79839878	rs4255666	1.69953e-10	1.96475	-1.15606	5.9003e-05	-1.94955	-1.18627
79840243	rs7322427	4.51129e-11	-0.517668	-1.78168e-10	0.000376102	-1.28356	-1.78168e-10
79840272	rs9574388	7.26381e-12	-1.26225	-1.08168	8.77739e-05	-1.61892	-1.11974
79840279	rs7322615	5.0646e-11	-0.401976	-1.78168e-10	0.000430575	-1.1483	-1.78168e-10
79841212	rs9574389	1.63804e-10	1.93512	-1.16328	5.9128e-05	-1.94935	-1.18436
79841791	rs113180587	2.39038e-11	-1.1528	-1.78168e-10	0.000200926	-1.91048	-1.78168e-10
79842377	rs9545038	4.18571e-11	-0.592575	-1.78168e-10	0.000357485	-1.33432	-1.78168e-10
79842744	rs9545039	4.73603e-11	-0.469051	-1.78168e-10	0.000410372	-1.19635	-1.78168e-10
79843002	rs1328046	4.6823e-11	-0.480462	-1.78168e-10	0.000407048	-1.20448	-1.78168e-10
79844252	rs139349040	2.60275e-11	-1.89059e-10	-1.06768	0.000483975	-1.89059e-10	-1.03138
79844518	rs117695552	1.08425e-11	-1.94336	-1.78168e-10	0.000273373	-1.60258	-1.78168e-10
79844532	rs78889866	1.0799e-11	-1.94738	-1.78168e-10	0.000248298	-1.69879	-1.78168e-10
79844746	rs147743753	2.36739e-11	-1.89059e-10	-1.16246	0.000431206	-1.89059e-10	-1.14683
79845080	rs73557929	4.09813e-11	-0.613721	-1.78168e-10	0.00035244	-1.34854	-1.78168e-10
79845474	rs2149125	4.1404e-11	-0.603458	-1.78168e-10	0.000354877	-1.34165	-1.78168e-10
79845596	rs9530880	1.79769e-11	-0.27126	-1.16649	8.02082e-05	-1.64583	-1.18296
79845785	rs117881800	2.37988e-11	-1.89059e-10	-1.1572	0.000422798	-1.89059e-10	-1.16652
79845908	rs9530881	8.00322e-11	0.0555928	-1.78168e-10	0.000674703	-0.699144	-1.78168e-10
79846394	rs3949834	4.7472e-11	-0.466697	-1.78168e-10	0.000411062	-1.19467	-1.78168e-10
79846469	rs11617565	1.47377e-10	1.83415	-1.168	5.93102e-05	-1.94839	-1.18225
79847435	rs9530882	8.00322e-11	0.0555928	-1.78168e-10	0.000674703	-0.699144	-1.78168e-10
79847486	rs9530883	4.69895e-11	-0.476912	-1.78168e-10	0.000408079	-1.20196	-1.78168e-10
79847492	rs137944345	6.57765e-11	-1.89059e-10	-0.140573	0.000993896	-1.89059e-10	-0.311785
79848076	rs142916838	1.01768e-10	-1.89059e-10	0.295863	0.00199398	-1.89059e-10	0.384471
79848873	rs9574390	1.44599e-10	1.81241	-1.16528	5.92674e-05	-1.94796	-1.1834
79849189	rs9545040	1.93128e-11	-0.203534	-1.16253	7.67147e-05	-1.68889	-1.18443
79849360	rs12427538	7.52152e-11	-0.00648211	-1.78168e-10	0.000663269	-0.716235	-1.78168e-10
79849468	rs9530885	3.38321e-11	-0.805424	-1.78168e-10	0.000368458	-1.30409	-1.78168e-10
79849539	rs140907473	3.7672e-10	1.60467	-1.78168e-10	0.000381233	-1.27001	-1.78168e-10
79850707	rs57210353	3.46301e-11	-0.782113	-1.78168e-10	0.000315384	-1.45963	-1.78168e-10
79850767	rs111574598	3.62073e-11	-0.737576	-1.78168e-10	0.000298315	-1.51527	-1.78168e-10
79850768	rs188373857	3.82312e-11	-1.89059e-10	-0.683185	0.000658136	-1.89059e-10	-0.724005
79852766	rs4296155	4.23127e-11	-0.58175	-1.78168e-10	0.000378917	-1.2761	-1.78168e-10
79852773	rs4575421	9.95231e-11	1.44129	-1.16773	6.12416e-05	-1.91636	-1.18223
79852908	rs9574398	2.33241e-11	-1.89059e-10	-1.17735	0.000432651	-1.89059e-10	-1.14348
79853950	rs141945544	4.90242e-11	-0.434521	-1.78168e-10	0.000208496	-1.8735	-1.78168e-10
79853969	rs9318619	1.86193e-11	-0.218003	-1.18463	8.45937e-05	-1.6199	-1.15566
79854040	rs6563095	1.03746e-11	-1.04758	-0.939898	8.58084e-05	-1.76324	-0.998055
79854198	rs9601208	1.4725e-08	6.36786	-1.09739	6.39065e-05	-1.87282	-1.18317
79854335	rs7334978	1.3511e-11	-1.72334	-1.78168e-10	0.000341602	-1.37977	-1.78168e-10
79854377	rs73557959	1.12915e-11	-1.90279	-1.78168e-10	0.000241553	-1.72633	-1.78168e-10
79854557	rs75084112	2.24992e-11	-1.21336	-1.78168e-10	0.000704652	-0.655713	-1.78168e-10
79854558	rs76636582	2.32917e-11	-1.17874	-1.78168e-10	0.000737648	-0.60995	-1.78168e-10
79854802	rs7339365	1.80507e-11	-1.43365	-1.78168e-10	0.000241382	-1.72704	-1.78168e-10
79855297	rs7140027	0.000655128	16.7925	-0.819023	7.03626e-05	-1.84482	-1.11494
79855548	rs7333904	0.0123266	19.8516	-0.943363	8.0655e-05	-1.65939	-1.16385
79855890	rs143413306	1.17452e-10	-1.89059e-10	0.439198	0.00203748	-1.89059e-10	0.406052
79856806	rs943712	6.66491e-05	14.5498	-0.861651	6.68349e-05	-1.87672	-1.13447
79856888	rs118043108	3.40815e-11	-0.79808	-1.78168e-10	0.000276247	-1.59212	-1.78168e-10
79857021	rs943711	6.69111e-05	14.5498	-0.857727	6.69412e-05	-1.87672	-1.13288
79857122	rs943710	0.0109972	19.7853	-0.991201	7.87479e-05	-1.66967	-1.17749
79857125	rs943709	7.57887e-05	14.6822	-0.865552	6.7337e-05	-1.86767	-1.13604
79858235	rs6563096	0.0111304	19.7858	-0.979689	7.84601e-05	-1.67595	-1.17487
79858690	rs9530889	7.78754e-05	14.6822	-0.83839	6.808e-05	-1.86767	-1.12506
79858885	rs9530891	7.33547e-05	14.6191	-0.835079	6.78329e-05	-1.87205	-1.12432
79859456	rs9545047	0.0732803	21.5755	-0.884772	7.17495e-05	-1.79483	-1.1454
79859728	rs9545048	7.33547e-05	14.6191	-0.835079	6.78329e-05	-1.87205	-1.12432
79859865	rs73560552	5.77391e-11	-0.270901	-1.78168e-10	0.000320898	-1.44229	-1.78168e-10
79860165	rs7338170	5.98138e-05	14.4226	-0.842682	6.64019e-05	-1.89127	-1.12642
79860612	rs77326383	3.14e-11	-0.880028	-1.78168e-10	0.000253521	-1.67797	-1.78168e-10
79861067	rs1626333	6.81553e-05	14.5538	-0.843296	6.68811e-05	-1.88319	-1.12731
79861588	rs1856996	7.30557e-05	14.6231	-0.843165	6.71531e-05	-1.87873	-1.12772
79861622	rs1856997	6.75947e-05	14.5538	-0.851556	6.66227e-05	-1.88319	-1.13118
79861923	rs117467850	2.4347e-11	-1.89059e-10	-1.13443	0.000445451	-1.89059e-10	-1.11433
79862220	rs76823944	1.14912e-11	-1.88525	-1.78168e-10	0.000195752	-1.93657	-1.78168e-10
79864277	rs75386343	1.15512e-11	-1.88004	-1.78168e-10	0.000210927	-1.8619	-1.78168e-10
79864490	rs4885625	6.62593e-05	14.5538	-0.87151	6.60931e-05	-1.88319	-1.13916
79864828	rs139484245	1.14557e-11	-1.88835	-1.78168e-10	0.000204025	-1.89517	-1.78168e-10
79866381	rs1324873	6.60052e-05	14.5538	-0.875352	6.59944e-05	-1.88319	-1.14066
79866723	rs117873499	2.34339e-11	-1.17265	-1.78168e-10	0.000237515	-1.74319	-1.78168e-10
79867492	rs4573813	6.60052e-05	14.5538	-0.875352	6.59944e-05	-1.88319	-1.14066
79867572	rs76907576	5.03713e-11	-1.89059e-10	-0.407413	0.000733594	-1.89059e-10	-0.615461
79867978	rs9565482	6.60761e-05	14.5543	-0.874839	6.60738e-05	-1.88316	-1.13949
79868136	rs9565483	5.1603e-05	14.2914	-0.859164	6.54526e-05	-1.89885	-1.13324
79869010	rs9545052	6.30071e-05	14.4909	-0.858955	6.6136e-05	-1.88713	-1.13458
79869040	rs73560567	2.78875e-10	1.30393	-1.78168e-10	0.000663214	-0.716319	-1.78168e-10
79869673	rs9635027	0.0106649	19.7907	-1.02732	7.6899e-05	-1.68646	-1.18446
79869951	rs12585218	3.46858e-11	0.360412	-1.14092	7.94233e-05	-1.68044	-1.15819
79870214	rs9545053	0.00981385	19.7119	-1.03169	7.62361e-05	-1.69507	-1.18451
79870715	rs2147566	6.2517e-05	14.4909	-0.866765	6.59311e-05	-1.88713	-1.13768
79871481	rs1028770	6.22515e-05	14.4909	-0.871021	6.58213e-05	-1.88713	-1.13935
79871766	rs142311685	4.94918e-11	-1.89059e-10	-0.425029	0.000722622	-1.89059e-10	-0.630531
79871858	rs1324871	3.34539e-06	11.7467	-1.05044	0.000124103	-1.59321	-0.799095
79872046	rs1324870	5.14194e-05	14.2914	-0.862728	6.53331e-05	-1.89885	-1.13506
79872527	rs9574402	0.0550884	21.351	-0.945584	6.86667e-05	-1.81799	-1.16617
79872968	rs9545054	7.53877e-05	14.6862	-0.874866	6.65556e-05	-1.87454	-1.14084
79873192	rs2876739	7.51001e-05	14.6862	-0.878688	6.64579e-05	-1.87454	-1.14231
79873430	rs7983344	6.21709e-05	14.4849	-0.86636	6.59838e-05	-1.88749	-1.13652
79873880	rs7988331	7.05062e-05	14.6231	-0.878688	6.61804e-05	-1.87873	-1.14231
79874520	rs113047220	3.22185e-11	-0.854296	-1.78168e-10	0.00025685	-1.66493	-1.78168e-10
79874541	rs61966633	2.3722e-11	-1.26307	0.102638	0.000302587	-1.46041	-0.0406394
79874736	rs112993562	8.4118e-11	0.105385	-1.78168e-10	0.000409611	-1.19821	-1.78168e-10
79874768	rs9530893	0.0097511	19.7119	-1.0381	7.61416e-05	-1.69507	-1.18575
79875132	rs4264284	7.05062e-05	14.6231	-0.878688	6.61804e-05	-1.87873	-1.14231
79875300	rs145358254	2.8202e-11	-1.89059e-10	-0.987443	0.000498461	-1.89059e-10	-1.00189
79875542	rs112963863	3.44492e-11	-0.78735	-1.78168e-10	0.000255178	-1.67146	-1.78168e-10
79875695	rs185405241	2.31814e-11	-1.89059e-10	-1.18349	0.000421729	-1.89059e-10	-1.16905
79876383	rs113999150	6.66387e-11	-0.12755	-1.78168e-10	0.000368479	-1.30403	-1.78168e-10
79877261	rs12827043	5.11161e-12	-1.53953	-1.15579	5.90957e-05	-1.94965	-1.18461
79877931	rs9601211	0.047129	21.2012	-0.95184	6.78155e-05	-1.82902	-1.1676
79878626	rs7358847	5.45136e-05	14.3535	-0.86636	6.54688e-05	-1.89533	-1.13652
79880201	rs7993295	2.49106e-11	-1.19422	0.0826783	0.000290255	-1.48752	-0.0551419
79880204	rs36152718	0.0130676	19.9402	-0.973634	8.02494e-05	-1.65658	-1.1717
79880887	rs1007569	6.5536e-05	14.5538	-0.882486	6.57904e-05	-1.88319	-1.14375
79881563	rs9565485	5.42954e-05	14.3535	-0.87037	6.53648e-05	-1.89533	-1.1381
79882861	rs28579970	5.10279e-05	14.2914	-0.87037	6.51347e-05	-1.89885	-1.1381
79883900	rs4885626	6.5536e-05	14.5538	-0.882486	6.57904e-05	-1.88319	-1.14375
79883921	rs4885627	6.5536e-05	14.5538	-0.882486	6.57904e-05	-1.88319	-1.14375
79883965	rs4885628	6.5289e-05	14.5538	-0.886262	6.5697e-05	-1.88319	-1.14517
79883990	rs4885629	6.50445e-05	14.5538	-0.890014	6.56053e-05	-1.88319	-1.14657
79884764	rs1980883	4.76151e-05	14.2226	-0.870776	6.48145e-05	-1.90263	-1.13925
79884830	rs9545061	0.00972541	19.7119	-1.04074	7.61215e-05	-1.69507	-1.18602
79884968	rs143952720	2.3862e-11	-1.89059e-10	-1.15455	0.000435097	-1.89059e-10	-1.13785
79885485	rs1927506	6.15252e-05	14.4909	-0.882757	6.55504e-05	-1.88713	-1.14347
79886566	rs1409019	6.15418e-05	14.4909	-0.882486	6.55321e-05	-1.88713	-1.14375
79886654	rs1408656	3.68506e-06	11.8535	-1.0605	0.000125032	-1.57155	-0.813292
79886677	rs7317343	6.13099e-05	14.4909	-0.886262	6.54391e-05	-1.88713	-1.14517
79887171	rs139923618	2.30919e-11	-1.89059e-10	-1.18736	0.000414899	-1.89059e-10	-1.18538
79887237	rs6563098	6.13099e-05	14.4909	-0.886262	6.54391e-05	-1.88713	-1.14517
79887329	rs9545062	1.72776e-11	-1.47742	-1.78168e-10	0.000228075	-1.78374	-1.78168e-10
79887411	rs1748768	6.15418e-05	14.4909	-0.882486	6.55321e-05	-1.88713	-1.14375
79887538	rs1409018	6.15418e-05	14.4909	-0.882486	6.55321e-05	-1.88713	-1.14375
79887653	rs7987483	1.12271e-11	-1.9085	-1.78168e-10	0.000219501	-1.82206	-1.78168e-10
79888476	rs1155848	2.2548e-11	-1.32886	0.117669	0.000323545	-1.40182	-0.0322598
79889306	rs1410332	6.13099e-05	14.4909	-0.886262	6.54391e-05	-1.88713	-1.14517
79889652	rs79931327	1.12271e-11	-1.9085	-1.78168e-10	0.000219501	-1.82206	-1.78168e-10
79890604	rs12865187	4.46175e-05	14.1612	-0.874356	6.47882e-05	-1.90263	-1.13967
79890678	rs73232528	1.87546e-11	-1.39539	-1.78168e-10	0.000193672	-1.94725	-1.78168e-10
79890718	rs187578091	8.7418e-11	0.143865	-1.78168e-10	0.000559558	-0.886269	-1.78168e-10
79891169	rs9545065	6.15418e-05	14.4909	-0.882486	6.55321e-05	-1.88713	-1.14375
79891604	rs9565486	4.7445e-05	14.2226	-0.874356	6.47876e-05	-1.90263	-1.13967
79891646	rs9545066	5.71986e-05	14.4218	-0.886635	6.51564e-05	-1.89131	-1.14531
79892722	rs3818563	5.7416e-05	14.4218	-0.882842	6.52494e-05	-1.89131	-1.14389
79894083	rs571585443	2.32913e-11	-1.89059e-10	-1.17876	0.000416371	-1.89059e-10	-1.18184
79894736	rs3187338	5.02347e-05	14.2882	-0.882808	6.48935e-05	-1.89716	-1.14351
79896233	rs80185968	1.84493e-11	-1.41181	-1.78168e-10	0.000301404	-1.50497	-1.78168e-10
79897564	rs9545067	0.00902907	19.6333	-1.03638	7.55138e-05	-1.70353	-1.18557
79898021	rs17071233	9.55466e-11	0.232778	-1.78168e-10	0.000442747	-1.12042	-1.78168e-10
79898137	rs34481354	5.25329e-11	-0.365397	-1.78168e-10	0.000506288	-0.986311	-1.78168e-10
79898236	rs9545068	5.7416e-05	14.4218	-0.882842	6.52494e-05	-1.89131	-1.14389
79899797	rs9318621	5.73774e-05	14.4218	-0.883513	6.52653e-05	-1.89131	-1.14364
79900066	rs7322167	5.37254e-05	14.3592	-0.886635	6.49169e-05	-1.895	-1.14531
79900842	rs9285309	5.71986e-05	14.4218	-0.886635	6.51564e-05	-1.89131	-1.14531
79900909	rs73232533	4.16275e-09	4.00709	-1.78168e-10	0.000643702	-0.74618	-1.78168e-10
79901209	rs61966637	2.76354e-11	-1.25484	0.247096	0.00035195	-1.44914	0.0992126
79901296	rs111865027	7.61282e-11	0.00558286	-1.78168e-10	0.000399247	-1.22384	-1.78168e-10
79901584	rs12875039	4.476e-05	14.1608	-0.870808	6.46656e-05	-1.90591	-1.13828
79902158	rs17071247	7.29457e-11	-0.0371208	-1.78168e-10	0.000389029	-1.24976	-1.78168e-10
79902200	rs9545069	5.76355e-05	14.4218	-0.879025	6.5344e-05	-1.89131	-1.14244
79902475	rs9285310	5.06105e-05	14.2914	-0.878584	6.49494e-05	-1.89885	-1.14095
79902535	rs7317416	6.15199e-05	14.4909	-0.882842	6.55233e-05	-1.88713	-1.14389
79903078	rs9574405	0.00838457	19.5619	-1.03904	7.49232e-05	-1.7111	-1.18585
79903303	rs9593391	4.70489e-05	14.2226	-0.882738	6.45782e-05	-1.90263	-1.14291
79903429	rs1408658	5.7416e-05	14.4218	-0.882842	6.52494e-05	-1.89131	-1.14389
79903450	rs1408657	5.7629e-05	14.4217	-0.879025	6.52478e-05	-1.89279	-1.14244
79903530	rs77391371	5.52887e-11	-0.314267	-1.78168e-10	0.000215759	-1.83925	-1.78168e-10
79904352	rs145176749	2.70698e-11	-1.02842	-1.78168e-10	0.000233389	-1.76071	-1.78168e-10
79904821	rs3903388	0.0371546	20.9738	-0.962255	6.6527e-05	-1.84492	-1.17089
79905066	rs185611897	4.19105e-10	1.71128	-1.78168e-10	0.000925835	-0.382721	-1.78168e-10
79905966	rs75857726	2.52727e-09	3.50806	-1.78168e-10	0.0248611	2.90764	-1.78168e-10
79906115	rs1752649	5.37254e-05	14.3592	-0.886635	6.49169e-05	-1.895	-1.14531
79906212	rs1749983	5.71986e-05	14.4218	-0.886635	6.51564e-05	-1.89131	-1.14531
79906233	rs73562539	7.61617e-11	0.00602318	-1.78168e-10	0.000399354	-1.22357	-1.78168e-10
79906259	rs1752648	5.71986e-05	14.4218	-0.886635	6.51564e-05	-1.89131	-1.14531
79906571	rs17071257	9.86554e-11	0.264797	-1.78168e-10	0.000451592	-1.10064	-1.78168e-10
79906876	rs1752647	6.30071e-05	14.4909	-0.858955	6.6136e-05	-1.88713	-1.13458
79906887	rs1752646	5.71986e-05	14.4218	-0.886635	6.51564e-05	-1.89131	-1.14531
79907174	rs10507898	6.99309e-11	-0.0793276	-1.78168e-10	0.000379258	-1.2752	-1.78168e-10
79907238	rs1749988	5.71986e-05	14.4218	-0.886635	6.51564e-05	-1.89131	-1.14531
79907699	rs12871015	5.57804e-05	14.423	-0.912859	6.48112e-05	-1.88748	-1.15445
79908155	rs9530894	5.37254e-05	14.3592	-0.886635	6.49169e-05	-1.895	-1.14531
79908891	rs17789602	3.43142e-11	-0.791277	-1.78168e-10	0.000242869	-1.7209	-1.78168e-10
79909007	rs9545073	0.0321362	20.8251	-0.958709	6.59406e-05	-1.85474	-1.16992
79909012	rs9530895	5.37254e-05	14.3592	-0.886635	6.49169e-05	-1.895	-1.14531
79909642	rs9530896	5.37551e-05	14.3592	-0.886082	6.49453e-05	-1.895	-1.14487
79910118	rs9545076	5.37254e-05	14.3592	-0.886635	6.49169e-05	-1.895	-1.14531
79910234	rs9545077	1.11942e-11	-1.91144	-1.78168e-10	0.000220672	-1.81674	-1.78168e-10
79910555	rs9530897	5.33032e-05	14.3592	-0.894525	6.47277e-05	-1.895	-1.14823
79911629	rs140534951	2.63406e-11	-1.05572	-1.78168e-10	0.000235451	-1.75191	-1.78168e-10
79911773	rs150393904	2.68622e-11	-1.03612	-1.78168e-10	0.000237646	-1.74263	-1.78168e-10
79912608	rs113981499	2.67322e-11	-1.04097	-1.78168e-10	0.000193418	-1.94856	-1.78168e-10
79912899	rs17185717	2.27584e-11	-1.38585	0.183943	0.000358896	-1.36647	0.036089
79913117	rs9574406	4.42291e-05	14.1608	-0.882738	6.4367e-05	-1.90591	-1.14291
79913351	rs9545078	0.0342852	20.9029	-0.971787	6.6047e-05	-1.84965	-1.1734
79913467	rs7990613	1.12083e-11	-1.91018	-1.78168e-10	0.000220162	-1.81905	-1.78168e-10
79913951	rs7332367	3.88452e-05	14.0307	-0.882469	6.39306e-05	-1.91244	-1.14318
79914353	rs61966652	1.31723e-11	-1.74872	-1.78168e-10	0.000266536	-1.62791	-1.78168e-10
79915389	rs7981067	4.58834e-05	14.228	-0.913239	6.38491e-05	-1.90234	-1.15455
79915609	rs7996652	4.67378e-05	14.228	-0.89479	6.42711e-05	-1.90234	-1.14796
79915739	rs9565488	4.65765e-05	14.228	-0.898245	6.41673e-05	-1.90234	-1.14958
79915860	rs140736578	1.29631e-10	-1.89059e-10	0.537858	0.002309	-1.89059e-10	0.531151
79915979	rs9574409	0.00712496	19.4123	-1.05228	7.36913e-05	-1.72662	-1.18692
79916241	rs9565489	4.64046e-05	14.228	-0.901943	6.4082e-05	-1.90234	-1.15091
79916633	rs3742117	4.92116e-05	14.2904	-0.905616	6.42184e-05	-1.89891	-1.15222
79916973	rs3742118	5.25231e-05	14.3592	-0.909267	6.43876e-05	-1.895	-1.1535
79916994	rs3742119	0.0339503	20.8811	-0.959724	6.61628e-05	-1.8511	-1.1702
79917207	rs7319320	5.61231e-05	14.4218	-0.905616	6.4708e-05	-1.89131	-1.15222
79917226	rs9574410	4.08353e-05	14.0923	-0.89405	6.38696e-05	-1.90941	-1.14716
79918100	rs7987769	0.00655731	19.3342	-1.05716	7.30939e-05	-1.73454	-1.18713
79918323	rs2274555	4.08353e-05	14.0923	-0.89405	6.38696e-05	-1.90941	-1.14716
79918648	rs150222397	3.02589e-11	-1.89059e-10	-0.917045	0.000537582	-1.89059e-10	-0.926336
79919051	rs3752995	2.49006e-11	-1.89059e-10	-1.11195	0.000432805	-1.89059e-10	-1.14313
79919211	rs3752994	5.5696e-05	14.4218	-0.913255	6.45358e-05	-1.89131	-1.15488
79920172	rs9565491	4.0688e-05	14.0923	-0.897662	6.3828e-05	-1.90941	-1.14781
79920179	rs9545079	4.92229e-05	14.2904	-0.905386	6.42644e-05	-1.89891	-1.1515
79920583	rs4884129	5.25231e-05	14.3592	-0.909267	6.43876e-05	-1.895	-1.1535
79921048	rs9318623	3.54561e-05	13.9625	-0.905523	6.32072e-05	-1.91566	-1.15134
79921333	rs7321446	1.09663e-11	-1.93201	-1.78168e-10	0.000231895	-1.76713	-1.78168e-10
79921733	rs1410336	5.23141e-05	14.3592	-0.913255	6.42986e-05	-1.895	-1.15488
79922036	rs7327386	0.00652415	19.3342	-1.06223	7.30805e-05	-1.73454	-1.18732
79922689	rs9565492	4.90323e-05	14.2904	-0.909267	6.41361e-05	-1.89891	-1.1535
79922958	rs78195176	3.54675e-11	-0.758218	-1.78168e-10	0.000270012	-1.61495	-1.78168e-10
79923213	rs9545080	1.10914e-11	-1.92067	-1.78168e-10	0.000224914	-1.7977	-1.78168e-10
79923325	rs7998837	3.81044e-05	14.0307	-0.901724	6.3498e-05	-1.91244	-1.14997
79923662	rs78616179	2.73667e-11	-1.89059e-10	-1.01751	0.000519078	-1.89059e-10	-0.961362
79923723	rs78221836	1.18881e-11	-1.8513	-1.78168e-10	0.000518711	-0.962069	-1.78168e-10
79923962	rs9565493	2.12375e-11	-1.44445	0.173384	0.000386865	-1.2817	0.0263541
79924053	rs7317450	3.07397e-10	1.4013	-1.78168e-10	0.000704387	-0.656089	-1.78168e-10
79925050	rs9318624	0.00649114	19.3342	-1.0673	7.30762e-05	-1.73454	-1.18738
79925564	rs9318625	4.84878e-05	14.2904	-0.920434	6.38914e-05	-1.89891	-1.15732
79925955	rs9318626	0.0209937	20.432	-0.991341	6.38714e-05	-1.87851	-1.17803
79926579	rs116985578	7.60246e-11	-1.89059e-10	0.00422081	0.00133229	-1.89059e-10	-0.0187592
79926715	rs7338677	4.84878e-05	14.2904	-0.920434	6.38914e-05	-1.89891	-1.15732
79928205	rs7322744	4.55544e-05	14.228	-0.920434	6.36726e-05	-1.90234	-1.15732
79928261	rs56911077	0.0309035	20.8095	-0.982193	6.54784e-05	-1.85574	-1.17595
79928477	rs9574411	3.52037e-05	13.9625	-0.912669	6.30478e-05	-1.91566	-1.15386
79929183	rs9530900	4.53928e-05	14.228	-0.923988	6.35972e-05	-1.90234	-1.15851
79929326	rs9530901	4.83157e-05	14.2904	-0.923988	6.38158e-05	-1.89891	-1.15851
79929638	rs4328330	4.53928e-05	14.228	-0.923988	6.35972e-05	-1.90234	-1.15851
79929786	rs4497554	4.53746e-05	14.228	-0.924389	6.36123e-05	-1.90234	-1.15827
79930079	rs9318627	0.112494	22.1137	-0.994344	7.22236e-05	-1.75497	-1.17868
79930981	rs2182873	4.52328e-05	14.228	-0.927519	6.35234e-05	-1.90234	-1.15967
79931414	rs17071316	3.45393e-10	1.51785	-1.78168e-10	0.000757569	-0.583302	-1.78168e-10
79931450	rs2025913	4.53928e-05	14.228	-0.923988	6.35972e-05	-1.90234	-1.15851
79931871	rs2057573	4.53928e-05	14.228	-0.923988	6.35972e-05	-1.90234	-1.15851
79932143	rs10444623	0.00696929	19.4123	-1.07437	7.36645e-05	-1.72662	-1.18728
79932297	rs151068592	3.20613e-11	-1.89059e-10	-0.859186	0.000523144	-1.89059e-10	-0.95356
79932780	rs7995243	3.74109e-05	14.0307	-0.92009	6.30897e-05	-1.91244	-1.15642
79933129	rs9545082	4.49021e-05	14.228	-0.934857	6.33736e-05	-1.90234	-1.16203
79933284	rs7332913	4.49021e-05	14.228	-0.934857	6.33736e-05	-1.90234	-1.16203
79933932	rs9601217	3.29171e-07	9.19733	-0.819829	7.90268e-05	-1.72658	-1.11705
79934830	rs9545083	4.52328e-05	14.228	-0.927519	6.35234e-05	-1.90234	-1.15967
79935255	rs7322756	4.49021e-05	14.228	-0.934857	6.33736e-05	-1.90234	-1.16203
79935360	rs7324006	4.49021e-05	14.228	-0.934857	6.33736e-05	-1.90234	-1.16203
79935401	rs7322673	4.49021e-05	14.228	-0.934857	6.33736e-05	-1.90234	-1.16203
79936181	rs74669985	3.80013e-11	-0.689214	-1.78168e-10	0.00019341	-1.9486	-1.78168e-10
79936544	rs9574413	2.07494e-08	6.50325	-0.889817	6.51718e-05	-1.94949	-1.0869
79938104	rs9545085	4.45815e-05	14.2274	-0.941398	6.40287e-05	-1.89023	-1.16385
79938213	rs7331979	9.27521e-11	0.203094	-1.78168e-10	0.000451139	-1.10164	-1.78168e-10
79938368	rs9545086	0.0278839	20.7309	-1.00642	6.48191e-05	-1.86073	-1.18109
79938575	rs9545087	0.0350592	20.9599	-1.00642	6.57906e-05	-1.84585	-1.18109
79939539	rs7319212	3.02752e-05	13.8333	-0.934266	6.22349e-05	-1.92138	-1.16112
79939606	rs7319252	3.02752e-05	13.8333	-0.934266	6.22349e-05	-1.92138	-1.16112
79940529	rs2274554	4.37297e-06	11.946	-0.981903	0.000139954	-1.58458	-0.687525
79940811	rs7327603	3.79048e-05	14.0291	-0.905342	6.34015e-05	-1.91252	-1.15141
79941154	rs9545088	1.10326e-11	-1.92598	-1.78168e-10	0.000227869	-1.78465	-1.78168e-10
79941403	rs9545089	1.81151e-11	-1.43009	-1.78168e-10	0.000248752	-1.69696	-1.78168e-10
79941411	rs9545090	3.89978e-05	14.0973	-0.945161	6.27426e-05	-1.90916	-1.16522
79941883	rs9530902	4.1499e-05	14.1595	-0.945161	6.29424e-05	-1.90598	-1.16522
79942097	rs58082220	8.68038e-11	0.136815	-1.78168e-10	0.000432841	-1.14305	-1.78168e-10
79942098	rs60194813	8.68038e-11	0.136815	-1.78168e-10	0.000432841	-1.14305	-1.78168e-10
79942192	rs61151618	8.87321e-11	0.158786	-1.78168e-10	0.000438804	-1.12936	-1.78168e-10
79942254	rs71436519	1.71758e-11	-1.48333	-1.78168e-10	0.000193622	-1.94751	-1.78168e-10
79942404	rs9593392	2.82811e-05	13.7723	-0.941384	6.19379e-05	-1.92391	-1.16338
79942453	rs58043862	4.62643e-10	1.81012	-1.78168e-10	0.000912131	-0.397633	-1.78168e-10
79943248	rs9318633	2.82811e-05	13.7723	-0.941384	6.19379e-05	-1.92391	-1.16338
79943438	rs9318634	2.82811e-05	13.7723	-0.941384	6.19379e-05	-1.92391	-1.16338
79943944	rs9545092	3.89978e-05	14.0973	-0.945161	6.27426e-05	-1.90916	-1.16522
79944292	rs9530904	0.00683036	19.4123	-1.0945	7.37832e-05	-1.72662	-1.18567
79944624	rs12872328	2.98504e-05	13.8333	-0.948399	6.19608e-05	-1.92138	-1.16553
79944753	rs2182010	2.82811e-05	13.7723	-0.941384	6.19379e-05	-1.92391	-1.16338
79945868	rs73234614	2.89222e-10	1.34036	-1.78168e-10	0.000543534	-0.915324	-1.78168e-10
79946104	rs9545093	3.85934e-05	14.0973	-0.955585	6.25501e-05	-1.90916	-1.16829
79946335	rs9530905	0.00588444	19.2632	-1.0945	7.26849e-05	-1.74161	-1.18567
79946536	rs9530906	3.58101e-05	14.0291	-0.962191	6.22244e-05	-1.91252	-1.17015
79946648	rs140287904	1.29181e-11	-1.7682	-1.78168e-10	0.000193778	-1.9467	-1.78168e-10
79948006	rs11620233	2.80058e-05	13.7726	-0.951522	6.19033e-05	-1.92137	-1.16647
79948346	rs8001392	3.38829e-05	13.9672	-0.955585	6.21581e-05	-1.91544	-1.16829
79948676	rs12873573	4.77993e-10	2.34133	-0.498565	0.000384314	-0.765102	-0.496855
79948683	rs4146473	3.60474e-05	14.0291	-0.955585	6.23403e-05	-1.91252	-1.16829
79948801	rs117471713	4.3268e-11	-0.559423	-1.78168e-10	0.000301097	-1.50598	-1.78168e-10
79949597	rs35476664	2.59854e-05	13.7046	-0.958387	6.14586e-05	-1.92657	-1.16848
79949790	rs73564681	1.42366e-10	0.631569	-1.78168e-10	0.000587419	-0.837678	-1.78168e-10
79951003	rs41305026	4.1428e-10	1.69971	-1.78168e-10	0.000849916	-0.468279	-1.78168e-10
79952034	rs1980764	2.44537e-05	13.6438	-0.958387	6.13189e-05	-1.92885	-1.16848
79952498	rs1619669	3.55776e-05	14.0291	-0.968702	6.21146e-05	-1.91252	-1.17192
79952653	rs3764150	2.78995e-05	13.7723	-0.954967	6.16839e-05	-1.92391	-1.16749
79952795	rs1749982	3.83393e-05	14.0973	-0.962191	6.24338e-05	-1.90916	-1.17015
79953161	rs181456205	1.29561e-11	-1.76527	-1.78168e-10	0.000207707	-1.87729	-1.78168e-10
79953440	rs147383231	2.48214e-11	-1.89059e-10	-1.11513	0.000431562	-1.89059e-10	-1.14601
79953601	rs148438702	1.08665e-11	-1.94115	-1.78168e-10	0.000216357	-1.83649	-1.78168e-10
79954175	rs1324868	2.57242e-05	13.7046	-0.968493	6.12854e-05	-1.92657	-1.1713
79955344	rs9530912	1.10352e-11	-1.92575	-1.78168e-10	0.000227729	-1.78526	-1.78168e-10
79955425	rs17186845	4.14968e-10	2.31039	-0.609019	0.000421331	-0.562546	-0.607452
79957113	rs6563100	3.32458e-05	13.9672	-0.974568	6.18601e-05	-1.91544	-1.1731
79957408	rs1977354	1.98073e-11	-1.4639	0.123119	0.00037735	-1.25892	-0.0213249
79957538	rs7321186	1.84284e-05	13.3992	-0.996649	6.08429e-05	-1.92684	-1.17828
79957640	rs7322901	3.71748e-05	14.0923	-0.987951	6.22246e-05	-1.90614	-1.17653
79957817	rs1022891	3.54567e-05	13.9286	-0.871593	8.33628e-05	-1.65843	-1.13178
79957841	rs1018633	2.808e-11	-1.89059e-10	-0.991779	0.000471084	-1.89059e-10	-1.05838
79958022	rs77768996	3.92439e-11	-1.89059e-10	-0.657038	0.000687431	-1.89059e-10	-0.680455
79958674	rs9530913	3.50067e-05	14.0291	-0.984879	6.18621e-05	-1.91252	-1.17599
79959121	rs7329331	3.31117e-05	13.9672	-0.978608	6.17753e-05	-1.91544	-1.17447
79959193	rs7330479	3.5227e-05	14.0291	-0.978608	6.19564e-05	-1.91252	-1.17447
79959632	rs7336186	2.55631e-05	13.7046	-0.974774	6.11832e-05	-1.92657	-1.17297
79959782	rs184008363	2.47883e-11	-1.89059e-10	-1.11646	0.000414818	-1.89059e-10	-1.18558
79959874	rs7336581	2.39777e-05	13.6438	-0.978042	6.09928e-05	-1.92885	-1.17381
79960835	rs3742120	0.00535564	19.1854	-1.11078	7.23549e-05	-1.74926	-1.18257
79961047	rs17071385	9.94615e-11	0.272935	-1.78168e-10	0.000453875	-1.0956	-1.78168e-10
79961144	rs3742121	1.99103e-11	-1.46509	0.129494	0.000366912	-1.29298	-0.0153112
79961196	rs3742122	0.00534547	19.1854	-1.11268	7.23904e-05	-1.74926	-1.18208
79961487	rs9545097	0.0215287	20.503	-1.03717	6.36437e-05	-1.87446	-1.18566
79961776	rs1410334	3.87959e-10	1.63406	-1.78168e-10	0.000815192	-0.509993	-1.78168e-10
79962048	rs1410335	4.09433e-10	1.68794	-1.78168e-10	0.00084357	-0.475774	-1.78168e-10
79962393	rs2031815	3.72485e-05	14.0973	-0.991055	6.19817e-05	-1.90916	-1.17742
79962712	rs9574416	2.24891e-05	13.5765	-0.974774	6.08984e-05	-1.93124	-1.17297
79962814	rs117443923	1.10352e-11	-1.92575	-1.78168e-10	0.000227729	-1.78526	-1.78168e-10
79962852	rs7331872	2.69255e-05	13.7726	-0.99086	6.12596e-05	-1.92137	-1.17692
79963251	rs9530914	3.95307e-07	9.63064	-1.07006	5.98444e-05	-1.9343	-1.18736
79963853	rs6563104	3.77151e-05	14.0973	-0.978608	6.21649e-05	-1.90916	-1.17447
79965164	rs113541002	2.33244e-11	-1.17734	-1.78168e-10	0.000196169	-1.93444	-1.78168e-10
79965355	rs80348013	2.83298e-11	-1.89059e-10	-0.982922	0.000559337	-1.89059e-10	-0.886664
79965596	rs7981500	3.74793e-05	14.0973	-0.984879	6.20703e-05	-1.90916	-1.17599
79966665	rs7986306	2.37621e-05	13.6378	-0.980991	6.1329e-05	-1.92211	-1.17506
79967038	rs7323246	3.80905e-05	14.0973	-0.968702	6.23236e-05	-1.90916	-1.17192
79967266	rs113545912	4.50095e-11	-0.519963	-1.78168e-10	0.000312164	-1.46989	-1.78168e-10
79967675	rs9545098	1.79516e-11	-1.43916	-1.78168e-10	0.000236318	-1.74824	-1.78168e-10
79967839	rs117824550	2.82534e-11	-1.89059e-10	-0.985622	0.000557508	-1.89059e-10	-0.889941
79968009	rs9574418	0.0232005	20.5751	-1.03452	6.41333e-05	-1.86709	-1.18536
79968127	rs73234640	3.30164e-10	1.47275	-1.78168e-10	0.000585754	-0.840517	-1.78168e-10
79968133	rs1590465	2.40562e-05	13.6438	-0.974774	6.10441e-05	-1.92885	-1.17297
79968169	rs117102228	1.38903e-11	-1.69565	-1.78168e-10	0.000451249	-1.1014	-1.78168e-10
79968211	rs7331766	3.51163e-05	14.0291	-0.981755	6.19085e-05	-1.91252	-1.17524
79968463	rs80024436	1.18129e-10	0.444939	-1.78168e-10	0.000505558	-0.987754	-1.78168e-10
79969554	rs6563107	8.76737e-11	0.146786	-1.78168e-10	0.00041862	-1.17645	-1.78168e-10
79969872	rs117821936	4.15401e-11	-0.600177	-1.78168e-10	0.000294283	-1.52888	-1.78168e-10
79970299	rs9593396	0.0201065	20.432	-1.03452	6.34048e-05	-1.87851	-1.18536
79970449	rs112444178	5.26325e-11	-0.363502	-1.78168e-10	0.000222385	-1.80901	-1.78168e-10
79970647	rs9530915	3.50563e-05	14.0242	-0.978608	6.20451e-05	-1.91109	-1.17447
79970865	rs12584193	3.25143e-06	11.6461	-0.978351	0.000134565	-1.63182	-0.679552
79970973	rs73566422	8.06413e-11	0.0631747	-1.78168e-10	0.000413573	-1.18858	-1.78168e-10
79971215	rs148881888	1.08678e-11	-1.94103	-1.78168e-10	0.000202575	-1.90231	-1.78168e-10
79971916	rs2182009	2.22714e-05	13.5765	-0.984502	6.07495e-05	-1.93124	-1.17542
79972041	rs111633632	3.94181e-11	-0.65261	-1.78168e-10	0.000285857	-1.55792	-1.78168e-10
79972606	rs140897940	1.11163e-11	-1.91842	-1.78168e-10	0.000219318	-1.82289	-1.78168e-10
79972835	rs4605023	2.22714e-05	13.5765	-0.984502	6.07495e-05	-1.93124	-1.17542
79972886	rs9565496	3.28584e-05	13.9625	-0.981612	6.17163e-05	-1.91566	-1.17521
79973872	rs77985981	2.3848e-11	-1.89059e-10	-1.15513	0.000420065	-1.89059e-10	-1.17301
79973941	rs9545101	0.0172053	20.2762	-1.03452	6.28664e-05	-1.88704	-1.18536
79974753	rs7992181	1.11742e-10	0.38936	-1.78168e-10	0.000488118	-1.02286	-1.78168e-10
79975957	rs12877507	2.5235e-05	13.7046	-0.987694	6.09869e-05	-1.92657	-1.17618
79976194	rs55964645	1.0982e-11	-1.93058	-1.78168e-10	0.00023936	-1.73545	-1.78168e-10
79976214	rs9545103	1.08403e-11	-1.94357	-1.78168e-10	0.00020745	-1.87853	-1.78168e-10
79976472	rs9574419	2.36723e-05	13.6438	-0.99086	6.08033e-05	-1.92885	-1.17692
79976745	rs75266347	9.62733e-11	1.30289	-1.06253	6.14146e-05	-1.92432	-1.17145
79977140	rs1886494	2.47344e-05	13.705	-1.00809	6.08646e-05	-1.92417	-1.18059
79977535	rs9601226	2.37474e-05	13.6438	-0.987694	6.08483e-05	-1.92885	-1.17618
79977585	rs117521352	1.1374e-11	-1.8955	-1.78168e-10	0.00021925	-1.8232	-1.78168e-10
79977774	rs73566424	8.00864e-11	0.0562707	-1.78168e-10	0.000411822	-1.19283	-1.78168e-10
79978135	rs9545104	3.27022e-05	13.9672	-0.991055	6.15933e-05	-1.91544	-1.17742
79978265	rs9545106	3.28029e-05	13.9672	-0.987978	6.16365e-05	-1.91544	-1.17672
79978477	rs9574420	2.21302e-05	13.5765	-0.99086	6.06582e-05	-1.93124	-1.17692
79979679	rs2763810	3.67954e-05	14.0973	-1.00329	6.18346e-05	-1.90916	-1.1798
79980340	rs9574421	1.90123e-11	-1.48405	0.102305	0.000354043	-1.30547	-0.0385316
79980465	rs9565497	1.90684e-05	13.4489	-1.01221	6.01588e-05	-1.93538	-1.18105
79980609	rs2296286	1.91325e-11	-1.47775	0.102305	0.000351443	-1.31284	-0.0385316
79981012	rs1853830	2.30763e-05	13.6477	-1.02025	6.06121e-05	-1.92667	-1.18225
79981180	rs2296287	3.69443e-05	14.1011	-1.003	6.21154e-05	-1.90514	-1.17929
79981210	rs73566435	1.11742e-10	0.38936	-1.78168e-10	0.000488118	-1.02286	-1.78168e-10
79981626	rs1748761	3.89711e-05	14.1633	-1.01176	6.22136e-05	-1.90181	-1.18104
79981679	rs2763809	3.38102e-05	14.0328	-1.0234	6.16621e-05	-1.90866	-1.18309
79982049	rs1748762	3.38879e-05	14.0351	-1.0234	6.18623e-05	-1.90542	-1.18309
79982100	rs1748763	3.37164e-05	14.0328	-1.02617	6.1635e-05	-1.90866	-1.18352
79982584	rs7987193	3.46873e-05	14.0345	-0.999419	6.19644e-05	-1.90858	-1.17828
79982904	rs17071415	8.43386e-11	0.108004	-1.78168e-10	0.000425172	-1.16092	-1.78168e-10
79982947	rs7987442	1.09435e-11	-1.93409	-1.78168e-10	0.000231007	-1.77097	-1.78168e-10
79983780	rs17187928	4.14784e-11	-0.601664	-1.78168e-10	0.000208574	-1.87312	-1.78168e-10
79983923	rs912639	3.66216e-05	14.1011	-1.01178	6.19976e-05	-1.90514	-1.18118
79983964	rs2876740	3.43997e-05	14.0328	-1.00611	6.18575e-05	-1.90866	-1.17992
79984842	rs8001281	3.44776e-05	14.0328	-1.00385	6.18759e-05	-1.90866	-1.17962
79984934	rs7336939	3.259e-05	13.9662	-0.993546	6.18367e-05	-1.91197	-1.17695
79985006	rs7336979	2.79633e-05	13.8281	-1.00851	6.15144e-05	-1.91396	-1.18019
79985011	rs8001622	3.44129e-05	14.0239	-0.996758	6.22548e-05	-1.90407	-1.17811
79985310	rs9545108	0.00616254	19.337	-1.12209	7.48586e-05	-1.71811	-1.1797
79985472	rs143362202	3.91853e-11	-0.658535	-1.78168e-10	0.000284929	-1.56118	-1.78168e-10
79985556	rs1627031	3.29561e-11	-0.83166	-1.78168e-10	0.000198835	-1.92094	-1.78168e-10
79985629	rs75798060	2.70286e-11	-1.89059e-10	-1.02994	0.000479443	-1.89059e-10	-1.04079
79985821	rs1624537	3.25402e-05	13.9709	-0.999751	6.17388e-05	-1.91174	-1.17876
79986036	rs1616547	4.12548e-05	14.1669	-0.958413	6.24525e-05	-1.91677	-1.16224
79986065	rs12868295	4.39474e-06	11.8125	-0.843463	0.000162741	-1.62136	-0.499897
79986153	rs9318638	0.000961039	17.3564	-0.999734	6.67502e-05	-1.8337	-1.17876
79986460	rs7350686	1.08482e-11	-1.94284	-1.78168e-10	0.000239833	-1.73348	-1.78168e-10
79986912	rs1748769	3.2836e-05	13.9709	-0.990703	6.18637e-05	-1.91174	-1.17674
79986926	rs8001638	3.32231e-06	11.5987	-0.90932	0.000143259	-1.66114	-0.587621
79987273	rs11617011	2.99821e-06	11.4756	-0.888951	0.000146162	-1.67163	-0.557071
79987615	rs9545109	3.29367e-05	13.9709	-0.98764	6.19084e-05	-1.91174	-1.17602
79987767	rs112855724	8.68838e-11	0.137736	-1.78168e-10	0.000433089	-1.14247	-1.78168e-10
79988026	rs118102871	1.77901e-11	-1.44819	-1.78168e-10	0.000218768	-1.8254	-1.78168e-10
79988808	rs7328494	3.30385e-05	13.9709	-0.984554	6.19545e-05	-1.91174	-1.17527
79989270	rs117274378	1.39428e-11	-1.69187	-1.78168e-10	0.000195878	-1.93592	-1.78168e-10
79989381	rs9574422	0.0200962	20.4371	-1.04019	6.35517e-05	-1.87583	-1.18573
79989851	rs57544957	8.94553e-11	0.166903	-1.78168e-10	0.000441032	-1.1243	-1.78168e-10
79990315	rs59773478	8.62048e-11	0.12989	-1.78168e-10	0.000430982	-1.14735	-1.78168e-10
79990417	rs73566454	1.15594e-10	0.423247	-1.78168e-10	0.000498664	-1.00148	-1.78168e-10
79991194	rs138811499	3.20031e-11	-1.89059e-10	-0.861002	0.000566973	-1.89059e-10	-0.873106
79991226	rs2147568	3.08669e-05	13.9029	-0.984554	6.17536e-05	-1.91499	-1.17527
79991298	rs7318984	1.49068e-10	0.677567	-1.78168e-10	0.000526791	-0.946614	-1.78168e-10
79991853	rs117022928	3.79697e-11	-0.690048	-1.78168e-10	0.000385113	-1.25988	-1.78168e-10
79991854	rs9530917	3.08669e-05	13.9029	-0.984554	6.17536e-05	-1.91499	-1.17527
79992201	rs7990321	3.0963e-05	13.9029	-0.981445	6.18011e-05	-1.91499	-1.17451
79992420	rs7989419	2.0514e-11	-1.30573	-1.78168e-10	0.000253879	-1.67656	-1.78168e-10
79992969	rs7331525	3.09338e-05	13.9049	-0.984413	6.17616e-05	-1.9149	-1.17524
79993077	rs185035836	2.39554e-11	-1.89059e-10	-1.15064	0.000434078	-1.89059e-10	-1.14019
79993767	rs17188152	3.65421e-10	1.57421	-1.78168e-10	0.000846807	-0.471944	-1.78168e-10
79993996	rs76467002	2.66757e-11	-1.89059e-10	-1.04308	0.000519402	-1.89059e-10	-0.960739
79994739	rs2765078	2.89308e-05	13.8412	-0.98764	6.15334e-05	-1.91782	-1.17602
79994916	rs41308546	5.56542e-09	4.29749	-1.78168e-10	0.000733623	-0.615421	-1.78168e-10
79994917	rs147576146	5.0872e-11	-1.89059e-10	-0.397524	0.000888598	-1.89059e-10	-0.423772
79994940	rs9601227	2.71996e-05	13.776	-0.984086	6.14402e-05	-1.92068	-1.17467
79995537	rs8001795	0.00495068	19.1126	-1.11668	7.264e-05	-1.74649	-1.18141
79995816	rs8002838	0.00495068	19.1126	-1.11668	7.264e-05	-1.74649	-1.18141
79996152	rs9545113	0.00495068	19.1126	-1.11668	7.264e-05	-1.74649	-1.18141
79996293	rs141774415	1.08586e-11	-1.94188	-1.78168e-10	0.000237827	-1.74187	-1.78168e-10
79996554	rs118013961	1.53114e-11	-1.59824	-1.78168e-10	0.000198363	-1.92332	-1.78168e-10
79997389	rs9530920	0.00428142	18.9646	-1.11384	7.15517e-05	-1.7608	-1.1822
79997879	rs9545114	0.00460492	19.0421	-1.1185	7.21815e-05	-1.75337	-1.18087
79998072	rs643778	0.0042693	18.9646	-1.11668	7.16081e-05	-1.7608	-1.18141
79999312	rs586219	0.00493584	19.1187	-1.12574	7.2904e-05	-1.74589	-1.17838
79999433	rs7338678	2.86134e-05	13.837	-0.994437	6.14519e-05	-1.91801	-1.17716
79999620	rs2265377	0.00456115	19.0397	-1.12574	7.2345e-05	-1.75359	-1.17838
79999701	rs117065630	4.83113e-10	1.85342	-1.78168e-10	0.00101653	-0.289267	-1.78168e-10
79999716	rs2265378	0.00454624	19.0397	-1.12901	7.244e-05	-1.75359	-1.17707
80000038	rs2265381	2.65772e-05	13.7663	-0.997554	6.14097e-05	-1.91756	-1.17829
80000331	rs2265382	2.66957e-05	13.776	-1.00279	6.115e-05	-1.92068	-1.1794
80000662	rs9318640	3.01974e-05	13.9049	-1.00851	6.14567e-05	-1.9149	-1.18019
80000680	rs9318641	2.65168e-05	13.7779	-1.01149	6.1233e-05	-1.91795	-1.18078
80001814	rs2477395	2.99695e-05	13.9006	-1.01179	6.14322e-05	-1.9143	-1.18119
80002004	rs2095477	0.00485338	19.1139	-1.13782	7.35649e-05	-1.74239	-1.17285
80002048	rs2484345	0.0180701	20.3539	-1.06324	6.34174e-05	-1.87639	-1.18729
80002346	rs2477397	3.3829e-05	14.0306	-1.02057	6.1747e-05	-1.90763	-1.18274
80003553	rs116911358	1.70196e-11	-1.49247	-1.78168e-10	0.000336987	-1.39337	-1.78168e-10
80003893	rs73234670	1.54359e-10	0.712442	-1.78168e-10	0.000347409	-1.36291	-1.78168e-10
80004146	rs185694829	1.12527e-11	-1.90623	-1.78168e-10	0.000216474	-1.83595	-1.78168e-10
80004823	rs79880533	2.25955e-11	-1.70252	0.49344	0.000271947	-1.92308	0.315272
80005756	rs4885632	1.098e-11	-1.93076	-1.78168e-10	0.00022858	-1.78153	-1.78168e-10
80006039	rs141233721	3.19619e-11	-0.86229	-1.78168e-10	0.000204544	-1.89263	-1.78168e-10
80006341	rs314695	3.28817e-05	14.0345	-1.05288	6.14459e-05	-1.90858	-1.18668
80006602	rs314694	0.00546205	19.2612	-1.16694	7.62823e-05	-1.73166	-1.14731
80006793	rs78425983	4.71799e-12	-1.88869	-0.886761	7.85043e-05	-1.83107	-1.0192
80006810	rs418150	0.00545667	19.2612	-1.16792	7.63899e-05	-1.73166	-1.1459
80006861	rs416660	0.00544632	19.2612	-1.16982	7.6611e-05	-1.73166	-1.14301
80006927	rs314693	0.00589094	19.3406	-1.17073	7.73497e-05	-1.72355	-1.14153
80007226	rs314692	0.00584283	19.3358	-1.17414	7.81158e-05	-1.71986	-1.13536
80007296	rs138174629	5.86538e-11	-1.89059e-10	-0.255183	0.000993418	-1.89059e-10	-0.312265
80007472	rs73566469	5.17489e-11	-0.380433	-1.78168e-10	0.000407744	-1.20278	-1.78168e-10
80007551	rs9565500	0.00537341	19.2564	-1.17851	7.82563e-05	-1.72804	-1.12538
80007884	rs75870398	3.05977e-11	-1.89059e-10	-0.905911	0.000577043	-1.89059e-10	-0.855499
80008957	rs314690	0.00117652	17.7155	-1.15655	0.00014449	-1.07798	-1.16223
80009449	rs7321672	1.53255e-11	-1.59732	-1.78168e-10	0.000198904	-1.9206	-1.78168e-10
80010384	rs314689	1.93034e-06	11.2631	-1.11672	6.37963e-05	-1.87355	-1.18417
80010855	rs117938939	1.44813e-11	-1.65398	-1.78168e-10	0.000202813	-1.90113	-1.78168e-10
80011023	rs11619563	1.44848e-11	-1.65373	-1.78168e-10	0.000206457	-1.88332	-1.78168e-10
80012196	rs12585625	9.40464e-07	10.02	-0.592682	0.000272429	-1.43793	-0.168106
80013616	rs9545115	1.46405e-11	-1.64304	-1.78168e-10	0.000205444	-1.88824	-1.78168e-10
80014606	rs9545116	1.80929e-11	-1.43132	-1.78168e-10	0.000234497	-1.75597	-1.78168e-10
80014652	rs35424345	1.17673e-11	-1.86151	-1.78168e-10	0.000255186	-1.67142	-1.78168e-10
80014653	rs11843939	4.54445e-11	-1.89059e-10	-0.510344	0.000856037	-1.89059e-10	-0.461103
80014874	rs80141447	3.75639e-11	-1.89059e-10	-0.700793	0.000733926	-1.89059e-10	-0.615009
80015093	rs114713561	3.77487e-11	-1.89059e-10	-0.695886	0.000737842	-1.89059e-10	-0.609687
80015435	rs73548905	3.755e-11	-1.89059e-10	-0.701161	0.000733633	-1.89059e-10	-0.615408
80015573	rs59755477	7.34057e-11	-0.0308337	-1.78168e-10	0.000365967	-1.31087	-1.78168e-10
80015847	rs11838700	3.77564e-11	-1.89059e-10	-0.69568	0.000738006	-1.89059e-10	-0.609465
80015892	rs7995350	3.76955e-11	-1.89059e-10	-0.697295	0.000736715	-1.89059e-10	-0.611215
80015934	rs9545117	2.85985e-11	-0.97348	-1.78168e-10	0.000292268	-1.53574	-1.78168e-10
80016086	rs7995717	7.19521e-11	0.945584	-0.996419	0.00021919	-0.8821	-0.941379
80016718	rs420387	9.69444e-07	10.6138	-1.15619	8.18142e-05	-1.82901	-0.979952
80016956	rs7139902	1.04166e-10	1.27636	-0.957208	0.000264995	-0.736586	-0.897122
80017745	rs117900807	9.08028e-10	2.48444	-1.78168e-10	0.000474116	-1.05196	-1.78168e-10
80018318	rs56863569	3.91318e-11	-1.89059e-10	-0.659899	0.000767156	-1.89059e-10	-0.570726
80019638	rs7334344	2.38901e-09	4.3334	-0.881596	0.00011044	-1.94625	-0.56269
80019639	rs115636709	1.38764e-11	-1.69664	-1.78168e-10	0.000211216	-1.86053	-1.78168e-10
80020051	rs11839222	1.47045e-11	-1.63868	-1.78168e-10	0.000205048	-1.89017	-1.78168e-10
80020151	rs9545118	1.21712e-11	-1.82776	-1.78168e-10	0.000193213	-1.94963	-1.78168e-10
80020616	rs12872114	2.69844e-06	10.5455	-0.0641868	0.00063108	-1.01565	0.249661
80020783	rs7983312	7.80226e-11	0.888016	-0.857854	0.000247109	-0.916944	-0.786642
80021186	rs116938648	2.32775e-11	-1.89059e-10	-1.17935	0.000423806	-1.89059e-10	-1.16414
80021801	rs314687	4.17932e-06	12.0219	-1.10307	6.76541e-05	-1.81266	-1.18635
80021856	rs7325970	7.79937e-11	0.954893	-0.925101	0.000238836	-0.876444	-0.861194
80022170	rs958316	1.61316e-11	-1.54606	-1.78168e-10	0.000198622	-1.92202	-1.78168e-10
80022444	rs983927	1.62269e-11	-1.54016	-1.78168e-10	0.000198321	-1.92353	-1.78168e-10
80022676	rs9574424	1.44224e-11	-1.60003	-0.0580241	0.000346588	-1.18881	-0.176472
80022785	rs74098308	4.19041e-11	-1.89059e-10	-0.591451	0.000825946	-1.89059e-10	-0.496888
80023125	rs7995408	4.32431e-11	-1.89059e-10	-0.559999	0.000854362	-1.89059e-10	-0.463062
80023306	rs314688	0.00379757	18.8753	-1.14449	6.68673e-05	-1.83865	-1.17205
80023556	rs221348	4.45824e-10	1.77309	-1.78168e-10	0.000216382	-1.83637	-1.78168e-10
80023789	rs73548931	4.26665e-11	-1.89059e-10	-0.573423	0.000842122	-1.89059e-10	-0.477492
80023927	rs117593682	2.32933e-11	-1.89059e-10	-1.17867	0.000422487	-1.89059e-10	-1.16726
80024602	rs59251364	4.3162e-11	-1.89059e-10	-0.561875	0.00085264	-1.89059e-10	-0.465079
80024659	rs73548932	4.32091e-11	-1.89059e-10	-0.560784	0.000853641	-1.89059e-10	-0.463906
80024850	rs78066390	5.37067e-11	-0.343298	-1.78168e-10	0.000312384	-1.46918	-1.78168e-10
80024870	rs67435118	8.32699e-12	-1.03634	-1.171	6.14244e-05	-1.94319	-1.15242
80025424	rs59319360	1.70324e-10	0.810866	-1.78168e-10	0.000518087	-0.963274	-1.78168e-10
80026308	rs79640234	5.26762e-11	-0.362672	-1.78168e-10	0.0003091	-1.47975	-1.78168e-10
80027089	rs140754088	1.07748e-11	-1.94962	-1.78168e-10	0.00024156	-1.7263	-1.78168e-10
80029067	rs150892080	2.74065e-11	-1.01606	-1.78168e-10	0.000236061	-1.74933	-1.78168e-10
80029411	rs139893157	1.27562e-11	-1.78081	-1.78168e-10	0.000205589	-1.88754	-1.78168e-10
80029868	rs386603	1.42954e-06	10.9608	-1.11482	7.04781e-05	-1.77356	-1.18456
80030651	rs9545119	1.73337e-11	-1.47419	-1.78168e-10	0.000215537	-1.84028	-1.78168e-10
80030723	rs73548939	4.62654e-11	-1.89059e-10	-0.492441	0.000918567	-1.89059e-10	-0.390601
80031679	rs1335372	1.68438e-10	1.29384	-0.494103	0.000443712	-0.72586	-0.392381
80031943	rs11838769	1.89046e-11	-1.38743	-1.78168e-10	0.000207868	-1.87652	-1.78168e-10
80032093	rs74098315	4.81721e-11	-1.89059e-10	-0.452055	0.000959122	-1.89059e-10	-0.347398
80032287	rs117433135	3.30688e-11	-0.828245	-1.78168e-10	0.000260303	-1.65157	-1.78168e-10
80032779	rs7330804	6.38245e-11	-0.170699	-1.78168e-10	0.000358201	-1.33232	-1.78168e-10
80032822	rs117237464	1.7919e-11	-1.44097	-1.78168e-10	0.000223138	-1.80563	-1.78168e-10
80032958	rs7329633	7.33232e-11	-0.031959	-1.78168e-10	0.000355548	-1.33976	-1.78168e-10
80033184	rs192787174	4.85943e-11	-1.89059e-10	-0.443329	0.000968108	-1.89059e-10	-0.338073
80033200	rs112898484	4.87312e-11	-1.89059e-10	-0.440515	0.000971022	-1.89059e-10	-0.335067
80033367	rs12146935	1.59242e-11	-1.559	-1.78168e-10	0.000199322	-1.9185	-1.78168e-10
80033764	rs73548948	1.75952e-10	1.27269	-0.429315	0.00046941	-0.738835	-0.323105
80034472	rs58264675	1.94381e-10	1.27269	-0.329704	0.00052198	-0.738835	-0.216953
80034817	rs73548951	7.4379e-11	-0.0176622	-1.78168e-10	0.000358431	-1.33168	-1.78168e-10
80035029	rs4476060	7.30457e-07	10.2797	-1.10512	6.52146e-05	-1.84963	-1.1861
80035438	rs9574429	7.30457e-07	10.2797	-1.10512	6.52146e-05	-1.84963	-1.1861
80036345	rs149922553	1.87133e-10	1.23173	-0.326741	0.000510668	-0.763895	-0.213802
80036366	rs111881440	5.56608e-11	-1.89059e-10	-0.307559	0.0011188	-1.89059e-10	-0.193406
80036939	rs7985220	2.0998e-10	1.2627	-0.242526	0.000569128	-0.744955	-0.124356
80036983	rs7985239	5.75743e-11	-1.89059e-10	-0.273759	0.0011597	-1.89059e-10	-0.157501
80037280	rs117098534	3.25512e-11	-0.844022	-1.78168e-10	0.000258202	-1.65968	-1.78168e-10
80037357	rs58069884	2.06551e-10	1.24166	-0.237954	0.000564582	-0.757825	-0.119507
80038062	rs9593399	1.04537e-06	10.6232	-1.0902	6.13728e-05	-1.90919	-1.18726
80038374	rs73548952	5.20352e-11	-1.89059e-10	-0.374916	0.00104141	-1.89059e-10	-0.265084
80038857	rs73548955	7.38765e-11	-0.0244413	-1.78168e-10	0.00035706	-1.33551	-1.78168e-10
80038888	rs58233612	4.93213e-11	-1.89059e-10	-0.42848	0.000983584	-1.89059e-10	-0.322214
80039805	rs79074945	3.7641e-11	-1.89059e-10	-0.698742	0.000728403	-1.89059e-10	-0.622563
80039845	rs73548958	4.97816e-11	-1.89059e-10	-0.41919	0.000993387	-1.89059e-10	-0.312296
80040526	rs73548962	5.01625e-11	-1.89059e-10	-0.411567	0.0010015	-1.89059e-10	-0.304162
80040617	rs7325095	0.00244685	18.44	-1.14875	6.48633e-05	-1.87269	-1.16844
80040884	rs113667921	7.28297e-11	-0.0387117	-1.78168e-10	0.000354198	-1.34356	-1.78168e-10
80041630	rs117071422	2.83405e-11	-0.982543	-1.78168e-10	0.000199444	-1.91788	-1.78168e-10
80041645	rs9545124	1.74681e-11	-1.46646	-1.78168e-10	0.00021475	-1.84394	-1.78168e-10
80041723	rs59656574	7.33232e-11	-0.031959	-1.78168e-10	0.000355548	-1.33976	-1.78168e-10
80042498	rs139914518	3.72081e-11	-1.89059e-10	-0.710309	0.000648133	-1.89059e-10	-0.739321
80042652	rs185332518	4.77675e-11	-0.460491	-1.78168e-10	0.000309616	-1.47808	-1.78168e-10
80042854	rs58056613	5.96491e-11	-0.238357	-1.78168e-10	0.000344298	-1.37191	-1.78168e-10
80043137	rs9530922	0.00211546	18.3034	-1.15774	6.47765e-05	-1.88087	-1.16161
80043582	rs73548974	5.24012e-11	-1.89059e-10	-0.367906	0.00104922	-1.89059e-10	-0.257616
80043855	rs4885633	0.00212425	18.3034	-1.15359	6.45435e-05	-1.88087	-1.16521
80044158	rs17071492	5.42338e-11	-1.89059e-10	-0.333532	0.00108832	-1.89059e-10	-0.221025
80044287	rs117961989	3.18908e-11	-0.86452	-1.78168e-10	0.000255517	-1.67013	-1.78168e-10
80044484	rs7985697	7.12682e-11	-0.0603848	-1.78168e-10	0.00034991	-1.35574	-1.78168e-10
80044756	rs73548982	5.34831e-11	-1.89059e-10	-0.347471	0.0010723	-1.89059e-10	-0.235857
80045239	rs73548984	7.12682e-11	-0.0603848	-1.78168e-10	0.00034991	-1.35574	-1.78168e-10
80045345	rs11842172	5.37679e-11	-1.89059e-10	-0.342158	0.00107838	-1.89059e-10	-0.230203
80046058	rs74098396	6.34742e-11	-1.89059e-10	-0.176202	0.00128606	-1.89059e-10	-0.0540746
80046411	rs79754561	6.37833e-11	-1.89059e-10	-0.171344	0.00129269	-1.89059e-10	-0.0489327
80046641	rs12853983	1.6519e-11	-1.52233	-1.78168e-10	0.000193343	-1.94895	-1.78168e-10
80046996	rs12858106	7.82027e-07	10.3358	-1.09296	6.04763e-05	-1.92393	-1.18724
80047037	rs77008135	2.63859e-11	-1.89059e-10	-1.05401	0.000468659	-1.89059e-10	-1.06354
80047372	rs17071494	6.45305e-11	-1.89059e-10	-0.159698	0.00130873	-1.89059e-10	-0.036607
80047735	rs7335104	6.5104e-11	-1.89059e-10	-0.15085	0.00132104	-1.89059e-10	-0.0272444
80048076	rs7999283	4.76928e-07	9.83215	-1.08387	6.30295e-05	-1.88262	-1.18719
80048114	rs139440166	1.51436e-11	-1.60925	-1.78168e-10	0.000225111	-1.79682	-1.78168e-10
80048132	rs112373581	5.37588e-11	-0.342328	-1.78168e-10	0.000324336	-1.43164	-1.78168e-10
80048161	rs144307394	7.19163e-11	-0.0513329	-1.78168e-10	0.000690647	-0.675788	-1.78168e-10
80048498	rs142553952	3.03376e-11	-1.89059e-10	-0.914447	0.00049352	-1.89059e-10	-1.01185
80049065	rs148089471	3.39966e-11	-1.89059e-10	-0.800575	0.000598228	-1.89059e-10	-0.819444
80049783	rs7988601	0.00288964	18.5846	-1.12707	6.45766e-05	-1.86357	-1.182
80051272	rs6563110	0.00311891	18.661	-1.12707	6.49009e-05	-1.85856	-1.182
80051337	rs7996493	4.85525e-07	9.83176	-1.06561	6.28884e-05	-1.88634	-1.18572
80051386	rs7997554	6.17128e-11	-0.204344	-1.78168e-10	0.000351195	-1.35208	-1.78168e-10
80051553	rs7337908	5.97041e-11	-1.89059e-10	-0.237434	0.00120527	-1.89059e-10	-0.118956
80051736	rs7338662	5.93676e-11	-1.89059e-10	-0.243086	0.00119807	-1.89059e-10	-0.12495
80051850	rs7338530	0.00271201	18.516	-1.12193	6.4204e-05	-1.86795	-1.1834
80051860	rs11839689	6.1794e-11	-1.89059e-10	-0.20303	0.00125004	-1.89059e-10	-0.0824872
80052005	rs73551514	5.93676e-11	-1.89059e-10	-0.243086	0.00119807	-1.89059e-10	-0.12495
80052029	rs73551516	5.93676e-11	-1.89059e-10	-0.243086	0.00119807	-1.89059e-10	-0.12495
80052173	rs145388495	1.16677e-11	-1.87001	-1.78168e-10	0.000207066	-1.88038	-1.78168e-10
80053115	rs55820419	5.96234e-11	-1.89059e-10	-0.238787	0.00120354	-1.89059e-10	-0.120391
80053169	rs11840407	5.6487e-11	-1.89059e-10	-0.292825	0.00113645	-1.89059e-10	-0.177749
80053812	rs113722392	1.28973e-11	-1.76981	-1.78168e-10	0.000309907	-1.47715	-1.78168e-10
80054098	rs41288268	6.12207e-11	-0.212351	-1.78168e-10	0.000321782	-1.43954	-1.78168e-10
80054177	rs138966887	2.92821e-11	-0.949861	-1.78168e-10	0.000206199	-1.88458	-1.78168e-10
80054267	rs6563111	5.65684e-11	-1.89059e-10	-0.291384	0.00113819	-1.89059e-10	-0.176219
80054420	rs1023293	2.08e-11	-1.64288	0.350997	0.00054294	-1.14449	0.228072
80054679	rs953005	2.05504e-11	-1.66288	0.358925	0.000564048	-1.1112	0.232926
80056501	rs4145207	5.8603e-07	10.0146	-1.06035	6.64144e-05	-1.83239	-1.18511
80056586	rs9565508	1.69309e-11	-1.66657	0.168875	0.000483197	-1.08196	0.0489716
80056632	rs117095253	6.5478e-11	-1.89059e-10	-0.145122	0.00114744	-1.89059e-10	-0.168132
80056907	rs4885634	0.00566348	19.2564	-1.12592	7.3607e-05	-1.73242	-1.18225
80057681	rs9545126	1.21702e-11	-0.729484	-1.09836	6.74068e-05	-1.943	-1.05967
80057831	rs9565509	2.31124e-11	-1.6467	0.460234	0.000620496	-1.11583	0.332931
80057839	rs7984159	9.19201e-11	0.194083	-1.78168e-10	0.000393393	-1.23861	-1.78168e-10
80058308	rs7984598	8.98848e-11	0.171693	-1.78168e-10	0.000388362	-1.25148	-1.78168e-10
80059080	rs7990344	4.89949e-07	9.84534	-1.07012	6.59977e-05	-1.83755	-1.18625
80059211	rs117320796	3.22804e-11	-1.89059e-10	-0.852374	0.000533387	-1.89059e-10	-0.93417
80059878	rs17071499	7.12682e-11	-0.0603848	-1.78168e-10	0.00034991	-1.35574	-1.78168e-10
80060687	rs8002042	0.00784063	19.5922	-1.13647	7.59649e-05	-1.70458	-1.17857
80060714	rs117895434	4.74618e-11	-0.46691	-1.78168e-10	0.000272247	-1.60671	-1.78168e-10
80060902	rs149270419	1.77975e-11	-1.44778	-1.78168e-10	0.000299203	-1.5123	-1.78168e-10
80061074	rs7982263	0.00411698	18.964	-1.15249	7.38998e-05	-1.74048	-1.17023
80061179	rs117505280	4.53623e-11	-1.89059e-10	-0.512155	0.000899371	-1.89059e-10	-0.411721
80061507	rs1577418	4.4309e-07	9.73758	-1.06289	6.46908e-05	-1.85835	-1.18544
80061622	rs1577417	7.58146e-09	4.77424	-0.167611	0.013254	2.44417	-0.16553
80061837	rs113819914	1.74824e-11	-1.46564	-1.78168e-10	0.000203192	-1.89927	-1.78168e-10
80062017	rs17071512	3.19947e-11	0.0682359	-0.929503	7.85346e-05	-1.75569	-1.09418
80062766	rs1335370	5.23614e-07	9.90456	-1.06289	6.56881e-05	-1.84306	-1.18544
80063479	rs73551538	6.92864e-11	-0.0885871	-1.78168e-10	0.000344437	-1.37151	-1.78168e-10
80063776	rs117929795	1.59283e-11	-1.55874	-1.78168e-10	0.000195746	-1.9366	-1.78168e-10
80064135	rs6563113	0.00330396	18.7296	-1.13804	7.0946e-05	-1.7736	-1.1779
80065778	rs8000870	6.78711e-11	-0.109225	-1.78168e-10	0.000340507	-1.38298	-1.78168e-10
80066168	rs73234681	1.1256e-11	-1.90593	-1.78168e-10	0.000508781	-0.9814	-1.78168e-10
80066666	rs73234683	1.39672e-11	-0.619288	-1.07084	7.03639e-05	-1.93266	-1.02708
80066776	rs9530925	0.00422491	18.9707	-1.13324	7.1291e-05	-1.76681	-1.17984
80069681	rs9530926	1.32001e-11	-0.684552	-1.06206	7.05229e-05	-1.94067	-1.01681
80070287	rs9545127	2.19866e-11	-1.2364	-1.78168e-10	0.000199266	-1.91878	-1.78168e-10
80071619	rs7491258	8.16378e-11	0.0754564	-1.78168e-10	0.000367677	-1.30621	-1.78168e-10
80071928	rs5016209	2.95909e-10	1.48369	-0.120471	0.016399	3.17025	-0.678692
80073327	rs4885635	1.26556e-11	-0.619288	-1.16945	6.2215e-05	-1.93266	-1.15016
80073399	rs117933239	2.1463e-11	-1.26051	-1.78168e-10	0.000211966	-1.85699	-1.78168e-10
80073517	rs78831999	6.0271e-11	-1.89059e-10	-0.227985	0.00121741	-1.89059e-10	-0.108936
80074769	rs4885636	3.62e-07	9.51946	-1.04689	6.32255e-05	-1.88378	-1.18293
80074781	rs1577416	0.00271014	18.5315	-1.13804	6.84997e-05	-1.80869	-1.1779
80074950	rs73551558	6.78711e-11	-0.109225	-1.78168e-10	0.000340507	-1.38298	-1.78168e-10
80075768	rs147467627	2.64388e-11	-1.89059e-10	-1.052	0.000488723	-1.89059e-10	-1.02162
80076431	rs1335368	3.95987e-07	9.62773	-1.06542	6.40364e-05	-1.86829	-1.18568
80078249	rs150257018	1.67425e-10	-1.89059e-10	0.793697	0.002794	-1.89059e-10	0.721812
80079392	rs9530927	1.41156e-11	-0.63484	-1.04472	7.25481e-05	-1.9325	-0.99667
80079607	rs74441405	2.82128e-11	-1.89059e-10	-0.987058	0.000495663	-1.89059e-10	-1.00752
80080009	rs117515623	2.14181e-11	-1.2626	-1.78168e-10	0.000307948	-1.48348	-1.78168e-10
80083199	rs9530928	2.22025e-11	-1.22663	-1.78168e-10	0.000197996	-1.92517	-1.78168e-10
80083314	rs77798194	3.20604e-11	-1.89059e-10	-0.859214	0.00050035	-1.89059e-10	-0.998108
80083796	rs77093882	2.50927e-11	-1.10426	-1.78168e-10	0.000227915	-1.78444	-1.78168e-10
80084177	rs9318644	0.00315184	18.6777	-1.13324	7.00365e-05	-1.78456	-1.17984
80084350	rs9565510	4.29116e-07	9.67641	-1.03377	6.49482e-05	-1.85935	-1.18047
80084400	rs10507899	6.0806e-11	-0.219148	-1.78168e-10	0.0003206	-1.44322	-1.78168e-10
80087647	rs78277168	5.1099e-11	-1.89059e-10	-0.393071	0.00102145	-1.89059e-10	-0.284434
80088107	rs74857344	2.35168e-11	-1.89059e-10	-1.16912	0.000423113	-1.89059e-10	-1.16578
80088683	rs17071532	6.88274e-11	-0.0952339	-1.78168e-10	0.000343164	-1.37521	-1.78168e-10
80088728	rs17071536	1.53568e-10	-1.89059e-10	0.707308	0.00225079	-1.89059e-10	0.505619
80088922	rs7990250	6.51146e-07	10.224	-1.16431	8.10303e-05	-1.81405	-1.00455
80090114	rs17071545	3.9678e-11	0.227586	-0.873624	7.76947e-05	-1.80113	-1.0595
80090159	rs28546558	3.18449e-11	-1.66394	0.797985	0.000863543	-1.11036	0.657991
80090615	rs73234690	2.26302e-11	-1.20755	-1.78168e-10	0.000198142	-1.92443	-1.78168e-10
80090865	rs7339303	0.00515117	19.1515	-1.11582	7.2662e-05	-1.74292	-1.18467
80091118	rs78974612	2.37606e-11	-1.89059e-10	-1.15881	0.000429177	-1.89059e-10	-1.15155
80091539	rs7321953	0.00517087	19.1515	-1.112	7.26124e-05	-1.74292	-1.18536
80091543	rs71445304	3.19298e-07	9.13706	-0.790012	0.000252105	-1.26348	-0.420091
80091781	rs6563115	3.60001e-07	9.46279	-0.995767	6.41303e-05	-1.88157	-1.17093
80091859	rs73551595	6.04182e-11	-0.225545	-1.78168e-10	0.000319493	-1.44668	-1.78168e-10
80092018	rs17071549	5.26707e-11	-0.362776	-1.78168e-10	0.000320602	-1.44322	-1.78168e-10
80092255	rs73551596	5.92324e-11	-0.245367	-1.78168e-10	0.000316099	-1.45736	-1.78168e-10
80092922	rs116397565	6.91005e-11	-1.89059e-10	-0.0912735	0.00140691	-1.89059e-10	0.0357358
80093488	rs73551597	5.88163e-11	-0.252417	-1.78168e-10	0.000314904	-1.46115	-1.78168e-10
80093825	rs1475797	0.00244305	18.3896	-1.09991	6.72987e-05	-1.81742	-1.18685
80095030	rs11549502	2.26302e-11	-1.20755	-1.78168e-10	0.000198142	-1.92443	-1.78168e-10
80095157	rs58406632	5.65161e-11	-0.29231	-1.78168e-10	0.00030827	-1.48244	-1.78168e-10
80095541	rs9574434	3.1731e-07	9.3002	-0.959399	6.41732e-05	-1.89321	-1.15862
80095926	rs9545129	1.3935e-11	-0.60721	-1.08523	6.92772e-05	-1.93127	-1.04403
80096111	rs6563116	0.0026614	18.4579	-1.08267	6.76406e-05	-1.81186	-1.18735
80096945	rs73551601	5.15925e-11	-0.383459	-1.78168e-10	0.000293884	-1.53023	-1.78168e-10
80097015	rs139836147	1.30664e-10	-1.89059e-10	0.545796	0.00270538	-1.89059e-10	0.689581
80097156	rs73551602	5.06294e-11	-0.402304	-1.78168e-10	0.00029104	-1.53995	-1.78168e-10
80097267	rs73553403	5.98342e-11	-0.235259	-1.78168e-10	0.000310351	-1.47571	-1.78168e-10
80097294	rs7985291	6.08253e-11	-1.89059e-10	-0.21883	0.00122928	-1.89059e-10	-0.0992304
80097417	rs9530932	2.3752e-11	-1.15917	-1.78168e-10	0.000196561	-1.93245	-1.78168e-10
80097715	rs12877278	2.50537e-07	8.98624	-0.881714	0.000209622	-1.31456	-0.55355
80097861	rs9530933	2.3752e-11	-1.15917	-1.78168e-10	0.000196561	-1.93245	-1.78168e-10
80098038	rs61676417	5.19424e-11	-0.3767	-1.78168e-10	0.000294915	-1.52673	-1.78168e-10
80098174	rs61318325	4.37495e-11	-0.548355	-1.78168e-10	0.000289418	-1.54555	-1.78168e-10
80098192	rs56711390	5.15925e-11	-0.383459	-1.78168e-10	0.000293884	-1.53023	-1.78168e-10
80098243	rs9545130	2.35157e-11	-1.16917	-1.78168e-10	0.000196858	-1.93093	-1.78168e-10
80098323	rs74772608	3.24068e-11	-1.89059e-10	-0.848468	0.000568268	-1.89059e-10	-0.870823
80098989	rs2760106	3.08641e-07	9.24854	-0.935443	6.44659e-05	-1.89718	-1.1501
80099118	rs2783119	0.00236926	18.3155	-1.05653	6.69868e-05	-1.82333	-1.18559
80099473	rs2783120	3.10872e-07	9.24869	-0.928384	6.46438e-05	-1.89717	-1.14735
80100321	rs75220942	2.36547e-11	-1.89059e-10	-1.16327	0.000414741	-1.89059e-10	-1.18576
80101112	rs6563117	5.57757e-11	-0.305497	-1.78168e-10	0.000306123	-1.48943	-1.78168e-10
80101409	rs78739015	3.52943e-11	-1.89059e-10	-0.763113	0.000547241	-1.89059e-10	-0.908527
80101507	rs17071558	5.22601e-11	-0.370603	-1.78168e-10	0.00029585	-1.52356	-1.78168e-10
80102334	rs77947803	2.73308e-11	-1.89059e-10	-1.01882	0.000518753	-1.89059e-10	-0.961989
80103229	rs2783121	3.13254e-07	9.24869	-0.920752	6.48898e-05	-1.89717	-1.14355
80103278	rs2783122	2.97006e-07	9.19191	-0.917238	6.47107e-05	-1.90099	-1.1425
80103453	rs7338043	5.88163e-11	-0.252417	-1.78168e-10	0.000314904	-1.46115	-1.78168e-10
80105007	rs7990729	2.28519e-11	-1.1978	-1.78168e-10	0.000197794	-1.92619	-1.78168e-10
80106171	rs117613930	2.65515e-11	-1.04775	-1.78168e-10	0.000261531	-1.64686	-1.78168e-10
80106173	rs73553418	4.9799e-11	-0.41884	-1.78168e-10	0.000310675	-1.47467	-1.78168e-10
80107332	rs7992646	6.02539e-12	-1.36085	-1.17001	6.11287e-05	-1.94946	-1.15097
80107645	rs111513856	6.0753e-11	-1.89059e-10	-0.220019	0.00122773	-1.89059e-10	-0.100491
80108625	rs17071566	7.0153e-11	-0.0761568	-1.78168e-10	0.000337995	-1.39039	-1.78168e-10
80109867	rs2760105	0.000370365	16.4022	-0.999033	6.29919e-05	-1.89635	-1.17406
80110058	rs73234697	1.00262e-08	4.88613	-1.78168e-10	0.00121995	-0.106849	-1.78168e-10
80110293	rs7327148	5.72695e-11	-0.279068	-1.78168e-10	0.000310449	-1.4754	-1.78168e-10
80110374	rs111491723	4.27399e-11	-0.571702	-1.78168e-10	0.000245363	-1.71068	-1.78168e-10
80111162	rs117813896	2.24568e-11	-1.21524	-1.78168e-10	0.000202252	-1.9039	-1.78168e-10
80111249	rs73553424	5.99912e-11	-0.232638	-1.78168e-10	0.000318272	-1.45051	-1.78168e-10
80111452	rs138425125	1.60135e-11	-1.5534	-1.78168e-10	0.000215009	-1.84274	-1.78168e-10
80112136	rs2760103	3.02655e-07	9.19124	-0.897721	6.53213e-05	-1.89997	-1.13413
80112326	rs59783325	5.80361e-11	-0.26577	-1.78168e-10	0.00031266	-1.4683	-1.78168e-10
80113378	rs73553431	6.0806e-11	-0.219148	-1.78168e-10	0.0003206	-1.44322	-1.78168e-10
80113652	rs1408049	3.38462e-07	9.30042	-0.895089	6.57716e-05	-1.89358	-1.13365
80114481	rs57929179	4.42797e-11	-0.536309	-1.78168e-10	0.0002913	-1.53906	-1.78168e-10
80116759	rs17508336	1.07783e-08	4.95846	-1.78168e-10	0.00126675	-0.0692032	-1.78168e-10
80116801	rs17071574	5.88163e-11	-0.252417	-1.78168e-10	0.000314904	-1.46115	-1.78168e-10
80116979	rs2065743	2.53566e-07	9.03417	-0.917627	6.42445e-05	-1.90767	-1.14306
80118563	rs144713868	3.02591e-11	-1.89059e-10	-0.91704	0.000574407	-1.89059e-10	-0.860079
80118827	rs1414157	5.54295e-11	-0.311724	-1.78168e-10	0.000305117	-1.49272	-1.78168e-10
80119315	rs9545132	1.25704e-11	-0.672297	-1.1232	6.57213e-05	-1.93817	-1.08982
80119811	rs61966690	1.07938e-11	-1.94787	-1.78168e-10	0.000522386	-0.955009	-1.78168e-10
80120099	rs140293747	1.10515e-11	-1.92427	-1.78168e-10	0.000298764	-1.51376	-1.78168e-10
80120155	rs73553447	7.94572e-11	0.0483822	-1.78168e-10	0.000449093	-1.10619	-1.78168e-10
80120263	rs17071585	5.57757e-11	-0.305497	-1.78168e-10	0.000306123	-1.48943	-1.78168e-10
80120280	rs73553448	4.76527e-11	-0.462896	-1.78168e-10	0.000303187	-1.49907	-1.78168e-10
80120407	rs17071589	6.17157e-11	-1.89059e-10	-0.204298	0.00124836	-1.89059e-10	-0.083831
80121362	rs73234699	4.17917e-11	0.107523	-0.701661	9.00391e-05	-1.76763	-0.945546
80121982	rs9545133	1.90067e-11	-1.38204	-1.78168e-10	0.000241772	-1.72542	-1.78168e-10
80123984	rs987284	4.46032e-07	9.5724	-0.891084	6.73145e-05	-1.87242	-1.13162
80124096	rs57032852	4.21773e-11	-0.584955	-1.78168e-10	0.000265672	-1.63116	-1.78168e-10
80124707	rs1414156	4.3901e-07	9.56053	-0.895089	6.80396e-05	-1.85968	-1.13365
80124717	rs1414155	4.35736e-07	9.56053	-0.902576	6.78234e-05	-1.85968	-1.13683
80126768	rs1212082	0.00220047	18.1733	-0.988187	6.7548e-05	-1.82929	-1.17129
80127458	rs700396	4.89681e-07	9.63009	-0.855416	6.87082e-05	-1.86763	-1.11592
80127474	rs8000301	5.93994e-12	-1.37879	-1.16634	6.14627e-05	-1.94924	-1.14575
80127635	rs7981574	5.06294e-11	-0.402304	-1.78168e-10	0.00029104	-1.53995	-1.78168e-10
80129328	rs2760102	0.00275862	18.3898	-0.978608	6.8918e-05	-1.81201	-1.16849
80130563	rs117103437	2.78587e-11	-0.99969	-1.78168e-10	0.00021727	-1.83228	-1.78168e-10
80132373	rs9601240	0.000936857	17.3153	-0.984054	6.46422e-05	-1.87457	-1.16998
80133299	rs7991663	1.24402e-11	-0.734927	-1.07098	6.9528e-05	-1.94444	-1.02724
80134644	rs7317511	6.31477e-11	-0.181359	-1.78168e-10	0.000319335	-1.44718	-1.78168e-10
80135235	rs73235960	1.141e-11	-0.79674	-1.0956	6.73098e-05	-1.94773	-1.05638
80135678	rs9601242	0.000997947	17.387	-0.992651	6.44876e-05	-1.8744	-1.17254
80136803	rs7983288	2.67566e-11	-1.04005	-1.78168e-10	0.00019545	-1.93811	-1.78168e-10
80136940	rs73235963	0.00106316	17.4533	-0.995629	6.47055e-05	-1.87021	-1.17336
80136959	rs12871681	7.38404e-11	-0.0249291	-1.78168e-10	0.000747364	-0.596864	-1.78168e-10
80137116	rs7983516	2.02374e-11	-1.3193	-1.78168e-10	0.000203361	-1.89844	-1.78168e-10
80137653	rs143792595	4.66027e-11	-1.89059e-10	-0.485178	0.000916719	-1.89059e-10	-0.392616
80137722	rs2484343	0.00106633	17.4533	-0.992651	6.47582e-05	-1.87021	-1.17254
80138039	rs140916873	1.93073e-09	3.23882	-1.78168e-10	0.00429746	1.15236	-1.78168e-10
80138354	rs7990464	4.78715e-11	-0.458314	-1.78168e-10	0.000282843	-1.56852	-1.78168e-10
80138456	rs7990190	4.90848e-11	-0.433286	-1.78168e-10	0.000286459	-1.55582	-1.78168e-10
80139735	rs4885639	1.1226e-11	-0.802517	-1.10608	6.64527e-05	-1.94796	-1.06896
80139762	rs2783123	1.4821e-09	4.15508	-1.18069	6.10626e-05	-1.92971	-1.17181
80139875	rs2476173	0.000992845	17.387	-0.997776	6.4398e-05	-1.8744	-1.17393
80140228	rs559044945	1.20371e-11	-1.83884	-1.78168e-10	0.000194169	-1.94469	-1.78168e-10
80140751	rs118130694	5.1968e-11	-0.376208	-1.78168e-10	0.000735277	-0.61317	-1.78168e-10
80140998	rs3759438	1.86062e-11	-1.83509	0.43175	0.000853421	-0.76164	0.297476
80141083	rs59165380	5.74993e-11	-0.275063	-1.78168e-10	0.000303957	-1.49653	-1.78168e-10
80141395	rs147930312	1.60979e-11	-1.54814	-1.78168e-10	0.000272544	-1.60562	-1.78168e-10
80141911	rs2760101	4.35515e-07	9.56176	-0.904306	6.82076e-05	-1.8533	-1.13756
80142704	rs7998452	5.74993e-11	-0.275063	-1.78168e-10	0.000303957	-1.49653	-1.78168e-10
80143803	rs141718049	2.37162e-11	-1.89059e-10	-1.16068	0.000436087	-1.89059e-10	-1.13557
80143984	rs112281207	4.10355e-11	-0.612399	-1.78168e-10	0.00027973	-1.57959	-1.78168e-10
80144089	rs73553473	4.39905e-11	-0.343965	-0.198897	0.00022164	-1.50967	-0.30269
80144309	rs76068702	1.97952e-11	-1.34139	-1.78168e-10	0.00019572	-1.93673	-1.78168e-10
80144355	rs1208049	0.000724076	17.1098	-1.03627	6.28221e-05	-1.89075	-1.18236
80144632	rs9574436	2.32372e-11	-1.89059e-10	-1.18108	0.000432375	-1.89059e-10	-1.14412
80144691	rs10492579	5.63449e-11	-0.295345	-1.78168e-10	0.000300776	-1.50705	-1.78168e-10
80146336	rs142937278	1.7747e-09	3.15455	-1.78168e-10	0.00472083	1.24632	-1.78168e-10
80146412	rs17071627	5.70977e-11	-0.282071	-1.78168e-10	0.000302852	-1.50017	-1.78168e-10
80146637	rs73553481	4.51778e-11	-0.51623	-1.78168e-10	0.000264597	-1.63521	-1.78168e-10
80147400	rs79980022	4.44668e-11	-0.532092	-1.78168e-10	0.000272614	-1.60536	-1.78168e-10
80147402	rs78016437	4.3132e-11	-0.562571	-1.78168e-10	0.000268573	-1.6203	-1.78168e-10
80147873	rs112860048	4.50109e-11	-0.519932	-1.78168e-10	0.000274257	-1.59935	-1.78168e-10
80148471	rs143452626	2.45583e-11	-1.12579	-1.78168e-10	0.000405184	-1.20907	-1.78168e-10
80148699	rs147134154	4.90268e-12	-1.72764	-1.00941	8.82676e-05	-1.77689	-0.956154
80148861	rs149269186	2.37111e-11	-1.16089	-1.78168e-10	0.000222402	-1.80893	-1.78168e-10
80148869	rs193017745	2.54406e-11	-1.89059e-10	-1.09049	0.000443248	-1.89059e-10	-1.11929
80149177	rs117333868	3.50576e-11	-1.89059e-10	-0.769842	0.000604261	-1.89059e-10	-0.80941
80149230	rs17071629	5.54431e-11	-1.89059e-10	-0.311479	0.00111415	-1.89059e-10	-0.197573
80149445	rs17431002	4.91836e-12	-1.72764	-1.00622	8.85892e-05	-1.77689	-0.952516
80149456	rs34757108	8.28e-11	0.0895929	-1.78168e-10	0.000775985	-0.559284	-1.78168e-10
80149703	rs79736600	2.34028e-11	-1.17398	-1.78168e-10	0.000221183	-1.81443	-1.78168e-10
80150155	rs60126328	5.20923e-11	-0.373818	-1.78168e-10	0.000288945	-1.54718	-1.78168e-10
80150795	rs144219823	2.10582e-11	-1.27955	-1.78168e-10	0.000428715	-1.15262	-1.78168e-10
80150864	rs111707983	5.14254e-11	-0.386703	-1.78168e-10	0.000287073	-1.55368	-1.78168e-10
80150959	rs2476172	1.41358e-06	10.7402	-0.905406	7.69614e-05	-1.73658	-1.13353
80151033	rs140994132	2.34028e-11	-1.17398	-1.78168e-10	0.000221183	-1.81443	-1.78168e-10
80151124	rs56340946	8.84005e-09	4.76021	-1.78168e-10	0.00103307	-0.273127	-1.78168e-10
80151265	rs145575399	5.654e-11	-1.89059e-10	-0.291887	0.00113759	-1.89059e-10	-0.176753
80151832	rs142271073	5.81606e-11	-1.89059e-10	-0.263627	0.00117224	-1.89059e-10	-0.146745
80152293	rs61966692	1.11797e-11	-1.91274	-1.78168e-10	0.000687527	-0.680316	-1.78168e-10
80152420	rs111624674	2.06934e-11	-1.29702	-1.78168e-10	0.000228791	-1.78061	-1.78168e-10
80152529	rs138901830	1.19349e-11	-1.84737	-1.78168e-10	0.00021863	-1.82604	-1.78168e-10
80152567	rs144514635	1.43848e-11	-1.66066	-1.78168e-10	0.000193743	-1.94688	-1.78168e-10
80152807	rs111764081	4.16175e-11	-0.598314	-1.78168e-10	0.000263967	-1.63759	-1.78168e-10
80153126	rs11841756	6.34126e-11	-1.89059e-10	-0.177173	0.00128474	-1.89059e-10	-0.0551032
80153145	rs12866984	1.37255e-11	-1.70758	-1.78168e-10	0.000197944	-1.92543	-1.78168e-10
80153203	rs9545140	1.12084e-11	-1.91018	-1.78168e-10	0.000305655	-1.49096	-1.78168e-10
80153860	rs2484344	1.4193e-06	10.7549	-0.916036	7.57166e-05	-1.7483	-1.13812
80153925	rs111427970	4.11291e-11	-0.61012	-1.78168e-10	0.000262477	-1.64325	-1.78168e-10
80153964	rs148815399	1.12324e-11	-1.90803	-1.78168e-10	0.000303469	-1.49814	-1.78168e-10
80153991	rs143438647	3.44382e-11	-1.89059e-10	-0.787669	0.000642959	-1.89059e-10	-0.747335
80154320	rs73553499	4.06486e-11	-0.621872	-1.78168e-10	0.00026101	-1.64886	-1.78168e-10
80154365	rs111563980	5.04633e-11	-0.405589	-1.78168e-10	0.000284366	-1.56316	-1.78168e-10
80154380	rs142455400	4.08752e-11	-0.616312	-1.78168e-10	0.000261702	-1.64621	-1.78168e-10
80154409	rs75467047	2.47751e-11	-1.89059e-10	-1.117	0.000421297	-1.89059e-10	-1.17008
80154977	rs116953564	2.32012e-11	-1.89059e-10	-1.18263	0.000421155	-1.89059e-10	-1.17042
80155720	rs9545141	1.11646e-11	-1.91409	-1.78168e-10	0.0003099	-1.47717	-1.78168e-10
80156216	rs113932474	3.99301e-11	-0.639705	-1.78168e-10	0.000258812	-1.65732	-1.78168e-10
80156540	rs73555409	3.48026e-11	-0.777144	-1.78168e-10	0.000257168	-1.66369	-1.78168e-10
80156618	rs80208501	4.52624e-11	-1.89059e-10	-0.514359	0.000633445	-1.89059e-10	-0.762244
80157672	rs7318854	3.81297e-11	-0.685843	-1.78168e-10	0.000253287	-1.67889	-1.78168e-10
80157890	rs2783125	0.000158189	15.6116	-1.05917	5.95623e-05	-1.94136	-1.18503
80158177	rs9530935	1.11004e-11	-1.91985	-1.78168e-10	0.000316853	-1.45498	-1.78168e-10
80158352	rs1335373	3.83369e-11	-0.680424	-1.78168e-10	0.000253924	-1.67638	-1.78168e-10
80158400	rs7984163	1.51901e-06	10.8667	-0.959917	0.000299363	-0.835049	-0.676711
80158652	rs12430276	1.89941e-11	-1.38271	-1.78168e-10	0.000212415	-1.85488	-1.78168e-10
80158701	rs2783126	0.000158294	15.6114	-1.05824	5.96529e-05	-1.93997	-1.1849
80159005	rs73555411	3.99301e-11	-0.639705	-1.78168e-10	0.000258812	-1.65732	-1.78168e-10
80159615	rs2181433	1.37554e-06	10.7549	-0.947354	7.47804e-05	-1.7483	-1.15056
80160889	rs9574440	2.31096e-11	-1.89059e-10	-1.18659	0.000418759	-1.89059e-10	-1.17612
80162003	rs55784866	1.18566e-10	0.448632	-1.78168e-10	0.000195226	-1.93926	-1.78168e-10
80162396	rs188906100	3.21194e-11	-1.89059e-10	-0.857375	0.000562657	-1.89059e-10	-0.880747
80162428	rs149727037	1.39869e-11	-1.68871	-1.78168e-10	0.000239559	-1.73462	-1.78168e-10
80162479	rs185105150	1.08501e-11	-1.94267	-1.78168e-10	0.000277572	-1.58734	-1.78168e-10
80162555	rs9545142	8.30831e-05	14.9639	-1.05538	5.9116e-05	-1.94948	-1.18444
80162578	rs7399942	1.12084e-11	-1.91018	-1.78168e-10	0.000305655	-1.49096	-1.78168e-10
80163120	rs59381369	3.75413e-11	-0.701394	-1.78168e-10	0.000251477	-1.68606	-1.78168e-10
80163429	rs4885640	1.71924e-06	10.8084	-0.777838	0.000387678	-0.836444	-0.416797
80163861	rs17071632	3.69227e-11	-0.718008	-1.78168e-10	0.000249572	-1.69367	-1.78168e-10
80163865	rs140286693	2.4285e-11	-1.13698	-1.78168e-10	0.000207643	-1.8776	-1.78168e-10
80163929	rs4885641	4.62022e-12	-1.736	-1.0604	8.38619e-05	-1.76937	-1.01487
80164872	rs7317409	3.71126e-11	-0.71288	-1.78168e-10	0.00024616	-1.70743	-1.78168e-10
80165016	rs77981576	2.37124e-11	-1.89059e-10	-1.16084	0.000414424	-1.89059e-10	-1.18653
80165028	rs9545143	4.558e-12	-1.74599	-1.06396	8.43034e-05	-1.75996	-1.01903
80165078	rs36075776	1.40337e-11	-1.68537	-1.78168e-10	0.000196684	-1.93182	-1.78168e-10
80165351	rs9545144	1.12084e-11	-1.91018	-1.78168e-10	0.000305655	-1.49096	-1.78168e-10
80165610	rs7335191	3.34086e-11	-0.818023	-1.78168e-10	0.000247998	-1.69999	-1.78168e-10
80165716	rs2783127	7.95351e-07	10.2543	-0.99462	7.07032e-05	-1.78853	-1.1664
80165760	rs9530936	4.45246e-12	-1.76053	-1.07285	8.46536e-05	-1.74541	-1.02944
80166323	rs149960766	4.95576e-11	-1.89059e-10	-0.423701	0.000865205	-1.89059e-10	-0.450451
80167102	rs79277854	6.18499e-11	-1.89059e-10	-0.202125	0.00125124	-1.89059e-10	-0.0815282
80168006	rs1414154	6.4154e-09	5.54083	-1.10121	6.01802e-05	-1.93394	-1.18213
80168720	rs2783129	3.55777e-08	7.01741	-0.864767	7.33712e-05	-1.94587	-0.97201
80168728	rs61966693	4.14376e-11	-1.92883	1.32619	0.00377592	-0.338229	1.36121
80168851	rs73235973	1.47028e-11	-1.63879	-1.78168e-10	0.000347723	-1.36201	-1.78168e-10
80169004	rs9601248	3.85732e-09	4.42789	-0.496994	0.000129928	-1.88549	-0.460952
80169657	rs9574441	5.21573e-11	0.755205	-1.12778	6.30929e-05	-1.9357	-1.13311
80170160	rs2783130	6.69052e-08	7.55949	-0.775294	7.64623e-05	-1.94694	-0.92968
80171206	rs34574726	1.65766e-11	-0.596509	-0.922336	0.000232675	-1.03715	-0.726622
80171299	rs75449294	2.35482e-10	1.1348	-1.78168e-10	0.000629734	-0.76812	-1.78168e-10
80173125	rs12583023	2.40026e-11	-1.89059e-10	-1.14867	0.000448407	-1.89059e-10	-1.10771
80173290	rs74544129	4.22814e-11	-0.582488	-1.78168e-10	0.000253956	-1.67626	-1.78168e-10
80173660	rs7983451	1.62527e-11	-0.609311	-0.929267	0.000228692	-1.04766	-0.733382
80173705	rs7983467	1.62552e-11	-0.609311	-0.929112	0.000228192	-1.04766	-0.73557
80173760	rs9545145	1.36765e-08	5.19437	0.00223207	0.000213139	-1.90126	0.0497864
80174234	rs2476174	1.84787e-11	-0.484214	-0.926002	0.000221566	-1.08123	-0.73146
80174329	rs7319427	1.26595e-08	5.06461	0.0547166	0.000227641	-1.88894	0.103298
80174343	rs183024990	3.52827e-11	-1.89059e-10	-0.763443	0.000674279	-1.89059e-10	-0.699773
80174366	rs6563120	1.62527e-11	-0.609311	-0.929267	0.000228692	-1.04766	-0.733382
80175000	rs6563121	5.63825e-08	7.16088	-0.547799	9.16658e-05	-1.94964	-0.745627
80175606	rs9545146	8.12274e-09	4.47326	0.202327	0.00025079	-1.94099	0.252186
80176769	rs117496567	5.36032e-11	-0.345227	-1.78168e-10	0.000202389	-1.90322	-1.78168e-10
80177483	rs928640	3.51883e-09	5.02246	-1.18341	7.27583e-05	-1.74426	-1.18201
80177567	rs118083234	2.02379e-11	-1.31928	-1.78168e-10	0.000221764	-1.8118	-1.78168e-10
80177836	rs9530937	2.26122e-08	6.77635	-1.07694	0.000115896	-1.48499	-0.975737
80177868	rs117290126	3.59665e-11	-0.744247	-1.78168e-10	0.000245413	-1.71047	-1.78168e-10
80177993	rs71436528	1.70542e-11	-0.47665	-1.01379	0.000224758	-0.938271	-0.860122
80178172	rs116933473	1.87051e-11	-1.39804	-1.78168e-10	0.000214045	-1.84723	-1.78168e-10
80178344	rs2760111	2.52528e-11	-0.306403	-0.791496	9.16096e-05	-1.77105	-0.924827
80178551	rs117727633	2.02379e-11	-1.31928	-1.78168e-10	0.000221764	-1.8118	-1.78168e-10
80178552	rs117897060	2.47682e-11	-1.11727	-1.78168e-10	0.00021996	-1.81997	-1.78168e-10
80179005	rs12873323	1.5171e-11	-0.580767	-1.02668	0.000172777	-1.1835	-0.877918
80179298	rs9671056	1.42653e-11	-1.669	-1.78168e-10	0.00020528	-1.88904	-1.78168e-10
80180010	rs7324768	1.56224e-11	-0.570033	-1.0081	0.000209258	-1.01539	-0.854462
80180112	rs2146593	1.99733e-09	4.4589	-1.18617	8.70612e-05	-1.5613	-1.18551
80180281	rs2146592	3.22377e-09	4.93873	-1.18726	7.19534e-05	-1.7504	-1.187
80182535	rs9545151	1.77878e-09	4.34149	-1.18465	8.61604e-05	-1.57383	-1.18338
80182912	rs7983556	2.45141e-11	-1.92427	0.796682	0.00215347	-0.346094	0.807515
80182915	rs9593406	1.42653e-11	-1.669	-1.78168e-10	0.00020528	-1.88904	-1.78168e-10
80183353	rs1932197	6.17718e-08	7.21583	-0.511459	9.45934e-05	-1.94958	-0.714247
80183833	rs113834433	1.07751e-11	-1.9496	-1.78168e-10	0.00026752	-1.62422	-1.78168e-10
80183985	rs7990151	3.51933e-09	5.02341	-1.18422	7.34791e-05	-1.73322	-1.1832
80186253	rs78868921	2.3092e-11	-1.89059e-10	-1.18735	0.000417075	-1.89059e-10	-1.18015
80186385	rs149077403	1.08424e-11	-1.94337	-1.78168e-10	0.000221223	-1.81425	-1.78168e-10
80186712	rs2876741	2.43861e-09	4.65912	-1.18677	9.31204e-05	-1.49324	-1.18628
80186726	rs112962506	1.07841e-11	-1.94877	-1.78168e-10	0.000260817	-1.6496	-1.78168e-10
80186747	rs4885645	2.78003e-11	-1.89059e-10	-1.00179	0.000513428	-1.89059e-10	-0.972308
80186815	rs61342959	2.77192e-11	0.120214	-1.12492	6.59149e-05	-1.87013	-1.15492
80186865	rs71436529	1.71623e-11	-0.496275	-0.987844	0.000229077	-0.954522	-0.824835
80187089	rs55902954	1.54575e-11	-0.615353	-0.97339	0.000211258	-1.05262	-0.80772
80188089	rs2093620	5.38749e-08	7.07283	-0.505247	9.53314e-05	-1.94953	-0.706527
80188332	rs6563123	1.45109e-11	-0.691306	-0.960628	0.000201934	-1.11469	-0.790783
80188702	rs9601250	1.47728e-09	3.91021	-0.939085	7.81107e-05	-1.81497	-1.04032
80189120	rs76301814	3.21379e-11	-1.89059e-10	-0.856801	0.00056893	-1.89059e-10	-0.869659
80189575	rs4597201	1.45481e-11	-0.685446	-0.963931	0.000202484	-1.10992	-0.792838
80189717	rs9601251	3.36083e-09	4.97214	-1.17903	7.18617e-05	-1.76177	-1.1769
80189742	rs9601252	3.24277e-09	4.93873	-1.18138	7.24908e-05	-1.7504	-1.17956
80189980	rs7995636	1.48516e-11	-1.62873	-1.78168e-10	0.000201872	-1.90578	-1.78168e-10
80190492	rs117520646	1.68041e-11	-1.50521	-1.78168e-10	0.000196749	-1.93149	-1.78168e-10
80190848	rs4141825	6.01758e-08	7.16532	-0.487128	9.68065e-05	-1.94941	-0.691295
80191108	rs146384808	3.06286e-11	-1.89059e-10	-0.904902	0.000569427	-1.89059e-10	-0.868786
80191873	rs9545155	6.19881e-08	7.21274	-0.504883	9.55748e-05	-1.94959	-0.70392
80192040	rs139635622	1.56736e-11	-1.57486	-1.78168e-10	0.00048226	-1.03493	-1.78168e-10
80192041	rs145212248	1.56007e-11	-1.57952	-1.78168e-10	0.000478757	-1.04222	-1.78168e-10
80192209	rs76774372	1.41155e-11	-1.67956	-1.78168e-10	0.000337014	-1.39329	-1.78168e-10
80192236	rs9545156	6.81967e-11	0.756992	-0.861432	0.000492929	-0.0193586	-0.993694
80192906	rs9545158	5.60762e-08	7.16532	-0.557687	9.1548e-05	-1.94941	-0.747146
80193729	rs7997134	3.65791e-09	5.06447	-1.18666	7.35442e-05	-1.72854	-1.18699
80194429	rs12853669	9.98732e-12	-1.07802	-0.947502	0.000129545	-1.57591	-0.773484
80194772	rs73235981	4.62068e-11	-0.493708	-1.78168e-10	0.000262602	-1.64278	-1.78168e-10
80195382	rs117252597	2.84816e-11	-1.89059e-10	-0.977579	0.000499837	-1.89059e-10	-0.999134
80196191	rs4885646	1.30993e-11	-1.75428	-1.78168e-10	0.000216	-1.83814	-1.78168e-10
80196339	rs73235982	1.43212e-11	-1.6651	-1.78168e-10	0.00019374	-1.9469	-1.78168e-10
80196829	rs2876742	5.13945e-10	2.57743	-0.662147	9.54374e-05	-1.82005	-0.834898
80196878	rs117012525	2.46985e-11	-1.89059e-10	-1.12009	0.000454253	-1.89059e-10	-1.09476
80197115	rs767778	5.93433e-10	2.7104	-0.651316	9.31833e-05	-1.84992	-0.828926
80197485	rs60869339	1.38548e-11	-1.6982	-1.78168e-10	0.000208329	-1.8743	-1.78168e-10
80198313	rs9574445	8.97308e-11	1.3517	-1.18172	6.52706e-05	-1.85252	-1.18236
80198529	rs73235984	1.4741e-11	-1.6362	-1.78168e-10	0.000193211	-1.94963	-1.78168e-10
80198623	rs73235985	1.26765e-11	-1.78709	-1.78168e-10	0.00190951	0.341185	-1.78168e-10
80199411	rs9318645	5.64004e-10	2.64345	-0.635226	9.53274e-05	-1.84171	-0.814394
80199442	rs17071687	2.3549e-11	-1.89059e-10	-1.16775	0.000429395	-1.89059e-10	-1.15104
80199900	rs17071691	1.56913e-11	-0.620497	-0.95323	0.000216449	-1.05683	-0.779228
80199998	rs4885647	5.41524e-10	2.60847	-0.640916	9.57366e-05	-1.83436	-0.817452
80200116	rs17509986	1.44993e-08	5.25502	-1.78168e-10	0.00492996	1.28967	-1.78168e-10
80200201	rs143888631	1.18399e-11	-1.85536	-1.78168e-10	0.000209113	-1.87054	-1.78168e-10
80200576	rs4884135	1.07668e-10	1.53753	-1.18531	5.93446e-05	-1.94428	-1.18577
80200895	rs9565512	7.61053e-11	1.18478	-1.17949	6.36763e-05	-1.87936	-1.18025
80201170	rs6563124	8.91774e-12	-1.57856	-0.560229	0.000172812	-1.31819	-0.743024
80201952	rs55940014	1.33174e-10	0.564823	-1.78168e-10	0.000389061	-1.24968	-1.78168e-10
80202306	rs12873970	1.37817e-11	-0.762958	-0.940537	0.000196097	-1.17286	-0.761943
80202475	rs2876744	1.1856e-10	1.63071	-1.18212	6.00933e-05	-1.93478	-1.18274
80202674	rs9545159	4.90261e-10	2.50763	-0.639526	9.73017e-05	-1.81767	-0.817926
80202954	rs77222043	3.23916e-11	-1.89059e-10	-0.848935	0.000574438	-1.89059e-10	-0.860024
80203150	rs76802646	2.91957e-11	-1.89059e-10	-0.952813	0.000552898	-1.89059e-10	-0.898244
80203805	rs2329126	4.77197e-10	2.47533	-0.634239	9.82766e-05	-1.81205	-0.813583
80204500	rs2876745	9.06988e-12	-1.54932	-0.572559	0.000156759	-1.40532	-0.753393
80204753	rs6563125	3.81253e-11	-1.9256	1.23964	0.00347783	-0.335339	1.27609
80205647	rs9565513	8.11722e-11	1.25285	-1.18311	6.51102e-05	-1.85368	-1.18366
80206046	rs9601255	1.47676e-11	-1.6344	-1.78168e-10	0.000202303	-1.90365	-1.78168e-10
80206463	rs149661210	1.11431e-11	-1.91602	-1.78168e-10	0.000199302	-1.9186	-1.78168e-10
80206824	rs183495472	2.89225e-11	-0.962215	-1.78168e-10	0.000226648	-1.79002	-1.78168e-10
80207071	rs1998452	9.18841e-12	-1.55593	-0.552965	0.000160607	-1.39755	-0.736906
80207135	rs9565514	1.12477e-10	1.57848	-1.18257	5.99525e-05	-1.93671	-1.18315
80207603	rs58739959	4.06419e-11	-1.90505	1.28302	0.00316039	-0.474752	1.31978
80207749	rs73555450	1.39823e-11	-1.68905	-1.78168e-10	0.000207313	-1.87918	-1.78168e-10
80208050	rs9601256	5.75542e-10	2.64123	-0.612754	9.74844e-05	-1.83951	-0.794218
80208492	rs9565515	1.06616e-10	1.52543	-1.18303	5.96801e-05	-1.94083	-1.18359
80208595	rs61966696	1.09563e-11	-1.93292	-1.78168e-10	0.000272488	-1.60582	-1.78168e-10
80208597	rs73235989	1.43185e-08	5.24247	-1.78168e-10	0.00350037	0.947208	-1.78168e-10
80208794	rs150188576	8.65858e-11	-1.89059e-10	0.1343	0.0016967	-1.89059e-10	0.223025
80208801	rs4885649	5.78665e-10	2.64123	-0.607343	9.79219e-05	-1.83951	-0.78974
80209455	rs9530940	5.80213e-10	2.64345	-0.606893	9.75795e-05	-1.84171	-0.791044
80210050	rs143557509	1.1182e-11	-1.91253	-1.78168e-10	0.000218981	-1.82443	-1.78168e-10
80210140	rs7987038	9.64992e-12	-1.50083	-0.559057	0.000150284	-1.45886	-0.742037
80210912	rs7330910	1.00015e-11	-1.46504	-0.559057	0.000144967	-1.49488	-0.742037
80210971	rs7329551	1.24894e-10	1.68366	-1.18303	5.99499e-05	-1.93632	-1.18359
80211107	rs9318646	9.94107e-12	-1.46504	-0.565119	0.000144229	-1.49488	-0.747139
80211810	rs7336082	9.06669e-11	1.36572	-1.18537	6.52077e-05	-1.8501	-1.18574
80212443	rs3920578	5.91681e-10	2.67963	-0.623501	9.58848e-05	-1.84717	-0.803099
80213317	rs7985510	1.00957e-11	-1.44961	-0.565119	0.000142122	-1.50959	-0.747139
80213514	rs9530941	5.93388e-10	2.64345	-0.58444	9.94104e-05	-1.84171	-0.772454
80213520	rs7990179	1.21687e-10	1.66101	-1.1864	5.97616e-05	-1.9364	-1.18665
80213542	rs7989227	1.18578e-10	1.63374	-1.18501	5.97398e-05	-1.93801	-1.18541
80213662	rs4885651	1.18615e-10	1.63438	-1.18533	6.00742e-05	-1.93213	-1.18571
80214537	rs140508142	3.17971e-11	-1.89059e-10	-0.867461	0.000558866	-1.89059e-10	-0.887507
80214947	rs138298626	1.55756e-11	-1.58113	-1.78168e-10	0.000194303	-1.944	-1.78168e-10
80215202	rs7333099	1.02691e-11	-1.42704	-0.570655	0.000138647	-1.53027	-0.751209
80215329	rs9593407	9.34115e-11	1.39735	-1.18717	5.91882e-05	-1.94544	-1.18726
80215396	rs117794006	1.81641e-11	-1.42739	-1.78168e-10	0.000209852	-1.86702	-1.78168e-10
80215498	rs9574448	8.88714e-11	1.34761	-1.18725	5.90908e-05	-1.94702	-1.18732
80215568	rs9601257	1.36725e-11	-1.71145	-1.78168e-10	0.000209903	-1.86677	-1.78168e-10
80215646	rs112222275	1.09724e-11	-1.93145	-1.78168e-10	0.000301847	-1.5035	-1.78168e-10
80216147	rs6563127	4.1884e-11	-1.89463	1.3027	0.00304725	-0.53103	1.33961
80216846	rs9318647	4.22401e-10	2.3111	-0.591982	0.000104217	-1.79244	-0.774501
80217646	rs9593408	1.40235e-11	-1.6861	-1.78168e-10	0.000206999	-1.8807	-1.78168e-10
80217881	rs9565516	2.67484e-10	0.923865	0.338358	0.000444153	-1.49628	0.379033
80218239	rs12430226	4.41063e-10	2.34281	-0.580456	0.000104591	-1.79846	-0.764894
80218392	rs4884136	1.32426e-11	-1.7434	-1.78168e-10	0.000214288	-1.8461	-1.78168e-10
80218546	rs7324718	1.77282e-11	-0.589442	-0.862237	0.000248965	-1.03135	-0.664755
80218861	rs2181432	4.4256e-10	2.34067	-0.574929	0.000105347	-1.79587	-0.760281
80219035	rs9530942	4.4256e-10	2.34067	-0.574929	0.000105347	-1.79587	-0.760281
80219514	rs7329850	1.74461e-11	-0.609311	-0.858411	0.000246791	-1.04766	-0.657215
80219665	rs9574450	3.93592e-10	2.21203	-0.563554	0.000107249	-1.78749	-0.750773
80219883	rs7994255	3.85381e-10	2.17919	-0.551796	0.000109023	-1.78093	-0.740927
80220015	rs7994620	2.55358e-10	0.895547	0.320284	0.000440235	-1.48028	0.354169
80220286	rs147137212	2.53151e-11	-1.89059e-10	-1.09543	0.000476444	-1.89059e-10	-1.04707
80220643	rs138769291	2.32262e-11	-1.89059e-10	-1.18155	0.000414521	-1.89059e-10	-1.18629
80220941	rs76029692	1.64147e-10	-1.89059e-10	0.773924	0.00284388	-1.89059e-10	0.739508
80221167	rs12874186	1.67273e-11	-0.636327	-0.873469	0.000236471	-1.0698	-0.677794
80221230	rs2208942	6.18495e-10	2.10045	-1.78168e-10	0.0040124	1.08373	-1.78168e-10
80221614	rs112596523	1.12814e-11	-1.90368	-1.78168e-10	0.000213717	-1.84877	-1.78168e-10
80222402	rs4885652	2.82021e-10	0.975602	0.339545	0.000435705	-1.51201	0.37556
80222407	rs60407730	1.66613e-11	-0.647918	-0.865829	0.000237159	-1.07928	-0.665406
80223532	rs7333290	1.65365e-11	-0.647918	-0.873346	0.000234895	-1.07928	-0.674996
80223570	rs78539647	2.49516e-11	-1.89059e-10	-1.1099	0.000467938	-1.89059e-10	-1.06508
80223671	rs9574452	2.79158e-10	0.975602	0.329342	0.000432962	-1.51201	0.369243
80224421	rs4885653	2.45721e-10	0.922105	0.255257	0.000408994	-1.49098	0.29126
80226400	rs17432440	6.15645e-11	-0.20675	-1.78168e-10	0.000220769	-1.8163	-1.78168e-10
80226414	rs150331457	1.08071e-11	-1.94663	-1.78168e-10	0.000248264	-1.69893	-1.78168e-10
80226450	rs9530943	4.75998e-10	2.37463	-0.536051	0.000107914	-1.80437	-0.727715
80227341	rs9545166	4.80424e-10	2.37248	-0.524648	0.000109231	-1.80183	-0.718129
80227462	rs77435695	2.35449e-11	-1.16793	-1.78168e-10	0.000985749	-0.320015	-1.78168e-10
80227637	rs61966714	1.31974e-11	-1.74682	-1.78168e-10	0.00133168	-0.0192236	-1.78168e-10
80228660	rs34629137	1.72574e-11	-0.609311	-0.869283	0.000243643	-1.04766	-0.670051
80228854	rs34757198	1.56311e-11	-0.693085	-0.88449	0.000222313	-1.11614	-0.693188
80229180	rs12583029	1.61824e-11	-0.662227	-0.880683	0.000229941	-1.09097	-0.684618
80231387	rs4297577	1.42934e-08	5.24072	-1.78168e-10	0.00345324	0.933652	-1.78168e-10
80231558	rs2876746	2.10557e-10	0.79507	0.227851	0.000407283	-1.4661	0.26219
80232942	rs9601258	2.56713e-10	0.977378	0.243744	0.000393271	-1.51719	0.278274
80233329	rs113460218	1.10555e-11	-1.92391	-1.78168e-10	0.000221817	-1.81156	-1.78168e-10
80233541	rs2876747	2.65386e-10	1.02824	0.226109	0.000380394	-1.53263	0.260426
80234061	rs79411241	5.45594e-10	1.97504	-1.78168e-10	0.00360019	0.975324	-1.78168e-10
80234233	rs58360508	1.78343e-11	-0.565258	-0.880454	0.000248777	-1.01146	-0.685401
80234527	rs8001082	1.77568e-11	-0.569422	-0.880644	0.000248527	-1.01489	-0.682978
80235127	rs6563128	1.79335e-11	-0.563178	-0.876989	0.000250981	-1.00975	-0.678294
80235592	rs150565968	1.19843e-11	-1.84324	-1.78168e-10	0.000242486	-1.72247	-1.78168e-10
80235827	rs7335083	1.79335e-11	-0.563178	-0.876989	0.000250981	-1.00975	-0.678294
80236049	rs79216469	2.53009e-11	-1.096	-1.78168e-10	0.000194162	-1.94472	-1.78168e-10
80236762	rs9318650	2.77338e-09	4.14841	-0.547426	9.24904e-05	-1.94878	-0.737535
80238477	rs9530944	5.97077e-10	2.63766	-0.572453	0.000100427	-1.84619	-0.757797
80238557	rs9318651	5.59602e-10	2.57289	-0.5725	0.000101431	-1.8362	-0.757836
80239283	rs2208938	1.04318e-09	3.35882	-0.735622	8.31289e-05	-1.8923	-0.900721
80240934	rs17071740	1.6944e-11	-0.623611	-0.873312	0.000239953	-1.05938	-0.673588
80240964	rs4885655	2.97812e-10	1.13315	0.236474	0.000371616	-1.56647	0.270917
80241695	rs2208937	1.72345e-11	-0.614401	-0.865522	0.000230714	-1.1086	-0.663637
80241870	rs79337165	1.75769e-11	-0.558387	-0.901863	0.000243405	-1.0058	-0.712888
80242330	rs9805769	5.90311e-10	2.63904	-0.585229	9.93406e-05	-1.8464	-0.768465
80242608	rs2208936	5.99018e-10	2.64228	-0.573828	0.000101121	-1.83816	-0.758947
80243557	rs79211967	1.545e-11	-1.58923	-1.78168e-10	0.000195408	-1.93833	-1.78168e-10
80244736	rs9574455	2.87465e-10	1.12366	0.210606	0.000357137	-1.58003	0.244736
80245630	rs2329127	1.69502e-11	-0.549948	-0.946607	0.000231556	-0.998847	-0.769748
80247770	rs17071744	1.53101e-11	-0.737045	-0.861277	0.000222122	-1.15187	-0.658319
80247791	rs4141826	3.34623e-10	1.22919	0.256985	0.000366346	-1.60151	0.291673
80249315	rs146382092	6.36956e-11	-0.17272	-1.78168e-10	0.000340266	-1.38369	-1.78168e-10
80249830	rs12872859	1.92106e-11	-0.586527	-0.784848	0.000275728	-1.02895	-0.565049
80250063	rs73235997	7.08133e-10	2.2358	-1.78168e-10	0.000897298	-0.414028	-1.78168e-10
80250475	rs6563129	3.69985e-10	1.29031	0.296319	0.000396912	-1.56118	0.331473
80250511	rs12583361	1.94131e-11	-0.601091	-0.759795	0.000281903	-1.04092	-0.530938
80251029	rs17071755	1.59591e-10	1.67921	-0.933429	7.53327e-05	-1.88853	-1.00298
80251200	rs2208943	5.20945e-10	2.64516	-0.716351	9.24007e-05	-1.81221	-0.875068
80251246	rs4335681	1.93191e-11	-0.636327	-0.729415	0.000284348	-1.0698	-0.493421
80251427	rs4506784	1.94736e-11	-0.623611	-0.734163	0.000285649	-1.05938	-0.499268
80251485	rs17071769	1.97112e-11	-0.675219	-0.67043	0.00026283	-1.22351	-0.418402
80252151	rs34993149	1.97075e-11	-0.72249	-0.623346	0.000301804	-1.14006	-0.363581
80252181	rs6563130	2.21578e-11	-0.615353	-0.613291	0.000333407	-1.05262	-0.351438
80252595	rs17511364	1.47052e-11	-1.92334	0.284705	0.000955373	-0.675181	0.323866
80252742	rs117589961	5.79801e-11	-0.266736	-1.78168e-10	0.000193469	-1.9483	-1.78168e-10
80252950	rs61964579	1.17647e-11	-1.86173	-1.78168e-10	0.000406674	-1.2054	-1.78168e-10
80253750	rs2876748	2.34516e-11	-1.89059e-10	-1.1719	0.000422851	-1.89059e-10	-1.1664
80254489	rs2068989	2.38716e-11	-1.89059e-10	-1.15415	0.000420966	-1.89059e-10	-1.17086
80255058	rs187684151	1.54262e-11	-1.59077	-1.78168e-10	0.000269665	-1.61623	-1.78168e-10
80256445	rs34330275	1.81086e-11	-1.43045	-1.78168e-10	0.000216462	-1.836	-1.78168e-10
80257200	rs4375553	7.21461e-12	-1.1655	-1.18522	0.0001198	-1.2513	-1.1763
80257615	rs2329128	3.37122e-12	-1.92476	-1.1868	7.03141e-05	-1.77441	-1.18603
80259570	rs28468602	3.53615e-12	-1.93809	-1.12571	6.1337e-05	-1.94297	-1.15406
80259847	rs2329129	3.45428e-12	-1.9288	-1.15842	7.15289e-05	-1.76725	-1.17607
80259900	rs77913018	1.08644e-11	-1.94134	-1.78168e-10	0.00021486	-1.84343	-1.78168e-10
80260341	rs7329742	3.37305e-12	-1.94161	-1.1694	0.000144994	-1.06469	-1.17204
80261359	rs148186387	1.55687e-10	0.721012	-1.78168e-10	0.000678358	-0.693742	-1.78168e-10
80261599	rs139547239	2.32327e-11	-1.89059e-10	-1.18127	0.000422596	-1.89059e-10	-1.167
80261777	rs9601260	3.38907e-12	-1.94957	-1.15671	6.48617e-05	-1.8666	-1.17456
80263340	rs117027967	3.26532e-11	-1.89059e-10	-0.840893	0.000572852	-1.89059e-10	-0.86279
80263568	rs9574457	2.32764e-11	-1.89059e-10	-1.1794	0.000414509	-1.89059e-10	-1.18632
80264003	rs7332435	3.3711e-12	-1.94697	-1.16463	6.27009e-05	-1.89514	-1.1799
80264272	rs56191624	7.06248e-12	-1.21836	-1.15368	0.000163711	-0.94633	-1.16898
80264653	rs9601261	3.32299e-12	-1.94787	-1.1781	6.3272e-05	-1.87973	-1.18625
80264735	rs78281561	2.31659e-11	-1.89059e-10	-1.18416	0.000414072	-1.89059e-10	-1.18738
80264852	rs80134773	2.88778e-11	-1.89059e-10	-0.963762	0.000556106	-1.89059e-10	-0.892457
80266234	rs35229925	4.14765e-12	-1.89347	-1.01083	0.000560634	0.165831	-1.05018
80266791	rs2329130	3.6326e-12	-1.9156	-1.12129	0.000172949	-0.933019	-1.1274
80267473	rs76267952	2.35851e-11	-1.89059e-10	-1.16622	0.000433151	-1.89059e-10	-1.14233
80267873	rs2329131	3.63238e-12	-1.88617	-1.15078	0.000251605	-0.549096	-1.13646
80267951	rs17071785	2.31297e-11	-1.89059e-10	-1.18572	0.000414157	-1.89059e-10	-1.18717
80269239	rs9574458	2.36591e-11	-1.89059e-10	-1.16309	0.000441166	-1.89059e-10	-1.124
80269433	rs9545172	3.43161e-12	-1.92734	-1.16647	0.000215782	-0.685141	-1.15401
80269655	rs9545173	3.65137e-12	-1.86817	-1.16357	0.000268524	-0.468691	-1.15179
80270336	rs2783084	3.31744e-12	-1.94951	-1.17813	6.13217e-05	-1.91085	-1.18643
80270565	rs80330576	2.54101e-11	-1.89059e-10	-1.09169	0.000477857	-1.89059e-10	-1.04411
80271352	rs7985045	4.02423e-12	-1.92971	-1.00479	0.000430953	-0.103747	-1.04367
80271453	rs2802622	3.48583e-12	-1.93053	-1.1476	0.000183204	-0.850506	-1.15231
80271969	rs9545174	3.32691e-12	-1.94886	-1.17594	6.06212e-05	-1.92349	-1.18528
80272235	rs2783083	3.39214e-12	-1.93431	-1.17107	0.000210301	-0.704263	-1.16061
80272313	rs2802623	3.40042e-12	-1.93258	-1.17035	0.000213468	-0.689096	-1.16083
80272934	rs2244299	3.43523e-12	-1.93827	-1.15449	0.000169382	-0.922909	-1.15835
80273223	rs7998397	3.32107e-12	-1.94881	-1.17774	6.35203e-05	-1.89985	-1.1622
80273402	rs1335284	3.72018e-12	-1.94504	-1.06802	0.000209929	-0.824911	-1.04174
80273514	rs1335285	3.71696e-12	-1.94591	-1.06802	0.000206969	-0.839111	-1.04174
80273590	rs1335286	3.646e-12	-1.94591	-1.0873	0.000202468	-0.839111	-1.06372
80274119	rs2802626	3.74072e-12	-1.9466	-1.06095	0.000207107	-0.843568	-1.03662
80274415	rs4884137	3.32038e-12	-1.94827	-1.17848	6.34306e-05	-1.90005	-1.16342
80274800	rs2802627	3.45774e-12	-1.94103	-1.14519	0.000167361	-0.943219	-1.15004
80276438	rs2783082	3.64503e-12	-1.89716	-1.13631	0.000203016	-0.758462	-1.14167
80277386	rs34254287	4.22227e-12	-1.93332	-0.953139	0.000442949	-0.123626	-0.996337
80278149	rs9530947	3.31809e-12	-1.94676	-1.18068	6.3838e-05	-1.89008	-1.16699
80278377	rs2329132	3.31273e-12	-1.9479	-1.18116	6.29395e-05	-1.9034	-1.16784
80278505	rs2329133	3.31482e-12	-1.9479	-1.18053	6.30092e-05	-1.9034	-1.16673
80278552	rs78868294	2.36405e-11	-1.89059e-10	-1.16387	0.000425033	-1.89059e-10	-1.16125
80278964	rs9593412	3.63039e-12	-1.8652	-1.17229	6.18455e-05	-1.92093	-1.16785
80279157	rs3861142	3.32658e-12	-1.94628	-1.17861	6.27845e-05	-1.91013	-1.16358
80279185	rs2256665	4.00936e-12	-1.90736	-1.03084	0.000269146	-0.61495	-1.00321
80280241	rs7985412	4.39924e-12	-1.93163	-0.913771	0.000458378	-0.122675	-0.963047
80280290	rs2876749	3.37827e-12	-1.93593	-1.17354	6.25686e-05	-1.92153	-1.15562
80280411	rs55694918	1.5546e-10	0.71955	-1.78168e-10	0.000535743	-0.929762	-1.78168e-10
80280612	rs9545175	3.33095e-12	-1.94581	-1.17777	6.34062e-05	-1.9019	-1.16196
80280731	rs2783080	3.46784e-12	-1.9406	-1.1427	0.000162315	-0.976175	-1.1477
80283166	rs9545177	3.91672e-11	-0.658996	-1.78168e-10	0.000230944	-1.77124	-1.78168e-10
80283464	rs2783078	3.99288e-12	-1.90361	-1.03871	0.000261014	-0.6388	-1.01004
80284462	rs9545178	3.54935e-11	-0.757485	-1.78168e-10	0.000257262	-1.66332	-1.78168e-10
80285336	rs112383280	1.1227e-11	-1.90852	-1.78168e-10	0.000282864	-1.56845	-1.78168e-10
80285558	rs9565518	3.56542e-12	-1.90852	-1.14703	0.000182161	-0.85653	-1.152
80285905	rs77684398	2.26685e-11	-1.20586	-1.78168e-10	0.00028901	-1.54695	-1.78168e-10
80287484	rs2783076	3.57393e-12	-1.90027	-1.1529	0.000187039	-0.825063	-1.15704
80287620	rs7338200	4.77061e-12	-1.94726	-0.8171	0.000409338	-0.325776	-0.873099
80288024	rs2802628	3.49781e-12	-1.89641	-1.17829	0.000228444	-0.611988	-1.17014
80288228	rs148372643	1.33489e-11	-1.7354	-1.78168e-10	0.000215486	-1.84052	-1.78168e-10
80288533	rs12873086	4.69159e-12	-1.94884	-0.832228	0.000388218	-0.363436	-0.888413
80288745	rs2802629	3.34284e-12	-1.94248	-1.17753	0.000183847	-0.830208	-1.1691
80289116	rs2802630	3.41298e-12	-1.9448	-1.15445	0.000183212	-0.861716	-1.14106
80290816	rs2802633	3.37716e-12	-1.9356	-1.1742	0.000198623	-0.757351	-1.16466
80290999	rs2783074	3.48149e-12	-1.94808	-1.13129	6.23055e-05	-1.92437	-1.157
80291694	rs3908811	3.4962e-12	-1.94579	-1.12937	6.20434e-05	-1.93032	-1.15526
80291759	rs73239750	2.74683e-11	-1.0138	-1.78168e-10	0.000322984	-1.43581	-1.78168e-10
80291983	rs9574459	2.31526e-11	-1.89059e-10	-1.18473	0.000418611	-1.89059e-10	-1.17648
80293274	rs2329135	4.35783e-12	-1.80324	-1.05162	0.000112753	-1.4579	-1.03031
80294148	rs12876231	9.41973e-12	-1.9035	-0.180525	0.000168032	-1.90591	-0.18335
80294627	rs113196013	1.0861e-11	-1.94165	-1.78168e-10	0.000222749	-1.80737	-1.78168e-10
80294963	rs2152228	3.73093e-12	-1.82471	-1.18547	0.000105689	-1.3708	-1.18212
80294967	rs2210764	4.55728e-12	-1.94507	-0.86504	0.000278647	-0.673397	-0.910076
80295268	rs1577406	4.13084e-12	-1.72101	-1.18734	9.34939e-05	-1.48934	-1.18618
80295708	rs1577407	4.41455e-12	-1.75701	-1.08492	0.000108554	-1.46224	-1.06393
80297416	rs142371308	1.26427e-11	-1.78976	-1.78168e-10	0.000514083	-0.971031	-1.78168e-10
80297503	rs1335292	3.77807e-12	-1.91711	-1.08051	6.59985e-05	-1.94245	-1.08134
80297855	rs141722913	1.54185e-11	-1.59127	-1.78168e-10	0.000471282	-1.05796	-1.78168e-10
80298066	rs915260	5.4467e-12	-1.75486	-0.87697	8.39029e-05	-1.86036	-0.923396
80298141	rs1953339	4.00351e-12	-1.94329	-0.996372	8.31423e-05	-1.86328	-0.929581
80298287	rs56288617	1.96663e-11	-0.16212	-1.18581	6.83914e-05	-1.80224	-1.18593
80298358	rs9545179	1.23754e-11	-1.39831	-0.412823	0.000145009	-1.87538	-0.361247
80299249	rs74099675	4.24404e-12	-1.93043	-0.950894	7.8903e-05	-1.82974	-1.01546
80299306	rs2039552	1.20258e-11	-1.37411	-0.465674	0.000138549	-1.86633	-0.415861
80299337	rs146168674	1.69924e-11	-1.49407	-1.78168e-10	0.000547526	-0.908007	-1.78168e-10
80299722	rs2039553	1.39299e-11	-1.20426	-0.488534	0.000136416	-1.85954	-0.438171
80299744	rs73557586	2.12565e-11	-0.108399	-1.16177	7.07179e-05	-1.78653	-1.16818
80300203	rs59481517	4.27444e-12	-1.93391	-0.940272	7.89116e-05	-1.8387	-1.00639
80300811	rs57797642	1.88598e-11	-0.221987	-1.16782	7.06592e-05	-1.78196	-1.17359
80301144	rs1335293	1.13115e-11	-1.38331	-0.517703	0.000129935	-1.87944	-0.466945
80302125	rs9530949	3.71028e-12	-1.9469	-1.06883	7.28196e-05	-1.92347	-1.00196
80302210	rs78360970	4.62634e-12	-1.9102	-0.884875	8.73787e-05	-1.78459	-0.958575
80302835	rs9545180	3.71153e-12	-1.94921	-1.06618	7.37352e-05	-1.91358	-0.999359
80303210	rs77556063	1.92604e-11	-0.648979	-0.719805	0.00011463	-1.84807	-0.623631
80303422	rs9574460	9.26735e-12	-1.12719	-0.973145	9.67048e-05	-1.74179	-0.899965
80304179	rs7139876	1.47686e-11	-1.10302	-0.531312	0.000137169	-1.80229	-0.489912
80304245	rs9565521	1.06745e-11	-1.00428	-0.954697	0.000102288	-1.70326	-0.882361
80304330	rs9530951	1.04231e-11	-1.03529	-0.947522	0.000101525	-1.71896	-0.874154
80305857	rs2802634	3.82916e-12	-1.93752	-1.04667	6.58085e-05	-1.94846	-1.07821
80305954	rs117205228	2.41396e-11	-1.89059e-10	-1.14298	0.000447573	-1.89059e-10	-1.10958
80306570	rs2329119	8.1115e-12	-1.28058	-0.952969	9.37593e-05	-1.79879	-0.873897
80306657	rs4591025	1.70505e-11	-0.32714	-1.16352	6.88862e-05	-1.81198	-1.16898
80306672	rs2329120	8.10687e-12	-1.26735	-0.966778	9.29535e-05	-1.79247	-0.888848
80306750	rs4591027	1.02629e-11	-1.05212	-0.946178	0.00010119	-1.72738	-0.86904
80306783	rs59233008	4.9639e-12	-1.91058	-0.814068	8.54316e-05	-1.86248	-0.90322
80306854	rs2329121	1.91414e-11	-0.209647	-1.16533	7.12506e-05	-1.7763	-1.17092
80307019	rs73239776	1.35022e-11	-1.72399	-1.78168e-10	0.00022977	-1.77634	-1.78168e-10
80307178	rs2329122	3.80515e-12	-1.92464	-1.06584	6.51577e-05	-1.94217	-1.09444
80307808	rs2329123	1.3612e-11	-1.23092	-0.484961	0.000137197	-1.85136	-0.440641
80307810	rs78031890	4.64176e-12	-1.89788	-0.893861	8.88332e-05	-1.76028	-0.966381
80308513	rs78662655	4.61745e-12	-1.90107	-0.895923	8.81312e-05	-1.76642	-0.96817
80308713	rs9574462	2.48335e-11	-1.89059e-10	-1.11464	0.000442254	-1.89059e-10	-1.12153
80309343	rs8001312	1.15944e-11	-1.37404	-0.502266	0.000134128	-1.85765	-0.45697
80309652	rs1577405	2.0041e-11	-0.628305	-0.700749	0.000118218	-1.84224	-0.598647
80309999	rs78747986	1.96017e-11	-1.35122	-1.78168e-10	0.000247526	-1.7019	-1.78168e-10
80310295	rs2095470	8.9463e-12	-1.11204	-1.02356	8.98341e-05	-1.75667	-0.958779
80310462	rs2329124	1.60493e-11	-0.389871	-1.1613	6.77187e-05	-1.82981	-1.16824
80310769	rs80192023	1.21104e-11	-1.83277	-1.78168e-10	0.000225632	-1.79451	-1.78168e-10
80310771	rs1577404	7.61424e-12	-1.30647	-0.990348	8.53549e-05	-1.84358	-0.923016
80310796	rs2262460	3.61029e-12	-1.91362	-1.12943	6.15705e-05	-1.94457	-1.14867
80311605	rs1155859	1.08642e-11	-0.786547	-1.15481	6.05606e-05	-1.94194	-1.16784
80312106	rs1591417	7.09002e-12	-1.43511	-0.933039	0.000160278	-1.14981	-0.986696
80312323	rs1591416	7.78272e-12	-1.35919	-0.915741	0.000177703	-1.0558	-0.977506
80312646	rs2802638	3.6403e-12	-1.84758	-1.18719	6.09762e-05	-1.91599	-1.18694
80312935	rs12583817	1.56729e-11	-0.784618	-0.790286	9.99055e-05	-1.89659	-0.712607
80313083	rs1855685	6.1234e-12	-1.54378	-0.970937	0.000138405	-1.26201	-1.02123
80313365	rs78848526	1.22389e-11	-1.82222	-1.78168e-10	0.000203036	-1.90003	-1.78168e-10
80313849	rs73559503	2.575e-11	0.108611	-1.18701	7.43322e-05	-1.7177	-1.18717
80314290	rs9545184	1.5905e-11	-1.5602	-1.78168e-10	0.000229868	-1.77591	-1.78168e-10
80314669	rs2027152	1.02917e-11	-0.902526	-1.09297	8.76819e-05	-1.69973	-1.03997
80315019	rs7330531	1.37587e-11	-0.79041	-0.914757	8.55885e-05	-1.90996	-0.853907
80316045	rs78492196	2.52611e-11	-1.89059e-10	-1.09757	0.000440987	-1.89059e-10	-1.1244
80316123	rs17071815	1.32025e-11	-0.845562	-0.900864	8.78601e-05	-1.90228	-0.835391
80316801	rs76216823	3.14027e-11	-0.879941	-1.78168e-10	0.000254943	-1.67238	-1.78168e-10
80317713	rs117716569	2.34838e-11	-1.89059e-10	-1.17052	0.000420585	-1.89059e-10	-1.17177
80318129	rs2802639	5.42521e-12	-1.63687	-0.998905	0.000128829	-1.31078	-1.04415
80318635	rs1414116	1.25868e-11	-0.711384	-1.0828	9.3077e-05	-1.65065	-1.02934
80318670	rs2248563	4.35721e-12	-1.72768	-1.12733	6.59844e-05	-1.89367	-1.13032
80319409	rs75787566	1.2947e-10	0.536611	-1.78168e-10	0.00225589	0.507884	-1.78168e-10
80320121	rs76265482	7.3644e-12	-1.25795	-1.07222	0.000218294	-0.719571	-1.10801
80320163	rs2248413	3.79707e-12	-1.85289	-1.13971	6.2692e-05	-1.93237	-1.14281
80320344	rs1414113	9.69349e-12	-0.999554	-1.05583	8.90696e-05	-1.72971	-0.994284
80320345	rs2248409	3.71473e-12	-1.90006	-1.11447	6.34725e-05	-1.94449	-1.11832
80320458	rs1414111	1.55868e-11	-0.789958	-0.790453	0.000100366	-1.89022	-0.714376
80321164	rs2783085	3.72321e-12	-1.86723	-1.14502	6.19649e-05	-1.94036	-1.14649
80322870	rs2802640	3.75896e-12	-1.8531	-1.14959	6.20651e-05	-1.93425	-1.15098
80323955	rs2802641	3.88206e-12	-1.83645	-1.13402	6.31467e-05	-1.93066	-1.1373
80324923	rs1414110	4.79207e-12	-1.57331	-1.18657	7.31667e-05	-1.73331	-1.18737
80324928	rs74099688	1.22201e-11	-0.922244	-0.901513	8.57423e-05	-1.92255	-0.839516
80325739	rs75019897	2.57629e-11	-1.0779	-1.78168e-10	0.000327099	-1.42315	-1.78168e-10
80326219	rs145084488	1.32832e-11	-1.74033	-1.78168e-10	0.000342689	-1.37659	-1.78168e-10
80326502	rs12584683	1.26593e-11	-0.883058	-0.905383	8.71372e-05	-1.90561	-0.840327
80326640	rs9545188	1.57228e-11	-1.57173	-1.78168e-10	0.000228111	-1.78358	-1.78168e-10
80326845	rs35661635	3.92944e-12	-1.86291	-1.09543	6.52852e-05	-1.9355	-1.09915
80326971	rs17189468	2.6128e-11	-1.06383	-1.78168e-10	0.000194579	-1.94258	-1.78168e-10
80327675	rs74950397	1.97069e-10	0.956719	-1.78168e-10	0.00127982	-0.0589418	-1.78168e-10
80329399	rs74099689	2.89034e-11	-1.89059e-10	-0.962877	0.00055171	-1.89059e-10	-0.900394
80330041	rs74099690	2.82851e-11	-1.89059e-10	-0.984502	0.000537631	-1.89059e-10	-0.926245
80330331	rs76767195	6.26986e-12	-1.48286	-1.00822	0.000200492	-0.855189	-1.05745
80330525	rs73559508	3.46394e-11	0.371215	-1.15306	7.5812e-05	-1.72982	-1.15534
80330631	rs111695050	6.22365e-12	-1.46235	-1.03613	0.000180835	-0.938205	-1.07762
80331004	rs145915644	1.55266e-11	-1.58428	-1.78168e-10	0.000300925	-1.50656	-1.78168e-10
80331030	rs116201527	2.81373e-11	-1.89059e-10	-0.989739	0.000534443	-1.89059e-10	-0.932191
80331118	rs4885658	4.0047e-12	-1.82073	-1.11864	6.44134e-05	-1.92843	-1.11966
80331577	rs111944876	6.60998e-12	-1.38441	-1.05384	0.000184502	-0.903126	-1.09263
80331793	rs6563132	5.50055e-12	-1.46239	-1.15959	0.000153688	-1.05576	-1.12273
80331969	rs113650764	1.09871e-11	-1.93012	-1.78168e-10	0.000214991	-1.84282	-1.78168e-10
80332791	rs181715732	5.99921e-12	-1.60732	-0.927885	8.81723e-05	-1.84862	-0.885506
80332927	rs116956354	3.44392e-11	-0.787641	-1.78168e-10	0.000249392	-1.69439	-1.78168e-10
80334423	rs12583646	2.87814e-11	-1.89059e-10	-0.967106	0.000546037	-1.89059e-10	-0.91073
80334498	rs78718684	7.3806e-12	-1.22983	-1.09815	0.000263297	-0.512377	-1.12776
80334796	rs9545189	2.51324e-11	-1.10268	-1.78168e-10	0.000210456	-1.86414	-1.78168e-10
80335849	rs75758861	6.17945e-11	-1.89059e-10	-0.203021	0.00114364	-1.89059e-10	-0.171444
80336645	rs11619959	4.07008e-12	-1.8201	-1.10307	6.53048e-05	-1.92854	-1.10581
80336858	rs138385452	1.0905e-11	-1.93761	-1.78168e-10	0.000216204	-1.83719	-1.78168e-10
80336860	rs9545191	4.39731e-12	-1.73436	-1.11149	6.61803e-05	-1.90814	-1.11289
80337062	rs150181828	1.18265e-11	-1.85649	-1.78168e-10	0.000195639	-1.93714	-1.78168e-10
80337115	rs117004315	1.56064e-11	-1.57915	-1.78168e-10	0.000237732	-1.74227	-1.78168e-10
80337233	rs149316825	2.72618e-11	-1.02135	-1.78168e-10	0.000286729	-1.55488	-1.78168e-10
80337445	rs1577403	4.43619e-11	0.507231	-1.04169	8.02965e-05	-1.75683	-1.07086
80337671	rs2329137	4.64446e-12	-1.65288	-1.13828	6.67703e-05	-1.87245	-1.1397
80337706	rs2329138	4.64221e-12	-1.65363	-1.13801	6.66764e-05	-1.87495	-1.13862
80338317	rs139839769	1.38719e-11	-1.69697	-1.78168e-10	0.000207287	-1.87931	-1.78168e-10
80338777	rs141108425	9.25699e-11	0.201129	-1.78168e-10	0.00154282	0.127948	-1.78168e-10
80339389	rs78988764	2.86165e-11	-1.89059e-10	-0.972852	0.000541795	-1.89059e-10	-0.918528
80339768	rs117961343	2.42284e-11	-1.13931	-1.78168e-10	0.00105729	-0.249951	-1.78168e-10
80339842	rs17071823	1.40904e-11	-0.636985	-1.04436	6.60911e-05	-1.94913	-1.07325
80340268	rs142396801	3.33275e-11	-1.89059e-10	-0.820454	0.000600137	-1.89059e-10	-0.816258
80341929	rs78896188	8.61912e-11	0.129732	-1.78168e-10	0.00054181	-0.918502	-1.78168e-10
80341945	rs7324675	4.15426e-12	-1.74159	-1.16111	6.41705e-05	-1.9218	-1.13007
80342101	rs74674855	2.90954e-11	-1.89059e-10	-0.956254	0.000552709	-1.89059e-10	-0.898584
80342186	rs9574473	3.923e-12	-1.80126	-1.15872	6.66572e-05	-1.88603	-1.12782
80342312	rs12428029	4.2755e-12	-1.765	-1.10893	6.60698e-05	-1.91196	-1.11074
80343533	rs10507900	3.81924e-12	-1.88946	-1.09733	6.46637e-05	-1.94321	-1.101
80344751	rs9545192	4.09541e-12	-1.75586	-1.16111	6.45349e-05	-1.91614	-1.13007
80345313	rs9574475	2.97314e-11	-1.89059e-10	-0.934632	0.000545663	-1.89059e-10	-0.911415
80345505	rs77315966	7.33699e-12	-1.28897	-1.04494	0.000291736	-0.45444	-1.08313
80347333	rs73224561	6.02169e-11	-0.228883	-1.78168e-10	0.000482282	-1.03489	-1.78168e-10
80347672	rs1160131	4.023e-12	-1.78948	-1.14533	6.67812e-05	-1.90332	-1.10868
80347775	rs71436533	1.20382e-11	-1.83875	-1.78168e-10	0.000194224	-1.94441	-1.78168e-10
80348245	rs112441841	1.10735e-11	-1.92228	-1.78168e-10	0.00021155	-1.85895	-1.78168e-10
80348465	rs56209721	2.61912e-11	-0.00780431	-1.05361	6.89297e-05	-1.89883	-1.0815
80348653	rs1158596	4.1348e-12	-1.7758	-1.1316	6.70755e-05	-1.91735	-1.09024
80348798	rs111803788	1.23045e-11	-1.81687	-1.78168e-10	0.000382657	-1.26628	-1.78168e-10
80349497	rs79816381	2.9183e-11	-1.89059e-10	-0.953249	0.000555327	-1.89059e-10	-0.89386
80349706	rs76906325	1.28363e-11	-0.875975	-0.898584	9.7636e-05	-1.73487	-0.897305
80350061	rs74099693	2.90197e-11	-1.89059e-10	-0.958861	0.000551846	-1.89059e-10	-0.900148
80351330	rs143985214	2.34214e-11	-1.89059e-10	-1.17319	0.000421123	-1.89059e-10	-1.17049
80352305	rs57650273	3.02994e-11	-1.89059e-10	-0.915708	0.000579728	-1.89059e-10	-0.850857
80352706	rs75364430	2.44957e-11	-1.12834	-1.78168e-10	0.000322677	-1.43676	-1.78168e-10
80352830	rs7981112	1.57443e-11	-0.506189	-1.06417	6.54288e-05	-1.94159	-1.09087
80354194	rs112660758	2.44258e-11	-1.1312	-1.78168e-10	0.00019368	-1.94721	-1.78168e-10
80354887	rs9530958	4.56384e-12	-1.713	-1.09567	6.95319e-05	-1.87297	-1.09866
80355961	rs9545193	3.7513e-12	-1.84902	-1.15572	6.72704e-05	-1.88284	-1.12185
80356506	rs9545194	1.8589e-11	-0.399415	-1.00485	6.95449e-05	-1.93375	-1.0377
80356681	rs80092906	2.31225e-11	-1.89059e-10	-1.18603	0.000415031	-1.89059e-10	-1.18506
80357416	rs76354913	2.79434e-11	-1.89059e-10	-0.996656	0.00050031	-1.89059e-10	-0.998188
80358274	rs4885659	3.48732e-11	0.186327	-0.961445	7.6318e-05	-1.88076	-0.997744
80358319	rs17071846	1.51946e-10	1.80335	-1.10666	0.000123372	-1.28991	-1.1083
80359288	rs9601268	3.67583e-12	-1.84902	-1.17603	6.69499e-05	-1.85512	-1.15435
80360400	rs7327527	3.92416e-12	-1.83151	-1.12817	6.39134e-05	-1.92654	-1.12935
80360468	rs12584347	3.1534e-11	-1.89059e-10	-0.875769	0.000605985	-1.89059e-10	-0.806561
80361076	rs111336231	1.1e-11	-1.92894	-1.78168e-10	0.000209988	-1.86636	-1.78168e-10
80361313	rs142766812	4.17355e-11	-1.89059e-10	-0.595483	0.000857377	-1.89059e-10	-0.459539
80362036	rs78706372	5.5003e-11	-0.319449	-1.78168e-10	0.000218185	-1.82807	-1.78168e-10
80363092	rs74099696	4.19061e-11	-1.89059e-10	-0.591405	0.000859638	-1.89059e-10	-0.456906
80363634	rs9530959	4.64861e-12	-1.67385	-1.11642	6.96629e-05	-1.84961	-1.12014
80363893	rs76396797	4.3626e-11	-1.89059e-10	-0.551183	0.000898719	-1.89059e-10	-0.412446
80364654	rs9574480	2.4273e-11	-1.89059e-10	-1.13747	0.000427903	-1.89059e-10	-1.15452
80365250	rs117427613	1.12419e-11	-1.90718	-1.78168e-10	0.000196352	-1.93351	-1.78168e-10
80365852	rs2329141	2.95576e-11	0.0632054	-1.0037	7.33086e-05	-1.89118	-1.02756
80365915	rs74099698	4.27187e-11	-1.89059e-10	-0.5722	0.000880603	-1.89059e-10	-0.432809
80366673	rs4885660	4.63068e-12	-1.6719	-1.12223	6.78918e-05	-1.87144	-1.12406
80367971	rs9545195	1.45318e-11	-1.6505	-1.78168e-10	0.000194638	-1.94227	-1.78168e-10
80368175	rs74099699	4.59992e-11	-1.89059e-10	-0.498211	0.000965477	-1.89059e-10	-0.340795
80368221	rs77866819	1.91359e-11	-1.37527	-1.78168e-10	0.00044402	-1.11755	-1.78168e-10
80368376	rs56227330	5.22673e-11	-0.370464	-1.78168e-10	0.000435339	-1.13729	-1.78168e-10
80368855	rs4319636	4.62677e-12	-1.77297	-1.022	7.81256e-05	-1.91194	-0.943156
80369246	rs9574484	4.43655e-12	-1.81179	-1.02517	7.94566e-05	-1.8905	-0.94771
80370622	rs9545196	2.4113e-11	-1.14409	-1.78168e-10	0.000206168	-1.88472	-1.78168e-10
80373908	rs9530960	4.06241e-12	-1.88898	-1.03608	8.51202e-05	-1.80913	-0.960221
80374537	rs7984156	4.75692e-12	-1.68145	-1.08579	6.92997e-05	-1.88786	-1.08712
80374764	rs77089762	4.18542e-11	-1.89059e-10	-0.592643	0.000785238	-1.89059e-10	-0.54743
80375028	rs12019641	4.83854e-12	-1.6644	-1.08582	6.95933e-05	-1.87954	-1.09121
80375088	rs7321213	3.66336e-12	-1.94558	-1.08288	9.62022e-05	-1.6279	-1.01906
80375609	rs9318656	3.50624e-12	-1.90231	-1.16998	7.02532e-05	-1.78919	-1.17212
80375861	rs1335287	3.59761e-11	-1.89059e-10	-0.743981	0.000737816	-1.89059e-10	-0.609722
80375880	rs9318657	3.7757e-12	-1.94724	-1.05101	9.98271e-05	-1.62845	-0.981526
80376004	rs12584389	3.0528e-11	-1.89059e-10	-0.90819	0.000612594	-1.89059e-10	-0.795714
80376236	rs4885662	1.05127e-11	-0.910836	-1.06342	6.76538e-05	-1.92588	-1.07314
80376490	rs17793708	2.43927e-11	-1.13255	-1.78168e-10	0.000193618	-1.94753	-1.78168e-10
80376988	rs17071872	1.06225e-11	-0.900748	-1.06312	6.75974e-05	-1.92737	-1.07247
80377192	rs56229124	1.27301e-11	-1.78287	-1.78168e-10	0.000216997	-1.83353	-1.78168e-10
80377915	rs12585395	3.32514e-11	-1.89059e-10	-0.82274	0.000674017	-1.89059e-10	-0.700162
80380645	rs12867107	4.80191e-12	-1.79111	-0.966716	7.5912e-05	-1.9112	-0.972643
80381632	rs9545198	2.69149e-11	-1.03416	-1.78168e-10	0.000217188	-1.83265	-1.78168e-10
80381908	rs117592815	1.57689e-11	-1.5688	-1.78168e-10	0.000262411	-1.64351	-1.78168e-10
80381989	rs146277973	2.20899e-11	-1.23172	-1.78168e-10	0.00037194	-1.29468	-1.78168e-10
80382283	rs6563135	6.75118e-12	-1.27401	-1.14311	7.12385e-05	-1.85018	-1.0972
80382362	rs4884138	1.33718e-11	-0.673935	-1.05975	6.63739e-05	-1.94888	-1.06924
80383037	rs9545203	4.36351e-12	-1.84311	-1.01045	7.10228e-05	-1.93495	-1.01546
80383130	rs148041662	2.97385e-11	-1.89059e-10	-0.934393	0.000522989	-1.89059e-10	-0.953856
80383513	rs9545204	4.54591e-12	-1.92157	-0.891039	0.000106787	-1.74834	-0.794242
80383890	rs9545205	4.62253e-12	-1.84311	-0.952789	7.52439e-05	-1.93495	-0.95773
80384004	rs4885668	1.07338e-11	-0.878099	-1.07534	6.58289e-05	-1.94118	-1.08518
80384592	rs9565528	4.77354e-12	-1.79734	-0.96641	7.50812e-05	-1.92364	-0.971205
80384594	rs75986947	8.68908e-12	-1.00833	-1.15644	6.20243e-05	-1.9252	-1.16069
80384776	rs1414109	5.75874e-12	-1.88354	-0.692577	0.000124965	-1.81689	-0.56849
80385368	rs2039554	5.10644e-12	-1.75786	-0.938471	7.88318e-05	-1.89894	-0.947163
80385411	rs2039555	4.90737e-12	-1.77162	-0.964482	7.63118e-05	-1.90589	-0.972703
80385433	rs2039556	4.76261e-12	-1.7648	-1.00124	7.38069e-05	-1.90248	-1.00949
80385506	rs77807101	6.50935e-11	-1.89059e-10	-0.151012	0.00142754	-1.89059e-10	0.0502894
80385632	rs7322877	4.98874e-12	-1.75786	-0.961791	7.70471e-05	-1.89894	-0.970062
80386406	rs78797988	1.98267e-11	-1.33981	-1.78168e-10	0.000223183	-1.80543	-1.78168e-10
80387435	rs7331509	1.24017e-11	-0.794393	-1.01461	6.87935e-05	-1.94768	-1.03463
80387466	rs2152226	4.78946e-12	-1.78472	-0.975703	7.53416e-05	-1.89915	-0.992235
80387750	rs4885669	5.71719e-12	-1.68157	-0.901785	8.62345e-05	-1.83406	-0.922289
80387914	rs4885670	7.46099e-12	-1.41544	-0.901704	0.000104329	-1.64789	-0.917975
80388625	rs4885671	1.14133e-11	-0.827734	-1.06432	7.08453e-05	-1.94851	-1.00441
80389472	rs67761843	9.51859e-12	-1.20569	-0.867902	0.000137987	-1.40325	-0.883009
80389702	rs1591414	1.38031e-11	-0.638041	-1.0639	7.18438e-05	-1.93653	-1.00239
80390142	rs12872026	6.47913e-12	-1.59001	-0.868243	0.000103264	-1.6915	-0.884625
80390208	rs12873306	6.36291e-12	-1.59844	-0.877909	0.000102353	-1.69095	-0.894039
80390319	rs9545206	5.93796e-12	-1.6548	-0.890671	9.47551e-05	-1.75566	-0.90646
80391091	rs4641610	1.37271e-11	-0.651432	-1.05603	7.24195e-05	-1.93784	-0.9931
80391630	rs145578594	1.45596e-11	-1.64858	-1.78168e-10	0.000234012	-1.75804	-1.78168e-10
80397040	rs188462037	2.33367e-11	-1.17681	-1.78168e-10	0.000365433	-1.31233	-1.78168e-10
80397301	rs4283116	9.78496e-12	-1.91964	-0.126346	0.000417463	-1.24298	0.0637604
80397438	rs11616981	1.00268e-11	-1.20533	-0.816247	0.000141607	-1.42663	-0.833733
80397626	rs2095467	1.02791e-11	-1.17331	-0.823407	0.000144454	-1.39973	-0.840722
80397630	rs2095468	1.04554e-11	-1.17792	-0.8018	0.000146963	-1.40361	-0.819628
80398032	rs113110587	2.25661e-11	-1.21039	-1.78168e-10	0.00036188	-1.3221	-1.78168e-10
80398114	rs2105045	9.97238e-12	-1.22861	-0.798403	0.000142316	-1.43906	-0.81631
80398317	rs2105046	1.03909e-11	-1.1875	-0.798403	0.000147339	-1.40437	-0.81631
80398379	rs2095469	1.13535e-11	-1.1026	-0.794709	0.00016113	-1.3185	-0.812702
80398868	rs12877944	1.03909e-11	-1.1875	-0.798403	0.000147339	-1.40437	-0.81631
80399329	rs4885673	1.95539e-11	-1.19869	-0.154971	0.00028388	-1.43248	-0.13238
80399492	rs4885674	9.97038e-12	-1.22861	-0.798603	0.000142491	-1.43906	-0.815082
80399664	rs7996946	1.00254e-11	-1.227	-0.794709	0.000139829	-1.46029	-0.812702
80399860	rs113356801	7.12729e-10	-1.89059e-10	2.24227	0.0198848	-1.89059e-10	2.6843
80399950	rs1335279	1.08387e-11	-1.92984	-0.0138799	0.000446994	-1.29651	0.185644
80401041	rs9545214	1.04472e-11	-1.21476	-0.765748	0.000146113	-1.44591	-0.783131
80401062	rs149770419	2.47024e-11	-1.89059e-10	-1.11993	0.000450253	-1.89059e-10	-1.10361
80402626	rs9530974	1.09765e-11	-1.13248	-0.798603	0.000157287	-1.34026	-0.815082
80403403	rs6563137	2.19594e-11	-1.14538	-0.0922586	0.000328649	-1.3514	-0.0670284
80403621	rs1360812	1.04374e-11	-1.94963	-0.0318104	0.000367303	-1.47764	0.170407
80403917	rs1360814	1.82202e-11	-1.93456	0.510257	0.000782256	-1.30293	0.75169
80404036	rs2027146	9.2711e-12	-1.30478	-0.795154	0.000135301	-1.49293	-0.812978
80404133	rs2027147	9.49602e-12	-1.29194	-0.784018	0.000138269	-1.48212	-0.802096
80404299	rs2027148	9.95337e-12	-1.29231	-0.736611	0.000148337	-1.46071	-0.753216
80405376	rs77704735	3.48773e-11	-1.89059e-10	-0.775	0.000714628	-1.89059e-10	-0.641655
80405693	rs55782753	1.33724e-11	-0.974097	-0.759549	0.000101085	-1.94824	-0.649216
80406087	rs2152227	1.32253e-11	-0.980081	-0.764625	0.00010067	-1.94666	-0.654911
80406220	rs1889642	2.20133e-11	-1.94944	0.714258	0.000848275	-1.43447	0.964255
80406559	rs9545217	2.2245e-11	-1.94946	0.724741	0.000860882	-1.43086	0.975405
80406746	rs78521095	4.23284e-11	-1.82238	1.241	0.000762603	-1.92338	1.3467
80407093	rs1335280	1.2139e-11	-1.01712	-0.813293	9.55824e-05	-1.94422	-0.70921
80407211	rs9545219	1.81144e-11	-1.94139	0.511261	0.000723676	-1.38287	0.753797
80410193	rs75157753	4.89166e-11	-0.436719	-1.78168e-10	0.000281851	-1.57204	-1.78168e-10
80410850	rs79866351	1.09732e-11	-1.93138	-1.78168e-10	0.000195668	-1.937	-1.78168e-10
80411280	rs79249836	2.49955e-11	-1.89059e-10	-1.10814	0.000437667	-1.89059e-10	-1.13196
80411610	rs9646080	1.29166e-11	-1.26627	-0.502057	0.000191584	-1.43822	-0.519875
80411729	rs7994812	1.41112e-11	-0.781155	-0.898714	8.65908e-05	-1.9439	-0.808326
80411823	rs6563138	9.41205e-11	0.972607	-0.754867	0.000164869	-1.44311	-0.665151
80411925	rs113737590	1.82746e-11	-1.42132	-1.78168e-10	0.000283404	-1.56654	-1.78168e-10
80412461	rs9545224	1.75107e-11	-1.94624	0.482214	0.000663844	-1.43075	0.715378
80412586	rs77929810	2.0677e-11	-1.29781	-1.78168e-10	0.000276695	-1.5905	-1.78168e-10
80413817	rs9601273	2.75322e-11	-1.94486	0.93338	0.00116555	-1.34767	1.1952
80413867	rs66509553	1.3765e-11	-0.917424	-0.787285	9.77005e-05	-1.94956	-0.68195
80419475	rs193204159	5.05081e-10	-1.89059e-10	1.89788	0.0137837	-1.89059e-10	2.31782
80419750	rs4619276	2.79472e-11	-1.941	0.944476	0.00122508	-1.31014	1.20748
80420039	rs4283117	3.649e-12	-1.9495	-1.08288	9.21924e-05	-1.61699	-1.07255
80420164	rs7990447	1.50105e-11	-1.06815	-0.549936	0.000205779	-1.3132	-0.57341
80420284	rs75233435	2.66741e-11	-1.89059e-10	-1.04314	0.000475858	-1.89059e-10	-1.0483
80421340	rs713614	1.46178e-11	-1.07178	-0.572816	0.000200166	-1.31995	-0.594319
80421557	rs713615	1.55785e-11	-1.05923	-0.521716	0.000218615	-1.282	-0.544103
80422261	rs150537017	5.00702e-10	-1.89059e-10	1.88918	0.0136563	-1.89059e-10	2.30854
80422457	rs17071891	9.52656e-11	-1.89059e-10	0.229833	0.00181828	-1.89059e-10	0.292229
80422683	rs12875666	1.36011e-11	-1.08664	-0.630042	0.000186849	-1.33253	-0.650586
80422935	rs56197654	4.00145e-11	-0.637595	-1.78168e-10	0.00036472	-1.31429	-1.78168e-10
80423158	rs9545235	2.55348e-11	-1.19835	0.111558	0.000402478	-1.44899	0.233215
80423699	rs970738	2.45062e-11	-1.21342	0.0855101	0.000393411	-1.44475	0.206192
80424344	rs73561341	1.99068e-11	-0.150326	-1.18545	0.000741795	0.577952	-1.1823
80424456	rs78491984	2.31914e-11	-1.89059e-10	-1.18305	0.000416011	-1.89059e-10	-1.18271
80425292	rs7337191	1.21254e-11	-1.17797	-0.653571	0.00010377	-1.93406	-0.637186
80425660	rs7319612	8.46627e-12	-1.66612	-0.524626	0.000141403	-1.84185	-0.419947
80425877	rs1335281	8.5122e-12	-1.66637	-0.518966	0.000143834	-1.8309	-0.413858
80425916	rs141255245	2.6862e-10	-1.89059e-10	1.26646	0.00687838	-1.89059e-10	1.62272
80426383	rs7320994	1.3904e-11	-1.13477	-0.559884	0.000113595	-1.94086	-0.539924
80426456	rs11841161	1.3121e-11	-1.24595	-0.506674	0.000123112	-1.91555	-0.484776
80426540	rs7327438	1.35873e-11	-1.15782	-0.559884	0.000113716	-1.93978	-0.539924
80426739	rs139800984	1.10021e-11	-1.92875	-1.78168e-10	0.00024905	-1.69576	-1.78168e-10
80426745	rs9545236	8.51729e-12	-1.66642	-0.518316	0.000144159	-1.83051	-0.411988
80426800	rs73224579	1.13264e-11	-1.8997	-1.78168e-10	0.000257453	-1.66258	-1.78168e-10
80427015	rs9530978	8.21744e-12	-1.69032	-0.53026	0.000137011	-1.86735	-0.426011
80427723	rs7332904	1.3464e-11	-1.17797	-0.548853	0.000117286	-1.93406	-0.514745
80427726	rs147675354	2.97155e-10	-1.89059e-10	1.36742	0.00766259	-1.89059e-10	1.73069
80427919	rs9530979	8.58799e-12	-1.6406	-0.53587	0.000144751	-1.80635	-0.43205
80428007	rs7333650	9.2214e-12	-1.55885	-0.546461	0.000147072	-1.77903	-0.443458
80428111	rs7333880	8.76041e-12	-1.57801	-0.578585	0.000140478	-1.79161	-0.476751
80429053	rs61964651	1.10906e-11	-1.92074	-1.78168e-10	0.000205362	-1.88864	-1.78168e-10
80430050	rs145700233	4.59948e-10	-1.89059e-10	1.80428	0.0122075	-1.89059e-10	2.19639
```
