## Supplementary material for "Characterization of shared and ancestry-specific signals driving complex traits using multi-ancestry fine-mapping": susiex_nc3.cs80.summary

```
# chr13:79430079-80430079
CS_ID	CS_LENGTH	CS_PURITY	MAX_PIP_SNP	BP	REF_ALLELE	ALT_ALLELE	REF_FRQ	BETA	SE	-LOG10P	MAX_PIP	POST-HOC_PROB_POP1	POST-HOC_PROB_POP2
1	33	0.882806	rs9318627	79930079	C,C	A,A	0.606362,0.731151	-0.0281439,-0.00692287	0.00404692,0.00964152	11.4509,0.325377	0.112494	1	0.266398
2	1123	0	rs75857726	79905966	G,NA	C,NA	0.987078,NA	0.0631273,NA	0.0175062,NA	3.50732,NA	0.0248611	0.294471	0.388753
```
