## Supplementary material for "Characterization of shared and ancestry-specific signals driving complex traits using multi-ancestry fine-mapping": susiex_nc1.cs80.cs

```
CS_ID	SNP	BP	REF_ALLELE	ALT_ALLELE	REF_FRQ	BETA	SE	-LOG10P	CS_PIP	OVRL_PIP
1	chr13:95245105:C:T	95245105	T,T	C,C	1,1	-inf,-inf	inf,inf	14.9603,4.0488	0.262084	0.262084
1	chr13:95244245:A:G	95244245	G,G	A,A	1,1	-inf,-inf	inf,inf	15.3775,3.5864	0.259853	0.259853
1	chr13:95243412:C:T	95243412	T,T	C,C	1,1	-inf,-inf	inf,inf	15.147,3.60805	0.162147	0.162147
1	chr13:95245953:A:G	95245953	G,G	A,A	1,1	-inf,-inf	inf,inf	14.7595,3.99958	0.151292	0.151292
```
