## Supplementary material for "Characterization of shared and ancestry-specific signals driving complex traits using multi-ancestry fine-mapping": susiex_nc1.cs80.snp

```
BP	SNP	PIP(CS1)	LogBF(CS1,Pop1)	LogBF(CS1,Pop2)
94744313	chr13:94744313:C:A	2.96237e-17	-3.35199e-10	-1.34236
94744342	chr13:94744342:C:T	5.7134e-18	-1.66683	-1.32129
94744381	chr13:94744381:A:C	2.99931e-17	-3.35199e-10	-1.32996
94744403	chr13:94744403:G:A	4.49516e-18	-1.86897	-1.35896
94744688	chr13:94744688:T:C	3.11816e-17	-3.35199e-10	-1.2911
94745222	chr13:94745222:A:C	3.2485e-17	-1.25015	-3.84511e-10
94745315	chr13:94745315:C:A	5.39925e-18	-2.09609	-0.948583
94745613	chr13:94745613:G:A	2.87755e-17	-3.35199e-10	-1.37141
94745637	chr13:94745637:C:T	6.79687e-18	-1.80788	-1.00659
94745872	chr13:94745872:C:T	1.73114e-17	-0.768515	-1.11105
94746257	chr13:94746257:C:T	7.06327e-17	-3.35199e-10	-0.473437
94746522	chr13:94746522:T:A	5.45771e-18	-1.68234	-1.35156
94746813	chr13:94746813:T:C	2.8118e-17	-3.35199e-10	-1.39452
94746906	chr13:94746906:A:G	3.36036e-17	-3.35199e-10	-1.2163
94747303	chr13:94747303:A:C	4.92163e-18	-1.74263	-1.39466
94747376	chr13:94747376:T:C	5.7496e-17	-3.35199e-10	-0.679216
94747520	chr13:94747520:C:T	4.61556e-17	-1.17541	0.276496
94747553	chr13:94747553:C:T	3.00069e-17	-3.35199e-10	-1.3295
94747940	chr13:94747940:A:C	3.99896e-18	-2.04072	-1.30418
94748254	chr13:94748254:A:T	4.50165e-17	-3.35199e-10	-0.923902
94748308	chr13:94748308:T:C	4.67701e-18	-2.10072	-1.08755
94748397	chr13:94748397:T:G	4.57747e-18	-1.81367	-1.39611
94748580	chr13:94748580:G:A	1.96945e-17	-0.759936	-0.990655
94748760	chr13:94748760:A:G	3.41254e-17	-3.35199e-10	-1.20089
94748964	chr13:94748964:T:C	6.96005e-18	-1.7837	-1.00704
94749055	chr13:94749055:A:G	3.38857e-17	-3.35199e-10	-1.20794
94749218	chr13:94749218:A:G	3.98909e-18	-2.09414	-1.25323
94749513	chr13:94749513:C:T	3.96248e-17	-3.35199e-10	-1.05148
94749960	chr13:94749960:G:A	1.55317e-16	-3.35199e-10	0.31454
94750257	chr13:94750257:C:T	3.563e-18	-2.10298	-1.35735
94750306	chr13:94750306:G:A	2.23835e-17	-1.62261	-3.84511e-10
94750326	chr13:94750326:G:C	1.42603e-17	-0.753162	-1.32029
94750456	chr13:94750456:T:C	3.9307e-18	-2.09065	-1.27147
94751048	chr13:94751048:G:A	6.80183e-18	-1.80364	-1.0101
94751456	chr13:94751456:A:G	2.8192e-17	-3.35199e-10	-1.39189
94751470	chr13:94751470:T:G	3.4891e-18	-2.09716	-1.38413
94751950	chr13:94751950:A:G	4.77332e-18	-2.08849	-1.0794
94752002	chr13:94752002:C:T	3.92544e-17	-3.35199e-10	-1.06087
94752096	chr13:94752096:T:C	9.85285e-17	-3.35199e-10	-0.140584
94752358	chr13:94752358:C:G	6.0617e-18	-1.60036	-1.32858
94752518	chr13:94752518:G:A	3.43677e-18	-2.10221	-1.39419
94752643	chr13:94752643:G:A	3.04689e-17	-3.35199e-10	-1.31422
94752944	chr13:94752944:T:C	3.62162e-17	-3.35199e-10	-1.14142
94752994	chr13:94752994:T:C	4.29803e-18	-2.09956	-1.17321
94753146	chr13:94753146:A:G	3.20041e-17	-3.35199e-10	-1.26507
94753150	chr13:94753150:A:C	2.88104e-17	-3.35199e-10	-1.37019
94753328	chr13:94753328:T:C	2.96552e-17	-3.35199e-10	-1.34129
94753798	chr13:94753798:T:C	2.93025e-17	-3.35199e-10	-1.35326
94753928	chr13:94753928:C:A	2.05799e-16	-3.35199e-10	0.595968
94753982	chr13:94753982:G:A	2.93238e-17	-3.35199e-10	-1.35253
94754418	chr13:94754418:G:A	3.85804e-18	-2.08358	-1.29719
94754616	chr13:94754616:A:G	4.07913e-18	-2.09514	-1.22991
94754639	chr13:94754639:C:A	2.95737e-17	-3.35199e-10	-1.34404
94754847	chr13:94754847:T:C	4.39921e-17	-0.94692	-3.84511e-10
94754853	chr13:94754853:ATAAT:A	2.01966e-17	-1.72541	-3.84511e-10
94754859	chr13:94754859:AAAC:A	4.74891e-18	-1.77595	-1.39706
94755397	chr13:94755397:C:T	3.54769e-18	-2.08387	-1.38076
94756007	chr13:94756007:A:G	4.1538e-18	-2.09688	-1.21003
94756054	chr13:94756054:T:C	4.09811e-18	-2.10014	-1.22027
94756478	chr13:94756478:C:T	4.05164e-17	-3.35199e-10	-1.02922
94757017	chr13:94757017:AG:A	4.86506e-18	-1.77266	-1.37619
94757090	chr13:94757090:G:T	3.015e-17	-3.35199e-10	-1.32475
94757174	chr13:94757174:C:T	3.39081e-17	-3.35199e-10	-1.20728
94757268	chr13:94757268:T:C	4.49299e-17	-3.35199e-10	-0.925826
94757996	chr13:94757996:G:T	4.15868e-18	-2.10123	-1.20451
94758390	chr13:94758390:T:A	5.02392e-18	-2.10246	-1.01426
94758607	chr13:94758607:G:A	3.00229e-17	-3.35199e-10	-1.32897
94758756	chr13:94758756:G:A	4.13947e-18	-2.10172	-1.20864
94758850	chr13:94758850:T:A	3.01018e-17	-3.35199e-10	-1.32635
94759085	chr13:94759085:T:C	3.6478e-18	-2.07654	-1.36026
94759101	chr13:94759101:A:G	2.80612e-17	-3.35199e-10	-1.39654
94759126	chr13:94759126:G:A	2.81188e-17	-3.35199e-10	-1.39449
94759136	chr13:94759136:G:C	2.9011e-17	-3.35199e-10	-1.36325
94759196	chr13:94759196:A:G	3.61387e-18	-2.05352	-1.39263
94759870	chr13:94759870:G:A	5.8686e-17	-3.35199e-10	-0.65873
94760095	chr13:94760095:A:G	1.37963e-17	-1.20041	-0.906118
94760415	chr13:94760415:T:G	1.41243e-17	-0.94324	-1.13979
94760494	chr13:94760494:C:T	8.98706e-17	-3.35199e-10	-0.232559
94760537	chr13:94760537:T:C	2.9739e-17	-3.35199e-10	-1.33847
94760652	chr13:94760652:T:C	3.43073e-17	-3.35199e-10	-1.19557
94760858	chr13:94760858:G:A	2.88222e-17	-3.35199e-10	-1.36978
94760892	chr13:94760892:G:C	3.44522e-18	-2.10277	-1.39118
94760897	chr13:94760897:C:A	1.41313e-17	-2.08254	-3.84511e-10
94760981	chr13:94760981:A:G	3.96264e-17	-3.35199e-10	-1.05144
94761713	chr13:94761713:C:T	3.43172e-18	-2.10275	-1.39512
94762266	chr13:94762266:C:T	3.23121e-17	-3.35199e-10	-1.25549
94762714	chr13:94762714:C:T	4.15304e-18	-1.93613	-1.37095
94762816	chr13:94762816:G:A	3.77403e-18	-2.09812	-1.30467
94763101	chr13:94763101:A:C	3.98315e-17	-3.35199e-10	-1.04627
94763574	chr13:94763574:T:G	4.12856e-17	-1.33192	0.321506
94763611	chr13:94763611:A:G	3.6303e-18	-2.04926	-1.39235
94763678	chr13:94763678:C:G	4.0097e-18	-1.94919	-1.39303
94764069	chr13:94764069:T:C	4.17591e-18	-1.9157	-1.3859
94764181	chr13:94764181:T:G	3.64172e-18	-2.09645	-1.34202
94764211	chr13:94764211:A:G	4.02068e-18	-2.03087	-1.30861
94764258	chr13:94764258:A:G	3.81922e-17	-3.35199e-10	-1.0883
94765247	chr13:94765247:T:C	4.45862e-18	-2.09518	-1.14091
94765248	chr13:94765248:G:A	2.82987e-17	-3.35199e-10	-1.38811
94765335	chr13:94765335:C:A	2.88425e-17	-3.35199e-10	-1.36908
94765409	chr13:94765409:A:G	3.12426e-17	-3.35199e-10	-1.28915
94765441	chr13:94765441:A:G	2.89728e-17	-3.35199e-10	-1.36457
94765675	chr13:94765675:A:G	3.84511e-17	-3.35199e-10	-1.08154
94765934	chr13:94765934:A:G	2.80636e-17	-3.35199e-10	-1.39646
94766636	chr13:94766636:C:T	1.30988e-17	-1.03065	-1.12776
94766709	chr13:94766709:G:A	8.01122e-17	-3.35199e-10	-0.347503
94766731	chr13:94766731:T:C	3.65063e-18	-2.09983	-1.3362
94766870	chr13:94766870:T:A	3.15477e-17	-3.35199e-10	-1.27943
94766957	chr13:94766957:C:T	8.5309e-17	-3.35199e-10	-0.28465
94767335	chr13:94767335:T:C	3.2978e-17	-3.35199e-10	-1.23509
94767396	chr13:94767396:A:T	3.90177e-18	-2.07915	-1.29035
94768498	chr13:94768498:G:A	2.90987e-17	-3.35199e-10	-1.36024
94768549	chr13:94768549:A:G	3.17858e-17	-3.35199e-10	-1.27191
94768698	chr13:94768698:T:C	8.19545e-17	-3.35199e-10	-0.324766
94768787	chr13:94768787:G:A	3.15708e-17	-3.35199e-10	-1.2787
94768811	chr13:94768811:C:A	3.27045e-17	-3.35199e-10	-1.24342
94769094	chr13:94769094:G:C	3.12282e-17	-3.35199e-10	-1.28961
94769339	chr13:94769339:C:T	2.06751e-17	-1.702	-3.84511e-10
94769415	chr13:94769415:G:A	3.45147e-18	-2.10368	-1.38845
94770029	chr13:94770029:A:T	3.56147e-18	-2.10321	-1.35754
94770085	chr13:94770085:A:T	2.07644e-17	-1.69769	-3.84511e-10
94770449	chr13:94770449:A:G	3.34572e-17	-3.35199e-10	-1.22066
94770497	chr13:94770497:A:G	5.98294e-17	-3.35199e-10	-0.639434
94770692	chr13:94770692:A:G	4.0617e-18	-1.93856	-1.39077
94770900	chr13:94770900:C:A	4.85982e-18	-1.93879	-1.21114
94771117	chr13:94771117:C:G	3.96635e-18	-2.03254	-1.32055
94771318	chr13:94771318:C:T	2.89212e-17	-3.35199e-10	-1.36636
94771699	chr13:94771699:T:C	1.41235e-17	-2.08309	-3.84511e-10
94772112	chr13:94772112:C:T	4.42832e-18	-2.04389	-1.19902
94772196	chr13:94772196:A:G	8.32942e-17	-3.35199e-10	-0.308551
94772255	chr13:94772255:T:C	1.3272e-17	-1.38867	-0.756599
94772540	chr13:94772540:T:G	5.84138e-17	-3.35199e-10	-0.663379
94772877	chr13:94772877:T:G	5.51776e-17	-3.35199e-10	-0.720373
94773197	chr13:94773197:G:A	4.56312e-18	-1.82887	-1.38405
94773206	chr13:94773206:T:C	3.78456e-18	-2.06384	-1.33616
94773389	chr13:94773389:C:T	2.8922e-17	-3.35199e-10	-1.36633
94773480	chr13:94773480:C:T	4.19375e-18	-1.97534	-1.322
94774333	chr13:94774333:A:C	5.13651e-17	-3.35199e-10	-0.791972
94774395	chr13:94774395:G:T	5.13613e-17	-3.35199e-10	-0.792046
94774451	chr13:94774451:C:T	4.53571e-17	-3.35199e-10	-0.916363
94774695	chr13:94774695:A:G	3.11145e-17	-3.35199e-10	-1.29326
94774994	chr13:94774994:G:A	8.4971e-17	-3.35199e-10	-0.288621
94775943	chr13:94775943:C:T	1.69893e-16	-3.35199e-10	0.404239
94776457	chr13:94776457:C:T	3.35447e-17	-3.35199e-10	-1.21805
94776496	chr13:94776496:G:A	3.39906e-17	-3.35199e-10	-1.20485
94776862	chr13:94776862:A:T	3.918e-17	-3.35199e-10	-1.06276
94777041	chr13:94777041:A:G	4.14782e-18	-1.92969	-1.37866
94777134	chr13:94777134:C:A	8.15311e-18	-1.32794	-1.30459
94777170	chr13:94777170:A:G	3.84298e-18	-1.98746	-1.39722
94777493	chr13:94777493:C:T	3.07009e-17	-3.35199e-10	-1.30664
94777638	chr13:94777638:C:T	6.13325e-18	-1.94098	-0.976229
94777891	chr13:94777891:G:A	4.86874e-17	-3.35199e-10	-0.845511
94777914	chr13:94777914:A:G	1.39258e-17	-2.09719	-3.84511e-10
94778248	chr13:94778248:G:A	5.32556e-17	-3.35199e-10	-0.755827
94778322	chr13:94778322:C:T	2.81951e-17	-3.35199e-10	-1.39178
94778674	chr13:94778674:G:T	5.75136e-17	-3.35199e-10	-0.67891
94778787	chr13:94778787:G:A	1.64788e-17	-1.92886	-3.84511e-10
94778905	chr13:94778905:T:C	3.29775e-17	-3.35199e-10	-1.23511
94779021	chr13:94779021:A:G	1.59413e-17	-1.96202	-3.84511e-10
94779104	chr13:94779104:A:T	2.81823e-17	-3.35199e-10	-1.39224
94779126	chr13:94779126:G:A	4.01961e-17	-3.35199e-10	-1.03716
94779188	chr13:94779188:C:T	4.04995e-18	-2.03741	-1.29482
94779313	chr13:94779313:G:A	2.95742e-17	-3.35199e-10	-1.34403
94779511	chr13:94779511:G:A	1.40419e-17	-2.08889	-3.84511e-10
94779616	chr13:94779616:T:C	5.80626e-17	-3.35199e-10	-0.66941
94779809	chr13:94779809:C:A	3.79682e-18	-2.10345	-1.29332
94779815	chr13:94779815:T:G	3.52303e-17	-1.16902	-3.84511e-10
94780064	chr13:94780064:C:T	4.00997e-17	-3.35199e-10	-1.03956
94780335	chr13:94780335:CAG:C	6.55929e-18	-2.064	-0.786051
94780423	chr13:94780423:G:A	6.90652e-18	-1.54396	-1.25451
94780648	chr13:94780648:TAAG:T	5.19966e-18	-2.10279	-0.979544
94780785	chr13:94780785:A:G	2.39363e-17	-1.55554	-3.84511e-10
94780904	chr13:94780904:C:T	3.04692e-17	-3.35199e-10	-1.31421
94780946	chr13:94780946:G:C	2.80895e-17	-3.35199e-10	-1.39553
94781114	chr13:94781114:T:C	6.56654e-18	-2.0897	-0.759246
94781239	chr13:94781239:G:A	3.3938e-17	-3.35199e-10	-1.20639
94781573	chr13:94781573:A:G	4.12987e-18	-2.02641	-1.28628
94781704	chr13:94781704:A:G	4.01961e-17	-3.35199e-10	-1.03716
94781714	chr13:94781714:A:G	5.55517e-18	-2.0557	-0.960505
94781751	chr13:94781751:T:G	4.89315e-18	-1.78605	-1.35705
94781771	chr13:94781771:T:C	3.74598e-18	-2.10317	-1.30708
94781824	chr13:94781824:T:TA	5.3423e-18	-2.06151	-0.993767
94781990	chr13:94781990:T:C	4.46779e-17	-3.35199e-10	-0.931452
94782011	chr13:94782011:A:G	3.77021e-18	-2.10373	-1.30007
94782113	chr13:94782113:T:C	3.8979e-18	-2.10341	-1.26708
94782197	chr13:94782197:C:T	2.91056e-17	-3.35199e-10	-1.36
94782219	chr13:94782219:T:G	5.06568e-18	-2.10226	-1.00618
94782405	chr13:94782405:G:C	2.81388e-17	-3.35199e-10	-1.39378
94782805	chr13:94782805:A:G	5.52793e-18	-2.01595	-1.00517
94782871	chr13:94782871:G:A	4.59756e-17	-3.35199e-10	-0.90282
94783036	chr13:94783036:C:G	2.87987e-17	-3.35199e-10	-1.3706
94783165	chr13:94783165:G:T	4.47505e-17	-3.35199e-10	-0.929828
94783231	chr13:94783231:C:A	5.76907e-18	-2.08473	-0.89369
94783709	chr13:94783709:T:G	4.15607e-17	-3.35199e-10	-1.00378
94783734	chr13:94783734:A:C	3.2256e-17	-3.35199e-10	-1.25723
94783775	chr13:94783775:G:A	4.01894e-17	-3.35199e-10	-1.03733
94783918	chr13:94783918:G:C	3.55654e-18	-2.06664	-1.3955
94783953	chr13:94783953:C:T	3.88065e-17	-3.35199e-10	-1.07234
94784143	chr13:94784143:G:A	3.94928e-17	-3.35199e-10	-1.05481
94784189	chr13:94784189:A:C	5.18716e-17	-3.35199e-10	-0.782159
94784420	chr13:94784420:T:C	5.08995e-18	-1.73476	-1.3689
94784485	chr13:94784485:AT:A	3.60334e-18	-2.06393	-1.38514
94785177	chr13:94785177:G:A	5.29219e-18	-1.7642	-1.3005
94785178	chr13:94785178:C:A	5.28346e-18	-1.76585	-1.3005
94785314	chr13:94785314:A:G	3.52208e-18	-2.0864	-1.38548
94785345	chr13:94785345:A:G	2.89918e-17	-3.35199e-10	-1.36392
94785665	chr13:94785665:C:T	3.55085e-17	-3.35199e-10	-1.16116
94785843	chr13:94785843:C:T	3.35805e-17	-3.35199e-10	-1.21698
94785949	chr13:94785949:A:G	5.00174e-17	-3.35199e-10	-0.818559
94786127	chr13:94786127:A:G	3.63713e-18	-2.0926	-1.34714
94786150	chr13:94786150:T:C	3.00365e-17	-3.35199e-10	-1.32852
94786176	chr13:94786176:A:G	4.94144e-17	-3.35199e-10	-0.830689
94786243	chr13:94786243:G:T	3.38855e-17	-3.35199e-10	-1.20794
94786280	chr13:94786280:C:T	5.10647e-18	-1.75699	-1.34344
94786757	chr13:94786757:A:T	2.80382e-17	-3.35199e-10	-1.39736
94787102	chr13:94787102:G:A	1.38665e-17	-2.10145	-3.84511e-10
94787160	chr13:94787160:T:C	4.86375e-17	-3.35199e-10	-0.846535
94787246	chr13:94787246:A:C	5.54083e-18	-1.85796	-1.16083
94787292	chr13:94787292:C:T	3.19148e-17	-3.35199e-10	-1.26786
94787551	chr13:94787551:A:G	3.19148e-17	-3.35199e-10	-1.26786
94787753	chr13:94787753:A:G	2.98815e-17	-3.35199e-10	-1.33369
94787842	chr13:94787842:T:C	5.70453e-18	-2.08648	-0.903192
94788032	chr13:94788032:T:C	5.2587e-18	-1.69221	-1.37884
94788091	chr13:94788091:C:T	5.0036e-18	-1.7952	-1.32557
94788653	chr13:94788653:C:T	4.50189e-17	-3.35199e-10	-0.923849
94788765	chr13:94788765:G:A	3.18539e-17	-3.35199e-10	-1.26977
94788913	chr13:94788913:G:A	5.58115e-18	-1.63599	-1.37555
94789185	chr13:94789185:C:T	2.8045e-17	-3.35199e-10	-1.39712
94789443	chr13:94789443:C:A	6.13346e-18	-2.05859	-0.85858
94790076	chr13:94790076:C:T	3.20319e-17	-3.35199e-10	-1.2642
94790253	chr13:94790253:T:A	4.37111e-17	-3.35199e-10	-0.953329
94790835	chr13:94790835:T:G	5.19472e-18	-1.7074	-1.37588
94790871	chr13:94790871:T:A	3.28203e-17	-3.35199e-10	-1.23988
94791134	chr13:94791134:G:A	4.14928e-17	-3.35199e-10	-1.00541
94791494	chr13:94791494:C:G	3.43333e-17	-3.35199e-10	-1.19481
94791774	chr13:94791774:A:G	4.13428e-18	-2.0999	-1.21172
94791847	chr13:94791847:C:T	5.42521e-18	-1.6683	-1.37157
94791868	chr13:94791868:C:A	4.61722e-17	-3.35199e-10	-0.898553
94791961	chr13:94791961:T:C	4.58094e-18	-1.89061	-1.31841
94792065	chr13:94792065:G:A	4.59854e-17	-3.35199e-10	-0.902607
94792240	chr13:94792240:C:A	3.24905e-17	-3.35199e-10	-1.24998
94792599	chr13:94792599:A:C	4.02053e-17	-3.35199e-10	-1.03693
94792727	chr13:94792727:A:G	5.10222e-18	-1.91401	-1.18725
94792847	chr13:94792847:G:A	4.87955e-17	-3.35199e-10	-0.843292
94792919	chr13:94792919:A:G	5.67553e-18	-1.63625	-1.35852
94792994	chr13:94792994:T:A	4.55038e-18	-1.93335	-1.28237
94793163	chr13:94793163:C:G	4.8751e-18	-1.83309	-1.3137
94793269	chr13:94793269:C:T	4.55658e-18	-2.05599	-1.15837
94793382	chr13:94793382:AC:A	5.99637e-17	-3.35199e-10	-0.637191
94793775	chr13:94793775:A:G	2.98836e-17	-3.35199e-10	-1.33362
94793820	chr13:94793820:A:G	5.38095e-18	-1.67938	-1.36869
94793858	chr13:94793858:T:C	4.72418e-18	-1.84809	-1.33015
94794134	chr13:94794134:A:G	5.54876e-18	-1.70661	-1.31075
94794195	chr13:94794195:A:G	5.95957e-17	-3.35199e-10	-0.643347
94794255	chr13:94794255:T:C	5.35725e-18	-1.65683	-1.39565
94794412	chr13:94794412:T:C	3.54618e-18	-2.07013	-1.39493
94794549	chr13:94794549:G:A	5.16617e-18	-1.6952	-1.3936
94794660	chr13:94794660:C:T	2.90228e-17	-3.35199e-10	-1.36285
94795474	chr13:94795474:C:T	4.66488e-17	-3.35199e-10	-0.888283
94796332	chr13:94796332:A:G	3.46534e-17	-3.35199e-10	-1.18553
94796581	chr13:94796581:A:G	4.25586e-17	-3.35199e-10	-0.980049
94796624	chr13:94796624:G:A	3.77761e-18	-2.0417	-1.36013
94796785	chr13:94796785:G:A	5.73639e-17	-3.35199e-10	-0.681516
94797066	chr13:94797066:G:A	7.29818e-17	-3.35199e-10	-0.44072
94797187	chr13:94797187:C:T	3.99079e-17	-3.35199e-10	-1.04436
94797188	chr13:94797188:G:A	6.062e-18	-1.66319	-1.2657
94797633	chr13:94797633:A:G	3.50564e-17	-3.35199e-10	-1.17397
94797926	chr13:94797926:G:A	6.79479e-18	-1.61895	-1.19583
94798068	chr13:94798068:C:T	2.83197e-17	-1.38737	-3.84511e-10
94798097	chr13:94798097:A:G	2.81053e-17	-3.35199e-10	-1.39497
94798109	chr13:94798109:C:T	7.4467e-18	-1.45864	-1.26452
94798349	chr13:94798349:C:T	7.22828e-17	-3.35199e-10	-0.450345
94798525	chr13:94798525:A:G	1.80767e-17	-0.501713	-1.33459
94798602	chr13:94798602:G:A	4.08249e-18	-2.0358	-1.28842
94799017	chr13:94799017:T:C	4.33966e-18	-1.90049	-1.36265
94799088	chr13:94799088:T:C	2.67349e-17	-1.44496	-3.84511e-10
94799239	chr13:94799239:T:C	4.75001e-18	-2.08793	-1.08486
94799387	chr13:94799387:C:T	5.07918e-17	-3.35199e-10	-0.803196
94799965	chr13:94799965:G:T	3.53699e-17	-3.35199e-10	-1.16507
94800357	chr13:94800357:C:G	3.53699e-17	-3.35199e-10	-1.16507
94800786	chr13:94800786:G:A	4.19145e-17	-3.35199e-10	-0.995299
94800805	chr13:94800805:G:A	3.65978e-17	-3.35199e-10	-1.13094
94800817	chr13:94800817:C:T	4.79566e-18	-2.00078	-1.16244
94800855	chr13:94800855:A:T	3.31727e-17	-3.35199e-10	-1.2292
94800976	chr13:94800976:T:C	5.0684e-18	-2.00304	-1.10487
94801598	chr13:94801598:T:C	2.86738e-17	-3.35199e-10	-1.37495
94801674	chr13:94801674:C:T	6.28743e-18	-1.53967	-1.35271
94802344	chr13:94802344:G:A	3.08125e-17	-3.35199e-10	-1.30301
94802446	chr13:94802446:GGTGTGTCA:G	4.00209e-17	-3.35199e-10	-1.04153
94802552	chr13:94802552:G:A	2.8309e-17	-3.35199e-10	-1.38775
94802619	chr13:94802619:C:T	3.09631e-17	-3.35199e-10	-1.29813
94802781	chr13:94802781:C:T	3.09631e-17	-3.35199e-10	-1.29813
94803061	chr13:94803061:C:G	4.64986e-18	-1.85603	-1.33806
94803239	chr13:94803239:T:C	3.79553e-17	-3.35199e-10	-1.09452
94803654	chr13:94803654:A:G	6.7037e-17	-3.35199e-10	-0.525686
94803946	chr13:94803946:A:G	4.38742e-17	-3.35199e-10	-0.949603
94804109	chr13:94804109:G:C	1.3693e-16	-3.35199e-10	0.188541
94804463	chr13:94804463:C:T	3.72387e-17	-3.35199e-10	-1.11358
94804529	chr13:94804529:T:A	1.21176e-16	-3.35199e-10	0.0663156
94804666	chr13:94804666:G:C	5.96816e-18	-1.58548	-1.35901
94804863	chr13:94804863:C:T	3.18919e-17	-3.35199e-10	-1.26858
94805146	chr13:94805146:T:C	3.26738e-17	-3.35199e-10	-1.24436
94805213	chr13:94805213:C:T	3.27406e-17	-3.35199e-10	-1.24232
94805285	chr13:94805285:C:T	3.26862e-17	-3.35199e-10	-1.24398
94805313	chr13:94805313:G:A	1.38483e-17	-2.10277	-3.84511e-10
94805471	chr13:94805471:C:T	5.33161e-18	-2.05277	-1.00451
94805630	chr13:94805630:T:G	7.41713e-17	-3.35199e-10	-0.424553
94805940	chr13:94805940:G:C	4.35754e-17	-3.35199e-10	-0.956438
94805952	chr13:94805952:A:T	3.1498e-17	-3.35199e-10	-1.28101
94806021	chr13:94806021:G:A	4.59722e-17	-3.35199e-10	-0.902893
94806928	chr13:94806928:A:G	3.00972e-17	-3.35199e-10	-1.3265
94807290	chr13:94807290:C:A	1.14546e-16	-3.35199e-10	0.0100496
94807330	chr13:94807330:T:C	2.6085e-16	-3.35199e-10	0.833013
94807442	chr13:94807442:T:C	5.7874e-18	-2.01277	-0.962473
94807539	chr13:94807539:G:C	3.01998e-17	-3.35199e-10	-1.3231
94807609	chr13:94807609:G:A	2.99988e-17	-3.35199e-10	-1.32977
94807672	chr13:94807672:C:T	2.91567e-17	-3.35199e-10	-1.35825
94807682	chr13:94807682:C:T	5.83946e-18	-2.00224	-0.964052
94808035	chr13:94808035:T:G	1.41447e-17	-2.08159	-3.84511e-10
94808129	chr13:94808129:C:T	5.07839e-18	-1.95449	-1.15145
94808615	chr13:94808615:A:G	7.20556e-17	-3.35199e-10	-0.453493
94808637	chr13:94808637:G:A	7.94172e-18	-2.0016	-0.6572
94808743	chr13:94808743:T:G	2.83963e-17	-3.35199e-10	-1.38467
94808854	chr13:94808854:AT:A	3.37339e-17	-3.35199e-10	-1.21243
94809246	chr13:94809246:T:A	3.29448e-17	-3.35199e-10	-1.2361
94809646	chr13:94809646:G:A	3.95946e-17	-3.35199e-10	-1.05224
94809909	chr13:94809909:C:T	2.97252e-17	-3.35199e-10	-1.33894
94809948	chr13:94809948:G:A	1.13255e-16	-3.35199e-10	-0.00128791
94810373	chr13:94810373:C:T	6.89372e-18	-1.48204	-1.31828
94810433	chr13:94810433:GT:G	4.21678e-17	-3.35199e-10	-0.989273
94810506	chr13:94810506:T:C	4.72953e-18	-1.88214	-1.29497
94810873	chr13:94810873:G:C	1.40956e-17	-2.08507	-3.84511e-10
94811426	chr13:94811426:G:C	2.95885e-17	-3.35199e-10	-1.34355
94811715	chr13:94811715:C:T	2.88978e-17	-3.35199e-10	-1.36717
94812047	chr13:94812047:T:A	1.19656e-17	-1.44411	-0.804785
94812317	chr13:94812317:T:C	4.09023e-17	-3.35199e-10	-1.01975
94812407	chr13:94812407:G:A	5.33012e-18	-2.01842	-1.03914
94812589	chr13:94812589:C:T	3.05369e-17	-3.35199e-10	-1.312
94812772	chr13:94812772:G:T	3.11723e-17	-3.35199e-10	-1.2914
94812908	chr13:94812908:T:C	5.54025e-18	-2.08826	-0.930628
94813141	chr13:94813141:G:A	3.21863e-17	-3.35199e-10	-1.25939
94813299	chr13:94813299:A:G	2.81425e-16	-3.35199e-10	0.908934
94813580	chr13:94813580:G:A	7.29752e-17	-2.01835	1.57754
94813728	chr13:94813728:T:C	2.80512e-17	-3.35199e-10	-1.3969
94814129	chr13:94814129:A:C	6.84286e-17	-3.35199e-10	-0.50514
94814281	chr13:94814281:A:G	6.85711e-17	-3.35199e-10	-0.503059
94814480	chr13:94814480:C:A	3.10685e-17	-3.35199e-10	-1.29474
94814542	chr13:94814542:G:A	1.38787e-17	-2.10058	-3.84511e-10
94814547	chr13:94814547:T:C	4.10846e-18	-1.96537	-1.35251
94815088	chr13:94815088:T:C	4.33351e-17	-3.35199e-10	-0.961967
94815300	chr13:94815300:C:T	6.79422e-17	-3.35199e-10	-0.512273
94815854	chr13:94815854:T:G	8.77445e-17	-3.35199e-10	-0.256501
94815910	chr13:94815910:G:A	1.91039e-17	-1.78104	-3.84511e-10
94816348	chr13:94816348:A:C	3.2685e-17	-3.35199e-10	-1.24401
94816359	chr13:94816359:C:G	7.05777e-17	-3.35199e-10	-0.474216
94816366	chr13:94816366:G:A	9.50354e-17	-3.35199e-10	-0.176682
94816385	chr13:94816385:G:A	8.07456e-17	-3.35199e-10	-0.339627
94816592	chr13:94816592:T:C	1.74011e-17	-1.88929	0.0148896
94816593	chr13:94816593:G:T	1.39993e-17	-1.81955	-0.272374
94816755	chr13:94816755:C:T	3.09007e-15	-3.35199e-10	3.30502
94816773	chr13:94816773:C:T	4.10892e-18	-2.04909	-1.26868
94816869	chr13:94816869:T:C	4.18839e-18	-2.04337	-1.25524
94817372	chr13:94817372:A:G	7.49009e-18	-1.38521	-1.33214
94817614	chr13:94817614:G:A	1.08393e-17	-0.950582	-1.39717
94817636	chr13:94817636:G:A	4.63334e-18	-2.04907	-1.14858
94817715	chr13:94817715:T:A	1.38349e-17	-2.10373	-3.84511e-10
94817728	chr13:94817728:C:A	4.07021e-18	-1.93086	-1.39637
94817836	chr13:94817836:C:T	2.86211e-17	-3.35199e-10	-1.37679
94817920	chr13:94817920:A:G	3.18635e-17	-3.35199e-10	-1.26947
94818044	chr13:94818044:T:A	5.72901e-17	-0.682803	-3.84511e-10
94818290	chr13:94818290:G:T	4.22351e-18	-2.09655	-1.19371
94818301	chr13:94818301:G:C	3.80772e-18	-1.99773	-1.39617
94818376	chr13:94818376:C:T	3.92804e-18	-2.10274	-1.26005
94818417	chr13:94818417:C:T	2.84163e-17	-3.35199e-10	-1.38397
94819069	chr13:94819069:C:T	4.82374e-17	-3.35199e-10	-0.854796
94819214	chr13:94819214:G:T	8.89946e-18	-2.04735	-0.497591
94819238	chr13:94819238:T:G	6.27705e-18	-1.99895	-0.895082
94819427	chr13:94819427:G:A	5.74498e-17	-3.35199e-10	-0.680019
94819577	chr13:94819577:A:G	9.89317e-18	-1.23496	-1.20413
94819607	chr13:94819607:G:A	3.55436e-18	-2.06592	-1.39683
94819719	chr13:94819719:C:T	2.81785e-17	-3.35199e-10	-1.39237
94819940	chr13:94819940:T:C	1.01711e-17	-1.01772	-1.39366
94820157	chr13:94820157:AT:A	8.53818e-17	-0.283798	-3.84511e-10
94820526	chr13:94820526:G:GTC	2.82363e-17	-3.35199e-10	-1.39032
94820652	chr13:94820652:C:T	3.44946e-17	-3.35199e-10	-1.19013
94820653	chr13:94820653:A:G	6.00311e-18	-1.56069	-1.37796
94820966	chr13:94820966:A:C	5.8114e-18	-1.57461	-1.39649
94821213	chr13:94821213:TG:T	3.65003e-18	-2.05391	-1.38228
94821226	chr13:94821226:A:C	3.54713e-17	-3.35199e-10	-1.16221
94821420	chr13:94821420:A:G	3.39442e-17	-3.35199e-10	-1.20621
94821583	chr13:94821583:A:G	4.06683e-18	-1.99989	-1.32818
94821598	chr13:94821598:A:G	2.80427e-17	-3.35199e-10	-1.3972
94821683	chr13:94821683:G:A	5.54427e-18	-1.83924	-1.17893
94821744	chr13:94821744:A:C	3.61803e-18	-2.09003	-1.35497
94822237	chr13:94822237:T:C	3.21097e-17	-3.35199e-10	-1.26177
94822240	chr13:94822240:A:G	3.5044e-17	-3.35199e-10	-1.17433
94822692	chr13:94822692:A:G	5.56005e-18	-1.68705	-1.32827
94823120	chr13:94823120:A:C	3.90378e-18	-2.05309	-1.3159
94823289	chr13:94823289:G:A	8.05462e-18	-1.38177	-1.26292
94823444	chr13:94823444:G:A	4.9364e-17	-0.831709	-3.84511e-10
94824162	chr13:94824162:A:G	2.84787e-17	-3.35199e-10	-1.38177
94824182	chr13:94824182:A:G	3.86167e-18	-1.98759	-1.39224
94824425	chr13:94824425:C:T	3.09467e-17	-3.35199e-10	-1.29867
94824432	chr13:94824432:G:A	4.1567e-18	-1.94551	-1.3607
94824527	chr13:94824527:G:A	3.77433e-18	-2.00532	-1.39739
94824628	chr13:94824628:G:C	2.58181e-17	-0.0931178	-1.38674
94824956	chr13:94824956:A:C	4.22914e-17	-3.35199e-10	-0.986347
94825176	chr13:94825176:G:A	1.38354e-17	-2.1037	-3.84511e-10
94825305	chr13:94825305:T:C	5.29597e-18	-2.00519	-1.0588
94825391	chr13:94825391:T:G	3.52843e-17	-3.35199e-10	-1.16749
94826119	chr13:94826119:T:C	6.02424e-18	-1.59168	-1.34346
94826634	chr13:94826634:A:T	5.10452e-18	-1.8527	-1.24811
94826694	chr13:94826694:C:G	8.16696e-16	-3.35199e-10	1.97434
94827317	chr13:94827317:T:C	3.37177e-17	-3.35199e-10	-1.21291
94827815	chr13:94827815:T:A	5.928e-17	-3.35199e-10	-0.648658
94827888	chr13:94827888:T:C	5.59605e-17	-3.35199e-10	-0.706284
94828001	chr13:94828001:T:G	3.40374e-17	-0.838814	-0.364658
94828154	chr13:94828154:G:T	1.96706e-17	-2.01297	0.261163
94828158	chr13:94828158:A:G	3.93643e-17	-2.06355	1.00548
94828424	chr13:94828424:T:G	3.34681e-17	-3.35199e-10	-1.22034
94829359	chr13:94829359:C:T	2.56559e-17	-1.48616	-3.84511e-10
94829609	chr13:94829609:G:A	4.23478e-17	0.0993515	-1.08437
94830153	chr13:94830153:T:A	8.26009e-17	-2.10367	1.78676
94831040	chr13:94831040:T:A	3.79119e-17	-1.37647	0.280802
94831135	chr13:94831135:A:G	2.80498e-17	-3.35199e-10	-1.39695
94831960	chr13:94831960:C:T	8.27793e-18	-2.01952	-0.597818
94832373	chr13:94832373:C:T	5.12944e-18	-2.00708	-1.08886
94832571	chr13:94832571:C:T	3.11574e-17	-0.25908	-1.0328
94833397	chr13:94833397:C:T	4.40421e-18	-1.87278	-1.37559
94834341	chr13:94834341:C:T	9.8073e-17	-3.35199e-10	-0.145219
94834517	chr13:94834517:T:C	3.08098e-17	-3.35199e-10	-1.3031
94834619	chr13:94834619:G:A	7.28876e-17	-3.35199e-10	-0.442013
94834729	chr13:94834729:G:A	3.45719e-18	-2.10288	-1.3876
94835289	chr13:94835289:G:A	6.81807e-17	-0.508769	-3.84511e-10
94835363	chr13:94835363:G:C	2.15384e-17	-1.66109	-3.84511e-10
94835594	chr13:94835594:A:T	3.01355e-17	-1.32523	-3.84511e-10
94835664	chr13:94835664:G:T	3.52976e-17	-3.35199e-10	-1.16712
94835811	chr13:94835811:A:G	2.09779e-17	-1.94129	0.253834
94836085	chr13:94836085:A:G	7.76142e-17	-3.35199e-10	-0.37918
94836298	chr13:94836298:A:G	3.28144e-17	-3.35199e-10	-1.24006
94836498	chr13:94836498:G:C	1.57072e-17	-1.97681	-3.84511e-10
94836525	chr13:94836525:T:C	4.92931e-18	-1.77034	-1.36539
94837299	chr13:94837299:A:C	4.31204e-17	-3.35199e-10	-0.966934
94837328	chr13:94837328:C:T	3.72589e-17	-3.35199e-10	-1.11304
94837696	chr13:94837696:C:T	8.07235e-17	-0.3399	-3.84511e-10
94838060	chr13:94838060:G:A	1.05653e-16	-0.0707662	-3.84511e-10
94838333	chr13:94838333:G:C	4.48192e-17	-3.35199e-10	-0.928293
94838414	chr13:94838414:C:T	2.80616e-17	-1.39653	-3.84511e-10
94838594	chr13:94838594:T:G	2.35779e-17	-1.57062	-3.84511e-10
94838826	chr13:94838826:A:G	6.63875e-18	-1.53691	-1.3011
94839003	chr13:94839003:C:T	2.80375e-17	-3.35199e-10	-1.39739
94839349	chr13:94839349:G:C	3.07151e-17	-3.35199e-10	-1.30617
94839917	chr13:94839917:T:C	3.13113e-17	-1.28695	-3.84511e-10
94839996	chr13:94839996:A:G	8.0488e-17	-0.342822	-3.84511e-10
94840246	chr13:94840246:G:A	2.83138e-17	-0.121377	-1.26621
94841542	chr13:94841542:A:C	9.425e-18	-1.72439	-0.763172
94841681	chr13:94841681:A:G	2.81979e-17	-3.35199e-10	-1.39168
94841692	chr13:94841692:T:G	3.05725e-17	-1.31083	-3.84511e-10
94842198	chr13:94842198:A:T	3.00191e-17	-3.35199e-10	-1.3291
94842200	chr13:94842200:T:C	3.00678e-17	-0.408903	-0.918573
94842603	chr13:94842603:G:A	6.64212e-18	-1.50416	-1.33334
94842905	chr13:94842905:A:G	3.26993e-17	-3.35199e-10	-1.24358
94842921	chr13:94842921:C:T	6.15758e-17	0.63758	-1.24824
94843067	chr13:94843067:TG:T	2.95877e-17	-3.35199e-10	-1.34357
94843234	chr13:94843234:A:G	3.48639e-17	-3.35199e-10	-1.17948
94843417	chr13:94843417:G:C	3.15129e-17	-3.35199e-10	-1.28053
94843665	chr13:94843665:G:A	2.52739e-17	-0.410015	-1.09114
94844020	chr13:94844020:A:G	3.62454e-17	-1.14062	-3.84511e-10
94844095	chr13:94844095:C:T	2.82247e-17	-3.35199e-10	-1.39073
94844115	chr13:94844115:C:T	3.26863e-17	-3.35199e-10	-1.24397
94844645	chr13:94844645:T:G	3.72664e-17	-1.11284	-3.84511e-10
94844798	chr13:94844798:T:C	3.73814e-17	-3.35199e-10	-1.10976
94844896	chr13:94844896:AC:A	1.39986e-17	-2.09198	-3.84511e-10
94845114	chr13:94845114:T:C	3.01759e-17	-0.379051	-0.944836
94845356	chr13:94845356:G:A	2.85752e-17	-3.35199e-10	-1.37839
94846354	chr13:94846354:C:T	9.06293e-18	-1.20254	-1.3242
94847051	chr13:94847051:T:C	5.81237e-18	-1.75592	-1.21502
94847309	chr13:94847309:G:T	3.59596e-17	-0.164286	-0.984247
94847442	chr13:94847442:G:A	4.22631e-17	-3.35199e-10	-0.987017
94847815	chr13:94847815:G:A	6.51704e-18	-1.70829	-1.14822
94848557	chr13:94848557:A:C	2.80382e-17	-3.35199e-10	-1.39736
94848586	chr13:94848586:T:C	2.73948e-17	-1.42058	-3.84511e-10
94848754	chr13:94848754:G:A	1.72511e-17	-1.88305	-3.84511e-10
94849783	chr13:94849783:A:G	6.3313e-17	-3.35199e-10	-0.58284
94850017	chr13:94850017:ATCT:A	3.54581e-17	-3.35199e-10	-1.16258
94850340	chr13:94850340:A:T	1.44969e-17	-0.670917	-1.38608
94851123	chr13:94851123:C:T	3.15598e-17	-3.35199e-10	-1.27905
94851219	chr13:94851219:A:G	4.65386e-18	-1.88865	-1.30459
94851268	chr13:94851268:C:T	1.4082e-17	-2.08603	-3.84511e-10
94851345	chr13:94851345:T:C	2.82554e-17	-3.35199e-10	-1.38964
94851626	chr13:94851626:A:C	3.86236e-17	-3.35199e-10	-1.07707
94851874	chr13:94851874:C:T	5.35887e-17	-3.35199e-10	-0.749593
94852349	chr13:94852349:T:G	3.33325e-17	-1.2244	-3.84511e-10
94852511	chr13:94852511:A:G	2.73487e-17	-1.42226	-3.84511e-10
94852669	chr13:94852669:T:C	3.49732e-17	-3.35199e-10	-1.17635
94852726	chr13:94852726:C:G	3.00023e-17	-1.32966	-3.84511e-10
94852800	chr13:94852800:G:A	7.49444e-17	-3.35199e-10	-0.414185
94853008	chr13:94853008:T:C	9.91682e-18	-1.72208	-0.714621
94853715	chr13:94853715:A:G	2.27786e-17	-1.60511	-3.84511e-10
94854032	chr13:94854032:A:G	9.61132e-17	-0.165404	-3.84511e-10
94856400	chr13:94856400:A:G	2.4228e-17	-0.419674	-1.12375
94856967	chr13:94856967:T:C	5.29927e-17	0.0898079	-0.850584
94857641	chr13:94857641:G:T	2.59876e-17	-0.303878	-1.16943
94858364	chr13:94858364:T:C	5.17537e-17	-3.35199e-10	-0.784435
94858503	chr13:94858503:G:A	2.80307e-17	-0.202104	-1.19553
94858596	chr13:94858596:T:C	4.11454e-17	0.00105877	-1.01488
94858705	chr13:94858705:C:T	2.41398e-17	-0.402634	-1.14444
94859298	chr13:94859298:G:A	2.49579e-17	-1.51374	-3.84511e-10
94859739	chr13:94859739:C:A	4.28448e-17	-3.35199e-10	-0.973347
94859991	chr13:94859991:C:T	1.94837e-17	-1.76135	-3.84511e-10
94860216	chr13:94860216:T:C	6.74587e-17	-3.35199e-10	-0.519415
94860752	chr13:94860752:G:A	3.69836e-18	-2.10372	-1.31932
94861236	chr13:94861236:G:A	4.18169e-17	-3.35199e-10	-0.99763
94861280	chr13:94861280:T:G	2.90032e-17	-0.341668	-1.02186
94861568	chr13:94861568:T:C	1.01263e-16	-3.35199e-10	-0.113211
94861807	chr13:94861807:G:A	4.20431e-17	-0.0325028	-0.959733
94861972	chr13:94861972:A:G	3.51607e-17	-0.222751	-0.94825
94862104	chr13:94862104:G:A	2.98682e-17	-1.33414	-3.84511e-10
94862227	chr13:94862227:C:T	3.66169e-17	-0.231229	-0.89919
94862306	chr13:94862306:G:GTCTA	9.48607e-17	0.428158	-0.606679
94862709	chr13:94862709:A:G	7.15415e-18	-1.95411	-0.809124
94862718	chr13:94862718:A:G	3.5362e-17	-0.261121	-0.904172
94862767	chr13:94862767:T:C	3.59839e-17	-0.225405	-0.922455
94863287	chr13:94863287:G:C	3.95281e-17	-0.11756	-0.93636
94863357	chr13:94863357:AG:A	3.09346e-17	-3.35199e-10	-1.29906
94863452	chr13:94863452:A:G	7.38352e-17	0.622532	-1.05163
94863552	chr13:94863552:G:A	6.0602e-17	0.313745	-0.940348
94863641	chr13:94863641:A:G	6.61113e-17	0.389058	-0.928649
94863749	chr13:94863749:T:A	6.24209e-17	0.341972	-0.939003
94863880	chr13:94863880:A:G	3.12085e-17	-3.35199e-10	-1.29024
94863890	chr13:94863890:T:C	3.10457e-17	-3.35199e-10	-1.29547
94864083	chr13:94864083:T:A	2.9144e-17	-3.35199e-10	-1.35868
94864185	chr13:94864185:T:A	7.41953e-17	0.436579	-0.860808
94864357	chr13:94864357:T:C	6.62098e-17	0.30802	-0.846122
94864386	chr13:94864386:T:C	6.5952e-17	0.328646	-0.870649
94864418	chr13:94864418:C:T	5.40642e-17	-3.35199e-10	-0.740759
94864510	chr13:94864510:T:G	2.11455e-16	1.08244	-0.459358
94864511	chr13:94864511:A:T	2.20292e-16	1.12215	-0.458122
94864776	chr13:94864776:G:C	9.92625e-17	0.656522	-0.789685
94865050	chr13:94865050:C:T	5.58694e-18	-1.81175	-1.19875
94865344	chr13:94865344:T:G	2.94924e-17	-3.35199e-10	-1.3468
94865351	chr13:94865351:G:A	2.83992e-17	-3.35199e-10	-1.38457
94865368	chr13:94865368:A:G	6.29031e-18	-2.08967	-0.802247
94865485	chr13:94865485:G:A	4.75267e-17	-0.869639	-3.84511e-10
94865505	chr13:94865505:A:G	1.46952e-17	-2.04341	-3.84511e-10
94865572	chr13:94865572:G:A	3.17951e-16	-3.35199e-10	1.03097
94865743	chr13:94865743:A:G	4.24221e-17	-3.35199e-10	-0.983262
94865849	chr13:94865849:G:A	3.58538e-17	-3.35199e-10	-1.15148
94865906	chr13:94865906:A:G	3.35073e-17	-1.21917	-3.84511e-10
94866509	chr13:94866509:T:G	3.05526e-17	-3.35199e-10	-1.31148
94866516	chr13:94866516:C:T	3.72623e-17	-3.35199e-10	-1.11295
94866648	chr13:94866648:A:G	1.23016e-17	-0.987159	-1.23404
94866967	chr13:94866967:C:T	2.82684e-17	-3.35199e-10	-1.38919
94867031	chr13:94867031:A:G	3.69608e-17	-1.12107	-3.84511e-10
94867338	chr13:94867338:T:C	4.61343e-17	-0.899374	-3.84511e-10
94867371	chr13:94867371:C:T	4.39773e-17	-0.947257	-3.84511e-10
94867408	chr13:94867408:T:G	4.63333e-17	-0.89507	-3.84511e-10
94867696	chr13:94867696:T:C	5.01812e-17	-0.815291	-3.84511e-10
94867720	chr13:94867720:G:T	4.55173e-17	-0.912837	-3.84511e-10
94867730	chr13:94867730:G:A	4.63512e-17	-0.894683	-3.84511e-10
94867740	chr13:94867740:A:T	4.49044e-17	-0.926396	-3.84511e-10
94867784	chr13:94867784:T:C	4.30776e-17	-0.967929	-3.84511e-10
94868114	chr13:94868114:G:A	2.39831e-17	-0.658625	-0.894957
94868664	chr13:94868664:A:T	7.88704e-18	-1.26833	-1.39738
94868677	chr13:94868677:C:T	3.91752e-17	-1.06289	-3.84511e-10
94869029	chr13:94869029:T:C	7.56438e-18	-1.37487	-1.33261
94869123	chr13:94869123:T:C	3.03307e-17	-3.35199e-10	-1.31877
94869186	chr13:94869186:G:A	3.8214e-17	-1.08773	-3.84511e-10
94869217	chr13:94869217:T:C	1.19304e-16	-0.81449	0.865238
94869252	chr13:94869252:T:G	3.84774e-17	-1.08086	-3.84511e-10
94869274	chr13:94869274:C:T	3.62349e-17	-3.35199e-10	-1.14091
94869325	chr13:94869325:G:C	1.00112e-17	-1.12529	-1.30194
94869489	chr13:94869489:G:C	4.4314e-17	-3.35199e-10	-0.939631
94869973	chr13:94869973:T:C	4.65612e-18	-1.79824	-1.39451
94869979	chr13:94869979:A:G	4.07812e-18	-1.93894	-1.38636
94870183	chr13:94870183:G:A	4.65497e-17	-3.35199e-10	-0.890411
94870343	chr13:94870343:G:T	2.96752e-17	-0.915519	-0.425101
94870524	chr13:94870524:A:C	2.93179e-17	-3.35199e-10	-1.35273
94870571	chr13:94870571:T:C	1.47582e-17	-2.03913	-3.84511e-10
94870715	chr13:94870715:C:T	3.47159e-17	-0.868366	-0.315367
94870760	chr13:94870760:T:G	5.06867e-17	-3.35199e-10	-0.805267
94870785	chr13:94870785:G:A	5.02439e-17	-3.35199e-10	-0.814042
94870945	chr13:94870945:G:A	4.72501e-18	-1.78073	-1.39733
94871025	chr13:94871025:C:T	4.74461e-17	-3.35199e-10	-0.871337
94871072	chr13:94871072:C:T	4.98247e-17	-3.35199e-10	-0.82242
94871120	chr13:94871120:C:T	4.70376e-17	-3.35199e-10	-0.879984
94871253	chr13:94871253:A:G	4.71615e-17	-3.35199e-10	-0.877353
94871453	chr13:94871453:GAC:G	2.98185e-17	-3.35199e-10	-1.3358
94871555	chr13:94871555:T:C	3.24638e-17	-0.855124	-0.395683
94871584	chr13:94871584:G:A	1.20428e-17	-0.953536	-1.28892
94871673	chr13:94871673:G:C	1.11292e-16	-3.35199e-10	-0.0187712
94871715	chr13:94871715:A:T	4.7631e-17	-3.35199e-10	-0.867447
94871779	chr13:94871779:A:G	8.91736e-18	-2.00035	-0.542579
94871871	chr13:94871871:A:G	3.8596e-17	-3.35199e-10	-1.07778
94871892	chr13:94871892:C:T	3.5557e-18	-2.10357	-1.35881
94871949	chr13:94871949:A:G	1.73605e-17	-1.11376	-0.762979
94872075	chr13:94872075:T:C	3.05125e-17	-3.35199e-10	-1.31279
94872113	chr13:94872113:G:A	5.06567e-17	-3.35199e-10	-0.80586
94872304	chr13:94872304:G:C	1.325e-16	-3.35199e-10	0.15565
94872414	chr13:94872414:G:A	3.67196e-17	-3.35199e-10	-1.12762
94872467	chr13:94872467:T:C	2.81298e-17	-3.35199e-10	-1.3941
94872571	chr13:94872571:G:A	3.4376e-17	-1.19357	-3.84511e-10
94872777	chr13:94872777:G:A	4.75612e-17	-3.35199e-10	-0.868914
94872911	chr13:94872911:A:C	4.28647e-17	-3.35199e-10	-0.972883
94872920	chr13:94872920:C:T	3.48498e-17	-1.56288	0.382996
94873026	chr13:94873026:G:A	1.04102e-17	-1.13608	-1.25207
94873149	chr13:94873149:G:C	3.35162e-17	-1.2189	-3.84511e-10
94873249	chr13:94873249:T:C	1.80142e-17	-0.619372	-1.2204
94873250	chr13:94873250:C:T	4.81686e-17	-3.35199e-10	-0.856223
94873279	chr13:94873279:C:T	5.51431e-18	-1.62726	-1.39632
94873362	chr13:94873362:T:C	4.90894e-17	-3.35199e-10	-0.837288
94873365	chr13:94873365:C:T	1.26895e-17	-0.895284	-1.29487
94873382	chr13:94873382:A:G	4.80093e-17	-3.35199e-10	-0.859535
94873483	chr13:94873483:A:C	6.86497e-17	-3.35199e-10	-0.501914
94873500	chr13:94873500:C:A	3.58835e-17	-3.35199e-10	-1.15065
94873537	chr13:94873537:T:C	3.16937e-17	-0.883238	-0.391573
94873561	chr13:94873561:T:C	3.95795e-17	-3.35199e-10	-1.05262
94873621	chr13:94873621:G:C	4.89994e-17	-3.35199e-10	-0.839122
94873806	chr13:94873806:C:T	4.44902e-17	-3.35199e-10	-0.935662
94873872	chr13:94873872:A:C	3.8062e-17	-1.09171	-3.84511e-10
94873990	chr13:94873990:A:G	3.94854e-17	-3.35199e-10	-1.055
94873996	chr13:94873996:T:C	3.00906e-17	-3.35199e-10	-1.32672
94874013	chr13:94874013:A:C	3.09592e-17	-3.35199e-10	-1.29826
94874144	chr13:94874144:A:G	1.9446e-16	-3.35199e-10	0.539294
94874161	chr13:94874161:A:C	3.70121e-17	-1.11969	-3.84511e-10
94874274	chr13:94874274:C:T	3.17772e-17	-0.85598	-0.416203
94874513	chr13:94874513:G:A	2.88964e-17	-3.35199e-10	-1.36721
94874524	chr13:94874524:G:C	4.62808e-17	-3.35199e-10	-0.896205
94874573	chr13:94874573:C:T	2.96961e-17	-3.35199e-10	-1.33991
94874713	chr13:94874713:T:C	2.86776e-17	-0.987137	-0.387677
94874829	chr13:94874829:G:T	4.69139e-17	-3.35199e-10	-0.882617
94874875	chr13:94874875:A:G	3.05139e-17	-3.35199e-10	-1.31275
94874955	chr13:94874955:A:G	2.95056e-17	-3.35199e-10	-1.34635
94874956	chr13:94874956:T:C	3.026e-17	-3.35199e-10	-1.3211
94875063	chr13:94875063:G:A	2.9752e-17	-3.35199e-10	-1.33803
94875133	chr13:94875133:G:A	5.10668e-17	-0.913989	0.116194
94875149	chr13:94875149:A:G	3.35478e-17	-0.851677	-0.366282
94875214	chr13:94875214:G:A	4.83976e-17	-3.35199e-10	-0.851481
94875236	chr13:94875236:A:G	3.85835e-17	-3.35199e-10	-1.07811
94875307	chr13:94875307:T:C	4.71552e-17	-3.35199e-10	-0.877486
94875389	chr13:94875389:G:A	3.82242e-17	-1.08746	-3.84511e-10
94875436	chr13:94875436:GACAA:G	4.73448e-17	-0.873473	-3.84511e-10
94875633	chr13:94875633:G:A	2.80971e-17	-3.35199e-10	-1.39526
94875956	chr13:94875956:T:C	2.4344e-16	-3.35199e-10	0.763939
94876016	chr13:94876016:C:A	4.86108e-17	-3.35199e-10	-0.847086
94876104	chr13:94876104:C:G	4.59967e-17	-3.35199e-10	-0.902361
94876326	chr13:94876326:T:C	1.06338e-16	-3.35199e-10	-0.0643074
94876451	chr13:94876451:G:A	4.83341e-17	-3.35199e-10	-0.852794
94876452	chr13:94876452:T:C	4.71164e-17	-3.35199e-10	-0.87831
94876481	chr13:94876481:C:T	4.7525e-17	-3.35199e-10	-0.869676
94876667	chr13:94876667:C:T	4.66061e-17	-3.35199e-10	-0.889198
94876942	chr13:94876942:G:A	4.64415e-17	-3.35199e-10	-0.892737
94876947	chr13:94876947:C:T	2.95546e-17	-3.35199e-10	-1.34469
94877065	chr13:94877065:G:A	3.07502e-17	-3.35199e-10	-1.30503
94877831	chr13:94877831:T:C	3.74906e-17	-3.35199e-10	-1.10684
94878003	chr13:94878003:G:T	3.7981e-17	-1.09385	-3.84511e-10
94878205	chr13:94878205:C:T	4.61382e-17	-3.35199e-10	-0.899289
94878206	chr13:94878206:G:A	3.80127e-17	-3.35199e-10	-1.09301
94878210	chr13:94878210:T:A	4.72189e-17	-3.35199e-10	-0.876136
94878211	chr13:94878211:T:C	4.72189e-17	-3.35199e-10	-0.876136
94878226	chr13:94878226:A:T	3.61195e-17	-3.35199e-10	-1.1441
94878315	chr13:94878315:T:G	5.31201e-17	0.577672	-1.33605
94878492	chr13:94878492:A:G	4.51735e-17	-3.35199e-10	-0.920421
94879154	chr13:94879154:G:A	2.94421e-17	-3.35199e-10	-1.34851
94879320	chr13:94879320:G:A	3.62488e-17	-3.35199e-10	-1.14052
94879844	chr13:94879844:C:T	4.67522e-17	-0.88607	-3.84511e-10
94880170	chr13:94880170:G:A	1.19975e-16	-3.35199e-10	0.0563491
94880645	chr13:94880645:C:T	3.5104e-17	-3.35199e-10	-1.17262
94880867	chr13:94880867:T:C	3.54837e-17	-3.35199e-10	-1.16186
94881052	chr13:94881052:A:G	2.6506e-17	-0.695016	-0.758543
94881302	chr13:94881302:G:C	7.01443e-17	-3.35199e-10	-0.480376
94881478	chr13:94881478:G:A	9.79488e-18	-1.90812	-0.540949
94881504	chr13:94881504:C:G	2.81938e-17	-3.35199e-10	-1.39183
94881506	chr13:94881506:T:G	6.49077e-17	-3.35199e-10	-0.557964
94881690	chr13:94881690:AC:A	1.03331e-17	-1.99017	-0.405406
94881811	chr13:94881811:C:A	5.48623e-18	-2.01478	-1.01391
94882052	chr13:94882052:T:C	7.12142e-17	-3.35199e-10	-0.465239
94882340	chr13:94882340:T:A	4.29181e-17	-3.35199e-10	-0.971636
94882453	chr13:94882453:C:T	1.93432e-17	-1.76859	-3.84511e-10
94882597	chr13:94882597:C:T	5.16589e-18	-1.71684	-1.37201
94882612	chr13:94882612:G:A	4.96032e-17	-3.35199e-10	-0.826875
94883114	chr13:94883114:G:A	3.88302e-18	-2.02807	-1.34625
94883332	chr13:94883332:C:T	3.44261e-17	-3.35199e-10	-1.19212
94883505	chr13:94883505:C:T	6.80559e-18	-2.10304	-0.710146
94883632	chr13:94883632:G:C	5.24317e-18	-1.78529	-1.28871
94883779	chr13:94883779:G:T	5.50139e-17	-3.35199e-10	-0.723346
94883800	chr13:94883800:G:A	3.07378e-16	-3.35199e-10	0.997146
94883880	chr13:94883880:C:T	8.58862e-18	-2.07705	-0.503441
94884144	chr13:94884144:C:T	6.73773e-18	-2.10268	-0.720523
94884563	chr13:94884563:A:G	5.3628e-17	-3.35199e-10	-0.74886
94884981	chr13:94884981:C:T	2.48236e-16	-3.35199e-10	0.783449
94885186	chr13:94885186:C:T	3.41096e-17	-1.83628	0.634925
94885452	chr13:94885452:A:G	4.69845e-17	-3.35199e-10	-0.881113
94885670	chr13:94885670:C:T	5.47866e-18	-2.10192	-0.928147
94885758	chr13:94885758:T:C	3.30638e-17	-3.35199e-10	-1.23249
94885873	chr13:94885873:C:A	3.18024e-17	-3.35199e-10	-1.27139
94885897	chr13:94885897:C:G	4.35769e-17	-0.643585	-0.312819
94885937	chr13:94885937:T:G	3.29079e-17	-3.35199e-10	-1.23722
94885947	chr13:94885947:A:T	3.3125e-17	-3.35199e-10	-1.23064
94886075	chr13:94886075:C:T	1.34146e-17	-1.72413	-0.410461
94886080	chr13:94886080:G:A	3.23478e-17	-3.35199e-10	-1.25439
94886310	chr13:94886310:T:G	3.27396e-17	-3.35199e-10	-1.24235
94886490	chr13:94886490:C:A	2.95126e-17	-3.35199e-10	-1.34611
94886578	chr13:94886578:G:A	6.49219e-18	-1.79224	-1.06809
94886974	chr13:94886974:A:C	5.22607e-17	-3.35199e-10	-0.774687
94887141	chr13:94887141:T:C	5.66836e-18	-2.0252	-0.970831
94887146	chr13:94887146:C:T	5.93373e-17	-3.35199e-10	-0.647693
94887384	chr13:94887384:C:T	3.2007e-17	-3.35199e-10	-1.26498
94887629	chr13:94887629:C:T	3.22219e-17	-3.35199e-10	-1.25828
94887684	chr13:94887684:A:G	3.2272e-17	-3.35199e-10	-1.25673
94887715	chr13:94887715:G:C	3.20378e-17	-3.35199e-10	-1.26401
94887718	chr13:94887718:A:C	3.20378e-17	-3.35199e-10	-1.26401
94887770	chr13:94887770:C:T	3.32477e-17	-1.74645	0.519503
94887787	chr13:94887787:T:A	3.18646e-17	-3.35199e-10	-1.26943
94887928	chr13:94887928:G:T	2.88979e-17	-3.35199e-10	-1.36716
94887956	chr13:94887956:G:A	3.4475e-17	-3.35199e-10	-1.1907
94888008	chr13:94888008:AAAAAG:A	5.118e-17	-3.35199e-10	-0.795581
94888026	chr13:94888026:G:C	3.02685e-17	-3.35199e-10	-1.32082
94888345	chr13:94888345:C:T	3.28399e-17	-3.35199e-10	-1.23929
94888480	chr13:94888480:G:T	6.23347e-17	-3.35199e-10	-0.598412
94888492	chr13:94888492:AC:A	3.16108e-17	-3.35199e-10	-1.27743
94888653	chr13:94888653:A:G	3.12216e-17	-3.35199e-10	-1.28982
94888700	chr13:94888700:A:G	3.26921e-17	-3.35199e-10	-1.2438
94888879	chr13:94888879:C:T	2.81362e-17	-3.35199e-10	-1.39387
94889221	chr13:94889221:T:C	3.54017e-18	-2.07173	-1.39503
94889234	chr13:94889234:G:A	5.15272e-18	-1.76057	-1.33084
94889265	chr13:94889265:C:T	1.33127e-16	-2.08271	2.24308
94889344	chr13:94889344:A:G	8.08538e-17	-3.35199e-10	-0.338289
94889548	chr13:94889548:T:C	5.62269e-18	-1.64589	-1.35823
94889557	chr13:94889557:T:C	6.00301e-18	-1.60067	-1.338
94889601	chr13:94889601:T:C	7.01006e-18	-1.4239	-1.35968
94889653	chr13:94889653:A:G	7.62818e-18	-1.36701	-1.33207
94889789	chr13:94889789:A:G	3.13116e-17	-3.35199e-10	-1.28694
94890539	chr13:94890539:C:T	1.03553e-17	-2.04338	-0.350053
94890591	chr13:94890591:A:G	9.60768e-18	-1.64985	-0.818514
94890647	chr13:94890647:A:G	5.75953e-18	-1.68474	-1.29534
94890658	chr13:94890658:C:T	3.3021e-17	-3.35199e-10	-1.23379
94890737	chr13:94890737:C:T	8.87866e-18	-1.90567	-0.641606
94890768	chr13:94890768:C:T	2.95013e-17	-3.35199e-10	-1.3465
94891164	chr13:94891164:C:T	2.91136e-17	-3.35199e-10	-1.35973
94891641	chr13:94891641:CCTT:C	3.02996e-17	-3.35199e-10	-1.31979
94891691	chr13:94891691:A:G	1.60772e-17	-1.35414	-0.599387
94891788	chr13:94891788:T:C	2.81902e-17	-3.35199e-10	-1.39196
94892023	chr13:94892023:T:C	3.09146e-17	-3.35199e-10	-1.2997
94892195	chr13:94892195:G:A	1.47424e-17	-1.29633	-0.743872
94892196	chr13:94892196:TACATAGTGA:T	3.72802e-17	-3.35199e-10	-1.11247
94892552	chr13:94892552:G:C	8.72439e-18	-1.22386	-1.34095
94892726	chr13:94892726:C:A	2.83716e-17	-3.35199e-10	-1.38554
94893147	chr13:94893147:C:T	1.08175e-17	-1.24703	-1.10273
94893159	chr13:94893159:C:T	1.42797e-17	-2.07209	-3.84511e-10
94893199	chr13:94893199:G:A	2.81261e-17	-3.35199e-10	-1.39423
94893269	chr13:94893269:T:C	7.76266e-18	-1.32552	-1.35608
94893383	chr13:94893383:T:C	3.1256e-17	-3.35199e-10	-1.28872
94893580	chr13:94893580:T:C	4.2557e-17	-3.35199e-10	-0.980087
94893622	chr13:94893622:G:A	2.94571e-17	-3.35199e-10	-1.348
94893914	chr13:94893914:T:C	3.08986e-17	-3.35199e-10	-1.30022
94894153	chr13:94894153:G:A	3.0904e-17	-3.35199e-10	-1.30004
94894301	chr13:94894301:G:A	1.80522e-17	-1.72497	-0.112693
94894342	chr13:94894342:T:C	7.868e-18	-1.34627	-1.32185
94894396	chr13:94894396:C:T	4.69296e-17	-3.35199e-10	-0.882283
94894455	chr13:94894455:T:C	1.41063e-17	-2.08431	-3.84511e-10
94894513	chr13:94894513:A:G	5.44238e-18	-1.64853	-1.38819
94894847	chr13:94894847:G:A	2.86499e-17	-3.35199e-10	-1.37578
94894953	chr13:94894953:C:T	5.09451e-17	-3.35199e-10	-0.800182
94895275	chr13:94895275:A:C	4.28596e-17	-3.35199e-10	-0.973001
94895437	chr13:94895437:G:A	5.87763e-18	-1.71808	-1.24169
94895708	chr13:94895708:T:C	5.86891e-18	-1.58972	-1.37154
94895729	chr13:94895729:C:T	7.32881e-18	-1.35873	-1.38039
94895745	chr13:94895745:G:A	2.89253e-17	-3.35199e-10	-1.36621
94895776	chr13:94895776:C:T	6.03692e-18	-1.58967	-1.34336
94896076	chr13:94896076:T:A	4.74016e-17	-3.35199e-10	-0.872275
94896310	chr13:94896310:C:T	3.2467e-17	-3.35199e-10	-1.25071
94896386	chr13:94896386:T:C	7.46948e-18	-1.54297	-1.17714
94896419	chr13:94896419:G:A	6.50985e-18	-1.68212	-1.17549
94896551	chr13:94896551:A:G	2.02883e-17	-1.26103	-0.45986
94896582	chr13:94896582:G:A	7.26549e-18	-1.57688	-1.17091
94896645	chr13:94896645:A:G	1.66618e-17	-1.68343	-0.234383
94896650	chr13:94896650:C:T	6.53887e-18	-1.77243	-1.08074
94896725	chr13:94896725:C:A	4.83161e-17	-3.35199e-10	-0.853167
94896770	chr13:94896770:T:C	3.61152e-17	-3.35199e-10	-1.14422
94896793	chr13:94896793:C:A	1.37346e-17	-1.30589	-0.805119
94896953	chr13:94896953:T:C	7.20433e-18	-1.60443	-1.15182
94896974	chr13:94896974:CA:C	1.94587e-17	-1.29067	-0.471962
94897223	chr13:94897223:C:A	7.25989e-18	-1.59922	-1.14935
94897337	chr13:94897337:TTTAGA:T	1.65386e-17	-1.92523	-3.84511e-10
94897373	chr13:94897373:G:A	7.09772e-18	-1.61018	-1.16097
94897509	chr13:94897509:C:G	3.0904e-17	-3.35199e-10	-1.30004
94897527	chr13:94897527:C:A	7.33829e-18	-1.58597	-1.15186
94897528	chr13:94897528:T:A	7.24786e-18	-1.58299	-1.16723
94897548	chr13:94897548:T:C	1.41687e-17	-1.27128	-0.808621
94897603	chr13:94897603:C:T	3.32072e-17	-3.35199e-10	-1.22816
94897730	chr13:94897730:C:T	6.82495e-18	-1.65319	-1.15716
94897747	chr13:94897747:G:A	3.49157e-17	-3.35199e-10	-1.178
94897882	chr13:94897882:AAAAAAAAAAAG:A	3.23976e-17	-3.35199e-10	-1.25285
94898074	chr13:94898074:T:C	4.76113e-17	-3.35199e-10	-0.86786
94898078	chr13:94898078:T:C	7.40676e-18	-1.59021	-1.13833
94898427	chr13:94898427:T:C	7.42822e-18	-1.58486	-1.14078
94898456	chr13:94898456:C:T	9.472e-18	-1.78682	-0.695772
94898480	chr13:94898480:G:A	8.77935e-18	-1.16247	-1.39606
94898816	chr13:94898816:C:T	6.95972e-18	-1.65007	-1.14072
94898998	chr13:94898998:A:G	7.06253e-18	-1.64712	-1.129
94899263	chr13:94899263:G:A	3.24783e-17	-3.35199e-10	-1.25036
94899320	chr13:94899320:T:C	7.29998e-18	-1.60911	-1.13395
94899470	chr13:94899470:G:A	7.23478e-18	-1.61791	-1.13412
94899556	chr13:94899556:A:G	7.07741e-18	-1.63386	-1.14016
94899764	chr13:94899764:T:C	7.12142e-18	-1.59795	-1.16988
94899885	chr13:94899885:G:A	1.96364e-17	-0.755039	-0.998504
94899894	chr13:94899894:A:G	4.73631e-17	-3.35199e-10	-0.873086
94899919	chr13:94899919:C:T	3.02735e-17	-3.35199e-10	-1.32066
94900034	chr13:94900034:T:C	4.78026e-18	-1.79815	-1.36829
94900310	chr13:94900310:G:T	2.94643e-17	-3.35199e-10	-1.34775
94900511	chr13:94900511:G:A	7.11515e-18	-1.61574	-1.15296
94900575	chr13:94900575:C:T	1.44455e-17	-2.06055	-3.84511e-10
94900672	chr13:94900672:AAG:A	2.80402e-17	-3.35199e-10	-1.39729
94900788	chr13:94900788:T:C	1.86883e-17	-1.98569	0.182661
94900897	chr13:94900897:A:AC	6.35777e-17	-1.44167	0.863007
94901246	chr13:94901246:A:T	6.83166e-18	-1.65803	-1.15133
94901257	chr13:94901257:A:G	2.87235e-17	-3.35199e-10	-1.37321
94901310	chr13:94901310:G:A	7.30743e-18	-1.61377	-1.12827
94901660	chr13:94901660:G:A	2.97135e-17	-3.35199e-10	-1.33933
94901884	chr13:94901884:G:A	7.07915e-18	-1.63954	-1.13424
94902081	chr13:94902081:C:T	8.93618e-18	-1.87665	-0.664176
94902112	chr13:94902112:G:A	6.7907e-18	-1.74161	-1.07376
94902140	chr13:94902140:GA:G	4.21172e-17	-3.35199e-10	-0.990476
94902235	chr13:94902235:A:T	5.04448e-17	-3.35199e-10	-0.810051
94902339	chr13:94902339:C:T	7.4357e-18	-1.60402	-1.12062
94902570	chr13:94902570:A:G	7.22379e-18	-1.61454	-1.13901
94902633	chr13:94902633:A:G	8.4802e-18	-1.6249	-0.968298
94902912	chr13:94902912:C:A	1.20741e-16	-3.35199e-10	0.0627211
94903201	chr13:94903201:T:C	7.05616e-18	-1.64227	-1.13476
94903462	chr13:94903462:G:A	2.85926e-17	-3.35199e-10	-1.37778
94903629	chr13:94903629:A:G	4.66073e-17	-3.35199e-10	-0.889173
94903679	chr13:94903679:A:T	9.69315e-18	-1.707	-0.752511
94903780	chr13:94903780:G:C	1.95645e-17	-1.29362	-0.463592
94903861	chr13:94903861:A:G	1.62658e-17	-1.79983	-0.14203
94903868	chr13:94903868:G:A	7.25185e-18	-1.59953	-1.15014
94903948	chr13:94903948:C:A	7.93335e-17	-3.35199e-10	-0.35727
94903972	chr13:94903972:T:C	2.97425e-17	-0.0298022	-1.30855
94904173	chr13:94904173:C:T	7.64672e-18	-1.64168	-1.05497
94904193	chr13:94904193:C:T	7.48677e-18	-1.6064	-1.11139
94904596	chr13:94904596:A:C	2.89857e-17	-3.35199e-10	-1.36413
94904844	chr13:94904844:A:G	1.43708e-17	-1.76762	-0.298119
94904992	chr13:94904992:C:T	9.96798e-18	-1.55458	-0.876969
94905297	chr13:94905297:G:C	8.53345e-18	-1.55669	-1.03025
94905301	chr13:94905301:T:C	5.66703e-17	-3.35199e-10	-0.69368
94905473	chr13:94905473:G:A	3.26086e-17	-1.24635	-3.84511e-10
94905583	chr13:94905583:T:C	4.48649e-17	-3.35199e-10	-0.927276
94906206	chr13:94906206:T:C	7.63402e-18	-1.6383	-1.06002
94906234	chr13:94906234:C:T	3.15974e-17	-3.35199e-10	-1.27786
94906318	chr13:94906318:G:A	9.8205e-17	-3.35199e-10	-0.143874
94906422	chr13:94906422:A:G	7.88171e-18	-1.63131	-1.03508
94906511	chr13:94906511:A:T	1.09498e-17	-0.986889	-1.35072
94906689	chr13:94906689:C:T	3.22434e-17	-3.35199e-10	-1.25762
94906857	chr13:94906857:C:T	1.00711e-16	-3.35199e-10	-0.118675
94906930	chr13:94906930:T:A	3.32632e-17	-3.35199e-10	-1.22648
94907087	chr13:94907087:C:T	4.98613e-17	-3.35199e-10	-0.821686
94907174	chr13:94907174:G:A	8.01199e-18	-1.61015	-1.03984
94907219	chr13:94907219:T:C	8.24408e-18	-1.59607	-1.02537
94907251	chr13:94907251:C:A	1.4053e-17	-1.81646	-0.271638
94907391	chr13:94907391:T:C	7.43809e-18	-1.66645	-1.05786
94907582	chr13:94907582:T:C	1.42505e-17	-2.07414	-3.84511e-10
94907614	chr13:94907614:A:G	1.05918e-17	-1.73573	-0.635115
94907651	chr13:94907651:T:C	3.22153e-17	-3.35199e-10	-1.25849
94907697	chr13:94907697:C:T	3.16548e-17	-3.35199e-10	-1.27604
94907831	chr13:94907831:A:G	1.05308e-17	-1.74388	-0.63274
94908034	chr13:94908034:A:G	2.99765e-17	0.0228379	-1.35336
94908068	chr13:94908068:C:A	6.96425e-18	-1.62679	-1.16335
94908144	chr13:94908144:G:A	7.1593e-18	-1.70799	-1.05453
94908229	chr13:94908229:A:G	1.39711e-17	-2.09394	-3.84511e-10
94908237	chr13:94908237:G:T	3.1471e-17	-3.35199e-10	-1.28187
94908329	chr13:94908329:C:T	7.61936e-18	-1.63913	-1.06111
94908398	chr13:94908398:C:T	4.80735e-17	-3.35199e-10	-0.8582
94908523	chr13:94908523:C:T	7.30713e-18	-1.66587	-1.07621
94908565	chr13:94908565:G:A	2.82346e-17	-3.35199e-10	-1.39038
94908850	chr13:94908850:A:G	5.0046e-17	-3.35199e-10	-0.817988
94908914	chr13:94908914:A:G	1.21744e-16	-3.35199e-10	0.0709889
94909071	chr13:94909071:C:G	7.05066e-18	-1.64407	-1.13374
94909131	chr13:94909131:A:T	3.60938e-17	-3.35199e-10	-1.14481
94909443	chr13:94909443:GTTA:G	7.93394e-18	-1.60847	-1.05131
94909642	chr13:94909642:G:A	7.84286e-18	-1.59896	-1.07237
94909839	chr13:94909839:T:C	3.16548e-17	-3.35199e-10	-1.27604
94909991	chr13:94909991:G:A	8.02267e-18	-1.6051	-1.04356
94910542	chr13:94910542:G:A	7.65015e-18	-1.60581	-1.0904
94910546	chr13:94910546:T:C	7.41087e-18	-1.629	-1.09898
94910852	chr13:94910852:C:T	1.29981e-17	-0.776056	-1.39007
94911024	chr13:94911024:G:A	7.65544e-18	-1.62339	-1.07212
94911073	chr13:94911073:T:A	1.18712e-16	-3.35199e-10	0.0457691
94911141	chr13:94911141:T:C	1.31247e-17	-0.771746	-1.38469
94911271	chr13:94911271:G:T	2.78371e-17	-1.34132	-0.0632449
94911464	chr13:94911464:G:C	8.43528e-18	-1.56779	-1.03072
94911516	chr13:94911516:C:G	1.40401e-17	-2.08901	-3.84511e-10
94911697	chr13:94911697:T:C	8.77097e-18	-1.58778	-0.971702
94911745	chr13:94911745:T:C	9.06552e-18	-1.59804	-0.928417
94911755	chr13:94911755:T:C	1.24862e-17	-0.822801	-1.3835
94911777	chr13:94911777:G:A	8.77792e-18	-1.62748	-0.93121
94911831	chr13:94911831:T:C	9.23383e-18	-1.59979	-0.908269
94911892	chr13:94911892:C:T	7.90157e-18	-1.61991	-1.04396
94912357	chr13:94912357:G:A	7.24454e-18	-1.36152	-1.38916
94912538	chr13:94912538:C:T	1.60332e-17	-1.95627	-3.84511e-10
94912539	chr13:94912539:A:G	3.64959e-17	0.208051	-1.34178
94912600	chr13:94912600:G:C	2.33618e-17	-0.69269	-0.887137
94912782	chr13:94912782:G:A	2.93333e-17	-3.35199e-10	-1.35221
94912912	chr13:94912912:C:T	9.25883e-18	-1.57648	-0.928877
94912981	chr13:94912981:G:T	1.74681e-17	-1.72757	-0.142986
94913074	chr13:94913074:T:A	7.30213e-18	-1.69007	-1.05269
94913115	chr13:94913115:G:A	2.88125e-17	-3.35199e-10	-1.37012
94913729	chr13:94913729:G:A	3.09256e-17	-3.35199e-10	-1.29935
94913861	chr13:94913861:G:A	5.28093e-17	-3.35199e-10	-0.764244
94914182	chr13:94914182:C:T	2.86866e-17	-3.35199e-10	-1.3745
94914190	chr13:94914190:T:C	2.87385e-17	-3.35199e-10	-1.37269
94914257	chr13:94914257:A:G	4.59652e-17	-3.35199e-10	-0.903047
94914378	chr13:94914378:G:A	3.72696e-17	-3.35199e-10	-1.11275
94914422	chr13:94914422:C:T	7.14079e-18	-1.66942	-1.09569
94914582	chr13:94914582:T:C	3.23931e-17	-3.35199e-10	-1.25298
94914685	chr13:94914685:T:C	4.54864e-17	-3.35199e-10	-0.913518
94915073	chr13:94915073:C:A	3.87544e-17	-1.46193	0.388242
94915344	chr13:94915344:G:A	5.06349e-17	-3.35199e-10	-0.806289
94915653	chr13:94915653:A:G	2.93185e-17	-3.35199e-10	-1.35271
94915804	chr13:94915804:G:A	2.87479e-17	-3.35199e-10	-1.37237
94915854	chr13:94915854:A:G	4.22427e-17	-3.35199e-10	-0.987499
94915908	chr13:94915908:A:G	4.06196e-17	-3.35199e-10	-1.02668
94916261	chr13:94916261:G:A	2.37117e-17	-1.32889	-0.236067
94917175	chr13:94917175:T:A	3.37947e-17	-3.35199e-10	-1.21063
94917184	chr13:94917184:T:C	6.89506e-18	-1.67963	-1.12049
94917661	chr13:94917661:C:T	3.01977e-17	-3.35199e-10	-1.32316
94917729	chr13:94917729:G:C	1.5294e-16	-3.35199e-10	0.299115
94918011	chr13:94918011:G:A	8.4753e-17	-3.35199e-10	-0.29119
94918055	chr13:94918055:T:C	5.27257e-18	-1.67105	-1.39736
94918267	chr13:94918267:G:A	1.52107e-17	-2.00893	-3.84511e-10
94918759	chr13:94918759:GAAACCCCGTCTCTCTA:G	6.4697e-18	-1.53401	-1.3298
94919072	chr13:94919072:T:C	2.80798e-17	-3.35199e-10	-1.39588
94919295	chr13:94919295:T:C	2.81772e-17	-3.35199e-10	-1.39242
94919296	chr13:94919296:G:C	2.81729e-17	-3.35199e-10	-1.39257
94919496	chr13:94919496:C:T	9.9485e-18	-1.66706	-0.76645
94919746	chr13:94919746:T:C	1.42869e-17	-1.72271	-0.34887
94919823	chr13:94919823:T:C	4.84703e-17	-3.35199e-10	-0.84998
94919936	chr13:94919936:A:T	1.27196e-16	-3.35199e-10	0.114796
94920358	chr13:94920358:A:C	4.3585e-17	-3.35199e-10	-0.956217
94920473	chr13:94920473:T:G	2.93683e-17	0.0167149	-1.36773
94920491	chr13:94920491:T:C	2.82077e-17	-3.35199e-10	-1.39134
94920525	chr13:94920525:T:G	9.12203e-18	-1.21511	-1.30512
94921178	chr13:94921178:G:A	4.49141e-18	-2.05227	-1.17649
94921190	chr13:94921190:C:T	6.80214e-18	-2.0992	-0.714496
94921222	chr13:94921222:AACAG:A	9.14658e-18	-2.00996	-0.507591
94921290	chr13:94921290:C:T	1.17547e-17	-1.90088	-0.365799
94921342	chr13:94921342:G:A	2.81267e-17	-3.35199e-10	-1.39421
94921368	chr13:94921368:G:A	4.84524e-17	-3.35199e-10	-0.850348
94921403	chr13:94921403:C:T	1.10652e-17	-1.89426	-0.432865
94921471	chr13:94921471:T:C	1.67787e-17	-1.90477	-0.00604585
94921764	chr13:94921764:G:A	3.03705e-17	-3.35199e-10	-1.31746
94921994	chr13:94921994:CCA:C	1.47393e-17	-1.4503	-0.590111
94922020	chr13:94922020:C:G	3.16465e-17	-3.35199e-10	-1.2763
94922164	chr13:94922164:T:C	1.25427e-17	-1.82371	-0.378088
94922431	chr13:94922431:T:C	3.47585e-18	-2.08854	-1.39655
94922540	chr13:94922540:G:C	3.67707e-17	-3.35199e-10	-1.12623
94922746	chr13:94922746:C:T	1.32512e-17	-1.69229	-0.454546
94922771	chr13:94922771:C:T	5.47996e-18	-2.08773	-0.942101
94922860	chr13:94922860:G:A	2.84888e-17	-3.35199e-10	-1.38142
94923413	chr13:94923413:A:G	4.46272e-17	-3.35199e-10	-0.932586
94923471	chr13:94923471:A:G	2.21913e-17	-1.35205	-0.279177
94923632	chr13:94923632:C:T	1.69482e-17	-0.530069	-1.3707
94924369	chr13:94924369:A:T	3.8276e-17	-3.35199e-10	-1.08611
94924377	chr13:94924377:T:C	2.97078e-17	-3.35199e-10	-1.33952
94924486	chr13:94924486:T:C	1.5238e-17	-1.97173	-0.0354051
94925119	chr13:94925119:C:T	4.01351e-17	-3.35199e-10	-1.03868
94925301	chr13:94925301:A:G	6.17333e-18	-1.92984	-0.980851
94925472	chr13:94925472:G:A	1.11366e-16	-3.35199e-10	-0.018108
94925646	chr13:94925646:G:A	3.08034e-17	-3.35199e-10	-1.30331
94925677	chr13:94925677:T:C	5.11194e-17	-3.35199e-10	-0.796767
94925708	chr13:94925708:G:A	4.2116e-18	-1.91892	-1.37417
94926022	chr13:94926022:G:A	4.16109e-17	-3.35199e-10	-1.00257
94926330	chr13:94926330:G:A	6.14794e-18	-1.52864	-1.38617
94926351	chr13:94926351:C:G	1.26122e-17	-2.0679	-0.128362
94926384	chr13:94926384:C:T	9.35769e-17	-0.928563	0.736415
94926583	chr13:94926583:C:T	3.20862e-17	-3.35199e-10	-1.2625
94926730	chr13:94926730:G:A	2.88365e-17	-3.35199e-10	-1.36929
94927072	chr13:94927072:C:G	1.10534e-16	-3.35199e-10	-0.0256079
94927344	chr13:94927344:T:C	4.97036e-17	-3.35199e-10	-0.824854
94927419	chr13:94927419:C:T	7.04361e-18	-1.93649	-0.842316
94927692	chr13:94927692:C:T	2.20555e-16	-2.00916	2.67438
94927699	chr13:94927699:A:T	1.6284e-17	-1.94075	-3.84511e-10
94927942	chr13:94927942:G:A	1.08208e-17	-2.05307	-0.296395
94927962	chr13:94927962:T:C	3.72385e-17	-1.91351	0.799927
94928006	chr13:94928006:T:G	7.07652e-18	-2.0565	-0.717653
94928304	chr13:94928304:T:C	5.4354e-16	1.56717	-3.84511e-10
94928986	chr13:94928986:C:T	4.68469e-17	-3.35199e-10	-0.884045
94929349	chr13:94929349:G:A	8.47757e-17	-2.07492	1.784
94929634	chr13:94929634:A:G	4.57741e-18	-1.94344	-1.26635
94929668	chr13:94929668:T:C	1.72165e-17	-1.30341	-0.581653
94929682	chr13:94929682:G:A	3.64863e-16	1.9904	-0.821811
94929760	chr13:94929760:C:T	5.37402e-18	-2.02665	-1.02271
94929885	chr13:94929885:C:T	7.97577e-18	-2.10122	-0.553303
94930101	chr13:94930101:C:T	6.11514e-18	-1.52285	-1.39731
94930167	chr13:94930167:A:G	3.80919e-17	-3.35199e-10	-1.09093
94930532	chr13:94930532:T:C	3.7297e-17	-3.35199e-10	-1.11202
94930559	chr13:94930559:T:C	6.01268e-17	-3.35199e-10	-0.634476
94930597	chr13:94930597:T:A	9.21149e-18	-1.11759	-1.39288
94930680	chr13:94930680:T:C	4.64875e-18	-2.0806	-1.11374
94931171	chr13:94931171:G:A	2.8273e-17	-3.35199e-10	-1.38902
94931182	chr13:94931182:C:T	2.82636e-17	-3.35199e-10	-1.38936
94931875	chr13:94931875:C:T	1.83446e-16	1.72882	-1.24783
94932339	chr13:94932339:T:C	1.04694e-17	-1.09125	-1.29122
94932490	chr13:94932490:C:T	2.84418e-17	-3.35199e-10	-1.38307
94932498	chr13:94932498:G:A	3.80672e-18	-2.00783	-1.38633
94932569	chr13:94932569:A:G	3.75095e-18	-2.10371	-1.30521
94933291	chr13:94933291:C:G	3.63808e-18	-2.06634	-1.37314
94933307	chr13:94933307:T:G	8.88936e-18	-1.24123	-1.30484
94933335	chr13:94933335:C:T	1.03636e-17	-2.08201	-0.310624
94933560	chr13:94933560:T:A	2.55652e-17	-1.4897	-3.84511e-10
94933956	chr13:94933956:C:T	2.77975e-16	1.87413	-0.977531
94934327	chr13:94934327:T:C	1.01471e-17	-1.21963	-1.19411
94934735	chr13:94934735:T:C	8.77653e-18	-1.33393	-1.22492
94934737	chr13:94934737:A:G	1.49141e-16	1.46386	-1.1899
94934819	chr13:94934819:A:G	3.74051e-18	-2.03549	-1.37622
94934861	chr13:94934861:G:A	2.90999e-17	-3.35199e-10	-1.3602
94935157	chr13:94935157:A:C	4.0388e-18	-1.96597	-1.36902
94935393	chr13:94935393:A:G	3.73465e-18	-2.02734	-1.38593
94935490	chr13:94935490:G:A	1.48983e-16	1.51408	-1.24118
94935571	chr13:94935571:A:T	3.70467e-17	-3.35199e-10	-1.11875
94935785	chr13:94935785:C:T	9.09298e-18	-1.36533	-1.1581
94936196	chr13:94936196:G:T	4.88949e-17	-3.35199e-10	-0.841259
94936291	chr13:94936291:T:C	1.28661e-17	-0.817997	-1.35833
94936306	chr13:94936306:A:C	5.5615e-17	-3.35199e-10	-0.712478
94936437	chr13:94936437:A:C	2.05668e-17	-1.70725	-3.84511e-10
94936523	chr13:94936523:C:T	5.72727e-17	-3.35199e-10	-0.683107
94936684	chr13:94936684:C:CA	8.29784e-18	-2.09277	-0.522169
94936772	chr13:94936772:G:A	6.99151e-17	-2.06464	1.58099
94937293	chr13:94937293:T:C	6.65712e-18	-2.06553	-0.769718
94937317	chr13:94937317:T:C	5.25148e-18	-2.10342	-0.968998
94937618	chr13:94937618:T:C	4.92706e-17	-3.35199e-10	-0.833603
94937737	chr13:94937737:A:G	3.04297e-17	-3.35199e-10	-1.31551
94937774	chr13:94937774:G:T	3.35161e-17	-3.35199e-10	-1.21891
94937977	chr13:94937977:G:A	1.77516e-17	-1.85445	-3.84511e-10
94938410	chr13:94938410:T:TCTG	6.97439e-17	-3.35199e-10	-0.486101
94938438	chr13:94938438:G:A	1.17998e-16	1.30567	-1.26593
94939126	chr13:94939126:A:C	3.28689e-17	-3.35199e-10	-1.2384
94939438	chr13:94939438:GA:G	1.82618e-16	-3.35199e-10	0.476463
94939890	chr13:94939890:T:C	4.07154e-18	-1.95784	-1.36907
94940253	chr13:94940253:A:G	4.52951e-17	-3.35199e-10	-0.917731
94940427	chr13:94940427:A:G	4.23686e-18	-1.94069	-1.34642
94940486	chr13:94940486:A:G	1.10628e-17	-1.58588	-0.741463
94940552	chr13:94940552:G:A	1.68401e-17	-0.517142	-1.39002
94941071	chr13:94941071:G:A	3.99174e-17	-3.35199e-10	-1.04412
94941298	chr13:94941298:T:G	5.68504e-18	-1.59719	-1.3959
94941446	chr13:94941446:C:T	1.89755e-17	-0.462264	-1.32552
94941749	chr13:94941749:G:A	1.81101e-16	-3.35199e-10	0.468122
94941769	chr13:94941769:T:G	6.73188e-18	-1.49079	-1.33329
94941798	chr13:94941798:G:T	3.31209e-17	-3.35199e-10	-1.23077
94942368	chr13:94942368:T:C	1.14208e-17	-1.54205	-0.753453
94942644	chr13:94942644:T:A	3.59448e-17	-3.35199e-10	-1.14895
94942868	chr13:94942868:T:C	4.07448e-18	-1.96299	-1.3632
94942962	chr13:94942962:A:G	3.27438e-17	-3.35199e-10	-1.24222
94943306	chr13:94943306:G:A	4.30617e-17	-3.35199e-10	-0.968296
94943344	chr13:94943344:C:A	4.01655e-18	-1.94393	-1.39658
94943937	chr13:94943937:G:C	3.95271e-17	-3.35199e-10	-1.05394
94943968	chr13:94943968:C:T	1.11691e-17	-1.65246	-0.665322
94944016	chr13:94944016:C:T	5.538e-18	-1.62227	-1.39703
94944177	chr13:94944177:C:A	5.32557e-17	-3.35199e-10	-0.755826
94944452	chr13:94944452:A:G	4.41165e-17	-3.35199e-10	-0.944098
94944863	chr13:94944863:T:C	2.92278e-17	-3.35199e-10	-1.35581
94944877	chr13:94944877:C:A	1.36029e-17	-1.71796	-0.402685
94944976	chr13:94944976:T:C	1.64364e-17	-1.5638	-0.367632
94945232	chr13:94945232:G:A	3.56805e-17	-3.35199e-10	-1.15633
94945314	chr13:94945314:G:C	3.2563e-17	-3.35199e-10	-1.24775
94945409	chr13:94945409:C:T	1.13906e-17	-1.8992	-0.398936
94945450	chr13:94945450:T:C	4.64747e-18	-1.80549	-1.38911
94945598	chr13:94945598:G:A	8.8199e-17	-0.251335	-3.84511e-10
94945945	chr13:94945945:G:C	1.37973e-16	-3.35199e-10	0.196126
94946014	chr13:94946014:G:A	3.22671e-17	-3.35199e-10	-1.25688
94946064	chr13:94946064:C:A	5.72693e-18	-2.10219	-0.883565
94946164	chr13:94946164:C:G	3.45888e-17	-3.35199e-10	-1.1874
94946319	chr13:94946319:G:A	1.168e-16	-3.35199e-10	0.0295316
94946485	chr13:94946485:T:A	1.20113e-17	-2.10322	-0.141863
94946503	chr13:94946503:G:T	3.50838e-17	-0.222129	-0.951063
94946678	chr13:94946678:T:C	1.10227e-16	-3.35199e-10	-0.0283859
94946682	chr13:94946682:T:C	4.47544e-18	-2.07512	-1.1572
94946909	chr13:94946909:A:G	4.3275e-18	-2.09312	-1.17282
94947037	chr13:94947037:G:A	3.47658e-17	-0.120563	-1.06173
94947227	chr13:94947227:C:T	3.69842e-17	-0.164142	-0.956297
94947284	chr13:94947284:T:C	3.51469e-18	-2.08136	-1.39262
94947471	chr13:94947471:C:T	1.00128e-17	-1.0553	-1.37177
94947750	chr13:94947750:G:A	3.0171e-17	-3.35199e-10	-1.32405
94947828	chr13:94947828:A:G	3.75442e-18	-2.04275	-1.36525
94947831	chr13:94947831:A:G	4.09304e-18	-2.09505	-1.22659
94947891	chr13:94947891:A:G	3.28034e-17	-3.35199e-10	-1.2404
94948260	chr13:94948260:A:G	3.87303e-18	-2.0283	-1.3486
94948542	chr13:94948542:A:G	3.41763e-17	-3.35199e-10	-1.1994
94948890	chr13:94948890:T:C	1.88652e-17	-1.79361	-3.84511e-10
94948891	chr13:94948891:C:T	1.50702e-17	-1.93107	-0.087143
94949294	chr13:94949294:T:C	2.87747e-17	-3.35199e-10	-1.37143
94949306	chr13:94949306:A:C	5.23602e-18	-1.71772	-1.35765
94949491	chr13:94949491:C:T	3.70708e-17	-3.35199e-10	-1.1181
94949755	chr13:94949755:G:C	3.49244e-17	-3.35199e-10	-1.17775
94949893	chr13:94949893:A:T	3.82219e-18	-2.03197	-1.35814
94949904	chr13:94949904:G:A	4.66662e-18	-1.80391	-1.38658
94949944	chr13:94949944:G:C	3.81244e-18	-2.03326	-1.3594
94949947	chr13:94949947:G:C	3.77768e-18	-2.04242	-1.3594
94949994	chr13:94949994:G:T	3.36551e-17	-3.35199e-10	-1.21477
94950101	chr13:94950101:T:C	7.34925e-16	-3.35199e-10	1.86884
94950326	chr13:94950326:C:T	8.7537e-18	-1.66233	-0.899126
94950345	chr13:94950345:C:T	1.35184e-17	-0.872157	-1.25472
94950379	chr13:94950379:T:G	3.8184e-18	-2.03372	-1.35738
94950641	chr13:94950641:G:C	1.39698e-16	-3.35199e-10	0.208556
94950718	chr13:94950718:G:T	4.48125e-18	-2.0823	-1.14873
94950879	chr13:94950879:G:C	4.0418e-17	-0.0615909	-0.970065
94950977	chr13:94950977:C:T	1.51327e-17	-2.01407	-3.84511e-10
94951081	chr13:94951081:CCAAAGTGTG:C	4.61404e-17	-2.10243	1.20319
94951141	chr13:94951141:A:AC	6.94682e-18	-2.02182	-0.770829
94951368	chr13:94951368:G:A	7.58758e-18	-1.60282	-1.1016
94951621	chr13:94951621:A:G	5.39796e-18	-1.77683	-1.26808
94951850	chr13:94951850:A:G	4.46491e-18	-2.0155	-1.21918
94952084	chr13:94952084:A:T	6.21959e-17	-0.151713	-0.448928
94952358	chr13:94952358:T:C	1.5046e-16	-3.35199e-10	0.282767
94952376	chr13:94952376:G:A	4.43907e-17	-0.128255	-0.809646
94952483	chr13:94952483:C:T	9.18756e-17	-3.35199e-10	-0.210495
94952489	chr13:94952489:T:C	1.35305e-16	-3.35199e-10	0.1766
94952556	chr13:94952556:C:T	3.38425e-17	-3.35199e-10	-1.20921
94952811	chr13:94952811:A:G	1.53395e-16	-3.35199e-10	0.302085
94952860	chr13:94952860:T:G	3.35154e-17	-3.35199e-10	-1.21892
94952919	chr13:94952919:C:T	2.3181e-17	-0.200148	-1.38745
94953506	chr13:94953506:A:G	1.56268e-16	-3.35199e-10	0.32064
94953544	chr13:94953544:C:T	6.28011e-18	-1.50083	-1.39271
94953664	chr13:94953664:G:A	2.8765e-17	-3.35199e-10	-1.37177
94953862	chr13:94953862:A:C	2.68923e-17	-1.43909	-3.84511e-10
94954184	chr13:94954184:G:A	4.78065e-17	-3.35199e-10	-0.863768
94954496	chr13:94954496:G:A	3.58046e-17	-3.35199e-10	-1.15286
94954550	chr13:94954550:A:G	4.54037e-18	-1.89967	-1.31825
94954928	chr13:94954928:G:A	2.57665e-17	-2.01655	0.5347
94955107	chr13:94955107:A:G	2.56148e-15	3.11741	-3.84511e-10
94955108	chr13:94955108:A:C	2.19441e-17	-1.3764	-0.266034
94955309	chr13:94955309:A:T	3.98688e-17	-0.0869528	-0.958383
94955367	chr13:94955367:G:A	5.45907e-18	-2.04129	-0.99236
94955504	chr13:94955504:T:G	3.59609e-17	-3.35199e-10	-1.1485
94955633	chr13:94955633:T:C	3.70054e-17	-3.35199e-10	-1.11987
94955671	chr13:94955671:G:GT	1.53175e-16	-3.35199e-10	0.300651
94955692	chr13:94955692:A:G	4.40703e-18	-2.00363	-1.24409
94955728	chr13:94955728:T:C	3.68107e-17	-3.35199e-10	-1.12514
94956152	chr13:94956152:C:T	4.47961e-18	-2.04178	-1.18961
94956274	chr13:94956274:A:G	5.38286e-18	-1.96111	-1.0866
94956981	chr13:94956981:A:T	1.06973e-17	-2.07696	-0.283982
94957010	chr13:94957010:G:A	4.62326e-17	-2.10012	1.20287
94957072	chr13:94957072:A:G	1.254e-17	-1.30541	-0.896596
94957229	chr13:94957229:G:C	1.81371e-16	-3.35199e-10	0.469612
94957338	chr13:94957338:C:T	9.95565e-18	-2.026	-0.40679
94957877	chr13:94957877:C:T	4.42733e-18	-2.0077	-1.23544
94958217	chr13:94958217:C:T	1.21228e-17	-2.01589	-0.219957
94958485	chr13:94958485:C:T	6.57909e-17	-2.06025	1.5158
94958523	chr13:94958523:CA:C	2.50106e-16	-3.35199e-10	0.790956
94958536	chr13:94958536:G:A	1.89521e-16	-3.35199e-10	0.513567
94958573	chr13:94958573:C:T	1.14717e-17	-1.61189	-0.679156
94958577	chr13:94958577:C:T	4.6016e-17	-3.35199e-10	-0.901942
94958781	chr13:94958781:G:A	7.6018e-16	-3.35199e-10	1.90262
94959845	chr13:94959845:G:A	1.48426e-17	-2.03343	-3.84511e-10
94959848	chr13:94959848:G:A	6.2161e-18	-1.76456	-1.13923
94959920	chr13:94959920:T:A	1.38393e-17	-2.10342	-3.84511e-10
94960091	chr13:94960091:G:A	2.8456e-17	-3.35199e-10	-1.38257
94960115	chr13:94960115:G:A	4.12512e-17	0.330351	-1.3416
94960363	chr13:94960363:A:C	3.45955e-18	-2.09568	-1.39412
94960464	chr13:94960464:C:T	1.79222e-17	-1.84489	-3.84511e-10
94960658	chr13:94960658:G:A	3.52365e-18	-2.08941	-1.38202
94960723	chr13:94960723:T:C	5.36452e-18	-1.67762	-1.3735
94960875	chr13:94960875:A:G	7.22213e-17	-3.35199e-10	-0.451196
94960901	chr13:94960901:C:T	3.50859e-18	-2.09071	-1.38501
94960966	chr13:94960966:A:G	3.03344e-17	-3.35199e-10	-1.31865
94961301	chr13:94961301:G:C	4.31198e-17	-0.966949	-3.84511e-10
94961370	chr13:94961370:T:C	3.21953e-17	-3.35199e-10	-1.25911
94961517	chr13:94961517:G:T	3.08058e-17	-3.35199e-10	-1.30323
94961696	chr13:94961696:C:T	1.85011e-17	-0.426354	-1.38675
94961705	chr13:94961705:T:C	3.64071e-17	-3.35199e-10	-1.13617
94961898	chr13:94961898:A:G	4.11116e-18	-1.94738	-1.36985
94961950	chr13:94961950:G:A	2.08217e-17	-1.69494	-3.84511e-10
94962120	chr13:94962120:A:G	3.72903e-18	-2.10195	-1.31283
94962274	chr13:94962274:T:G	6.61019e-18	-2.00627	-0.836044
94962382	chr13:94962382:C:T	3.8886e-18	-2.08271	-1.29018
94962451	chr13:94962451:A:G	2.81691e-17	-3.35199e-10	-1.3927
94962828	chr13:94962828:A:G	4.01623e-17	-3.35199e-10	-1.038
94962867	chr13:94962867:G:A	4.04189e-18	-1.96479	-1.36943
94962880	chr13:94962880:C:T	2.14612e-17	-0.290018	-1.37467
94962988	chr13:94962988:C:T	4.13488e-18	-1.94145	-1.37002
94963163	chr13:94963163:G:A	4.19439e-18	-1.92697	-1.37021
94963259	chr13:94963259:G:A	2.96707e-17	-3.35199e-10	-1.34077
94963396	chr13:94963396:G:A	3.14096e-17	-3.35199e-10	-1.28382
94963521	chr13:94963521:T:G	6.02167e-18	-1.81856	-1.117
94963540	chr13:94963540:AC:A	4.16745e-17	-3.35199e-10	-1.00104
94963848	chr13:94963848:C:T	2.97287e-17	-3.35199e-10	-1.33882
94964070	chr13:94964070:C:T	1.14918e-15	2.65625	-0.340373
94964357	chr13:94964357:G:A	4.29225e-17	0.420282	-1.39182
94964411	chr13:94964411:C:T	1.39055e-17	-2.09865	-3.84511e-10
94964499	chr13:94964499:CACAAT:C	4.16221e-18	-1.94936	-1.35552
94964828	chr13:94964828:A:G	1.59501e-17	-1.96146	-3.84511e-10
94964850	chr13:94964850:AAAAT:A	3.87564e-18	-1.98456	-1.39166
94964877	chr13:94964877:T:TA	1.14028e-17	-1.19399	-1.10308
94964983	chr13:94964983:C:T	4.13327e-18	-1.94165	-1.37021
94965085	chr13:94965085:T:C	1.93517e-17	-0.403937	-1.36421
94965156	chr13:94965156:A:C	5.39589e-18	-1.69865	-1.34664
94965161	chr13:94965161:T:C	1.38681e-17	-0.717681	-1.38366
94965336	chr13:94965336:T:G	1.8371e-17	-1.82016	-3.84511e-10
94965338	chr13:94965338:T:G	2.10093e-16	1.62234	-1.00572
94965340	chr13:94965340:T:G	2.10077e-16	1.63416	-1.01762
94965589	chr13:94965589:C:T	2.98862e-17	-3.35199e-10	-1.33353
94965896	chr13:94965896:C:A	1.23639e-16	1.26686	-1.18043
94965915	chr13:94965915:G:A	1.42125e-17	-0.691413	-1.3854
94966070	chr13:94966070:C:A	1.39772e-17	-2.0935	-3.84511e-10
94967355	chr13:94967355:A:G	2.91648e-17	-3.35199e-10	-1.35797
94967431	chr13:94967431:G:T	4.4849e-17	-3.35199e-10	-0.927631
94967660	chr13:94967660:G:A	2.90673e-17	-3.35199e-10	-1.36132
94967968	chr13:94967968:G:T	7.6982e-17	-3.35199e-10	-0.387359
94968130	chr13:94968130:T:C	4.43478e-17	-3.35199e-10	-0.938867
94968181	chr13:94968181:G:A	3.02809e-17	-3.35199e-10	-1.32041
94968447	chr13:94968447:G:T	4.48624e-17	-3.35199e-10	-0.92733
94968467	chr13:94968467:C:T	1.73105e-17	-1.0962	-0.783412
94968697	chr13:94968697:T:C	3.02629e-17	-3.35199e-10	-1.32101
94968738	chr13:94968738:C:T	4.82829e-17	-0.853854	-3.84511e-10
94969000	chr13:94969000:A:G	4.05136e-17	-3.35199e-10	-1.02929
94969303	chr13:94969303:T:G	3.05664e-17	-3.35199e-10	-1.31103
94969360	chr13:94969360:C:T	2.81768e-17	-3.35199e-10	-1.39243
94969545	chr13:94969545:T:C	3.11117e-17	-3.35199e-10	-1.29335
94969716	chr13:94969716:A:T	1.32909e-16	1.27773	-1.119
94969888	chr13:94969888:T:A	3.37511e-17	-3.35199e-10	-1.21192
94970071	chr13:94970071:T:G	3.83001e-17	-3.35199e-10	-1.08548
94970312	chr13:94970312:C:T	1.38468e-17	-2.10287	-3.84511e-10
94970315	chr13:94970315:G:A	3.8723e-17	-3.35199e-10	-1.0745
94970743	chr13:94970743:G:A	3.66348e-17	-3.35199e-10	-1.12993
94971743	chr13:94971743:T:C	2.97794e-17	-3.35199e-10	-1.33711
94972058	chr13:94972058:A:G	3.60311e-17	-3.35199e-10	-1.14655
94972312	chr13:94972312:T:A	4.18309e-18	-1.94736	-1.35252
94972500	chr13:94972500:G:A	4.47824e-18	-1.86857	-1.36313
94972513	chr13:94972513:A:G	7.68409e-17	-3.35199e-10	-0.389193
94972538	chr13:94972538:C:G	3.10935e-17	-3.35199e-10	-1.29393
94972611	chr13:94972611:C:T	6.468e-18	-2.04102	-0.823046
94972747	chr13:94972747:G:A	1.2849e-16	1.30162	-1.1767
94972929	chr13:94972929:T:C	4.05787e-18	-1.97561	-1.35467
94973088	chr13:94973088:A:G	3.05102e-17	-3.35199e-10	-1.31287
94973097	chr13:94973097:C:T	8.42496e-18	-1.49199	-1.10774
94973111	chr13:94973111:C:A	3.14597e-17	-3.35199e-10	-1.28222
94973457	chr13:94973457:C:T	3.37176e-17	-3.35199e-10	-1.21291
94973726	chr13:94973726:A:G	2.98381e-17	-3.35199e-10	-1.33514
94973731	chr13:94973731:G:A	1.26826e-16	1.29024	-1.17835
94974364	chr13:94974364:C:G	4.41955e-17	-3.35199e-10	-0.942307
94975278	chr13:94975278:C:T	3.23795e-17	-3.35199e-10	-1.2534
94975314	chr13:94975314:C:G	2.9637e-17	-3.35199e-10	-1.34191
94975583	chr13:94975583:TA:T	3.96672e-18	-2.0012	-1.35179
94975751	chr13:94975751:G:A	3.62504e-17	0.195043	-1.33552
94976035	chr13:94976035:T:G	9.41126e-17	-3.35199e-10	-0.186439
94976482	chr13:94976482:G:T	3.22808e-17	-3.35199e-10	-1.25646
94976681	chr13:94976681:A:G	3.22624e-17	-3.35199e-10	-1.25703
94976704	chr13:94976704:A:G	3.087e-17	-3.35199e-10	-1.30115
94976858	chr13:94976858:G:A	1.35031e-17	-1.2382	-0.889811
94976901	chr13:94976901:G:C	3.57244e-17	-3.35199e-10	-1.1551
94976982	chr13:94976982:G:A	3.39966e-17	-3.35199e-10	-1.20467
94977082	chr13:94977082:G:A	4.14901e-18	-1.93757	-1.37049
94977463	chr13:94977463:TGA:T	6.86371e-17	0.816234	-1.31833
94977538	chr13:94977538:G:A	1.07741e-17	-1.45851	-0.89528
94977656	chr13:94977656:T:C	3.53931e-17	-3.35199e-10	-1.16441
94977836	chr13:94977836:G:A	3.82173e-17	-3.35199e-10	-1.08764
94978052	chr13:94978052:A:G	3.97438e-18	-1.99854	-1.35252
94978445	chr13:94978445:G:C	4.8958e-18	-2.08155	-1.061
94978811	chr13:94978811:C:T	2.49038e-17	-1.51591	-3.84511e-10
94978892	chr13:94978892:A:G	2.99037e-17	-3.35199e-10	-1.33295
94979095	chr13:94979095:C:T	3.06477e-17	-3.35199e-10	-1.30837
94979140	chr13:94979140:C:T	3.18944e-17	-3.35199e-10	-1.2685
94979405	chr13:94979405:C:G	5.08042e-18	-2.07826	-1.02728
94980085	chr13:94980085:T:G	3.1552e-17	-3.35199e-10	-1.27929
94980204	chr13:94980204:ATTTG:A	3.04621e-17	-3.35199e-10	-1.31445
94980516	chr13:94980516:C:T	7.67e-17	0.895697	-1.28673
94980637	chr13:94980637:T:C	5.03403e-18	-2.02525	-1.08946
94980704	chr13:94980704:C:T	5.15835e-18	-2.06856	-1.02176
94980756	chr13:94980756:G:A	3.23872e-17	-3.35199e-10	-1.25317
94980884	chr13:94980884:C:T	4.91069e-18	-2.08134	-1.05818
94980934	chr13:94980934:C:G	5.02652e-18	-1.83681	-1.27939
94980951	chr13:94980951:C:T	5.06223e-18	-2.07364	-1.03548
94981254	chr13:94981254:C:T	4.98855e-18	-2.0771	-1.04669
94981285	chr13:94981285:G:A	3.2348e-17	-3.35199e-10	-1.25438
94981342	chr13:94981342:A:T	3.24191e-17	-3.35199e-10	-1.25218
94981367	chr13:94981367:C:A	4.05194e-18	-1.97901	-1.35272
94981644	chr13:94981644:T:C	3.21945e-17	-3.35199e-10	-1.25914
94981764	chr13:94981764:A:T	4.99656e-18	-2.07361	-1.04857
94981822	chr13:94981822:C:A	9.44043e-18	-1.32727	-1.15866
94982059	chr13:94982059:T:C	5.0781e-18	-2.0732	-1.03279
94982168	chr13:94982168:G:A	5.16512e-18	-1.99562	-1.09339
94982190	chr13:94982190:A:G	7.03378e-17	0.800323	-1.27794
94982452	chr13:94982452:G:A	4.00443e-18	-1.99099	-1.35254
94982716	chr13:94982716:G:T	5.31805e-18	-1.955	-1.10482
94982739	chr13:94982739:G:A	5.10306e-18	-2.07344	-1.02765
94982847	chr13:94982847:G:A	4.93371e-18	-2.08293	-1.05191
94982868	chr13:94982868:A:G	3.97081e-18	-1.99894	-1.35302
94983609	chr13:94983609:G:GA	2.95041e-17	-3.35199e-10	-1.3464
94983785	chr13:94983785:A:G	3.16565e-17	-3.35199e-10	-1.27599
94984011	chr13:94984011:G:A	3.08665e-17	-3.35199e-10	-1.30126
94984188	chr13:94984188:A:C	4.99458e-18	-2.04108	-1.0815
94984557	chr13:94984557:AT:A	5.56954e-18	-1.91581	-1.09781
94984713	chr13:94984713:C:T	7.50061e-17	-3.35199e-10	-0.413362
94984845	chr13:94984845:T:C	4.48295e-18	-1.9157	-1.31495
94985113	chr13:94985113:G:A	3.07392e-17	-3.35199e-10	-1.30539
94985457	chr13:94985457:T:A	4.2833e-18	-2.00584	-1.27037
94985693	chr13:94985693:T:A	2.84743e-16	0.920658	-3.84511e-10
94985843	chr13:94985843:C:T	9.83982e-17	1.1186	-1.26051
94987482	chr13:94987482:A:T	3.23578e-17	-3.35199e-10	-1.25407
94987680	chr13:94987680:C:T	4.56009e-18	-1.87272	-1.34087
94987708	chr13:94987708:G:C	4.61409e-18	-1.86292	-1.33889
94987781	chr13:94987781:C:T	2.88799e-17	0.0236295	-1.39141
94988118	chr13:94988118:T:C	7.3805e-17	-3.35199e-10	-0.429504
94988209	chr13:94988209:A:G	7.67281e-16	1.91192	-3.84511e-10
94988311	chr13:94988311:C:T	2.85951e-17	-3.35199e-10	-1.3777
94988576	chr13:94988576:G:A	2.25891e-17	-0.220548	-1.39292
94988618	chr13:94988618:C:A	2.1436e-16	1.85747	-1.22074
94988626	chr13:94988626:A:G	2.87847e-17	-3.35199e-10	-1.37109
94989038	chr13:94989038:AAC:A	4.76038e-18	-1.77811	-1.3925
94989148	chr13:94989148:T:A	2.15978e-16	1.87272	-1.22848
94989232	chr13:94989232:G:A	2.04927e-16	1.82287	-1.23114
94989240	chr13:94989240:A:C	5.34429e-17	0.5993	-1.35162
94989471	chr13:94989471:C:A	8.86716e-18	-1.32997	-1.2186
94989699	chr13:94989699:G:T	9.47685e-17	1.16571	-1.34521
94989705	chr13:94989705:C:G	9.08005e-17	1.12357	-1.34584
94989742	chr13:94989742:A:G	2.17855e-16	1.88198	-1.22908
94989776	chr13:94989776:G:A	2.2082e-17	-0.241614	-1.39456
94989780	chr13:94989780:G:T	3.3858e-17	-3.35199e-10	-1.20876
94989888	chr13:94989888:G:A	1.40869e-17	-2.08569	-3.84511e-10
94990167	chr13:94990167:T:C	2.21912e-16	1.90087	-1.22952
94990491	chr13:94990491:C:T	2.82223e-17	-3.35199e-10	-1.39082
94990497	chr13:94990497:C:T	2.80723e-17	-3.35199e-10	-1.39615
94990608	chr13:94990608:T:C	2.17701e-16	1.88243	-1.23024
94990621	chr13:94990621:G:A	4.65738e-18	-1.87435	-1.31813
94990892	chr13:94990892:G:A	5.36905e-18	-1.95093	-1.09935
94990951	chr13:94990951:C:T	2.88507e-17	-3.35199e-10	-1.3688
94990992	chr13:94990992:T:C	2.88346e-17	-3.35199e-10	-1.36935
94991004	chr13:94991004:C:T	2.20955e-16	1.88616	-1.21914
94991228	chr13:94991228:T:C	2.21447e-16	1.9002	-1.23095
94991426	chr13:94991426:T:G	1.77558e-17	-1.85422	-3.84511e-10
94991574	chr13:94991574:G:A	1.11001e-16	1.25264	-1.27403
94991683	chr13:94991683:C:G	4.03409e-17	0.237493	-1.27106
94992089	chr13:94992089:T:C	9.11075e-18	-1.31839	-1.20308
94992128	chr13:94992128:A:G	2.89303e-17	-3.35199e-10	-1.36604
94992387	chr13:94992387:C:A	1.16169e-16	1.29128	-1.26716
94992502	chr13:94992502:C:A	1.16584e-16	1.26365	-1.23597
94992520	chr13:94992520:G:A	2.44882e-16	1.96673	-1.19688
94992572	chr13:94992572:G:A	5.48921e-18	-1.95097	-1.07718
94992671	chr13:94992671:G:A	2.87847e-17	-3.35199e-10	-1.37109
94992708	chr13:94992708:C:T	2.5288e-16	2.01217	-1.21018
94993330	chr13:94993330:A:G	2.68721e-16	2.10319	-1.24045
94993427	chr13:94993427:T:C	2.44555e-16	1.99337	-1.22486
94993540	chr13:94993540:A:C	3.48357e-17	-3.35199e-10	-1.18029
94993571	chr13:94993571:C:T	1.17357e-16	1.23865	-1.20436
94993572	chr13:94993572:G:A	2.32967e-17	-0.187042	-1.39558
94993583	chr13:94993583:T:C	2.44397e-16	1.99802	-1.23016
94993656	chr13:94993656:G:A	1.33564e-16	1.43524	-1.27159
94993703	chr13:94993703:T:C	1.28872e-16	1.40223	-1.27434
94993934	chr13:94993934:G:A	2.97801e-17	-3.35199e-10	-1.33709
94994127	chr13:94994127:T:C	1.17986e-16	1.31879	-1.27915
94994139	chr13:94994139:G:GGCATATGT	3.19361e-17	-3.35199e-10	-1.26719
94994161	chr13:94994161:G:C	6.42142e-17	-3.35199e-10	-0.568707
94994203	chr13:94994203:A:G	1.52591e-17	-0.807575	-1.19818
94994490	chr13:94994490:C:T	2.26667e-17	-0.213337	-1.3967
94994532	chr13:94994532:C:T	6.79321e-18	-1.41971	-1.3953
94994704	chr13:94994704:G:A	1.0384e-16	1.19603	-1.28411
94994754	chr13:94994754:G:A	1.02704e-16	1.1824	-1.28148
94995062	chr13:94995062:T:G	1.07376e-16	1.17786	-1.23245
94995238	chr13:94995238:T:A	1.3632e-17	-0.850669	-1.26784
94995321	chr13:94995321:G:A	6.27915e-17	0.651416	-1.24253
94995338	chr13:94995338:C:G	1.00393e-16	0.876854	-0.998691
94995451	chr13:94995451:A:T	4.66042e-18	-1.87059	-1.32124
94995522	chr13:94995522:T:C	2.83661e-17	-3.35199e-10	-1.38574
94995525	chr13:94995525:G:A	3.90412e-18	-2.0044	-1.3645
94995597	chr13:94995597:A:G	1.07024e-16	1.19034	-1.24822
94995736	chr13:94995736:G:A	1.02873e-16	1.1646	-1.26203
94995884	chr13:94995884:A:G	3.14048e-17	-3.35199e-10	-1.28397
94996030	chr13:94996030:TTAAGA:T	1.19241e-16	1.28909	-1.23887
94996113	chr13:94996113:T:C	8.96092e-17	1.0082	-1.24367
94996142	chr13:94996142:T:C	1.35318e-17	-0.729129	-1.39676
94996197	chr13:94996197:G:A	1.20163e-16	1.26354	-1.20562
94996321	chr13:94996321:A:G	2.81783e-17	-3.35199e-10	-1.39238
94996365	chr13:94996365:G:A	2.88e-17	-3.35199e-10	-1.37055
94996476	chr13:94996476:CA:C	4.04055e-18	-1.98912	-1.34543
94996491	chr13:94996491:G:A	1.28317e-16	1.273	-1.14943
94996562	chr13:94996562:C:T	3.29773e-17	-3.35199e-10	-1.23511
94996598	chr13:94996598:G:A	3.48536e-17	0.198559	-1.37833
94996722	chr13:94996722:C:T	3.01868e-17	-3.35199e-10	-1.32353
94996741	chr13:94996741:T:C	7.95313e-18	-1.86647	-0.790891
94997237	chr13:94997237:T:C	3.13487e-17	-3.35199e-10	-1.28576
94997309	chr13:94997309:T:C	4.96874e-18	-1.85065	-1.27711
94997596	chr13:94997596:C:T	4.63336e-18	-1.97773	-1.21992
94997695	chr13:94997695:T:C	1.98832e-16	1.8547	-1.29318
94997801	chr13:94997801:C:T	1.81603e-16	1.76569	-1.2948
94997810	chr13:94997810:C:T	4.72303e-18	-1.95599	-1.22249
94997859	chr13:94997859:AT:A	3.87023e-18	-2.02895	-1.34867
94997976	chr13:94997976:ACT:A	4.70461e-18	-1.95038	-1.232
94998039	chr13:94998039:G:A	4.66988e-18	-1.95837	-1.23143
94998094	chr13:94998094:A:G	3.39035e-17	-3.35199e-10	-1.20741
94998181	chr13:94998181:T:A	4.71271e-18	-1.9555	-1.22517
94998341	chr13:94998341:A:T	3.91035e-18	-2.01873	-1.34857
94998351	chr13:94998351:C:T	3.027e-17	-3.35199e-10	-1.32077
94998425	chr13:94998425:A:C	5.14216e-18	-1.89061	-1.20285
94998457	chr13:94998457:G:A	1.40219e-17	-2.09031	-3.84511e-10
94998458	chr13:94998458:T:C	1.04904e-17	-1.8287	-0.551775
94998560	chr13:94998560:C:T	4.93996e-18	-1.81853	-1.31504
94998582	chr13:94998582:TG:T	2.96051e-17	-3.35199e-10	-1.34298
94998596	chr13:94998596:T:C	3.34503e-17	-3.35199e-10	-1.22087
94998718	chr13:94998718:G:A	4.72134e-18	-1.95144	-1.2274
94998805	chr13:94998805:A:C	3.96659e-18	-2.00408	-1.34894
94999100	chr13:94999100:T:G	2.38694e-17	-1.1852	-0.373138
94999340	chr13:94999340:G:A	4.35573e-17	-3.35199e-10	-0.956853
94999441	chr13:94999441:T:A	4.23493e-17	-3.35199e-10	-0.984979
94999649	chr13:94999649:G:A	3.00705e-17	-3.35199e-10	-1.32739
95000053	chr13:95000053:C:T	7.10887e-18	-1.39909	-1.37049
95000177	chr13:95000177:AAT:A	1.78688e-16	1.83222	-1.37751
95000250	chr13:95000250:C:A	5.78265e-16	1.6291	-3.84511e-10
95000282	chr13:95000282:C:T	7.07298e-17	0.706476	-1.17854
95000286	chr13:95000286:A:T	2.88927e-17	-3.35199e-10	-1.36734
95000908	chr13:95000908:G:T	3.59616e-17	-1.39924	0.250766
95000989	chr13:95000989:C:T	3.29515e-17	-1.42953	0.193633
95000996	chr13:95000996:C:T	1.38421e-17	-2.10322	-3.84511e-10
95001069	chr13:95001069:A:G	1.2543e-17	-1.45712	-0.744643
95001187	chr13:95001187:C:T	3.96396e-16	2.60925	-1.35777
95001215	chr13:95001215:G:A	6.76207e-16	2.50031	-0.714744
95001220	chr13:95001220:G:A	7.58167e-17	-3.35199e-10	-0.402612
95001477	chr13:95001477:C:A	5.06278e-18	-1.71389	-1.39513
95001539	chr13:95001539:G:A	4.80426e-18	-1.76405	-1.39737
95001708	chr13:95001708:T:C	4.10338e-18	-1.97038	-1.34874
95001853	chr13:95001853:G:A	8.92513e-17	-3.35199e-10	-0.239475
95001913	chr13:95001913:A:C	4.0485e-16	2.63513	-1.36254
95001954	chr13:95001954:T:G	7.20446e-18	-1.7774	-0.978833
95002212	chr13:95002212:A:G	5.22332e-18	-1.68752	-1.39028
95002560	chr13:95002560:T:C	5.0588e-18	-1.71747	-1.39233
95002892	chr13:95002892:C:T	1.4173e-17	-2.07959	-3.84511e-10
95002953	chr13:95002953:G:A	7.00586e-16	2.05051	-0.229521
95002989	chr13:95002989:G:C	7.90867e-16	2.11322	-0.171017
95003121	chr13:95003121:C:G	5.66714e-17	-3.35199e-10	-0.693661
95003141	chr13:95003141:T:A	8.45693e-16	2.2095	-0.200273
95003229	chr13:95003229:G:A	2.61253e-17	-1.42109	-0.0469405
95003427	chr13:95003427:G:T	3.01228e-17	-3.35199e-10	-1.32565
95004075	chr13:95004075:T:C	5.22913e-18	-1.68352	-1.39317
95004614	chr13:95004614:T:C	2.80547e-17	-3.35199e-10	-1.39677
95004778	chr13:95004778:G:A	4.53357e-18	-1.85505	-1.36437
95005038	chr13:95005038:C:A	7.81975e-18	-1.55316	-1.12112
95005143	chr13:95005143:T:G	5.76529e-18	-1.5818	-1.39728
95005527	chr13:95005527:T:A	5.27393e-16	2.6145	-1.07748
95005638	chr13:95005638:A:C	1.44441e-17	-2.06065	-3.84511e-10
95005796	chr13:95005796:T:G	3.97732e-17	-3.35199e-10	-1.04774
95006604	chr13:95006604:A:C	3.46369e-17	-3.35199e-10	-1.18601
95007569	chr13:95007569:C:G	1.44512e-17	-2.06015	-3.84511e-10
95007612	chr13:95007612:T:A	7.01427e-18	-1.98002	-0.802969
95008223	chr13:95008223:C:T	4.57171e-17	0.463912	-1.37237
95008316	chr13:95008316:T:A	4.59036e-18	-1.98537	-1.22161
95008651	chr13:95008651:G:A	2.89066e-17	-3.35199e-10	-1.36686
95008974	chr13:95008974:A:C	3.63083e-17	-3.35199e-10	-1.13888
95009601	chr13:95009601:T:A	3.26408e-17	-0.0404233	-1.20494
95009612	chr13:95009612:G:A	4.97595e-17	-0.823729	-3.84511e-10
95010128	chr13:95010128:C:T	3.63586e-17	-3.35199e-10	-1.1375
95010305	chr13:95010305:C:T	4.06185e-17	-0.631737	-0.39497
95010483	chr13:95010483:C:T	5.45639e-18	-1.95299	-1.08116
95011646	chr13:95011646:CT:C	4.23403e-18	-2.05721	-1.23057
95011856	chr13:95011856:C:A	2.94843e-17	-3.35199e-10	-1.34707
95011922	chr13:95011922:GAC:G	2.81894e-17	-3.35199e-10	-1.39199
95011984	chr13:95011984:C:T	3.20637e-17	-2.08732	0.824119
95012092	chr13:95012092:G:A	6.62751e-17	-3.35199e-10	-0.537116
95012319	chr13:95012319:T:A	2.85677e-17	-3.35199e-10	-1.37865
95012334	chr13:95012334:CTT:C	3.29197e-17	-3.35199e-10	-1.23686
95012635	chr13:95012635:T:C	1.81011e-16	1.86481	-1.39719
95013590	chr13:95013590:G:A	3.28031e-17	-3.35199e-10	-1.24041
95013776	chr13:95013776:C:G	3.81817e-18	-1.99662	-1.39454
95013848	chr13:95013848:G:A	7.86975e-18	-1.46325	-1.20465
95014090	chr13:95014090:A:G	9.0088e-18	-1.13636	-1.39637
95014489	chr13:95014489:T:G	3.58794e-18	-2.08565	-1.3677
95014496	chr13:95014496:C:T	3.01572e-17	-3.35199e-10	-1.32451
95015345	chr13:95015345:T:C	3.89617e-17	-3.35199e-10	-1.06835
95015358	chr13:95015358:G:A	2.99026e-17	-3.35199e-10	-1.33298
95016253	chr13:95016253:T:G	1.51674e-17	-2.01178	-3.84511e-10
95016322	chr13:95016322:AAT:A	3.83652e-17	-3.35199e-10	-1.08378
95016955	chr13:95016955:G:A	2.2909e-16	-3.35199e-10	0.703185
95017284	chr13:95017284:T:C	3.45573e-18	-2.09351	-1.39739
95017318	chr13:95017318:G:A	3.73468e-17	-3.35199e-10	-1.11068
95017379	chr13:95017379:C:T	3.44693e-18	-2.09619	-1.39726
95017496	chr13:95017496:T:C	3.76532e-17	-3.35199e-10	-1.10251
95017614	chr13:95017614:T:C	4.63986e-17	-3.35199e-10	-0.893662
95017689	chr13:95017689:A:G	2.83003e-17	-3.35199e-10	-1.38806
95018075	chr13:95018075:TAA:T	4.2077e-18	-2.09658	-1.19744
95018185	chr13:95018185:C:A	2.93962e-17	-3.35199e-10	-1.35006
95018242	chr13:95018242:C:T	2.32576e-17	-1.5843	-3.84511e-10
95018294	chr13:95018294:C:G	3.75048e-17	-3.35199e-10	-1.10646
95018318	chr13:95018318:G:A	3.2717e-17	-3.35199e-10	-1.24303
95018736	chr13:95018736:C:T	3.53529e-18	-2.09253	-1.37561
95018948	chr13:95018948:A:G	8.06908e-18	-2.09512	-0.547772
95018997	chr13:95018997:TG:T	3.43491e-18	-2.10185	-1.39509
95019288	chr13:95019288:T:C	4.52587e-18	-2.0992	-1.12193
95019713	chr13:95019713:C:T	3.79328e-17	-3.35199e-10	-1.09511
95019812	chr13:95019812:G:A	4.1754e-17	-3.35199e-10	-0.999136
95019880	chr13:95019880:A:T	4.01637e-17	-3.35199e-10	-1.03797
95019882	chr13:95019882:A:G	2.80385e-17	-3.35199e-10	-1.39735
95019917	chr13:95019917:G:A	3.15925e-17	-3.35199e-10	-1.27801
95019983	chr13:95019983:G:A	5.16538e-18	-2.06868	-1.02027
95020011	chr13:95020011:A:T	3.11662e-16	-3.35199e-10	1.01099
95020184	chr13:95020184:C:T	2.81027e-17	-3.35199e-10	-1.39507
95020251	chr13:95020251:A:G	3.79833e-17	-3.35199e-10	-1.09378
95020604	chr13:95020604:T:C	3.43371e-18	-2.09991	-1.39738
95020632	chr13:95020632:G:A	7.12761e-18	-1.6683	-1.09866
95020868	chr13:95020868:T:C	3.43767e-18	-2.0988	-1.39734
95020881	chr13:95020881:C:T	4.35774e-18	-2.09551	-1.16347
95021111	chr13:95021111:C:T	4.89071e-17	-3.35199e-10	-0.841009
95021264	chr13:95021264:T:C	3.89471e-18	-2.07973	-1.29158
95021685	chr13:95021685:A:G	3.02928e-17	-3.35199e-10	-1.32002
95021910	chr13:95021910:C:T	4.00293e-18	-2.08401	-1.2599
95022033	chr13:95022033:G:A	6.9917e-17	-3.35199e-10	-0.483621
95022043	chr13:95022043:G:A	3.43835e-18	-2.0986	-1.39734
95022404	chr13:95022404:C:T	4.98118e-17	-3.35199e-10	-0.822679
95023394	chr13:95023394:G:A	1.41327e-17	-2.08244	-3.84511e-10
95023654	chr13:95023654:G:T	7.4912e-17	-3.35199e-10	-0.414617
95023727	chr13:95023727:G:A	4.36999e-18	-2.10058	-1.15559
95023735	chr13:95023735:C:T	3.6061e-18	-2.05428	-1.39402
95023932	chr13:95023932:C:T	2.62079e-17	-0.57551	-0.889362
95024051	chr13:95024051:A:G	3.59172e-18	-2.07618	-1.37612
95024219	chr13:95024219:A:C	3.93309e-18	-2.09434	-1.26717
95024238	chr13:95024238:C:A	6.18597e-18	-1.98879	-0.919855
95024390	chr13:95024390:T:C	2.81042e-17	-3.35199e-10	-1.39501
95024437	chr13:95024437:T:A	5.63129e-18	-2.06095	-0.941643
95024620	chr13:95024620:T:C	4.30079e-17	-3.35199e-10	-0.969546
95025018	chr13:95025018:C:T	4.13636e-17	-3.35199e-10	-1.00853
95025096	chr13:95025096:A:G	4.2249e-17	-3.35199e-10	-0.987351
95025129	chr13:95025129:G:C	4.67474e-17	-3.35199e-10	-0.886173
95025885	chr13:95025885:C:G	1.49484e-17	-2.02633	-3.84511e-10
95025997	chr13:95025997:A:C	1.39898e-17	-2.0926	-3.84511e-10
95026083	chr13:95026083:T:C	3.50714e-18	-2.09792	-1.37821
95026099	chr13:95026099:T:C	4.15554e-17	-3.35199e-10	-1.0039
95026215	chr13:95026215:T:C	4.14706e-17	-3.35199e-10	-1.00595
95026220	chr13:95026220:T:C	4.27181e-18	-2.06735	-1.21155
95026224	chr13:95026224:C:T	3.80465e-17	-3.35199e-10	-1.09212
95026358	chr13:95026358:AT:A	4.03019e-18	-2.05294	-1.28418
95026434	chr13:95026434:A:G	3.20442e-17	-3.35199e-10	-1.26382
95026596	chr13:95026596:A:G	3.97817e-18	-2.0615	-1.28861
95026735	chr13:95026735:A:G	2.80637e-17	-3.35199e-10	-1.39645
95026935	chr13:95026935:A:G	3.81781e-18	-2.06804	-1.32322
95027294	chr13:95027294:G:A	3.9658e-17	-3.35199e-10	-1.05064
95027298	chr13:95027298:A:G	2.82964e-17	-3.35199e-10	-1.3882
95027351	chr13:95027351:T:C	5.28924e-18	-1.9758	-1.08945
95027925	chr13:95027925:C:T	5.3968e-18	-2.10317	-0.941952
95027932	chr13:95027932:C:T	6.52241e-18	-2.0529	-0.80279
95028031	chr13:95028031:G:A	1.74093e-17	-2.08272	0.208795
95028055	chr13:95028055:C:T	1.07834e-16	-3.35199e-10	-0.0503373
95028131	chr13:95028131:C:T	5.38918e-18	-2.10324	-0.9433
95028285	chr13:95028285:A:G	4.76733e-18	-2.10081	-1.06833
95028336	chr13:95028336:T:C	1.35899e-17	-2.08127	-0.0403347
95028598	chr13:95028598:A:T	4.94656e-18	-2.06799	-1.06425
95028730	chr13:95028730:A:G	5.57381e-18	-2.05355	-0.959298
95028761	chr13:95028761:G:A	1.33751e-16	-3.35199e-10	0.165051
95028796	chr13:95028796:A:G	3.68188e-18	-2.08467	-1.34283
95028840	chr13:95028840:GA:G	7.00777e-18	-2.10373	-0.680182
95029041	chr13:95029041:G:A	2.81813e-17	-3.35199e-10	-1.39227
95029076	chr13:95029076:G:A	4.90792e-17	-3.35199e-10	-0.837495
95029644	chr13:95029644:G:A	2.81027e-17	-3.35199e-10	-1.39507
95030267	chr13:95030267:C:T	5.38026e-17	-3.35199e-10	-0.74561
95030493	chr13:95030493:C:T	1.61428e-17	-0.688411	-1.26105
95030710	chr13:95030710:A:G	3.05795e-17	-3.35199e-10	-1.3106
95030869	chr13:95030869:C:T	6.0209e-18	-1.53831	-1.39739
95030989	chr13:95030989:G:A	4.71628e-18	-1.82994	-1.34997
95031181	chr13:95031181:G:A	2.84881e-17	-3.35199e-10	-1.38144
95031345	chr13:95031345:T:G	4.08121e-17	-3.35199e-10	-1.02195
95032085	chr13:95032085:A:C	1.82521e-17	-0.562093	-1.26456
95032211	chr13:95032211:G:A	5.59603e-17	-3.35199e-10	-0.706288
95032394	chr13:95032394:T:C	5.86261e-17	-3.35199e-10	-0.659751
95032446	chr13:95032446:T:C	3.95952e-18	-2.09135	-1.26345
95033318	chr13:95033318:A:G	3.46839e-18	-2.1014	-1.38584
95033540	chr13:95033540:T:C	1.86329e-17	-0.562792	-1.24321
95033799	chr13:95033799:T:C	6.92885e-17	-3.35199e-10	-0.492652
95034206	chr13:95034206:T:C	7.52817e-17	-3.35199e-10	-0.409693
95034323	chr13:95034323:T:C	2.80655e-17	-3.35199e-10	-1.39639
95034701	chr13:95034701:C:T	1.30804e-16	-3.35199e-10	0.142773
95035417	chr13:95035417:T:G	1.67498e-17	-1.91254	-3.84511e-10
95035893	chr13:95035893:T:C	4.83026e-17	-3.35199e-10	-0.853445
95036537	chr13:95036537:C:T	3.71558e-17	-3.35199e-10	-1.11581
95036693	chr13:95036693:A:C	3.02718e-17	-3.35199e-10	-1.32071
95036881	chr13:95036881:T:C	3.01842e-17	-3.35199e-10	-1.32361
95037688	chr13:95037688:C:T	5.52364e-17	-3.35199e-10	-0.719309
95037953	chr13:95037953:C:A	4.33513e-18	-2.06948	-1.1947
95038472	chr13:95038472:C:T	1.43386e-17	-2.06798	-3.84511e-10
95039170	chr13:95039170:T:G	2.93527e-17	-3.35199e-10	-1.35155
95039258	chr13:95039258:T:C	4.94674e-18	-2.04796	-1.08425
95039388	chr13:95039388:A:G	1.18946e-16	-3.35199e-10	0.0477354
95039438	chr13:95039438:T:C	4.62653e-18	-2.05372	-1.1454
95039442	chr13:95039442:A:G	3.83119e-18	-2.07951	-1.30825
95040143	chr13:95040143:T:C	5.01377e-18	-1.97122	-1.14752
95040325	chr13:95040325:A:G	7.17701e-17	0.793176	-1.25064
95040384	chr13:95040384:A:G	4.88357e-17	-3.35199e-10	-0.842469
95040455	chr13:95040455:A:G	7.32667e-17	-3.35199e-10	-0.436824
95040627	chr13:95040627:C:T	3.59196e-18	-2.09907	-1.35316
95040661	chr13:95040661:G:A	3.24857e-17	-3.35199e-10	-1.25013
95040679	chr13:95040679:T:C	4.01497e-18	-1.9884	-1.3525
95040992	chr13:95040992:C:T	4.00561e-18	-2.08257	-1.26066
95041068	chr13:95041068:T:C	3.65078e-18	-2.07978	-1.35621
95041113	chr13:95041113:G:A	4.46104e-18	-1.98546	-1.25008
95041152	chr13:95041152:G:A	2.95776e-17	-3.35199e-10	-1.34391
95041502	chr13:95041502:A:G	3.07167e-17	-3.35199e-10	-1.30613
95041505	chr13:95041505:G:T	2.80374e-17	-3.35199e-10	-1.39739
95041864	chr13:95041864:C:A	3.17557e-17	-0.290031	-0.982828
95042345	chr13:95042345:T:C	4.23496e-18	-2.09474	-1.19282
95043311	chr13:95043311:CT:C	3.61306e-17	-3.35199e-10	-1.14379
95043316	chr13:95043316:T:G	2.9838e-17	-3.35199e-10	-1.33515
95043875	chr13:95043875:A:T	1.45578e-16	-3.35199e-10	0.249781
95044105	chr13:95044105:G:A	2.92885e-17	-3.35199e-10	-1.35373
95044286	chr13:95044286:C:T	2.93599e-17	-3.35199e-10	-1.3513
95044794	chr13:95044794:GAT:G	3.19277e-17	-3.35199e-10	-1.26746
95044898	chr13:95044898:CA:C	1.39417e-17	-2.09605	-3.84511e-10
95045084	chr13:95045084:T:A	4.99818e-17	-3.35199e-10	-0.819271
95045162	chr13:95045162:G:A	3.63771e-17	-0.247435	-0.889556
95045626	chr13:95045626:C:T	5.00246e-18	-1.72997	-1.39103
95045960	chr13:95045960:G:C	7.32338e-17	0.937726	-1.375
95046050	chr13:95046050:T:C	3.27793e-17	-0.310537	-0.930596
95046259	chr13:95046259:C:T	3.74317e-18	-2.07774	-1.33326
95046635	chr13:95046635:G:C	2.91545e-17	-3.35199e-10	-1.35832
95046754	chr13:95046754:C:T	3.14485e-17	-1.28258	-3.84511e-10
95046926	chr13:95046926:C:T	5.11929e-17	-3.35199e-10	-0.795329
95046960	chr13:95046960:CTG:C	1.44594e-17	-2.05959	-3.84511e-10
95047132	chr13:95047132:T:G	3.35563e-17	-3.35199e-10	-1.21771
95047402	chr13:95047402:G:A	2.93863e-17	-0.373068	-0.977333
95047464	chr13:95047464:A:AT	3.35597e-17	-0.385976	-0.831627
95047704	chr13:95047704:C:T	3.41821e-17	-0.312673	-0.886556
95047718	chr13:95047718:C:T	3.83752e-17	-0.129561	-0.953958
95048127	chr13:95048127:A:G	2.86675e-17	-3.35199e-10	-1.37517
95048426	chr13:95048426:CTGTTTCCA:C	3.73254e-17	-0.186405	-0.924852
95048575	chr13:95048575:T:G	3.57907e-17	-3.35199e-10	-1.15324
95048681	chr13:95048681:T:C	3.25849e-17	-0.284464	-0.962619
95048741	chr13:95048741:A:G	3.39337e-17	-0.275323	-0.931198
95048952	chr13:95048952:G:A	3.26976e-17	-3.35199e-10	-1.24363
95049240	chr13:95049240:A:G	2.81255e-17	-3.35199e-10	-1.39425
95049433	chr13:95049433:G:A	4.16897e-18	-1.95902	-1.34424
95049469	chr13:95049469:G:A	4.22155e-18	-2.09145	-1.19928
95049637	chr13:95049637:T:C	1.97503e-17	-1.74776	-3.84511e-10
95049664	chr13:95049664:A:T	7.19716e-17	0.193007	-0.647666
95049907	chr13:95049907:G:A	2.80826e-17	-3.35199e-10	-1.39578
95051552	chr13:95051552:A:T	7.58335e-17	-0.40239	-3.84511e-10
95051720	chr13:95051720:G:GC	4.8408e-18	-1.76353	-1.39032
95052023	chr13:95052023:C:T	3.85986e-18	-1.99945	-1.38085
95052568	chr13:95052568:C:T	3.43865e-17	-0.830894	-0.362371
95052729	chr13:95052729:C:T	1.39742e-17	-2.09372	-3.84511e-10
95052966	chr13:95052966:A:G	4.83761e-18	-2.10044	-1.05407
95053053	chr13:95053053:C:T	4.89261e-18	-2.09246	-1.05075
95053199	chr13:95053199:T:C	2.58763e-17	-0.180977	-1.29663
95053438	chr13:95053438:T:C	5.45106e-18	-1.71105	-1.32407
95053698	chr13:95053698:C:T	6.95135e-17	-3.35199e-10	-0.489409
95053845	chr13:95053845:C:T	1.3835e-17	-2.10373	-3.84511e-10
95053869	chr13:95053869:T:A	5.04767e-18	-2.08877	-1.02323
95053870	chr13:95053870:A:G	2.63476e-17	-0.299364	-1.16019
95053892	chr13:95053892:G:A	3.05895e-17	-3.35199e-10	-1.31027
95053973	chr13:95053973:T:A	3.72511e-18	-2.0187	-1.39713
95054194	chr13:95054194:A:G	3.54529e-18	-2.10339	-1.36192
95054350	chr13:95054350:G:A	3.6074e-18	-2.06783	-1.38012
95054467	chr13:95054467:T:G	5.0568e-18	-1.71281	-1.39739
95054624	chr13:95054624:T:G	4.26216e-18	-2.07779	-1.20337
95054798	chr13:95054798:C:T	3.56128e-18	-2.10112	-1.35969
95054859	chr13:95054859:T:C	7.28991e-18	-1.60587	-1.13857
95054988	chr13:95054988:C:T	7.27171e-18	-1.87685	-0.870092
95055580	chr13:95055580:C:T	2.2171e-17	-0.85401	-0.778134
95055648	chr13:95055648:C:T	3.9093e-17	-0.405455	-0.659533
95056413	chr13:95056413:T:C	4.65291e-17	-3.35199e-10	-0.890852
95056690	chr13:95056690:G:A	2.25632e-17	-0.87737	-0.73724
95056818	chr13:95056818:T:C	5.43688e-18	-2.09661	-0.941113
95056890	chr13:95056890:T:C	6.21614e-17	-3.35199e-10	-0.601196
95056958	chr13:95056958:A:AT	4.67382e-18	-1.83777	-1.35118
95057123	chr13:95057123:A:C	2.80554e-17	-3.35199e-10	-1.39675
95057126	chr13:95057126:A:G	4.77834e-18	-1.82464	-1.3422
95057141	chr13:95057141:A:G	4.41305e-18	-1.91644	-1.32993
95057189	chr13:95057189:T:C	3.57348e-18	-2.09593	-1.36146
95057279	chr13:95057279:C:T	2.92833e-17	-3.35199e-10	-1.35391
95057400	chr13:95057400:C:T	3.99168e-17	-3.35199e-10	-1.04413
95057534	chr13:95057534:G:A	1.61838e-17	-0.550957	-1.39596
95057579	chr13:95057579:C:T	2.30883e-17	-0.347892	-1.24371
95057808	chr13:95057808:A:G	9.91917e-18	-1.21446	-1.222
95058275	chr13:95058275:T:C	5.33482e-16	-3.35199e-10	1.5485
95058424	chr13:95058424:C:G	1.28796e-17	-1.03567	-1.13962
95058686	chr13:95058686:C:T	6.08904e-18	-1.81271	-1.11173
95058833	chr13:95058833:A:G	4.21427e-18	-1.92321	-1.36924
95058849	chr13:95058849:T:C	3.79385e-18	-2.09372	-1.30383
95058892	chr13:95058892:G:A	3.42072e-17	-3.35199e-10	-1.19849
95059124	chr13:95059124:G:A	3.27694e-17	-0.0674911	-1.17394
95059578	chr13:95059578:G:A	4.93015e-18	-1.8883	-1.24726
95059601	chr13:95059601:G:A	3.416e-17	-3.35199e-10	-1.19988
95059833	chr13:95059833:C:T	4.21107e-17	-3.35199e-10	-0.990629
95060057	chr13:95060057:C:T	3.3905e-17	-3.35199e-10	-1.20737
95060100	chr13:95060100:T:A	3.318e-17	-0.0919791	-1.137
95060161	chr13:95060161:A:G	8.5263e-17	-3.35199e-10	-0.28519
95060478	chr13:95060478:C:T	1.56312e-17	-1.98166	-3.84511e-10
95060813	chr13:95060813:C:T	4.70993e-18	-1.81681	-1.36445
95060995	chr13:95060995:T:C	5.33406e-17	-3.35199e-10	-0.754233
95061137	chr13:95061137:T:C	4.11448e-18	-1.92529	-1.39113
95061217	chr13:95061217:T:C	4.18147e-18	-1.98237	-1.3179
95061256	chr13:95061256:A:G	5.09477e-18	-1.90461	-1.19811
95061376	chr13:95061376:T:C	1.47194e-17	-2.04176	-3.84511e-10
95061380	chr13:95061380:TC:T	2.90941e-17	-3.35199e-10	-1.3604
95061654	chr13:95061654:A:G	3.91164e-18	-2.03579	-1.33119
95061898	chr13:95061898:T:C	3.54939e-17	-3.35199e-10	-1.16157
95062047	chr13:95062047:A:C	3.38424e-17	-3.35199e-10	-1.20922
95062086	chr13:95062086:ACACACTCT:A	3.22516e-17	-3.35199e-10	-1.25736
95062113	chr13:95062113:G:A	5.15029e-18	-1.88937	-1.20251
95062123	chr13:95062123:C:T	3.22904e-17	-3.35199e-10	-1.25616
95062342	chr13:95062342:C:T	4.05197e-18	-1.94335	-1.38838
95062368	chr13:95062368:C:A	2.82972e-17	-3.35199e-10	-1.38817
95062413	chr13:95062413:G:T	1.46164e-17	-2.04878	-3.84511e-10
95062637	chr13:95062637:G:C	4.94437e-18	-1.89892	-1.23376
95062722	chr13:95062722:C:T	4.87313e-18	-1.91075	-1.23645
95062760	chr13:95062760:A:G	3.48615e-17	-3.35199e-10	-1.17955
95062894	chr13:95062894:AAAAG:A	4.5184e-18	-1.97763	-1.24514
95062940	chr13:95062940:G:A	2.81171e-17	-3.35199e-10	-1.39455
95062992	chr13:95062992:T:C	2.99563e-17	-3.35199e-10	-1.33119
95062998	chr13:95062998:C:A	2.80548e-17	-3.35199e-10	-1.39677
95063090	chr13:95063090:A:G	3.23946e-17	-3.35199e-10	-1.25294
95063243	chr13:95063243:A:G	2.84839e-17	-3.35199e-10	-1.38159
95063307	chr13:95063307:A:C	2.81891e-17	-3.35199e-10	-1.392
95063585	chr13:95063585:G:A	5.19401e-17	-3.35199e-10	-0.780839
95063590	chr13:95063590:G:A	2.80442e-17	-3.35199e-10	-1.39715
95063713	chr13:95063713:G:A	2.8095e-17	-3.35199e-10	-1.39534
95063770	chr13:95063770:C:T	6.64421e-16	-3.35199e-10	1.76799
95063808	chr13:95063808:A:G	2.82804e-17	-3.35199e-10	-1.38876
95064081	chr13:95064081:A:G	6.84208e-18	-1.97299	-0.834845
95064421	chr13:95064421:C:T	3.4963e-17	-3.35199e-10	-1.17664
95064579	chr13:95064579:G:C	5.69501e-17	-3.35199e-10	-0.688756
95064936	chr13:95064936:C:G	5.33517e-17	-3.35199e-10	-0.754025
95065244	chr13:95065244:G:T	1.90525e-17	-2.10354	0.319805
95065451	chr13:95065451:A:C	2.87981e-17	-3.35199e-10	-1.37062
95065589	chr13:95065589:A:G	3.90896e-18	-2.0839	-1.28376
95065652	chr13:95065652:T:C	4.86645e-18	-2.01031	-1.13826
95065933	chr13:95065933:G:A	1.95778e-17	-1.75653	-3.84511e-10
95066234	chr13:95066234:T:C	4.01872e-18	-1.95793	-1.38204
95066316	chr13:95066316:C:T	3.42884e-17	-3.35199e-10	-1.19612
95066411	chr13:95066411:C:T	4.28404e-18	-2.03381	-1.24223
95066412	chr13:95066412:AG:A	3.72526e-17	-3.35199e-10	-1.11321
95066541	chr13:95066541:A:T	4.00137e-18	-2.06823	-1.27606
95067240	chr13:95067240:G:C	1.85072e-17	-0.522899	-1.28987
95067243	chr13:95067243:C:T	3.47396e-17	-3.35199e-10	-1.18305
95067281	chr13:95067281:C:T	6.87067e-17	-0.501084	-3.84511e-10
95067934	chr13:95067934:T:C	3.90156e-18	-2.09128	-1.27827
95068466	chr13:95068466:T:A	4.93735e-18	-2.04016	-1.09395
95068494	chr13:95068494:G:A	4.03192e-18	-1.94909	-1.3876
95068531	chr13:95068531:AG:A	3.91651e-18	-1.97194	-1.39379
95069336	chr13:95069336:A:G	5.26559e-17	-3.35199e-10	-0.767153
95069727	chr13:95069727:A:G	4.64059e-18	-1.80087	-1.39522
95069832	chr13:95069832:G:A	4.72282e-18	-1.82748	-1.35105
95069970	chr13:95069970:T:A	2.24312e-17	-0.246765	-1.37371
95070105	chr13:95070105:A:G	4.60547e-18	-1.80937	-1.39432
95070142	chr13:95070142:G:A	1.61965e-17	-1.94614	-3.84511e-10
95070222	chr13:95070222:C:T	4.78678e-18	-1.76903	-1.39604
95070383	chr13:95070383:G:A	3.36871e-17	-0.122679	-1.09114
95070428	chr13:95070428:G:T	5.02635e-18	-1.74192	-1.37432
95070785	chr13:95070785:C:T	4.56191e-18	-1.83443	-1.37876
95071279	chr13:95071279:A:G	4.62162e-17	-3.35199e-10	-0.897601
95071304	chr13:95071304:G:A	5.74319e-18	-1.63426	-1.34865
95072196	chr13:95072196:C:T	5.37076e-17	-3.35199e-10	-0.747376
95072213	chr13:95072213:C:T	4.32479e-18	-2.0023	-1.26426
95072317	chr13:95072317:T:C	5.77354e-18	-1.62494	-1.3527
95072414	chr13:95072414:T:C	4.02793e-17	-3.35199e-10	-1.03509
95072949	chr13:95072949:C:T	4.20489e-17	-3.35199e-10	-0.992097
95073170	chr13:95073170:T:C	3.15384e-17	-3.35199e-10	-1.27972
95073612	chr13:95073612:T:C	4.87452e-18	-1.83638	-1.31053
95073819	chr13:95073819:T:C	4.17339e-18	-1.96095	-1.34125
95074284	chr13:95074284:G:A	5.5388e-17	-3.35199e-10	-0.716567
95074287	chr13:95074287:A:G	4.95272e-18	-2.08292	-1.04807
95074609	chr13:95074609:T:C	4.67403e-16	-3.35199e-10	1.41626
95074650	chr13:95074650:C:T	2.87247e-17	-3.35199e-10	-1.37317
95075095	chr13:95075095:C:A	2.22783e-17	-0.237878	-1.38944
95075526	chr13:95075526:T:C	5.27584e-18	-1.82124	-1.24655
95075629	chr13:95075629:C:T	2.80776e-17	-3.35199e-10	-1.39596
95075968	chr13:95075968:T:C	2.81248e-17	-3.35199e-10	-1.39428
95076046	chr13:95076046:T:C	5.47108e-17	-3.35199e-10	-0.72887
95076096	chr13:95076096:AGACT:A	3.17282e-17	-3.35199e-10	-1.27372
95076266	chr13:95076266:A:G	6.00875e-18	-2.05251	-0.885205
95076925	chr13:95076925:A:G	5.3185e-17	-0.252389	-0.504765
95077200	chr13:95077200:A:C	1.52365e-17	-0.75537	-1.25186
95077223	chr13:95077223:A:G	6.66911e-18	-1.90996	-0.923483
95077777	chr13:95077777:C:A	4.10102e-17	-3.35199e-10	-1.01711
95077838	chr13:95077838:G:A	1.7271e-17	-0.872168	-1.00973
95077839	chr13:95077839:C:A	5.09951e-17	-3.35199e-10	-0.799202
95077898	chr13:95077898:A:G	2.8797e-17	-3.35199e-10	-1.37066
95077903	chr13:95077903:A:G	2.23427e-15	2.98074	-3.84511e-10
95078028	chr13:95078028:T:C	5.48074e-17	0.56905	-1.29616
95078285	chr13:95078285:G:A	1.04848e-17	-2.08194	-0.299062
95078292	chr13:95078292:G:T	4.7043e-17	-3.35199e-10	-0.879868
95078353	chr13:95078353:A:G	3.50059e-18	-2.09315	-1.38485
95078425	chr13:95078425:ACAAAAG:A	3.4858e-17	-0.194261	-0.985386
95078552	chr13:95078552:G:A	2.92527e-17	-3.35199e-10	-1.35496
95078609	chr13:95078609:C:T	2.93469e-17	-3.35199e-10	-1.35174
95078613	chr13:95078613:C:T	3.47201e-18	-2.10095	-1.38525
95078669	chr13:95078669:A:G	5.46415e-18	-2.04628	-0.986438
95078790	chr13:95078790:G:A	3.24509e-17	-3.35199e-10	-1.2512
95078936	chr13:95078936:T:A	5.6984e-17	0.294782	-0.982941
95079238	chr13:95079238:A:G	1.86181e-17	-0.861595	-0.945199
95079242	chr13:95079242:G:C	1.76011e-17	-0.916897	-0.94607
95079375	chr13:95079375:G:A	3.97391e-18	-2.01313	-1.33805
95079414	chr13:95079414:G:A	4.78943e-17	-3.35199e-10	-0.861934
95079482	chr13:95079482:G:A	2.94213e-17	-3.35199e-10	-1.34921
95079514	chr13:95079514:A:T	1.87725e-17	-0.894568	-0.903971
95079550	chr13:95079550:C:T	3.89517e-17	-3.35199e-10	-1.06861
95079704	chr13:95079704:G:A	3.5807e-17	-3.35199e-10	-1.15279
95079895	chr13:95079895:T:C	3.75122e-18	-2.06894	-1.33991
95080108	chr13:95080108:C:G	3.72938e-18	-2.07737	-1.33731
95080307	chr13:95080307:T:C	5.03338e-17	-3.35199e-10	-0.812254
95080340	chr13:95080340:G:A	3.69264e-18	-2.0831	-1.34148
95080380	chr13:95080380:T:A	7.3524e-18	-1.67457	-1.06134
95080401	chr13:95080401:TTTG:T	2.93286e-17	-3.35199e-10	-1.35237
95080415	chr13:95080415:T:C	3.6651e-18	-2.07967	-1.35241
95080551	chr13:95080551:G:A	3.57746e-17	-3.35199e-10	-1.15369
95080581	chr13:95080581:C:A	9.73445e-18	-2.07615	-0.379111
95080583	chr13:95080583:C:T	2.81845e-17	-3.35199e-10	-1.39216
95080700	chr13:95080700:C:T	3.65427e-18	-2.08684	-1.34819
95080900	chr13:95080900:G:A	3.65962e-17	-3.35199e-10	-1.13099
95081052	chr13:95081052:G:A	2.94367e-17	-3.35199e-10	-1.34869
95081304	chr13:95081304:CACAG:C	3.63992e-17	-3.35199e-10	-1.13638
95081583	chr13:95081583:C:G	3.1772e-17	-3.35199e-10	-1.27235
95081778	chr13:95081778:G:A	4.84529e-18	-2.04496	-1.10796
95081843	chr13:95081843:A:G	3.6031e-18	-2.09304	-1.3561
95081957	chr13:95081957:G:A	3.66123e-17	-3.35199e-10	-1.13055
95082450	chr13:95082450:T:C	3.96258e-17	-3.35199e-10	-1.05145
95082474	chr13:95082474:T:C	6.89104e-18	-2.10298	-0.697726
95082712	chr13:95082712:T:C	3.67239e-18	-2.08104	-1.34905
95082736	chr13:95082736:A:G	3.61999e-18	-2.07191	-1.37255
95082915	chr13:95082915:G:A	1.68177e-17	-1.9085	-3.84511e-10
95083072	chr13:95083072:C:T	2.91217e-17	-3.35199e-10	-1.35945
95083328	chr13:95083328:A:G	2.98557e-17	-3.35199e-10	-1.33455
95083406	chr13:95083406:G:GGGACT	1.38618e-17	-2.10179	-3.84511e-10
95083475	chr13:95083475:C:T	7.01151e-18	-2.10276	-0.680613
95083866	chr13:95083866:C:T	2.85017e-17	-3.35199e-10	-1.38097
95083879	chr13:95083879:C:T	2.82348e-17	-3.35199e-10	-1.39037
95083884	chr13:95083884:T:G	2.92852e-17	-3.35199e-10	-1.35385
95083956	chr13:95083956:C:T	2.81635e-17	-3.35199e-10	-1.3929
95084013	chr13:95084013:G:A	4.59425e-17	-3.35199e-10	-0.903539
95084367	chr13:95084367:T:C	3.49846e-17	-3.35199e-10	-1.17602
95084396	chr13:95084396:C:T	5.00108e-18	-2.05147	-1.06981
95084742	chr13:95084742:C:T	7.22951e-18	-2.10327	-0.649489
95085046	chr13:95085046:G:A	6.5369e-18	-2.10333	-0.750133
95085148	chr13:95085148:A:G	2.99049e-17	-3.35199e-10	-1.33291
95085255	chr13:95085255:G:A	3.98478e-18	-1.95203	-1.39642
95085493	chr13:95085493:C:T	1.01748e-16	-3.35199e-10	-0.108434
95086069	chr13:95086069:C:T	5.36201e-18	-2.02426	-1.02733
95086183	chr13:95086183:C:T	4.27376e-17	-3.35199e-10	-0.975852
95087254	chr13:95087254:G:A	3.68184e-18	-2.04669	-1.38083
95087273	chr13:95087273:C:T	7.94612e-18	-1.56514	-1.09311
95088056	chr13:95088056:C:T	2.99563e-17	-3.35199e-10	-1.33119
95088246	chr13:95088246:C:T	3.1046e-17	-3.35199e-10	-1.29546
95088578	chr13:95088578:T:C	2.80389e-17	-3.35199e-10	-1.39734
95088931	chr13:95088931:A:G	2.966e-17	-3.35199e-10	-1.34113
95089395	chr13:95089395:G:A	1.10736e-17	-1.30392	-1.02245
95089487	chr13:95089487:G:A	3.24928e-17	-3.35199e-10	-1.24991
95089742	chr13:95089742:G:A	2.80458e-17	-3.35199e-10	-1.39709
95090129	chr13:95090129:A:T	5.66186e-18	-1.60049	-1.39668
95090186	chr13:95090186:T:C	4.80719e-18	-2.02234	-1.13848
95090559	chr13:95090559:G:A	2.81478e-17	-3.35199e-10	-1.39346
95091547	chr13:95091547:T:A	4.08451e-18	-1.9931	-1.33063
95091623	chr13:95091623:C:T	1.43169e-16	-3.35199e-10	0.233093
95091793	chr13:95091793:C:T	6.7101e-17	-0.72107	0.196338
95092068	chr13:95092068:G:A	2.86626e-17	-3.35199e-10	-1.37534
95092089	chr13:95092089:G:C	1.97183e-16	-3.35199e-10	0.553201
95092377	chr13:95092377:A:G	2.83625e-17	-3.35199e-10	-1.38586
95092501	chr13:95092501:T:C	3.64285e-18	-2.10314	-1.33503
95092546	chr13:95092546:C:T	1.53062e-17	-2.00267	-3.84511e-10
95092994	chr13:95092994:A:G	2.93428e-17	-3.35199e-10	-1.35188
95093504	chr13:95093504:T:C	5.32363e-18	-1.66397	-1.3948
95093585	chr13:95093585:G:A	4.33781e-18	-1.96915	-1.29441
95094026	chr13:95094026:T:C	7.50759e-18	-1.39281	-1.3222
95094051	chr13:95094051:C:T	1.43051e-17	-2.07031	-3.84511e-10
95094555	chr13:95094555:A:C	2.80442e-17	-3.35199e-10	-1.39715
95094591	chr13:95094591:C:T	2.86753e-17	-3.35199e-10	-1.37489
95094702	chr13:95094702:G:A	1.35958e-17	-1.21439	-0.906781
95094737	chr13:95094737:C:T	2.91808e-17	-3.35199e-10	-1.35742
95095244	chr13:95095244:C:A	1.43263e-17	-2.06883	-3.84511e-10
95095938	chr13:95095938:C:T	1.04484e-16	-3.35199e-10	-0.0818969
95095967	chr13:95095967:T:C	8.88299e-18	-1.23827	-1.30852
95096130	chr13:95096130:T:C	1.10683e-16	-0.0242574	-3.84511e-10
95096471	chr13:95096471:T:C	5.97432e-18	-1.54857	-1.39489
95096659	chr13:95096659:G:A	6.06929e-18	-1.53873	-1.38896
95096752	chr13:95096752:C:T	3.1919e-17	-3.35199e-10	-1.26773
95096786	chr13:95096786:G:A	6.20754e-18	-1.51091	-1.39425
95096794	chr13:95096794:T:C	8.27462e-18	-1.23494	-1.38279
95097019	chr13:95097019:T:C	2.81611e-17	-3.35199e-10	-1.39299
95097312	chr13:95097312:A:G	3.95192e-18	-1.974	-1.38273
95097748	chr13:95097748:G:A	9.42445e-18	-1.15027	-1.33735
95098114	chr13:95098114:C:T	1.3837e-17	-2.10358	-3.84511e-10
95098482	chr13:95098482:G:A	4.22855e-18	-1.99282	-1.29625
95098710	chr13:95098710:C:T	5.80561e-17	-3.35199e-10	-0.66952
95098711	chr13:95098711:G:A	2.80647e-17	-3.35199e-10	-1.39642
95099064	chr13:95099064:A:C	5.13707e-17	-3.35199e-10	-0.791862
95099131	chr13:95099131:A:G	4.34511e-17	-3.35199e-10	-0.959294
95099353	chr13:95099353:T:C	2.80588e-17	-3.35199e-10	-1.39663
95099598	chr13:95099598:C:T	2.82062e-17	-3.35199e-10	-1.39139
95099737	chr13:95099737:T:C	8.02554e-18	-1.28834	-1.35996
95099743	chr13:95099743:C:T	8.19005e-18	-2.10135	-0.526661
95099770	chr13:95099770:A:G	9.0911e-18	-1.20183	-1.3218
95099879	chr13:95099879:A:G	2.80376e-17	-3.35199e-10	-1.39738
95099979	chr13:95099979:T:A	3.17066e-17	-1.27441	-3.84511e-10
95100224	chr13:95100224:C:G	7.74255e-18	-1.28804	-1.39616
95100435	chr13:95100435:G:A	3.29718e-17	-1.21648	-0.0187961
95100710	chr13:95100710:TTTG:T	2.84932e-17	-3.35199e-10	-1.38126
95100773	chr13:95100773:A:G	4.71476e-18	-1.8655	-1.31474
95100967	chr13:95100967:G:T	2.80717e-17	-3.35199e-10	-1.39617
95101023	chr13:95101023:C:T	1.75968e-16	-3.35199e-10	0.439369
95102515	chr13:95102515:C:G	2.84227e-17	-3.35199e-10	-1.38374
95102938	chr13:95102938:A:AT	4.463e-17	-1.5057	0.573179
95103189	chr13:95103189:T:G	3.05689e-17	-3.35199e-10	-1.31095
95103296	chr13:95103296:C:T	6.71317e-17	-1.38853	0.864254
95103704	chr13:95103704:T:C	2.83055e-17	-3.35199e-10	-1.38787
95103769	chr13:95103769:C:G	4.96393e-18	-1.7451	-1.38364
95103781	chr13:95103781:A:C	6.61267e-18	-1.45314	-1.3888
95103947	chr13:95103947:T:C	2.82416e-17	-3.35199e-10	-1.39013
95103972	chr13:95103972:C:T	2.81052e-17	-3.35199e-10	-1.39497
95104241	chr13:95104241:G:A	3.42132e-17	-3.35199e-10	-1.19832
95104394	chr13:95104394:A:G	2.85817e-17	-3.35199e-10	-1.37816
95104542	chr13:95104542:C:T	4.24849e-17	-3.35199e-10	-0.981783
95104907	chr13:95104907:G:T	1.89332e-16	-3.35199e-10	0.512573
95104945	chr13:95104945:G:A	5.03805e-18	-2.05706	-1.05685
95105018	chr13:95105018:T:C	6.97134e-17	-3.35199e-10	-0.486538
95105043	chr13:95105043:T:C	4.48563e-18	-2.07322	-1.15683
95105141	chr13:95105141:C:T	4.83494e-18	-2.05315	-1.10191
95105176	chr13:95105176:T:C	1.49115e-16	-3.35199e-10	0.273784
95105185	chr13:95105185:C:T	2.86528e-17	-3.35199e-10	-1.37568
95105311	chr13:95105311:T:C	1.6481e-17	-1.92872	-3.84511e-10
95105367	chr13:95105367:G:A	2.84533e-17	-3.35199e-10	-1.38267
95105539	chr13:95105539:G:A	2.85109e-17	-3.35199e-10	-1.38064
95105900	chr13:95105900:C:T	6.6104e-18	-1.88377	-0.958519
95105977	chr13:95105977:C:T	3.59391e-17	-3.35199e-10	-1.14911
95106387	chr13:95106387:G:A	2.83485e-17	-3.35199e-10	-1.38636
95106750	chr13:95106750:G:A	1.38721e-17	-2.10105	-3.84511e-10
95107109	chr13:95107109:T:C	4.39268e-18	-2.00461	-1.24638
95107171	chr13:95107171:C:CACTT	2.89729e-17	-3.35199e-10	-1.36457
95107598	chr13:95107598:T:C	4.09525e-17	-3.35199e-10	-1.01852
95107733	chr13:95107733:T:C	9.12945e-18	-1.19603	-1.32339
95107855	chr13:95107855:T:C	7.57883e-18	-1.30971	-1.39587
95108122	chr13:95108122:A:C	2.93404e-17	-3.35199e-10	-1.35197
95109013	chr13:95109013:T:TA	1.51338e-17	-2.014	-3.84511e-10
95109329	chr13:95109329:C:T	1.6806e-17	-0.573138	-1.33606
95109632	chr13:95109632:G:A	4.35314e-18	-2.07024	-1.18979
95109751	chr13:95109751:A:G	2.83362e-17	-0.0330516	-1.35374
95110138	chr13:95110138:A:G	2.98908e-17	-3.35199e-10	-1.33338
95110929	chr13:95110929:C:T	5.66765e-17	-3.35199e-10	-0.693571
95111002	chr13:95111002:C:A	7.5445e-17	-3.35199e-10	-0.407526
95111083	chr13:95111083:G:A	3.46509e-18	-2.09089	-1.3973
95111572	chr13:95111572:C:T	4.12935e-18	-2.0304	-1.28241
95111807	chr13:95111807:C:T	5.65894e-18	-1.6043	-1.39339
95112366	chr13:95112366:A:G	2.97817e-17	-3.35199e-10	-1.33704
95113287	chr13:95113287:A:G	3.31804e-16	1.07361	-3.84511e-10
95113579	chr13:95113579:AAAAAAATTACAT:A	1.39907e-17	-2.09254	-3.84511e-10
95114063	chr13:95114063:G:A	4.71036e-18	-2.05982	-1.12134
95114126	chr13:95114126:G:A	3.07633e-17	-3.35199e-10	-1.30461
95114308	chr13:95114308:T:C	1.33761e-17	-0.845839	-1.29162
95115079	chr13:95115079:A:G	4.10533e-18	-1.92434	-1.39431
95116108	chr13:95116108:T:C	4.16034e-18	-2.02336	-1.28197
95117449	chr13:95117449:C:T	3.27613e-17	-3.35199e-10	-1.24168
95117798	chr13:95117798:G:A	3.77195e-16	1.20183	-3.84511e-10
95118110	chr13:95118110:T:C	6.10426e-17	-3.35199e-10	-0.619358
95118171	chr13:95118171:G:A	5.51976e-18	-1.70744	-1.31516
95118474	chr13:95118474:T:C	7.48308e-18	-1.34847	-1.36981
95118698	chr13:95118698:T:G	3.21075e-16	-3.35199e-10	1.04074
95118741	chr13:95118741:G:A	3.02896e-17	-3.35199e-10	-1.32013
95119586	chr13:95119586:A:G	1.35997e-17	-0.817338	-1.30354
95119710	chr13:95119710:T:C	4.24665e-18	-2.07784	-1.20696
95119711	chr13:95119711:G:A	2.86802e-17	-3.35199e-10	-1.37472
95119765	chr13:95119765:G:A	5.05275e-18	-1.77431	-1.33669
95120490	chr13:95120490:C:T	9.36655e-18	-1.1166	-1.37719
95120507	chr13:95120507:C:T	2.8581e-17	-3.35199e-10	-1.37819
95120508	chr13:95120508:A:G	5.77349e-18	-1.6125	-1.36515
95120659	chr13:95120659:C:T	4.16011e-18	-2.07697	-1.22842
95121701	chr13:95121701:G:A	1.75569e-17	-1.86548	-3.84511e-10
95121757	chr13:95121757:AG:A	1.4005e-17	-2.09152	-3.84511e-10
95121856	chr13:95121856:C:T	2.82492e-17	-3.35199e-10	-1.38986
95122072	chr13:95122072:A:C	6.98875e-17	-3.35199e-10	-0.484044
95122382	chr13:95122382:T:C	2.85091e-17	-3.35199e-10	-1.38071
95122443	chr13:95122443:A:G	8.19387e-18	-1.98521	-0.642337
95122727	chr13:95122727:T:A	5.28198e-18	-2.01823	-1.0484
95122827	chr13:95122827:C:CA	1.80953e-17	-0.443875	-1.3914
95122878	chr13:95122878:C:A	3.42055e-17	-3.35199e-10	-1.19854
95123010	chr13:95123010:T:C	3.80921e-17	-3.35199e-10	-1.09092
95123215	chr13:95123215:A:G	4.18063e-18	-2.02863	-1.27184
95123443	chr13:95123443:A:C	2.93156e-17	-3.35199e-10	-1.35281
95123474	chr13:95123474:C:T	2.02038e-17	-0.343422	-1.38164
95123617	chr13:95123617:C:T	1.02569e-16	-3.35199e-10	-0.100392
95123753	chr13:95123753:C:T	4.14776e-17	-3.35199e-10	-1.00578
95124132	chr13:95124132:T:C	4.54065e-18	-1.87337	-1.34449
95124774	chr13:95124774:G:A	2.85209e-17	-3.35199e-10	-1.38029
95124810	chr13:95124810:G:A	3.88808e-18	-2.1037	-1.26932
95125313	chr13:95125313:A:G	1.76214e-17	-1.86182	-3.84511e-10
95125692	chr13:95125692:G:A	3.92971e-17	-3.35199e-10	-1.05978
95125712	chr13:95125712:T:C	4.94072e-17	-3.35199e-10	-0.830834
95126004	chr13:95126004:C:T	5.66524e-17	-3.35199e-10	-0.693996
95126023	chr13:95126023:A:G	7.1348e-17	-3.35199e-10	-0.463362
95126101	chr13:95126101:C:T	3.92971e-17	-3.35199e-10	-1.05978
95126211	chr13:95126211:TAA:T	4.37209e-17	-3.35199e-10	-0.953104
95126273	chr13:95126273:C:A	2.02268e-17	-0.332377	-1.39155
95126323	chr13:95126323:C:T	2.87056e-17	-3.35199e-10	-1.37384
95126637	chr13:95126637:T:C	2.84112e-17	-3.35199e-10	-1.38415
95126935	chr13:95126935:T:C	1.34107e-17	-0.756968	-1.37791
95127374	chr13:95127374:C:T	7.39422e-18	-2.01524	-0.714989
95127412	chr13:95127412:A:G	2.89273e-17	-3.35199e-10	-1.36614
95127488	chr13:95127488:G:C	2.90317e-17	-3.35199e-10	-1.36254
95127765	chr13:95127765:T:C	1.22774e-17	-0.914444	-1.30872
95128380	chr13:95128380:G:A	4.4453e-17	-3.35199e-10	-0.936497
95128512	chr13:95128512:G:A	4.30209e-17	-3.35199e-10	-0.969246
95129022	chr13:95129022:A:C	1.1975e-16	-3.35199e-10	0.0544773
95129355	chr13:95129355:T:A	1.56332e-17	-1.98153	-3.84511e-10
95129747	chr13:95129747:C:T	8.75665e-18	-1.16454	-1.39658
95129797	chr13:95129797:A:G	5.18374e-17	-3.35199e-10	-0.78282
95129816	chr13:95129816:T:C	1.52722e-17	-2.0049	-3.84511e-10
95129938	chr13:95129938:A:G	1.27898e-17	-0.785324	-1.39696
95130122	chr13:95130122:C:T	1.19295e-17	-0.910958	-1.34096
95130202	chr13:95130202:T:A	2.95496e-17	-3.35199e-10	-1.34486
95130220	chr13:95130220:C:T	1.39753e-17	-0.774047	-1.31959
95130367	chr13:95130367:ATC:A	3.7255e-18	-2.08065	-1.33508
95130666	chr13:95130666:C:T	3.54696e-17	-1.16226	-3.84511e-10
95130894	chr13:95130894:C:T	2.88387e-17	-3.35199e-10	-1.36921
95131456	chr13:95131456:C:T	2.84464e-17	-3.35199e-10	-1.38291
95131471	chr13:95131471:T:C	1.12252e-16	-3.35199e-10	-0.0101835
95131492	chr13:95131492:G:C	2.84634e-17	-3.35199e-10	-1.38231
95131902	chr13:95131902:A:G	4.89555e-18	-2.09784	-1.04476
95131995	chr13:95131995:G:A	2.87751e-17	-3.35199e-10	-1.37142
95132028	chr13:95132028:T:C	1.46043e-17	-2.04962	-3.84511e-10
95132081	chr13:95132081:G:A	9.80846e-18	-1.53242	-0.915269
95132169	chr13:95132169:G:A	2.88554e-17	-3.35199e-10	-1.36863
95132568	chr13:95132568:A:G	7.98638e-17	-3.35199e-10	-0.350608
95133079	chr13:95133079:G:A	2.27916e-17	-1.60454	-3.84511e-10
95133467	chr13:95133467:G:T	1.30846e-17	-2.08816	-0.0713353
95133591	chr13:95133591:C:T	5.71191e-17	-3.35199e-10	-0.685792
95133640	chr13:95133640:C:A	2.84792e-17	-3.35199e-10	-1.38176
95134925	chr13:95134925:T:C	3.92977e-17	-3.35199e-10	-1.05976
95135140	chr13:95135140:G:C	4.7149e-17	-3.35199e-10	-0.877617
95135181	chr13:95135181:A:T	3.75156e-18	-2.01815	-1.39061
95135242	chr13:95135242:G:T	4.78237e-18	-2.06597	-1.10003
95135732	chr13:95135732:G:A	1.669e-17	-1.91612	-3.84511e-10
95136090	chr13:95136090:T:C	4.2587e-17	-3.35199e-10	-0.979382
95136281	chr13:95136281:A:G	4.11269e-18	-1.93049	-1.38637
95136332	chr13:95136332:T:C	3.33134e-17	-3.35199e-10	-1.22497
95136464	chr13:95136464:C:T	1.42881e-17	-2.07151	-3.84511e-10
95136892	chr13:95136892:T:C	3.57468e-18	-2.08438	-1.37267
95137101	chr13:95137101:C:A	1.90488e-17	-1.78393	-3.84511e-10
95137306	chr13:95137306:G:A	3.91384e-17	-3.35199e-10	-1.06383
95137387	chr13:95137387:T:G	4.11202e-18	-1.93045	-1.38656
95138294	chr13:95138294:T:A	4.15012e-18	-1.94308	-1.36472
95138459	chr13:95138459:T:G	4.0876e-18	-1.95279	-1.37018
95138587	chr13:95138587:G:A	5.30277e-17	-3.35199e-10	-0.760116
95138591	chr13:95138591:A:C	3.02005e-17	-3.35199e-10	-1.32307
95138886	chr13:95138886:C:T	3.25141e-17	-3.35199e-10	-1.24926
95139474	chr13:95139474:G:A	5.657e-18	-2.0917	-0.906341
95139607	chr13:95139607:C:T	4.83987e-18	-1.98876	-1.16528
95140434	chr13:95140434:C:T	5.54989e-17	-3.35199e-10	-0.714568
95140834	chr13:95140834:T:C	4.20524e-18	-1.92679	-1.36781
95140866	chr13:95140866:A:G	4.20078e-18	-1.93103	-1.36463
95141120	chr13:95141120:T:C	4.17433e-18	-1.93707	-1.3649
95141188	chr13:95141188:G:A	3.04318e-17	-3.35199e-10	-1.31544
95141200	chr13:95141200:T:A	2.30733e-17	-2.09996	0.507708
95141214	chr13:95141214:T:C	2.84409e-17	-3.35199e-10	-1.3831
95141249	chr13:95141249:G:A	4.1954e-18	-1.93231	-1.36463
95141377	chr13:95141377:G:A	3.76104e-17	-3.35199e-10	-1.10365
95141717	chr13:95141717:T:C	3.41542e-17	-3.35199e-10	-1.20005
95141863	chr13:95141863:G:A	6.11023e-17	-3.35199e-10	-0.618382
95141884	chr13:95141884:C:T	5.22542e-18	-2.05346	-1.02393
95142436	chr13:95142436:G:T	5.75746e-17	-3.35199e-10	-0.677849
95142595	chr13:95142595:T:A	3.48743e-17	-3.35199e-10	-1.17918
95142599	chr13:95142599:T:A	2.21608e-17	-1.63261	-3.84511e-10
95142600	chr13:95142600:A:T	3.92192e-17	-1.06177	-3.84511e-10
95142619	chr13:95142619:G:A	3.14081e-17	-3.35199e-10	-1.28386
95142629	chr13:95142629:G:GA	3.81456e-17	-3.35199e-10	-1.08952
95142681	chr13:95142681:G:A	1.5408e-17	-1.99604	-3.84511e-10
95142910	chr13:95142910:G:T	3.43063e-16	-3.35199e-10	1.10698
95142969	chr13:95142969:G:A	9.81451e-18	-1.71166	-0.735407
95143929	chr13:95143929:T:C	5.67183e-17	-3.35199e-10	-0.692834
95144230	chr13:95144230:CTGAGGGGG:C	4.44713e-18	-2.10288	-1.13579
95144469	chr13:95144469:G:A	3.05725e-17	-3.35199e-10	-1.31083
95144910	chr13:95144910:G:A	5.96628e-17	-3.35199e-10	-0.642222
95144969	chr13:95144969:T:C	4.59002e-17	-3.35199e-10	-0.904461
95144984	chr13:95144984:A:G	1.41104e-17	-2.08402	-3.84511e-10
95145451	chr13:95145451:T:C	4.14488e-18	-1.98386	-1.3252
95145601	chr13:95145601:A:AG	7.72307e-18	-2.02084	-0.665879
95145761	chr13:95145761:C:T	1.11311e-17	-2.10373	-0.217455
95146105	chr13:95146105:G:A	6.58361e-17	-3.35199e-10	-0.543762
95146600	chr13:95146600:G:A	3.97169e-17	-3.35199e-10	-1.04915
95146617	chr13:95146617:G:A	1.55524e-17	-1.98672	-3.84511e-10
95146752	chr13:95146752:G:A	1.36712e-17	-2.0721	-0.0435359
95146764	chr13:95146764:G:T	4.42236e-17	-3.35199e-10	-0.941672
95146836	chr13:95146836:A:T	4.45977e-18	-1.9282	-1.30763
95147672	chr13:95147672:T:A	8.26366e-18	-2.06069	-0.558375
95148122	chr13:95148122:G:A	1.46725e-17	-2.04496	-3.84511e-10
95148551	chr13:95148551:T:C	5.28443e-17	-3.35199e-10	-0.763581
95149324	chr13:95149324:A:G	4.07687e-17	-3.35199e-10	-1.02302
95149801	chr13:95149801:T:C	1.54017e-17	-2.00993	0.0134744
95149828	chr13:95149828:T:C	4.14033e-18	-1.99689	-1.31326
95150246	chr13:95150246:T:A	1.46492e-17	-2.04655	-3.84511e-10
95150272	chr13:95150272:C:T	1.23506e-17	-1.93847	-0.278751
95150397	chr13:95150397:G:A	3.67751e-17	-3.35199e-10	-1.12611
95150826	chr13:95150826:C:T	3.91585e-18	-1.99887	-1.36703
95150885	chr13:95150885:G:T	7.41092e-17	-1.99557	1.57018
95151294	chr13:95151294:G:A	4.06762e-18	-1.93345	-1.39442
95151407	chr13:95151407:G:A	3.60721e-18	-2.09765	-1.35035
95151917	chr13:95151917:T:C	4.08463e-17	-3.35199e-10	-1.02111
95151974	chr13:95151974:G:C	4.36996e-17	-3.35199e-10	-0.953591
95152171	chr13:95152171:T:C	9.49789e-18	-1.61837	-0.861492
95152228	chr13:95152228:C:G	4.42844e-18	-1.91189	-1.331
95152300	chr13:95152300:A:T	4.28837e-18	-1.94338	-1.33164
95152535	chr13:95152535:A:G	3.90276e-18	-1.99644	-1.37281
95152652	chr13:95152652:T:G	4.83747e-17	-3.35199e-10	-0.851954
95152852	chr13:95152852:A:G	9.79259e-18	-1.8059	-0.64341
95153198	chr13:95153198:T:C	3.77506e-16	1.20266	-3.84511e-10
95154052	chr13:95154052:CT:C	1.22039e-16	-3.35199e-10	0.0734116
95154970	chr13:95154970:G:A	3.70434e-17	-3.35199e-10	-1.11884
95155029	chr13:95155029:G:A	4.70403e-17	-3.35199e-10	-0.879926
95155051	chr13:95155051:A:G	3.97946e-17	-3.35199e-10	-1.0472
95155108	chr13:95155108:T:C	3.66836e-18	-2.10287	-1.32831
95155234	chr13:95155234:G:A	1.3872e-17	-2.10106	-3.84511e-10
95155332	chr13:95155332:C:T	3.76074e-18	-2.0201	-1.38621
95155397	chr13:95155397:A:G	3.11292e-17	-3.35199e-10	-1.29278
95155413	chr13:95155413:A:G	4.01546e-18	-1.95984	-1.38094
95155438	chr13:95155438:G:A	3.79102e-18	-2.01584	-1.38246
95155528	chr13:95155528:T:C	4.19122e-18	-1.96709	-1.33085
95155616	chr13:95155616:G:A	2.34305e-17	-2.00379	0.426899
95155749	chr13:95155749:A:G	2.24545e-17	-1.72135	0.101912
95155950	chr13:95155950:T:C	2.88115e-17	-3.35199e-10	-1.37016
95156057	chr13:95156057:A:G	4.40022e-18	-1.91763	-1.33164
95156694	chr13:95156694:A:G	1.33178e-17	-2.04608	-0.0957477
95156910	chr13:95156910:T:C	3.54161e-18	-2.08805	-1.3783
95156958	chr13:95156958:T:C	3.69039e-17	-3.35199e-10	-1.12261
95157024	chr13:95157024:G:A	2.10444e-16	-3.35199e-10	0.618288
95157138	chr13:95157138:AC:A	8.06807e-18	-1.88586	-0.757159
95157300	chr13:95157300:T:C	1.45114e-17	-2.056	-3.84511e-10
95157353	chr13:95157353:G:A	1.38768e-17	-2.10071	-3.84511e-10
95157398	chr13:95157398:A:T	4.18158e-18	-1.97124	-1.329
95157692	chr13:95157692:G:C	1.5374e-17	-1.99825	-3.84511e-10
95157792	chr13:95157792:C:T	4.8642e-17	-3.35199e-10	-0.846443
95157885	chr13:95157885:C:G	5.68992e-18	-1.82891	-1.16333
95157898	chr13:95157898:G:A	5.29999e-17	-3.35199e-10	-0.760642
95157916	chr13:95157916:C:CA	2.81084e-17	-3.35199e-10	-1.39486
95157946	chr13:95157946:C:T	1.45966e-17	-2.05014	-3.84511e-10
95158056	chr13:95158056:A:T	1.24384e-17	-1.90004	-0.310105
95158144	chr13:95158144:C:T	5.1912e-18	-1.98438	-1.09958
95158453	chr13:95158453:T:G	8.74325e-17	-3.35199e-10	-0.260063
95158494	chr13:95158494:G:T	1.5374e-17	-1.99825	-3.84511e-10
95158576	chr13:95158576:G:A	5.45186e-18	-2.04793	-0.987048
95158635	chr13:95158635:T:C	5.17403e-18	-1.72366	-1.36361
95159175	chr13:95159175:G:A	3.45742e-17	-3.35199e-10	-1.18782
95159345	chr13:95159345:A:G	4.54269e-18	-2.08869	-1.12872
95159363	chr13:95159363:A:T	1.45808e-17	-2.05122	-3.84511e-10
95159398	chr13:95159398:T:C	4.67869e-17	-3.35199e-10	-0.885327
95159410	chr13:95159410:T:C	2.87976e-16	-3.35199e-10	0.931945
95159878	chr13:95159878:T:C	1.389e-17	-2.09976	-3.84511e-10
95160072	chr13:95160072:CAG:C	5.69873e-18	-2.03963	-0.951054
95160293	chr13:95160293:A:G	4.53305e-18	-2.09656	-1.12298
95160491	chr13:95160491:A:C	5.17785e-18	-2.10062	-0.985916
95160623	chr13:95160623:G:A	2.83937e-17	-3.35199e-10	-1.38476
95160771	chr13:95160771:A:C	4.60159e-17	-3.35199e-10	-0.901943
95161961	chr13:95161961:A:G	3.20711e-17	-3.35199e-10	-1.26298
95162468	chr13:95162468:G:A	2.88703e-17	-3.35199e-10	-1.36812
95162522	chr13:95162522:G:A	1.79867e-17	-1.8413	-3.84511e-10
95162993	chr13:95162993:G:A	9.73622e-18	-1.48418	-0.970899
95163161	chr13:95163161:C:T	1.45214e-17	-2.05531	-3.84511e-10
95163200	chr13:95163200:T:C	2.84686e-17	-3.35199e-10	-1.38213
95163501	chr13:95163501:TG:T	1.50447e-17	-2.0199	-3.84511e-10
95163550	chr13:95163550:A:G	3.32388e-17	-3.35199e-10	-1.22721
95163580	chr13:95163580:A:G	5.67903e-18	-1.74093	-1.25322
95163997	chr13:95163997:C:T	5.46161e-18	-1.66482	-1.36837
95164206	chr13:95164206:C:T	3.47065e-17	-3.35199e-10	-1.184
95164221	chr13:95164221:C:T	1.62365e-17	-1.94367	-3.84511e-10
95164271	chr13:95164271:A:G	4.07152e-18	-2.08878	-1.23813
95164720	chr13:95164720:A:AT	8.17816e-18	-1.79119	-0.838271
95164757	chr13:95164757:C:T	5.43369e-18	-1.79282	-1.2455
95164979	chr13:95164979:G:A	3.48282e-17	-3.35199e-10	-1.1805
95165142	chr13:95165142:T:C	4.81943e-18	-2.09983	-1.05844
95165531	chr13:95165531:T:C	2.91375e-17	-3.35199e-10	-1.3589
95165864	chr13:95165864:A:C	5.92784e-17	-3.35199e-10	-0.648685
95165939	chr13:95165939:C:T	4.43221e-18	-1.85393	-1.38811
95166374	chr13:95166374:T:C	6.35893e-17	-3.35199e-10	-0.578486
95166637	chr13:95166637:G:A	4.4764e-17	-3.35199e-10	-0.929526
95166648	chr13:95166648:CTT:C	2.80437e-17	-3.35199e-10	-1.39717
95166812	chr13:95166812:G:A	2.80437e-17	-3.35199e-10	-1.39717
95166841	chr13:95166841:C:G	2.97667e-17	-3.35199e-10	-1.33754
95166854	chr13:95166854:T:C	2.81554e-17	-3.35199e-10	-1.39319
95166879	chr13:95166879:G:A	1.74909e-17	-1.86925	-3.84511e-10
95166990	chr13:95166990:T:C	5.77358e-18	-1.58055	-1.39709
95167042	chr13:95167042:A:G	5.43647e-17	-3.35199e-10	-0.735215
95167089	chr13:95167089:A:C	3.59194e-18	-2.08529	-1.36695
95167143	chr13:95167143:C:T	2.88808e-17	-3.35199e-10	-1.36776
95167471	chr13:95167471:G:A	3.08827e-17	-3.35199e-10	-1.30073
95167648	chr13:95167648:T:C	3.51828e-17	-3.35199e-10	-1.17037
95167688	chr13:95167688:A:G	4.24165e-18	-1.95721	-1.32877
95167812	chr13:95167812:T:C	9.32491e-18	-1.98789	-0.510347
95168213	chr13:95168213:C:T	5.96799e-18	-1.6786	-1.26592
95168352	chr13:95168352:T:C	3.44433e-18	-2.10349	-1.39071
95168598	chr13:95168598:A:G	8.12963e-18	-1.35877	-1.27665
95168805	chr13:95168805:G:A	2.80921e-17	-3.35199e-10	-1.39544
95169237	chr13:95169237:T:A	5.63437e-18	-2.10373	-0.898313
95169365	chr13:95169365:T:C	3.09829e-17	-3.35199e-10	-1.29749
95169473	chr13:95169473:C:T	1.99851e-17	-0.400328	-1.33562
95169628	chr13:95169628:G:A	4.514e-16	-3.35199e-10	1.38142
95169648	chr13:95169648:T:A	9.07074e-17	-3.35199e-10	-0.223292
95170040	chr13:95170040:T:C	3.03729e-17	-3.35199e-10	-1.31738
95170089	chr13:95170089:G:A	9.86306e-17	-0.139549	-3.84511e-10
95170280	chr13:95170280:T:C	1.46134e-17	-2.04899	-3.84511e-10
95170406	chr13:95170406:T:C	2.92246e-17	-3.35199e-10	-1.35592
95170507	chr13:95170507:C:T	6.93115e-17	0.779203	-1.27152
95171105	chr13:95171105:G:T	1.00054e-17	-1.50874	-0.919062
95171669	chr13:95171669:T:G	3.02962e-17	-3.35199e-10	-1.31991
95171743	chr13:95171743:T:C	1.49078e-17	-2.02905	-3.84511e-10
95171821	chr13:95171821:C:T	2.90715e-17	-3.35199e-10	-1.36117
95171849	chr13:95171849:T:C	7.93094e-17	0.890344	-1.24792
95171973	chr13:95171973:G:A	5.21284e-14	6.39082	-0.260282
95172149	chr13:95172149:A:C	3.00024e-17	-3.35199e-10	-1.32965
95172388	chr13:95172388:C:T	1.89289e-16	1.12233	-0.60998
95172553	chr13:95172553:G:A	8.10887e-17	-3.35199e-10	-0.335387
95172782	chr13:95172782:CTT:C	2.18198e-16	1.12337	-0.468901
95172789	chr13:95172789:A:G	2.02624e-17	-0.327562	-1.3946
95173137	chr13:95173137:A:C	5.60225e-18	-1.62776	-1.38
95173317	chr13:95173317:G:A	3.90215e-18	-2.05559	-1.31381
95173350	chr13:95173350:A:G	1.57737e-17	-0.605646	-1.36694
95174253	chr13:95174253:T:G	5.50042e-17	-3.35199e-10	-0.723522
95174520	chr13:95174520:C:A	2.82543e-17	-3.35199e-10	-1.38969
95174615	chr13:95174615:A:G	4.33898e-17	0.410649	-1.37136
95174857	chr13:95174857:G:C	8.08694e-17	-3.35199e-10	-0.338095
95175573	chr13:95175573:G:T	3.10759e-17	-3.35199e-10	-1.2945
95175721	chr13:95175721:G:A	1.41945e-17	-2.07808	-3.84511e-10
95175809	chr13:95175809:A:G	1.49855e-16	-3.35199e-10	0.278737
95175830	chr13:95175830:A:T	6.381e-18	-2.10124	-0.776366
95176061	chr13:95176061:C:A	2.81538e-17	-3.35199e-10	-1.39325
95177062	chr13:95177062:C:A	2.21126e-17	-1.35913	-0.275655
95177074	chr13:95177074:C:T	2.23708e-17	-0.226608	-1.39657
95177119	chr13:95177119:CATTAG:C	6.81222e-17	-3.35199e-10	-0.509627
95177321	chr13:95177321:T:C	6.91618e-17	0.682767	-1.17725
95177334	chr13:95177334:T:C	2.82282e-16	1.61743	-0.705456
95177427	chr13:95177427:T:C	4.71435e-16	2.06155	-0.636701
95177438	chr13:95177438:T:A	1.41403e-17	-2.0819	-3.84511e-10
95177589	chr13:95177589:G:A	7.35998e-17	0.442154	-0.874443
95177649	chr13:95177649:A:G	3.2061e-17	-3.35199e-10	-1.26329
95177939	chr13:95177939:A:G	6.86671e-17	-3.35199e-10	-0.50166
95178220	chr13:95178220:C:G	7.59757e-17	-3.35199e-10	-0.400517
95178460	chr13:95178460:A:C	2.73693e-16	1.63244	-0.751359
95178536	chr13:95178536:C:T	1.37423e-16	-3.35199e-10	0.192134
95178824	chr13:95178824:G:A	9.64419e-17	0.393902	-0.555891
95178886	chr13:95178886:G:A	3.19628e-17	-3.35199e-10	-1.26636
95178952	chr13:95178952:T:G	3.12785e-17	-3.35199e-10	-1.288
95179132	chr13:95179132:G:A	5.16802e-18	-1.86943	-1.21901
95179245	chr13:95179245:C:T	2.70071e-16	1.66433	-0.79658
95179387	chr13:95179387:T:C	2.8584e-16	1.69626	-0.771755
95179507	chr13:95179507:T:G	8.32172e-17	0.811389	-1.12087
95179633	chr13:95179633:A:G	1.52266e-16	-3.35199e-10	0.294695
95179702	chr13:95179702:A:G	2.85196e-17	-3.35199e-10	-1.38034
95179707	chr13:95179707:C:A	2.86665e-17	-3.35199e-10	-1.3752
95179709	chr13:95179709:T:C	3.08513e-17	-3.35199e-10	-1.30175
95180028	chr13:95180028:A:G	4.64935e-16	1.41097	-3.84511e-10
95180813	chr13:95180813:C:T	1.54591e-17	-1.99274	-3.84511e-10
95181398	chr13:95181398:T:C	3.07008e-16	1.72193	-0.725986
95181657	chr13:95181657:T:A	5.5654e-17	-3.35199e-10	-0.711777
95182344	chr13:95182344:CTT:C	5.79057e-17	0.598678	-1.27079
95182811	chr13:95182811:T:C	2.84437e-17	-3.35199e-10	-1.383
95182822	chr13:95182822:A:G	1.74693e-17	-0.473185	-1.3973
95182908	chr13:95182908:C:G	2.90698e-17	-3.35199e-10	-1.36123
95183359	chr13:95183359:A:G	6.667e-18	-1.61734	-1.21642
95183379	chr13:95183379:T:G	2.6616e-17	-0.0905762	-1.35884
95183405	chr13:95183405:C:T	2.96914e-17	-3.35199e-10	-1.34007
95183414	chr13:95183414:T:C	1.67327e-17	-1.91356	-3.84511e-10
95183440	chr13:95183440:G:A	5.4824e-18	-2.05675	-0.972642
95183476	chr13:95183476:G:A	4.5253e-18	-1.9233	-1.29795
95183489	chr13:95183489:C:A	2.85955e-17	-3.35199e-10	-1.37768
95183624	chr13:95183624:C:A	7.3414e-17	0.791786	-1.2266
95183782	chr13:95183782:C:T	4.52681e-18	-2.10372	-1.1172
95183981	chr13:95183981:TCCA:T	1.35735e-17	-1.08034	-1.04247
95184000	chr13:95184000:C:T	7.52408e-16	3.23564	-1.34329
95184195	chr13:95184195:C:T	6.40718e-18	-1.5084	-1.36511
95184884	chr13:95184884:C:G	8.8237e-18	-1.22619	-1.3273
95185408	chr13:95185408:T:C	4.17169e-18	-1.97576	-1.32685
95185468	chr13:95185468:A:G	3.3736e-17	-0.0189972	-1.19337
95185602	chr13:95185602:A:C	1.5584e-16	-3.35199e-10	0.317901
95185792	chr13:95185792:G:T	5.25956e-18	-1.84497	-1.22591
95185823	chr13:95185823:C:T	5.56156e-16	2.91668	-1.32656
95185987	chr13:95185987:A:G	1.61212e-17	-0.613301	-1.33749
95186269	chr13:95186269:A:G	4.05501e-18	-1.99063	-1.34035
95186530	chr13:95186530:G:T	5.20525e-18	-1.90935	-1.17191
95186749	chr13:95186749:G:A	3.80825e-17	-3.35199e-10	-1.09118
95186754	chr13:95186754:T:C	4.60158e-17	-3.35199e-10	-0.901947
95186949	chr13:95186949:C:T	4.05065e-17	-0.0304718	-0.998997
95187042	chr13:95187042:T:C	4.6147e-18	-2.00883	-1.19285
95187092	chr13:95187092:T:C	3.21879e-17	-3.35199e-10	-1.25934
95187172	chr13:95187172:A:G	9.57369e-17	0.245107	-0.414434
95187255	chr13:95187255:C:T	8.02598e-18	-1.27559	-1.37266
95187480	chr13:95187480:G:C	8.52568e-18	-1.20824	-1.37961
95187688	chr13:95187688:T:C	3.32528e-17	-3.35199e-10	-1.22679
95187892	chr13:95187892:G:A	3.384e-17	-3.35199e-10	-1.20929
95188117	chr13:95188117:A:T	4.51635e-17	-3.35199e-10	-0.920641
95188127	chr13:95188127:G:A	1.06358e-17	-1.17511	-1.19159
95188583	chr13:95188583:G:A	1.45092e-17	-2.05615	-3.84511e-10
95188707	chr13:95188707:T:C	2.85395e-17	-3.35199e-10	-1.37964
95189256	chr13:95189256:C:G	1.23693e-16	0.658909	-0.572039
95189815	chr13:95189815:C:T	1.28467e-16	0.90147	-0.776731
95190718	chr13:95190718:G:C	3.28688e-17	-3.35199e-10	-1.23841
95190813	chr13:95190813:T:C	6.19979e-17	0.448373	-1.0522
95190896	chr13:95190896:G:A	7.41909e-16	2.75222	-0.87392
95191006	chr13:95191006:G:A	9.14409e-15	4.49338	-0.10345
95191180	chr13:95191180:G:A	1.5967e-16	1.73717	-1.39499
95191205	chr13:95191205:AC:A	1.69174e-17	-1.90259	-3.84511e-10
95191321	chr13:95191321:T:C	6.49136e-18	-1.55446	-1.306
95191540	chr13:95191540:T:C	1.08938e-16	0.618841	-0.658992
95191680	chr13:95191680:A:G	2.81679e-17	-3.35199e-10	-1.39275
95191774	chr13:95191774:T:TC	3.89591e-17	-1.06842	-3.84511e-10
95191872	chr13:95191872:C:T	4.93912e-17	-0.00385782	-0.8273
95191883	chr13:95191883:T:C	8.88719e-17	-3.35199e-10	-0.243734
95192027	chr13:95192027:C:T	4.66392e-16	2.45442	-1.04033
95192108	chr13:95192108:G:A	2.16265e-16	-3.35199e-10	0.645575
95192156	chr13:95192156:A:G	2.54426e-15	3.548	-0.437335
95192304	chr13:95192304:C:T	3.31298e-17	-3.35199e-10	-1.2305
95192481	chr13:95192481:C:T	1.97655e-14	6.06896	-0.908197
95192603	chr13:95192603:C:T	3.31365e-17	-0.0135859	-1.21671
95192701	chr13:95192701:T:C	4.535e-18	-1.92734	-1.29176
95192818	chr13:95192818:T:C	4.29449e-17	0.130288	-1.1013
95192930	chr13:95192930:A:C	2.37709e-17	-1.56247	-3.84511e-10
95193018	chr13:95193018:G:A	8.437e-17	-0.160472	-0.135246
95193146	chr13:95193146:AGAGTCTG:A	9.23093e-18	-1.55785	-0.950524
95193149	chr13:95193149:G:A	4.94057e-17	-3.35199e-10	-0.830864
95193204	chr13:95193204:G:T	2.0917e-17	-1.63698	-0.0533847
95193377	chr13:95193377:T:C	7.76535e-18	-1.9806	-0.70066
95193408	chr13:95193408:T:C	1.00473e-16	0.829655	-0.950694
95193452	chr13:95193452:G:A	1.261e-16	0.518247	-0.4121
95193542	chr13:95193542:G:A	2.82585e-17	-3.35199e-10	-1.38953
95193652	chr13:95193652:C:T	3.31151e-17	-3.35199e-10	-1.23094
95193719	chr13:95193719:G:T	1.24861e-16	0.339298	-0.243024
95194084	chr13:95194084:A:G	1.00327e-16	-3.35199e-10	-0.122498
95194237	chr13:95194237:C:T	1.16572e-17	-1.01003	-1.26498
95194307	chr13:95194307:G:A	3.02459e-17	-3.35199e-10	-1.32157
95194589	chr13:95194589:G:A	1.3935e-17	-2.09653	-3.84511e-10
95195864	chr13:95195864:C:T	1.23181e-17	-1.358	-0.86186
95196088	chr13:95196088:A:G	3.44357e-17	-3.35199e-10	-1.19184
95196095	chr13:95196095:A:T	1.58935e-16	0.757959	-0.420392
95196139	chr13:95196139:G:A	2.02364e-13	8.60096	-1.11407
95196211	chr13:95196211:AG:A	1.81367e-13	8.73949	-1.36215
95196276	chr13:95196276:C:T	1.4787e-17	-0.69072	-1.34646
95196284	chr13:95196284:A:G	4.2213e-17	-3.35199e-10	-0.988202
95196373	chr13:95196373:G:A	2.46827e-16	-3.35199e-10	0.777758
95196413	chr13:95196413:T:C	1.56128e-15	3.86673	-1.2444
95196799	chr13:95196799:G:A	9.87232e-18	-1.05572	-1.38548
95196861	chr13:95196861:C:A	1.10691e-17	-1.16254	-1.16424
95196922	chr13:95196922:C:A	3.71575e-16	2.53525	-1.34843
95197120	chr13:95197120:C:T	9.74366e-12	11.2399	0.121288
95197343	chr13:95197343:C:T	2.06287e-17	-0.321598	-1.38265
95197426	chr13:95197426:A:G	5.72438e-14	7.61157	-1.38742
95197563	chr13:95197563:T:C	6.98582e-14	7.80744	-1.38414
95197656	chr13:95197656:C:T	1.11533e-17	-1.11603	-1.20317
95197841	chr13:95197841:C:T	7.31771e-17	-3.35199e-10	-0.438048
95198040	chr13:95198040:C:T	7.34148e-17	-3.35199e-10	-0.434805
95198119	chr13:95198119:T:C	1.05326e-16	-3.35199e-10	-0.0738712
95198377	chr13:95198377:T:C	4.55881e-17	-3.35199e-10	-0.911283
95198419	chr13:95198419:C:T	1.19733e-17	-1.07081	-1.17744
95198420	chr13:95198420:A:G	3.21084e-16	2.38687	-1.3461
95198583	chr13:95198583:T:C	4.07024e-18	-2.10315	-1.22408
95198807	chr13:95198807:AG:A	1.02502e-16	-3.35199e-10	-0.101045
95199099	chr13:95199099:CAT:C	3.02045e-17	-3.35199e-10	-1.32294
95199393	chr13:95199393:T:C	3.23426e-17	-3.35199e-10	-1.25454
95199485	chr13:95199485:T:C	1.74919e-15	4.12356	-1.38758
95199556	chr13:95199556:G:A	1.07789e-16	-3.35199e-10	-0.050754
95199925	chr13:95199925:A:G	2.4117e-17	-0.319873	-1.22814
95200091	chr13:95200091:GA:G	8.14409e-17	-0.331054	-3.84511e-10
95200096	chr13:95200096:C:A	2.32515e-16	-3.35199e-10	0.718024
95200715	chr13:95200715:G:A	6.46434e-17	-3.35199e-10	-0.562045
95201019	chr13:95201019:T:C	9.09938e-17	-3.35199e-10	-0.220139
95201088	chr13:95201088:A:C	7.34939e-17	-0.0306659	-0.403062
95201320	chr13:95201320:T:A	2.10641e-17	-1.26823	-0.41513
95201526	chr13:95201526:G:A	1.35266e-17	-1.87704	-0.249231
95201597	chr13:95201597:A:G	8.27934e-15	5.67779	-1.3872
95201616	chr13:95201616:A:G	3.50045e-16	0.971224	0.155906
95201694	chr13:95201694:C:T	3.79117e-16	1.05332	0.153596
95202397	chr13:95202397:C:G	7.01633e-17	-3.35199e-10	-0.480106
95202407	chr13:95202407:C:T	1.18339e-16	0.734024	-0.691402
95202513	chr13:95202513:C:T	1.17341e-16	-3.35199e-10	0.0341497
95202523	chr13:95202523:C:T	2.40281e-17	-0.274999	-1.27671
95202524	chr13:95202524:G:A	2.13222e-17	-1.67118	-3.84511e-10
95202903	chr13:95202903:G:A	1.50648e-17	-1.72594	-0.292634
95203233	chr13:95203233:G:A	2.51798e-17	-0.250693	-1.2542
95203246	chr13:95203246:T:C	5.87165e-17	0.123392	-0.781602
95203398	chr13:95203398:G:A	2.74969e-17	-1.41686	-3.84511e-10
95203702	chr13:95203702:G:C	3.30049e-17	-3.35199e-10	-1.23427
95203966	chr13:95203966:G:A	3.85701e-17	-3.35199e-10	-1.07845
95203970	chr13:95203970:A:G	4.23097e-17	-3.35199e-10	-0.985914
95204032	chr13:95204032:C:T	5.73063e-17	0.472312	-1.15483
95204076	chr13:95204076:G:A	3.09169e-17	-3.35199e-10	-1.29963
95204435	chr13:95204435:TG:T	2.5376e-17	-0.102426	-1.3947
95204913	chr13:95204913:C:T	1.95296e-17	-1.29863	-0.460367
95205038	chr13:95205038:C:A	3.30611e-17	-3.35199e-10	-1.23257
95205406	chr13:95205406:C:T	3.30611e-17	-3.35199e-10	-1.23257
95205804	chr13:95205804:A:G	5.24992e-18	-2.04806	-1.02466
95205881	chr13:95205881:G:A	3.65321e-18	-2.04091	-1.39442
95205915	chr13:95205915:G:A	4.86715e-17	-3.35199e-10	-0.845838
95205992	chr13:95205992:C:T	5.63369e-17	-3.35199e-10	-0.699581
95206022	chr13:95206022:A:C	1.09024e-16	-3.35199e-10	-0.0393626
95206031	chr13:95206031:C:T	1.90474e-17	-1.35868	-0.425325
95206118	chr13:95206118:C:T	2.07363e-17	-1.69905	-3.84511e-10
95206234	chr13:95206234:T:C	1.21524e-16	-3.35199e-10	0.0691846
95206300	chr13:95206300:C:T	5.1048e-17	-3.35199e-10	-0.798164
95206432	chr13:95206432:G:A	1.39424e-17	-1.56394	-0.532048
95206524	chr13:95206524:A:T	1.82608e-17	-1.82618	-3.84511e-10
95206724	chr13:95206724:T:C	1.11109e-17	-1.606	-0.717003
95206742	chr13:95206742:T:C	1.00282e-17	-1.20571	-1.21982
95206781	chr13:95206781:C:A	1.033e-13	7.84538	-1.03092
95206804	chr13:95206804:A:T	1.28595e-17	-0.955694	-1.22116
95207052	chr13:95207052:T:C	3.0954e-17	-3.35199e-10	-1.29843
95207114	chr13:95207114:C:T	2.38212e-17	-1.32541	-0.234944
95207131	chr13:95207131:G:A	4.98621e-17	-3.35199e-10	-0.82167
95207210	chr13:95207210:T:C	3.0954e-17	-3.35199e-10	-1.29843
95207243	chr13:95207243:G:C	1.52866e-17	-2.00396	-3.84511e-10
95207317	chr13:95207317:T:C	1.12254e-17	-1.56246	-0.750291
95207404	chr13:95207404:A:G	3.05839e-17	-3.35199e-10	-1.31046
95207472	chr13:95207472:T:C	1.11068e-17	-1.57305	-0.750321
95207624	chr13:95207624:C:A	2.00015e-16	1.03126	-0.463797
95207638	chr13:95207638:G:A	6.21306e-17	-3.35199e-10	-0.601692
95207672	chr13:95207672:C:T	1.46544e-17	-2.04619	-3.84511e-10
95207720	chr13:95207720:T:C	1.00367e-17	-1.14296	-1.28172
95208034	chr13:95208034:C:A	1.18963e-17	-1.17436	-1.08034
95208172	chr13:95208172:G:A	1.20523e-16	-3.35199e-10	0.0609058
95208261	chr13:95208261:G:A	5.55257e-17	-3.35199e-10	-0.714084
95208320	chr13:95208320:C:T	3.40365e-17	-3.35199e-10	-1.2035
95208714	chr13:95208714:G:A	7.895e-18	-1.59784	-1.06686
95208730	chr13:95208730:C:T	2.29031e-17	-0.228939	-1.37072
95208759	chr13:95208759:T:C	7.23091e-17	-3.35199e-10	-0.449981
95208777	chr13:95208777:T:C	9.49494e-18	-1.5447	-0.935473
95208840	chr13:95208840:A:G	1.04391e-17	-1.53522	-0.850158
95208988	chr13:95208988:C:T	9.98934e-18	-1.55857	-0.870838
95209161	chr13:95209161:A:C	1.23655e-16	-3.35199e-10	0.0865629
95209284	chr13:95209284:A:G	1.26772e-17	-1.51856	-0.67257
95209550	chr13:95209550:A:G	7.78825e-18	-1.42598	-1.25234
95209942	chr13:95209942:A:G	5.88354e-18	-1.58203	-1.37674
95209943	chr13:95209943:C:T	2.00505e-15	3.95861	-1.08612
95210133	chr13:95210133:C:T	7.27784e-12	11.4851	-0.415715
95210140	chr13:95210140:C:G	4.14459e-17	-3.35199e-10	-1.00654
95210155	chr13:95210155:A:T	4.12264e-18	-1.96875	-1.34569
95210207	chr13:95210207:G:A	3.27525e-17	-1.24195	-3.84511e-10
95210373	chr13:95210373:C:T	4.73061e-17	0.511985	-1.38628
95210619	chr13:95210619:G:A	1.0221e-15	3.57429	-1.37561
95210642	chr13:95210642:A:G	6.60667e-18	-1.48566	-1.35719
95210754	chr13:95210754:C:A	1.42291e-17	-2.07564	-3.84511e-10
95210889	chr13:95210889:A:G	6.48327e-18	-1.48449	-1.37722
95210980	chr13:95210980:A:G	5.55567e-18	-1.62355	-1.39257
95211027	chr13:95211027:C:T	6.26608e-18	-1.53163	-1.36415
95211104	chr13:95211104:A:G	6.36346e-18	-1.53106	-1.3493
95211192	chr13:95211192:T:C	6.10856e-18	-1.56545	-1.35579
95211211	chr13:95211211:C:T	3.82679e-18	-2.02357	-1.36534
95211251	chr13:95211251:A:G	6.20595e-18	-1.54782	-1.35761
95211434	chr13:95211434:C:T	1.23203e-17	-0.860964	-1.35872
95211490	chr13:95211490:C:G	3.06996e-17	-3.35199e-10	-1.30668
95211509	chr13:95211509:G:A	7.56992e-17	0.915157	-1.31932
95211517	chr13:95211517:A:G	6.61061e-18	-1.49521	-1.34705
95211526	chr13:95211526:A:G	4.17757e-18	-1.92936	-1.37184
95211584	chr13:95211584:G:A	7.22529e-17	0.864472	-1.31523
95211690	chr13:95211690:G:A	1.00428e-16	-3.35199e-10	-0.121493
95211807	chr13:95211807:G:A	6.45123e-18	-1.52132	-1.34534
95211901	chr13:95211901:C:T	6.15907e-18	-1.56373	-1.34928
95211906	chr13:95211906:G:A	6.32639e-18	-1.53813	-1.34807
95211997	chr13:95211997:T:G	8.22353e-16	3.17682	-1.19559
95212130	chr13:95212130:G:A	5.94965e-16	3.04985	-1.39228
95212147	chr13:95212147:T:C	6.66417e-18	-1.50086	-1.33333
95212224	chr13:95212224:G:A	6.33311e-18	-1.53692	-1.34822
95212542	chr13:95212542:G:C	1.15286e-15	3.71615	-1.39707
95212554	chr13:95212554:G:T	5.55923e-18	-1.86921	-1.14626
95212712	chr13:95212712:A:T	4.05808e-18	-1.96598	-1.36424
95212734	chr13:95212734:TA:T	7.09689e-17	-3.35199e-10	-0.468689
95212742	chr13:95212742:C:T	2.38636e-16	-3.35199e-10	0.744008
95212764	chr13:95212764:C:T	5.89861e-18	-1.55898	-1.39723
95212918	chr13:95212918:G:A	5.98003e-18	-1.5455	-1.397
95212930	chr13:95212930:C:G	1.39201e-17	-2.0976	-3.84511e-10
95213065	chr13:95213065:T:A	6.09622e-18	-1.5269	-1.39637
95213118	chr13:95213118:T:C	6.04447e-18	-1.53505	-1.39674
95213321	chr13:95213321:G:A	5.95194e-18	-1.54992	-1.3973
95213645	chr13:95213645:C:A	5.81335e-18	-1.57339	-1.39739
95213668	chr13:95213668:T:C	7.50988e-17	0.880989	-1.29312
95213806	chr13:95213806:T:C	2.14971e-15	3.73994	-0.797789
95213813	chr13:95213813:A:G	6.02447e-18	-1.53829	-1.39681
95214053	chr13:95214053:A:G	3.90191e-17	-3.35199e-10	-1.06688
95214213	chr13:95214213:C:T	6.34857e-18	-1.48696	-1.39574
95214334	chr13:95214334:G:A	4.31885e-17	-3.35199e-10	-0.965356
95214360	chr13:95214360:G:A	6.20895e-18	-1.50755	-1.39739
95214524	chr13:95214524:A:C	6.01863e-18	-1.53878	-1.39729
95214650	chr13:95214650:T:C	2.69783e-15	3.16927	-3.84511e-10
95214677	chr13:95214677:G:A	8.15763e-17	0.989289	-1.31868
95214761	chr13:95214761:C:A	3.24273e-17	-3.35199e-10	-1.25193
95214834	chr13:95214834:C:T	3.39437e-17	-1.20623	-3.84511e-10
95214935	chr13:95214935:C:T	2.21911e-15	4.30346	-1.32953
95214981	chr13:95214981:A:T	6.09054e-18	-1.52681	-1.39739
95215148	chr13:95215148:T:C	6.07883e-18	-1.52913	-1.39698
95215223	chr13:95215223:C:G	2.88424e-17	-3.35199e-10	-1.36909
95215305	chr13:95215305:G:A	2.81424e-17	-3.35199e-10	-1.39365
95215338	chr13:95215338:T:C	6.38163e-18	-1.5228	-1.35471
95215375	chr13:95215375:G:A	6.32384e-18	-1.48925	-1.39735
95215378	chr13:95215378:G:A	6.31661e-18	-1.49037	-1.39738
95215500	chr13:95215500:A:G	3.82454e-18	-2.02872	-1.36077
95215755	chr13:95215755:C:T	6.01321e-18	-1.53961	-1.39736
95216076	chr13:95216076:C:T	6.13219e-18	-1.52009	-1.39729
95216726	chr13:95216726:G:C	6.25332e-18	-1.50099	-1.39683
95216803	chr13:95216803:G:A	4.863e-16	2.53556	-1.07966
95216838	chr13:95216838:G:A	4.69112e-15	4.54029	-0.817799
95216877	chr13:95216877:G:A	6.0732e-18	-1.52969	-1.39736
95217030	chr13:95217030:C:G	6.40566e-18	-1.52154	-1.3522
95217048	chr13:95217048:A:G	7.16773e-18	-1.36446	-1.39688
95217109	chr13:95217109:T:A	3.30318e-17	-3.35199e-10	-1.23346
95217154	chr13:95217154:G:C	6.11881e-18	-1.52248	-1.39708
95217389	chr13:95217389:A:G	1.45907e-15	3.26708	-0.712452
95217409	chr13:95217409:C:T	7.52083e-17	0.855853	-1.26652
95217768	chr13:95217768:C:T	6.02603e-18	-1.53834	-1.39651
95218487	chr13:95218487:C:T	9.28302e-17	-3.35199e-10	-0.200158
95218859	chr13:95218859:A:AG	6.95132e-17	-3.35199e-10	-0.489414
95219083	chr13:95219083:A:G	7.22491e-18	-1.38184	-1.37155
95219248	chr13:95219248:T:C	3.88828e-17	-3.35199e-10	-1.07038
95219389	chr13:95219389:C:T	2.94703e-17	0.00376045	-1.35131
95219404	chr13:95219404:T:C	1.02798e-15	3.59895	-1.39454
95219697	chr13:95219697:G:A	6.43113e-18	-1.47282	-1.39696
95220043	chr13:95220043:T:G	8.73704e-12	12.0443	-0.792196
95220157	chr13:95220157:T:C	5.96647e-18	-1.54922	-1.39555
95220185	chr13:95220185:AATATT:A	6.12041e-18	-1.52324	-1.39606
95220261	chr13:95220261:A:C	3.9404e-18	-1.96335	-1.3963
95220293	chr13:95220293:A:C	7.38982e-17	0.861444	-1.28969
95220330	chr13:95220330:C:G	5.91091e-12	10.9979	-0.136539
95220353	chr13:95220353:G:A	2.97367e-17	-1.33855	-3.84511e-10
95220838	chr13:95220838:A:G	1.05206e-16	-3.35199e-10	-0.0750064
95221140	chr13:95221140:A:G	6.59636e-18	-1.54879	-1.29562
95221252	chr13:95221252:A:T	4.24084e-15	4.41789	-0.796299
95221731	chr13:95221731:T:C	5.03754e-15	4.53921	-0.745472
95221975	chr13:95221975:T:C	3.2094e-15	3.18121	0.161698
95222214	chr13:95222214:A:AAGAGGACC	7.15117e-17	0.759518	-1.22059
95222337	chr13:95222337:C:T	6.10751e-18	-1.5598	-1.36162
95222529	chr13:95222529:G:A	6.81287e-18	-1.55723	-1.25488
95222688	chr13:95222688:G:A	7.53446e-18	-1.54151	-1.16993
95222702	chr13:95222702:T:C	9.02443e-18	-1.48589	-1.0451
95223164	chr13:95223164:T:C	9.63906e-15	4.93357	-0.490918
95223264	chr13:95223264:C:T	8.289e-18	-1.35339	-1.26261
95223360	chr13:95223360:T:C	8.38789e-18	-1.32784	-1.2763
95223542	chr13:95223542:C:G	4.86212e-17	-3.35199e-10	-0.84687
95223594	chr13:95223594:C:T	1.9705e-15	3.53246	-0.677354
95223779	chr13:95223779:T:G	8.28969e-18	-1.34077	-1.27515
95223847	chr13:95223847:C:G	8.04263e-18	-1.37885	-1.26733
95223883	chr13:95223883:G:A	7.91589e-18	-1.38716	-1.27489
95224115	chr13:95224115:C:T	4.5271e-17	-3.35199e-10	-0.918263
95224521	chr13:95224521:G:A	4.09887e-18	-1.97584	-1.34438
95224587	chr13:95224587:T:C	1.91758e-15	3.50636	-0.678475
95224704	chr13:95224704:T:C	1.59307e-17	-1.96268	-3.84511e-10
95224929	chr13:95224929:T:C	1.00606e-16	-3.35199e-10	-0.119722
95224981	chr13:95224981:A:T	5.41516e-15	4.90587	-1.03984
95225208	chr13:95225208:A:G	3.07704e-17	-3.35199e-10	-1.30438
95225358	chr13:95225358:C:T	3.76262e-15	3.18893	0.313012
95225522	chr13:95225522:T:C	1.4582e-17	-2.05114	-3.84511e-10
95225602	chr13:95225602:G:A	4.77296e-17	-3.35199e-10	-0.86538
95225631	chr13:95225631:C:T	7.94656e-18	-1.37813	-1.28006
95225852	chr13:95225852:G:T	7.90176e-18	-1.38561	-1.27824
95225996	chr13:95225996:G:T	3.57751e-17	-3.35199e-10	-1.15368
95226161	chr13:95226161:CTTCATCT:C	1.03115e-17	-1.12486	-1.27282
95226214	chr13:95226214:A:G	7.72739e-18	-1.43158	-1.25458
95226341	chr13:95226341:T:C	4.98655e-15	4.7561	-0.972532
95226387	chr13:95226387:T:C	7.52159e-18	-1.42097	-1.29219
95226588	chr13:95226588:G:A	8.25899e-18	-1.34276	-1.27687
95226598	chr13:95226598:G:A	8.1283e-18	-1.35983	-1.27575
95226613	chr13:95226613:C:T	3.10641e-17	-3.35199e-10	-1.29488
95226686	chr13:95226686:A:G	8.78742e-18	-1.27278	-1.28483
95227187	chr13:95227187:A:C	8.68417e-18	-1.29343	-1.276
95227407	chr13:95227407:AG:A	1.83633e-15	3.48539	-0.700799
95227435	chr13:95227435:C:T	1.72058e-17	-1.88569	-3.84511e-10
95227587	chr13:95227587:C:T	7.9092e-18	-1.38802	-1.27488
95227858	chr13:95227858:C:T	4.91018e-17	-3.35199e-10	-0.837035
95227897	chr13:95227897:A:AT	2.41246e-17	-1.5477	-3.84511e-10
95228031	chr13:95228031:C:T	3.97741e-17	-3.35199e-10	-1.04771
95228190	chr13:95228190:A:G	3.87033e-16	2.59827	-1.37069
95228206	chr13:95228206:G:T	3.85677e-17	0.17571	-1.25423
95228229	chr13:95228229:A:G	3.85711e-18	-2.06245	-1.31856
95228369	chr13:95228369:A:G	3.36992e-16	2.46156	-1.37244
95228501	chr13:95228501:G:A	7.2382e-18	-1.46398	-1.28758
95228569	chr13:95228569:G:A	5.0822e-17	-3.35199e-10	-0.802601
95228696	chr13:95228696:G:A	3.80531e-17	0.179175	-1.27112
95229016	chr13:95229016:C:T	6.85224e-18	-1.53771	-1.26865
95229077	chr13:95229077:T:G	6.63237e-18	-1.56384	-1.27513
95229118	chr13:95229118:C:T	6.71589e-18	-1.54311	-1.28335
95229316	chr13:95229316:A:G	1.61075e-16	0.350942	-3.84511e-10
95229424	chr13:95229424:A:G	6.53508e-17	-3.35199e-10	-0.551161
95229458	chr13:95229458:G:C	3.23831e-17	-3.35199e-10	-1.25329
95229486	chr13:95229486:G:A	6.63896e-18	-1.55744	-1.28054
95230068	chr13:95230068:C:T	3.95669e-17	0.245047	-1.29799
95230270	chr13:95230270:G:A	1.69599e-17	-1.90008	-3.84511e-10
95230342	chr13:95230342:A:G	1.80228e-15	3.35796	-0.592078
95230558	chr13:95230558:C:T	7.52918e-18	-1.44957	-1.26257
95231482	chr13:95231482:C:T	3.34142e-17	-3.35199e-10	-1.22195
95231497	chr13:95231497:G:A	5.93726e-17	-3.35199e-10	-0.647098
95231568	chr13:95231568:C:T	3.04794e-17	-3.35199e-10	-1.31388
95231931	chr13:95231931:G:A	3.12089e-17	-3.35199e-10	-1.29023
95231937	chr13:95231937:C:T	5.25029e-17	-0.770062	-3.84511e-10
95232428	chr13:95232428:C:T	1.58236e-17	-1.96943	-3.84511e-10
95232535	chr13:95232535:G:T	1.40914e-17	-2.08537	-3.84511e-10
95232570	chr13:95232570:G:A	1.12893e-14	2.62084	1.97984
95232576	chr13:95232576:C:CCT	1.88654e-17	-0.396213	-1.39739
95232826	chr13:95232826:T:C	3.55654e-17	-3.35199e-10	-1.15956
95232918	chr13:95232918:T:C	2.61945e-17	-0.453668	-1.01171
95233227	chr13:95233227:A:G	5.66336e-16	2.86423	-1.25598
95233620	chr13:95233620:A:T	1.33286e-16	-3.35199e-10	0.161569
95233696	chr13:95233696:T:C	2.82999e-17	-3.35199e-10	-1.38807
95233741	chr13:95233741:A:G	1.38459e-17	-2.10294	-3.84511e-10
95234022	chr13:95234022:T:C	1.92688e-17	-1.18835	-0.584094
95234040	chr13:95234040:A:G	5.12331e-18	-2.1021	-0.995031
95234600	chr13:95234600:T:C	3.91269e-17	-3.35199e-10	-1.06412
95234844	chr13:95234844:G:A	3.70599e-17	-3.35199e-10	-1.11839
95234928	chr13:95234928:T:C	6.12673e-16	2.89864	-1.21174
95235187	chr13:95235187:A:G	4.27233e-18	-2.1009	-1.17787
95235730	chr13:95235730:TG:T	1.4416e-17	-1.21639	-0.846202
95235850	chr13:95235850:T:C	5.67111e-16	2.81677	-1.20714
95236023	chr13:95236023:T:C	5.05191e-17	0.223703	-1.03228
95236090	chr13:95236090:G:A	6.03543e-17	-3.35199e-10	-0.630698
95236365	chr13:95236365:CCTT:C	3.16683e-17	-0.182073	-1.09354
95236417	chr13:95236417:T:C	6.4077e-13	9.03366	-0.394162
95236425	chr13:95236425:C:T	2.86319e-17	-3.35199e-10	-1.37641
95236547	chr13:95236547:G:A	2.91633e-17	-3.35199e-10	-1.35802
95236585	chr13:95236585:T:C	3.69257e-16	-3.35199e-10	1.18056
95236606	chr13:95236606:A:G	3.45024e-16	2.26218	-1.1495
95236622	chr13:95236622:T:A	4.07516e-15	3.58173	-3.84511e-10
95236944	chr13:95236944:G:A	2.87453e-17	-3.35199e-10	-1.37246
95237251	chr13:95237251:T:C	3.14291e-15	4.25267	-0.930693
95237424	chr13:95237424:C:T	4.52111e-15	3.35358	0.332001
95237670	chr13:95237670:C:G	3.48349e-17	-3.35199e-10	-1.18031
95237739	chr13:95237739:C:T	4.92578e-17	-3.35199e-10	-0.833864
95237822	chr13:95237822:C:T	2.87056e-17	-3.35199e-10	-1.37384
95238110	chr13:95238110:A:C	6.90017e-17	0.154069	-0.650869
95238291	chr13:95238291:G:A	2.89083e-17	-3.35199e-10	-1.3668
95238381	chr13:95238381:T:C	2.88595e-17	-3.35199e-10	-1.36849
95238981	chr13:95238981:C:A	3.03704e-17	-3.35199e-10	-1.31746
95239145	chr13:95239145:C:G	7.97429e-17	-3.35199e-10	-0.352123
95239348	chr13:95239348:C:T	1.61143e-17	-1.95123	-3.84511e-10
95239600	chr13:95239600:G:A	3.37969e-17	-3.35199e-10	-1.21056
95239757	chr13:95239757:C:A	5.25926e-17	-3.35199e-10	-0.768355
95239759	chr13:95239759:GT:G	3.34958e-17	0.0619838	-1.28149
95240041	chr13:95240041:T:C	2.17942e-12	10.8406	-0.976927
95240102	chr13:95240102:A:G	9.50805e-13	9.51116	-0.477022
95240160	chr13:95240160:G:A	5.55809e-15	4.42343	-0.531348
95240332	chr13:95240332:G:A	8.7254e-13	9.42807	-0.47984
95240498	chr13:95240498:T:C	3.27008e-17	-0.433201	-0.81033
95240578	chr13:95240578:G:T	2.81472e-17	-3.35199e-10	-1.39348
95240642	chr13:95240642:C:T	7.46688e-10	16.5395	-0.839242
95240667	chr13:95240667:T:G	5.72145e-10	16.2531	-0.819177
95240807	chr13:95240807:C:T	2.86371e-17	-3.35199e-10	-1.37623
95241104	chr13:95241104:C:T	1.52803e-17	-2.00437	-3.84511e-10
95241254	chr13:95241254:A:G	2.85943e-17	-3.35199e-10	-1.37772
95241522	chr13:95241522:C:T	4.40127e-11	12.9144	-0.045322
95241628	chr13:95241628:T:C	1.62779e-09	16.2208	0.258768
95241787	chr13:95241787:C:T	2.94266e-17	-3.35199e-10	-1.34903
95241866	chr13:95241866:G:C	1.87652e-15	3.39892	-0.592675
95242061	chr13:95242061:G:A	1.56235e-09	15.771	0.66753
95242075	chr13:95242075:G:A	1.97916e-17	-0.644242	-1.10143
95242131	chr13:95242131:A:G	1.65141e-15	2.67845	-3.84511e-10
95242373	chr13:95242373:G:A	3.14399e-09	15.9639	1.1739
95242429	chr13:95242429:G:T	1.37772e-17	-0.870963	-1.23695
95242435	chr13:95242435:T:C	3.40579e-17	-3.35199e-10	-1.20287
95242669	chr13:95242669:G:A	1.25572e-09	15.4267	0.793353
95242683	chr13:95242683:C:T	0.00752977	26.7215	5.10517
95242776	chr13:95242776:C:G	6.18099e-18	-1.90027	-1.00918
95243157	chr13:95243157:G:GCACTGTGTGGGTCCATCTTAA	3.83013e-17	-3.35199e-10	-1.08545
95243321	chr13:95243321:T:C	3.16867e-17	-3.35199e-10	-1.27503
95243359	chr13:95243359:GC:G	3.38955e-17	-3.35199e-10	-1.20765
95243412	chr13:95243412:C:T	0.162147	29.9813	4.91506
95243515	chr13:95243515:G:A	1.08916e-08	17.8053	0.575002
95243612	chr13:95243612:C:CA	6.56153e-18	-2.01758	-0.832123
95243696	chr13:95243696:G:A	7.24691e-08	19.0814	1.19409
95243974	chr13:95243974:T:C	4.66065e-16	2.79695	-1.38355
95244067	chr13:95244067:T:C	0.143832	29.722	5.05445
95244162	chr13:95244162:G:A	1.92182e-17	-0.384802	-1.39027
95244195	chr13:95244195:C:T	2.97579e-17	-3.35199e-10	-1.33784
95244245	chr13:95244245:A:G	0.259853	30.4968	4.87113
95244297	chr13:95244297:T:G	4.5999e-08	18.6299	1.19104
95244557	chr13:95244557:G:A	4.53953e-17	-0.915522	-3.84511e-10
95244562	chr13:95244562:C:T	6.65514e-16	1.83377	-0.0641391
95244576	chr13:95244576:C:T	5.36209e-09	16.0149	1.65678
95244936	chr13:95244936:A:G	0.0132559	30.1645	2.22783
95245010	chr13:95245010:C:T	3.59855e-17	-3.35199e-10	-1.14782
95245048	chr13:95245048:C:T	1.63969e-17	-0.699115	-1.23472
95245098	chr13:95245098:A:G	2.83356e-17	-3.35199e-10	-1.38681
95245105	chr13:95245105:C:T	0.262084	29.5638	5.8127
95245165	chr13:95245165:A:G	3.29608e-17	-3.35199e-10	-1.23561
95245485	chr13:95245485:C:T	3.13362e-08	18.1287	1.30838
95245504	chr13:95245504:T:C	3.97348e-08	18.305	1.36952
95245613	chr13:95245613:C:T	2.80516e-17	-3.35199e-10	-1.39688
95245953	chr13:95245953:A:G	0.151292	29.1149	5.71214
95246174	chr13:95246174:C:T	5.45483e-16	2.93652	-1.36578
95246257	chr13:95246257:C:T	3.83337e-18	-2.05136	-1.33582
95246418	chr13:95246418:C:T	7.31208e-16	1.08446	0.779308
95247100	chr13:95247100:A:G	6.21014e-16	0.999624	0.7008
95247270	chr13:95247270:A:G	7.15965e-17	-0.283082	-0.176802
95247353	chr13:95247353:A:G	9.04329e-17	0.814533	-1.04086
95247389	chr13:95247389:C:T	9.79474e-17	0.901253	-1.04775
95247636	chr13:95247636:G:A	2.86867e-17	-3.35199e-10	-1.3745
95248822	chr13:95248822:G:A	3.91447e-08	19.3989	0.260702
95248987	chr13:95248987:C:T	6.23299e-06	23.8824	0.847557
95249025	chr13:95249025:A:G	2.99028e-16	-3.35199e-10	0.969605
95249409	chr13:95249409:G:A	5.1815e-15	3.82192	-3.84511e-10
95249514	chr13:95249514:C:T	4.40604e-15	3.6598	-3.84511e-10
95249571	chr13:95249571:A:T	1.09698e-16	-3.35199e-10	-0.0332029
95250452	chr13:95250452:G:T	5.65989e-17	-3.35199e-10	-0.694941
95250970	chr13:95250970:T:C	3.0619e-17	-3.35199e-10	-1.30931
95251043	chr13:95251043:C:T	4.31588e-18	-1.87128	-1.39734
95251356	chr13:95251356:C:T	3.64156e-17	0.030027	-1.16596
95251450	chr13:95251450:A:T	3.53979e-17	0.00374097	-1.16802
95251858	chr13:95251858:T:C	2.97164e-17	-3.35199e-10	-1.33923
95252027	chr13:95252027:C:T	3.42805e-18	-2.10354	-1.3954
95252075	chr13:95252075:A:G	2.80382e-17	-3.35199e-10	-1.39736
95252170	chr13:95252170:A:G	4.05035e-17	0.134215	-1.16376
95252473	chr13:95252473:C:T	3.70644e-17	-1.11827	-3.84511e-10
95252478	chr13:95252478:C:T	4.40712e-16	1.65507	-0.297605
95252570	chr13:95252570:G:A	1.06287e-14	4.49493	0.0454555
95252629	chr13:95252629:C:T	4.47286e-18	-1.94564	-1.28726
95252749	chr13:95252749:C:T	3.0168e-17	-3.35199e-10	-1.32415
95253051	chr13:95253051:T:C	1.39579e-17	-1.11696	-0.977923
95253065	chr13:95253065:T:C	8.74075e-18	-1.98883	-0.574105
95253133	chr13:95253133:G:A	2.98348e-17	-3.35199e-10	-1.33525
95253867	chr13:95253867:T:C	1.81969e-17	-1.06565	-0.764036
95254045	chr13:95254045:T:C	1.53237e-17	-1.14594	-0.85559
95254440	chr13:95254440:C:T	1.32257e-17	-1.16567	-0.983099
95254503	chr13:95254503:C:G	1.46158e-17	-2.04883	-3.84511e-10
95254563	chr13:95254563:G:A	7.73826e-18	-1.485	-1.19976
95254618	chr13:95254618:T:C	3.8394e-17	0.0251767	-1.10821
95254831	chr13:95254831:T:C	1.30172e-17	-1.1704	-0.994257
95254969	chr13:95254969:T:C	3.6908e-18	-2.07083	-1.35426
95255008	chr13:95255008:T:C	4.82043e-18	-1.9728	-1.18527
95255061	chr13:95255061:G:A	3.83676e-17	0.00287724	-1.0866
95255489	chr13:95255489:C:T	1.09229e-16	-3.35199e-10	-0.0374825
95256171	chr13:95256171:A:G	2.84375e-16	1.98324	-1.06388
95256218	chr13:95256218:A:G	5.37551e-17	-3.35199e-10	-0.746492
95256253	chr13:95256253:A:G	4.82615e-16	2.48713	-1.03885
95256333	chr13:95256333:C:A	2.9022e-17	-3.35199e-10	-1.36288
95256401	chr13:95256401:G:A	4.33576e-17	0.145203	-1.10665
95256457	chr13:95256457:C:T	3.53462e-18	-2.07301	-1.39532
95256825	chr13:95256825:C:T	2.83241e-17	-3.35199e-10	-1.38722
95256874	chr13:95256874:T:C	6.12021e-17	-3.35199e-10	-0.61675
95256951	chr13:95256951:G:A	1.12743e-16	-3.35199e-10	-0.00582086
95257215	chr13:95257215:C:T	1.99945e-17	-1.73547	-3.84511e-10
95257407	chr13:95257407:C:T	2.86655e-16	0.614038	0.313311
95257424	chr13:95257424:T:C	2.98166e-16	2.33322	-1.3665
95257696	chr13:95257696:A:G	2.02821e-17	-1.09748	-0.623709
95257763	chr13:95257763:G:A	2.99484e-17	-1.33145	-3.84511e-10
95257922	chr13:95257922:T:C	3.54927e-18	-2.06681	-1.39738
95257941	chr13:95257941:C:T	4.22299e-17	0.127003	-1.1148
95257976	chr13:95257976:C:T	2.75791e-16	0.888714	-3.84511e-10
95258045	chr13:95258045:C:T	2.08966e-17	-1.69135	-3.84511e-10
95258232	chr13:95258232:T:C	4.88081e-17	0.251929	-1.09496
95258306	chr13:95258306:G:A	2.60756e-17	-1.46993	-3.84511e-10
95258329	chr13:95258329:C:T	1.7785e-17	-1.85257	-3.84511e-10
95258472	chr13:95258472:C:A	4.99489e-18	-2.00842	-1.1141
95259295	chr13:95259295:G:A	1.54859e-17	-0.658762	-1.33224
95259303	chr13:95259303:C:A	1.61726e-16	-1.22232	1.57729
95259494	chr13:95259494:G:A	1.01113e-16	-3.35199e-10	-0.114696
95259525	chr13:95259525:A:G	5.50546e-14	7.01816	-0.833014
95259534	chr13:95259534:C:T	4.48979e-18	-1.93481	-1.29432
95259589	chr13:95259589:G:T	4.0958e-18	-1.92523	-1.39574
95259646	chr13:95259646:A:G	4.03579e-17	-0.0678035	-0.96534
95259679	chr13:95259679:A:G	4.02319e-18	-1.95061	-1.38824
95259690	chr13:95259690:T:C	4.02875e-18	-1.94842	-1.38905
95259974	chr13:95259974:T:G	3.84744e-18	-2.01336	-1.37016
95260082	chr13:95260082:G:A	2.43704e-11	11.698	0.579983
95260283	chr13:95260283:T:C	3.8159e-18	-2.01695	-1.37481
95260356	chr13:95260356:C:A	1.16208e-16	0.0244499	-3.84511e-10
95260590	chr13:95260590:G:A	5.08998e-16	2.65084	-1.14933
95260650	chr13:95260650:T:G	5.32593e-17	-3.35199e-10	-0.755758
95260667	chr13:95260667:C:A	7.25812e-18	-1.80443	-0.944376
95260828	chr13:95260828:C:T	4.16562e-18	-1.91446	-1.38961
95261535	chr13:95261535:C:A	2.27189e-16	-3.35199e-10	0.694852
95261580	chr13:95261580:T:C	3.99765e-18	-1.95611	-1.38911
95261938	chr13:95261938:A:C	3.09614e-17	-3.35199e-10	-1.29819
95262312	chr13:95262312:T:C	3.6933e-18	-2.03897	-1.38544
95262400	chr13:95262400:T:C	4.44536e-18	-1.91492	-1.32415
95262446	chr13:95262446:T:C	1.1224e-16	-0.0102919	-3.84511e-10
95262686	chr13:95262686:G:A	3.39376e-17	-3.35199e-10	-1.20641
95262697	chr13:95262697:A:C	4.45632e-16	2.53443	-1.16587
95262903	chr13:95262903:G:A	3.40224e-17	-3.35199e-10	-1.20391
95263131	chr13:95263131:C:T	3.38091e-17	-3.35199e-10	-1.2102
95263290	chr13:95263290:G:A	6.0513e-16	-3.35199e-10	1.67451
95263491	chr13:95263491:C:T	3.79576e-18	-2.00718	-1.38986
95263791	chr13:95263791:T:C	5.54493e-18	-1.62086	-1.39719
95263846	chr13:95263846:A:G	4.49405e-18	-1.85425	-1.37392
95263932	chr13:95263932:G:T	3.69735e-17	-3.35199e-10	-1.12073
95263948	chr13:95263948:G:A	3.16866e-17	-3.35199e-10	-1.27504
95264254	chr13:95264254:T:C	3.46974e-18	-2.0941	-1.39276
95264269	chr13:95264269:C:T	4.4198e-18	-2.08808	-1.15676
95264307	chr13:95264307:C:T	4.62983e-18	-1.82471	-1.3737
95264499	chr13:95264499:A:G	4.66385e-18	-1.82373	-1.36735
95264546	chr13:95264546:A:G	5.32986e-17	0.262734	-1.01776
95264697	chr13:95264697:T:C	3.80579e-18	-2.06212	-1.33229
95264931	chr13:95264931:T:TGATC	3.65254e-17	-3.35199e-10	-1.13292
95265053	chr13:95265053:G:A	1.68174e-17	-1.90851	-3.84511e-10
95265651	chr13:95265651:A:G	2.87627e-17	-3.35199e-10	-1.37185
95265809	chr13:95265809:G:A	3.52786e-16	2.46962	-1.33468
95265993	chr13:95265993:T:C	4.77434e-18	-1.77135	-1.39633
95266346	chr13:95266346:A:C	3.04213e-17	-3.35199e-10	-1.31579
95266597	chr13:95266597:C:T	4.54841e-17	-3.35199e-10	-0.913569
95266711	chr13:95266711:A:G	4.6246e-18	-1.82297	-1.37657
95267083	chr13:95267083:T:C	1.7232e-16	-3.35199e-10	0.418422
95267174	chr13:95267174:G:A	5.41521e-18	-1.75003	-1.29169
95267238	chr13:95267238:T:C	9.50313e-17	-3.35199e-10	-0.176724
95267269	chr13:95267269:T:G	9.5829e-18	-1.21086	-1.26009
95267597	chr13:95267597:A:T	3.4519e-17	-3.35199e-10	-1.18942
95267608	chr13:95267608:G:A	3.43088e-18	-2.10254	-1.39557
95268204	chr13:95268204:A:G	4.46585e-18	-1.84452	-1.38995
95268425	chr13:95268425:T:A	4.334e-18	-1.86752	-1.39692
95268863	chr13:95268863:GT:G	3.25273e-17	-3.35199e-10	-1.24885
95268914	chr13:95268914:A:T	3.93912e-18	-1.97391	-1.38606
95268950	chr13:95268950:C:T	4.46124e-18	-1.84003	-1.39548
95269950	chr13:95269950:G:A	3.0443e-17	-3.35199e-10	-1.31507
95270139	chr13:95270139:T:C	4.82668e-17	-3.35199e-10	-0.854187
95270199	chr13:95270199:A:G	3.91285e-18	-1.98868	-1.37799
95270511	chr13:95270511:T:C	4.12212e-18	-1.94403	-1.37053
95270861	chr13:95270861:C:T	3.91814e-18	-1.97672	-1.3886
95270871	chr13:95270871:C:T	3.52397e-18	-2.07676	-1.39458
95270949	chr13:95270949:G:T	2.44485e-14	6.23078	-0.857386
95270996	chr13:95270996:G:A	3.97811e-16	2.58718	-1.33213
95271010	chr13:95271010:G:T	3.05794e-17	-3.35199e-10	-1.3106
95271074	chr13:95271074:G:T	3.86499e-18	-1.99349	-1.38548
95271136	chr13:95271136:C:T	3.84314e-18	-1.99839	-1.38625
95271145	chr13:95271145:C:T	3.8538e-18	-1.99854	-1.38333
95271269	chr13:95271269:A:G	3.81353e-18	-2.00128	-1.3911
95271877	chr13:95271877:C:T	3.06115e-17	-3.35199e-10	-1.30955
95271896	chr13:95271896:T:C	2.81635e-17	-3.35199e-10	-1.3929
95272340	chr13:95272340:T:C	2.80416e-17	-3.35199e-10	-1.39724
95272383	chr13:95272383:A:ACATTGC	3.05356e-17	-3.35199e-10	-1.31204
95272404	chr13:95272404:A:C	3.05329e-17	-3.35199e-10	-1.31213
95272609	chr13:95272609:C:T	5.82244e-16	2.85075	-1.21479
95272723	chr13:95272723:A:G	8.0546e-18	-1.60794	-1.03675
95272729	chr13:95272729:A:C	3.05671e-17	-3.35199e-10	-1.31101
95272756	chr13:95272756:T:C	2.02104e-17	-0.530089	-1.19465
95272905	chr13:95272905:A:AAAAAT	4.15683e-17	-3.35199e-10	-1.00359
95272919	chr13:95272919:CAT:C	2.6347e-14	6.32448	-0.876299
95272997	chr13:95272997:A:G	4.0787e-17	-3.35199e-10	-1.02257
95273006	chr13:95273006:T:C	2.98484e-17	-3.35199e-10	-1.3348
95273060	chr13:95273060:G:T	6.00887e-16	2.99419	-1.32672
95273356	chr13:95273356:T:C	2.8533e-17	-3.35199e-10	-1.37987
95273404	chr13:95273404:T:C	7.62764e-18	-1.99504	-0.704109
95273420	chr13:95273420:T:A	7.69526e-18	-1.99855	-0.691772
95273462	chr13:95273462:G:A	4.22013e-17	-3.35199e-10	-0.98848
95273594	chr13:95273594:C:T	3.78178e-17	-3.35199e-10	-1.09815
95273849	chr13:95273849:G:A	3.46451e-12	10.3272	-3.84511e-10
95273877	chr13:95273877:G:A	4.13318e-18	-1.97079	-1.34109
95273879	chr13:95273879:G:A	7.18932e-18	-1.36215	-1.39619
95274177	chr13:95274177:C:T	4.21575e-18	-2.05784	-1.23427
95274183	chr13:95274183:A:G	1.31746e-14	4.14366	0.611457
95274462	chr13:95274462:A:G	1.49893e-11	12.9234	-1.13146
95274716	chr13:95274716:C:T	3.55926e-18	-2.096	-1.36538
95274798	chr13:95274798:C:T	3.84965e-18	-1.98769	-1.39526
95274914	chr13:95274914:T:TA	2.90026e-17	-3.35199e-10	-1.36354
95275017	chr13:95275017:C:T	2.81941e-17	-3.35199e-10	-1.39182
95275132	chr13:95275132:G:A	8.42073e-18	-1.85495	-0.745288
95275240	chr13:95275240:T:C	2.81035e-17	-3.35199e-10	-1.39504
95275505	chr13:95275505:T:C	3.49118e-11	13.6894	-1.05196
95275612	chr13:95275612:TG:T	8.39e-18	-1.73567	-0.868222
95275622	chr13:95275622:A:G	2.84614e-17	-3.35199e-10	-1.38238
95276705	chr13:95276705:G:A	3.1719e-17	-3.35199e-10	-1.27402
95276964	chr13:95276964:A:G	2.93169e-17	-3.35199e-10	-1.35277
95276972	chr13:95276972:T:C	2.28963e-17	-0.556122	-1.04383
95277096	chr13:95277096:A:C	3.05525e-17	-3.35199e-10	-1.31149
95277104	chr13:95277104:G:A	8.2957e-17	-0.312608	-3.84511e-10
95277327	chr13:95277327:T:C	3.45355e-17	-3.35199e-10	-1.18894
95277542	chr13:95277542:T:C	2.05939e-17	-0.611561	-1.09437
95277634	chr13:95277634:C:T	2.56645e-17	-0.43743	-1.04839
95277818	chr13:95277818:C:T	2.99885e-11	13.8253	-1.33994
95278057	chr13:95278057:C:G	6.73043e-17	-3.35199e-10	-0.521707
95278110	chr13:95278110:CACAGGTT:C	7.23492e-16	2.85719	-1.00404
95278366	chr13:95278366:G:A	7.72338e-12	12.4775	-1.34865
95278431	chr13:95278431:G:A	3.60765e-18	-2.07292	-1.37495
95278941	chr13:95278941:G:T	3.01085e-16	-3.35199e-10	0.976462
95279236	chr13:95279236:A:G	3.4203e-17	-0.15768	-1.04094
95279341	chr13:95279341:G:C	1.03201e-16	-3.35199e-10	-0.0942545
95279649	chr13:95279649:C:T	3.38012e-16	-3.35199e-10	1.09215
95279738	chr13:95279738:A:G	7.75776e-18	-1.33995	-1.34228
95279763	chr13:95279763:T:C	1.40595e-17	-2.08763	-3.84511e-10
95279774	chr13:95279774:CAGAAG:C	1.38534e-17	-2.1024	-3.84511e-10
95279846	chr13:95279846:C:T	1.26663e-15	2.56993	-0.156743
95279886	chr13:95279886:T:C	2.80419e-17	-3.35199e-10	-1.39723
95279887	chr13:95279887:G:A	2.80381e-17	-3.35199e-10	-1.39737
95279986	chr13:95279986:T:C	3.735e-17	0.186563	-1.29716
95281014	chr13:95281014:C:T	2.81523e-17	-3.35199e-10	-1.3933
95281197	chr13:95281197:C:CT	2.8069e-17	-3.35199e-10	-1.39627
95281233	chr13:95281233:C:G	2.80936e-17	-3.35199e-10	-1.39539
95281387	chr13:95281387:C:T	2.8288e-17	-3.35199e-10	-1.38849
95281406	chr13:95281406:C:A	2.80887e-17	-3.35199e-10	-1.39556
95281559	chr13:95281559:T:C	2.80398e-17	-3.35199e-10	-1.39731
95281585	chr13:95281585:A:G	2.82439e-17	-3.35199e-10	-1.39005
95281595	chr13:95281595:A:G	2.8076e-17	-3.35199e-10	-1.39601
95281702	chr13:95281702:C:T	2.80638e-17	-3.35199e-10	-1.39645
95281868	chr13:95281868:A:G	2.80474e-17	-3.35199e-10	-1.39703
95281913	chr13:95281913:G:C	2.81238e-17	-3.35199e-10	-1.39431
95281936	chr13:95281936:G:A	2.82678e-17	-3.35199e-10	-1.38921
95282042	chr13:95282042:G:A	2.84481e-17	-3.35199e-10	-1.38285
95282159	chr13:95282159:C:T	3.63269e-18	-2.08024	-1.36072
95282172	chr13:95282172:A:T	4.2204e-18	-1.95423	-1.33678
95282240	chr13:95282240:G:A	5.59345e-16	2.38716	-0.791323
95282340	chr13:95282340:C:A	1.80923e-17	-1.83544	-3.84511e-10
95282451	chr13:95282451:G:A	1.27627e-13	7.60786	-0.581924
95282461	chr13:95282461:G:C	3.57696e-17	-3.35199e-10	-1.15383
95282528	chr13:95282528:TA:T	2.80378e-17	-3.35199e-10	-1.39738
95282683	chr13:95282683:C:T	6.55609e-18	-1.46031	-1.39022
95282780	chr13:95282780:A:G	8.55216e-17	1.11415	-1.39632
95283044	chr13:95283044:A:G	3.10182e-17	-0.690073	-0.606285
95283046	chr13:95283046:C:T	2.80947e-17	-3.35199e-10	-1.39535
95283077	chr13:95283077:G:A	7.13011e-17	-3.35199e-10	-0.464019
95283106	chr13:95283106:C:T	2.84146e-17	-3.35199e-10	-1.38403
95283173	chr13:95283173:G:A	9.52081e-18	-1.13009	-1.34736
95283207	chr13:95283207:C:T	4.04379e-18	-1.98223	-1.35152
95283277	chr13:95283277:C:T	2.85016e-17	-3.35199e-10	-1.38097
95283335	chr13:95283335:T:C	1.41488e-17	-0.738935	-1.34237
95283344	chr13:95283344:C:T	2.91885e-17	-3.35199e-10	-1.35715
95283616	chr13:95283616:A:C	2.8489e-17	-3.35199e-10	-1.38141
95283640	chr13:95283640:A:G	1.60391e-17	-0.691263	-1.26464
95283746	chr13:95283746:C:T	2.836e-17	-3.35199e-10	-1.38595
95283847	chr13:95283847:G:A	2.0549e-17	-1.70812	-3.84511e-10
95283925	chr13:95283925:T:C	3.0134e-17	-3.35199e-10	-1.32528
95283983	chr13:95283983:T:C	3.96717e-17	-3.35199e-10	-1.05029
95284028	chr13:95284028:C:T	2.97888e-17	-3.35199e-10	-1.3368
95284081	chr13:95284081:T:C	3.59248e-17	-0.206778	-0.942725
95284250	chr13:95284250:G:A	1.43396e-17	-2.06791	-3.84511e-10
95284524	chr13:95284524:C:T	2.83443e-17	-3.35199e-10	-1.3865
95284604	chr13:95284604:G:A	3.99072e-17	-3.35199e-10	-1.04437
95284668	chr13:95284668:T:A	2.84237e-17	-3.35199e-10	-1.38371
95284991	chr13:95284991:T:C	4.42424e-18	-1.91524	-1.3286
95285118	chr13:95285118:C:A	2.95412e-17	-3.35199e-10	-1.34515
95285197	chr13:95285197:G:C	2.95655e-17	-3.35199e-10	-1.34432
95285289	chr13:95285289:A:T	4.23927e-18	-1.94301	-1.34353
95285859	chr13:95285859:C:G	1.58205e-16	-3.35199e-10	0.332959
95285918	chr13:95285918:G:C	2.39617e-17	-0.326139	-1.22833
95285968	chr13:95285968:A:T	2.84174e-17	-3.35199e-10	-1.38393
95286002	chr13:95286002:C:T	9.91648e-18	-1.06224	-1.3745
95286395	chr13:95286395:C:G	1.51099e-17	-2.01558	-3.84511e-10
95286559	chr13:95286559:G:A	5.84664e-17	-3.35199e-10	-0.662478
95286628	chr13:95286628:C:A	4.91982e-17	-3.35199e-10	-0.835073
95286718	chr13:95286718:A:T	7.17582e-17	-3.35199e-10	-0.457629
95286882	chr13:95286882:C:A	1.32185e-17	-0.752696	-1.39662
95287055	chr13:95287055:T:C	3.17394e-17	-3.35199e-10	-1.27337
95287105	chr13:95287105:C:G	4.50058e-18	-1.90587	-1.32086
95287238	chr13:95287238:G:A	3.598e-17	-3.35199e-10	-1.14797
95287286	chr13:95287286:T:C	8.47745e-17	-0.290936	-3.84511e-10
95287454	chr13:95287454:G:A	5.58581e-18	-2.03097	-0.979728
95287464	chr13:95287464:G:A	3.73897e-17	-3.35199e-10	-1.10953
95287519	chr13:95287519:A:G	5.24743e-18	-1.91479	-1.1584
95287677	chr13:95287677:T:C	6.31766e-18	-1.4902	-1.39739
95287679	chr13:95287679:A:T	6.37634e-18	-2.10349	-0.774844
95287786	chr13:95287786:T:C	2.8129e-17	-3.35199e-10	-1.39413
95287826	chr13:95287826:A:C	5.52048e-17	-3.35199e-10	-0.719881
95288282	chr13:95288282:G:A	6.66157e-18	-2.10322	-0.731359
95288926	chr13:95288926:T:C	1.5302e-17	-2.00295	-3.84511e-10
95289355	chr13:95289355:C:T	6.98561e-18	-1.39065	-1.39643
95289390	chr13:95289390:G:A	6.67257e-18	-2.10312	-0.729809
95289689	chr13:95289689:C:T	2.85156e-17	-3.35199e-10	-1.38048
95290221	chr13:95290221:A:G	3.12088e-17	-3.35199e-10	-1.29023
95290307	chr13:95290307:T:C	9.92086e-18	-2.03678	-0.399511
95290442	chr13:95290442:C:T	3.25529e-17	-3.35199e-10	-1.24807
95290845	chr13:95290845:A:T	4.12452e-18	-1.92209	-1.39189
95290870	chr13:95290870:AC:A	4.40272e-18	-1.89632	-1.35239
95290874	chr13:95290874:G:A	5.89889e-18	-1.58762	-1.36854
95291059	chr13:95291059:G:A	4.34723e-18	-1.88168	-1.37971
95291152	chr13:95291152:G:A	2.93209e-17	-3.35199e-10	-1.35263
95291477	chr13:95291477:A:G	4.53201e-18	-1.91402	-1.30575
95291631	chr13:95291631:A:G	1.95001e-17	-0.518548	-1.24196
95291902	chr13:95291902:T:C	4.6747e-18	-1.82993	-1.35883
95292242	chr13:95292242:C:T	4.61346e-18	-1.84239	-1.35957
95292255	chr13:95292255:G:A	4.62261e-18	-1.84101	-1.35896
95292266	chr13:95292266:G:C	4.61133e-18	-1.8431	-1.35931
95292745	chr13:95292745:A:T	5.70395e-17	-3.35199e-10	-0.687186
95292864	chr13:95292864:A:T	4.62284e-18	-1.8412	-1.35872
95293387	chr13:95293387:C:G	4.5474e-18	-1.85967	-1.35671
95293442	chr13:95293442:C:T	4.00448e-17	-3.35199e-10	-1.04093
95293594	chr13:95293594:G:A	4.57124e-17	-0.908562	-3.84511e-10
95293628	chr13:95293628:A:G	4.01867e-17	-3.35199e-10	-1.0374
95293884	chr13:95293884:G:A	2.33133e-17	-0.296604	-1.2853
95293966	chr13:95293966:C:G	2.8119e-17	-3.35199e-10	-1.39449
95294221	chr13:95294221:G:A	6.0068e-18	-1.88832	-1.04972
95294445	chr13:95294445:C:T	3.71286e-17	-3.35199e-10	-1.11654
95294572	chr13:95294572:T:G	6.00258e-18	-1.97048	-0.968264
95294705	chr13:95294705:C:G	1.45426e-17	-2.05385	-3.84511e-10
95294774	chr13:95294774:GA:G	2.95782e-17	-3.35199e-10	-1.34389
95295485	chr13:95295485:C:G	2.8131e-17	-3.35199e-10	-1.39406
95295521	chr13:95295521:A:G	1.35488e-17	-1.8191	-0.305529
95296169	chr13:95296169:CACACACACACACACAA:C	3.40209e-17	-3.35199e-10	-1.20396
95296213	chr13:95296213:G:C	4.56357e-15	5.08639	-1.39146
95296236	chr13:95296236:C:T	1.19308e-15	3.71635	-1.36299
95297013	chr13:95297013:G:A	2.83176e-17	-3.35199e-10	-1.38745
95297014	chr13:95297014:T:G	1.39275e-17	-2.09707	-3.84511e-10
95297131	chr13:95297131:T:C	5.89733e-18	-2.06408	-0.892348
95297202	chr13:95297202:C:T	3.00475e-15	4.67308	-1.39606
95297233	chr13:95297233:G:A	4.77772e-18	-2.08698	-1.07999
95298100	chr13:95298100:C:T	8.55501e-16	-3.35199e-10	2.02076
95298353	chr13:95298353:T:C	2.95563e-17	-3.35199e-10	-1.34463
95298486	chr13:95298486:G:A	5.56453e-18	-1.7602	-1.25432
95298556	chr13:95298556:A:G	1.34039e-17	-1.68749	-0.447893
95298604	chr13:95298604:G:T	3.3641e-15	4.78495	-1.39496
95298785	chr13:95298785:T:G	2.93689e-17	-3.35199e-10	-1.35099
95298941	chr13:95298941:C:T	3.53372e-15	4.82889	-1.38971
95299139	chr13:95299139:G:A	3.62923e-17	-3.35199e-10	-1.13932
95299306	chr13:95299306:TGAG:T	2.90172e-17	-3.35199e-10	-1.36304
95299339	chr13:95299339:T:C	2.28226e-15	4.39507	-1.39308
95299426	chr13:95299426:C:T	3.98321e-17	-3.35199e-10	-1.04626
95299590	chr13:95299590:A:G	3.42996e-17	-3.35199e-10	-1.1958
95299654	chr13:95299654:G:A	2.80403e-17	-3.35199e-10	-1.39729
95299907	chr13:95299907:T:C	7.48637e-18	-1.37795	-1.3399
95300337	chr13:95300337:C:T	1.38627e-17	-2.10173	-3.84511e-10
95301035	chr13:95301035:C:A	6.09251e-18	-1.5265	-1.39737
95301038	chr13:95301038:G:A	6.5666e-18	-1.46738	-1.38155
95301151	chr13:95301151:G:A	5.91939e-18	-1.55533	-1.39737
95301231	chr13:95301231:G:A	1.52713e-17	-2.00495	-3.84511e-10
95301263	chr13:95301263:G:T	3.53398e-18	-2.1035	-1.36501
95301363	chr13:95301363:G:A	1.38619e-17	-2.10179	-3.84511e-10
95301956	chr13:95301956:C:G	5.96309e-18	-1.54934	-1.396
95302444	chr13:95302444:C:T	8.13382e-18	-1.24248	-1.39242
95302555	chr13:95302555:A:C	3.39745e-17	-3.35199e-10	-1.20532
95302822	chr13:95302822:C:T	4.55385e-18	-2.10334	-1.11161
95303263	chr13:95303263:C:G	1.38349e-17	-2.10373	-3.84511e-10
95303365	chr13:95303365:G:A	8.88495e-18	-1.16727	-1.3793
95303369	chr13:95303369:G:T	1.70056e-17	-1.15166	-0.745733
95304266	chr13:95304266:C:G	4.64353e-18	-1.84287	-1.35258
95304279	chr13:95304279:G:T	9.96842e-18	-1.17791	-1.2536
95304518	chr13:95304518:C:T	9.14873e-17	-3.35199e-10	-0.21473
95304709	chr13:95304709:T:C	6.17895e-18	-2.04933	-0.860449
95304794	chr13:95304794:T:C	5.47148e-18	-1.99449	-1.03689
95305018	chr13:95305018:T:C	3.30516e-17	-3.35199e-10	-1.23286
95305044	chr13:95305044:C:T	2.81625e-17	-3.35199e-10	-1.39294
95305130	chr13:95305130:G:A	2.83003e-17	-3.35199e-10	-1.38806
95305213	chr13:95305213:G:A	3.74379e-18	-2.10091	-1.30993
95305354	chr13:95305354:G:C	7.86143e-18	-1.49915	-1.16981
95305660	chr13:95305660:C:T	7.65635e-18	-1.53035	-1.16505
95305727	chr13:95305727:G:A	7.74737e-18	-1.54657	-1.13701
95305761	chr13:95305761:C:T	3.4207e-17	0.191762	-1.39026
95305766	chr13:95305766:T:C	1.40373e-16	-3.35199e-10	0.21337
95305936	chr13:95305936:C:T	7.21647e-18	-1.42697	-1.3276
95306102	chr13:95306102:C:T	3.04459e-17	-3.35199e-10	-1.31498
95306314	chr13:95306314:A:G	2.26269e-16	-3.35199e-10	0.690796
95306347	chr13:95306347:C:T	6.98575e-18	-1.45647	-1.33059
95306509	chr13:95306509:G:A	3.40873e-17	0.1889	-1.39091
95306556	chr13:95306556:AAAAC:A	7.19513e-18	-1.4669	-1.29063
95306569	chr13:95306569:C:T	2.83604e-17	-3.35199e-10	-1.38594
95307134	chr13:95307134:C:T	1.47339e-17	-2.04078	-3.84511e-10
95307335	chr13:95307335:C:G	8.137e-18	-1.49635	-1.13816
95307344	chr13:95307344:A:G	2.11797e-17	-1.06926	-0.608628
95308078	chr13:95308078:CAG:C	3.92054e-17	0.324747	-1.38686
95308521	chr13:95308521:T:C	3.85894e-17	-3.35199e-10	-1.07795
95308699	chr13:95308699:G:A	1.04576e-17	-1.31206	-1.07154
95309064	chr13:95309064:G:A	5.99529e-17	-3.35199e-10	-0.637372
95309238	chr13:95309238:G:T	2.11527e-16	0.623421	-3.84511e-10
95309272	chr13:95309272:G:A	1.01799e-16	-0.107927	-3.84511e-10
95309304	chr13:95309304:G:A	4.58139e-17	0.486541	-1.39288
95309310	chr13:95309310:C:A	6.26275e-15	5.39535	-1.38391
95309424	chr13:95309424:C:A	7.30767e-18	-1.50262	-1.23939
95309456	chr13:95309456:T:C	1.53001e-17	-2.10372	0.100643
95309866	chr13:95309866:A:C	3.75186e-17	0.272999	-1.37909
95309966	chr13:95309966:A:G	1.03021e-17	-1.01725	-1.38133
95310170	chr13:95310170:C:A	1.90906e-17	-1.15139	-0.630345
95310324	chr13:95310324:T:C	7.08971e-18	-1.54664	-1.22565
95310452	chr13:95310452:C:G	2.80443e-17	-3.35199e-10	-1.39715
95310567	chr13:95310567:G:A	3.73503e-17	-3.35199e-10	-1.11059
95310624	chr13:95310624:C:T	3.95492e-18	-1.97339	-1.38258
95310711	chr13:95310711:C:G	7.21974e-15	5.53794	-1.3843
95310775	chr13:95310775:T:C	3.42351e-18	-2.10373	-1.39654
95311184	chr13:95311184:T:C	4.23996e-18	-1.9258	-1.36058
95311264	chr13:95311264:C:T	1.09024e-17	-1.3178	-1.02414
95311311	chr13:95311311:A:G	9.53297e-18	-1.39039	-1.08579
95311534	chr13:95311534:A:C	3.65882e-18	-2.09554	-1.33825
95311750	chr13:95311750:G:A	1.52235e-16	-3.35199e-10	0.294496
95311891	chr13:95311891:A:G	4.83335e-15	5.14825	-1.39588
95312078	chr13:95312078:G:A	4.70097e-18	-1.86638	-1.31678
95312669	chr13:95312669:T:C	1.42329e-17	-1.95717	-0.118209
95312873	chr13:95312873:G:A	1.90732e-16	1.55395	-1.03401
95313151	chr13:95313151:G:C	1.90997e-17	-1.78126	-3.84511e-10
95313540	chr13:95313540:T:C	2.70972e-17	-0.331663	-1.09984
95313561	chr13:95313561:C:T	2.73368e-17	-0.321814	-1.10088
95313622	chr13:95313622:T:A	2.65783e-17	-0.396564	-1.05427
95313806	chr13:95313806:TG:T	7.79838e-16	0.671807	1.25635
95313950	chr13:95313950:C:T	6.9846e-18	-2.01949	-0.767737
95314281	chr13:95314281:ATAT:A	1.76748e-17	-0.461963	-1.39683
95314377	chr13:95314377:T:G	1.18947e-15	3.74772	-1.39739
95314518	chr13:95314518:G:T	1.74672e-16	1.40261	-0.970635
95314522	chr13:95314522:C:A	1.47193e-16	1.40942	-1.1486
95314597	chr13:95314597:A:C	2.69401e-17	-0.339928	-1.09739
95314726	chr13:95314726:G:A	1.34027e-16	1.45416	-1.28705
95315132	chr13:95315132:C:T	4.64778e-16	0.234697	1.17593
95315161	chr13:95315161:AAAAT:A	4.85613e-17	-0.000941191	-0.847163
95315199	chr13:95315199:T:A	2.83315e-17	-0.320493	-1.06646
95315298	chr13:95315298:A:G	1.69074e-17	-0.506263	-1.39691
95315540	chr13:95315540:C:A	3.05672e-17	-3.35199e-10	-1.311
95315618	chr13:95315618:T:C	2.423e-17	-1.95244	0.4091
95315685	chr13:95315685:C:T	3.76573e-17	-1.1024	-3.84511e-10
95315798	chr13:95315798:T:C	2.27963e-17	-1.97551	0.371175
95315924	chr13:95315924:C:A	2.93781e-17	-3.35199e-10	-1.35068
95315987	chr13:95315987:A:G	6.38609e-18	-1.57502	-1.30178
95315999	chr13:95315999:T:C	2.70518e-17	-0.364501	-1.06868
95316005	chr13:95316005:T:G	2.61544e-17	-0.370097	-1.09682
95316006	chr13:95316006:T:C	2.76987e-17	-0.330125	-1.07942
95316254	chr13:95316254:C:T	2.51225e-17	-1.50717	-3.84511e-10
95316255	chr13:95316255:G:A	1.79791e-17	-0.444503	-1.39722
95316417	chr13:95316417:C:T	2.95319e-17	-3.35199e-10	-1.34546
95317037	chr13:95317037:T:G	7.88828e-18	-1.68519	-0.980359
95317075	chr13:95317075:A:G	2.90615e-17	-0.291658	-1.06986
95317650	chr13:95317650:C:T	1.7603e-17	-0.521418	-1.34144
95317893	chr13:95317893:C:A	3.62582e-17	-3.35199e-10	-1.14026
95317943	chr13:95317943:G:T	1.7702e-17	-0.501633	-1.35562
95318004	chr13:95318004:T:C	2.8136e-17	-0.327253	-1.06663
95318017	chr13:95318017:A:C	9.33992e-18	-1.99788	-0.49875
95318111	chr13:95318111:G:A	2.41081e-17	-1.9709	0.422515
95318453	chr13:95318453:C:T	3.63087e-17	-3.35199e-10	-1.13887
95318504	chr13:95318504:T:C	3.10371e-17	-3.35199e-10	-1.29575
95318554	chr13:95318554:G:A	1.14674e-15	3.71107	-1.39733
95318728	chr13:95318728:G:T	1.99491e-17	-2.02376	0.286014
95318762	chr13:95318762:A:G	2.66166e-17	-0.359263	-1.09013
95318866	chr13:95318866:T:C	3.34878e-17	-3.35199e-10	-1.21975
95318918	chr13:95318918:G:A	2.97187e-17	-3.35199e-10	-1.33916
95318984	chr13:95318984:G:A	2.65567e-17	-0.359296	-1.09235
95318986	chr13:95318986:C:T	3.10915e-17	-3.35199e-10	-1.294
95319023	chr13:95319023:G:A	2.63599e-17	-0.359004	-1.10008
95319097	chr13:95319097:A:G	2.84652e-17	-3.35199e-10	-1.38225
95319223	chr13:95319223:G:A	2.58352e-17	-0.39055	-1.08864
95319329	chr13:95319329:C:A	3.09109e-17	-3.35199e-10	-1.29982
95319461	chr13:95319461:T:A	3.42141e-18	-2.10349	-1.39739
95319785	chr13:95319785:G:A	1.80423e-15	4.09565	-1.32869
95320105	chr13:95320105:TTG:T	1.58984e-16	1.71292	-1.37504
95320242	chr13:95320242:C:T	4.96524e-18	-1.81066	-1.31781
95320250	chr13:95320250:A:G	2.80377e-17	-3.35199e-10	-1.39738
95320306	chr13:95320306:C:T	8.01631e-17	0.0607205	-0.407588
95320501	chr13:95320501:C:T	3.95768e-18	-2.00636	-1.34891
95320610	chr13:95320610:C:CAGG	2.00165e-17	-0.924509	-0.809863
95320734	chr13:95320734:G:T	1.14953e-17	-1.75363	-0.535361
95320774	chr13:95320774:C:A	4.58895e-16	1.39789	-3.84511e-10
95320851	chr13:95320851:A:G	9.45617e-18	-2.10171	-0.38255
95321144	chr13:95321144:A:G	4.09149e-18	-2.09688	-1.22515
95321153	chr13:95321153:T:A	2.82329e-17	-3.35199e-10	-1.39044
95321228	chr13:95321228:T:C	5.29389e-18	-2.06803	-0.996345
95321493	chr13:95321493:G:C	6.06434e-18	-1.63824	-1.29026
95321548	chr13:95321548:C:T	3.33648e-17	-3.35199e-10	-1.22343
95321572	chr13:95321572:G:A	2.88565e-17	-3.35199e-10	-1.3686
95321822	chr13:95321822:T:G	1.43324e-17	-0.759134	-1.30927
95321881	chr13:95321881:A:G	3.59804e-18	-2.05462	-1.39592
95321950	chr13:95321950:C:A	2.80472e-17	-3.35199e-10	-1.39704
95322011	chr13:95322011:A:G	6.21895e-18	-1.5385	-1.36483
95322100	chr13:95322100:T:C	3.95436e-18	-2.05468	-1.30143
95322134	chr13:95322134:C:T	9.80348e-18	-1.89752	-0.55067
95322209	chr13:95322209:T:C	6.9147e-18	-1.68062	-1.11666
95322271	chr13:95322271:G:T	1.49958e-17	-2.02316	-3.84511e-10
95322322	chr13:95322322:C:T	2.01811e-17	-1.72619	-3.84511e-10
95322872	chr13:95322872:T:C	1.66676e-17	-0.801414	-1.11605
95322931	chr13:95322931:G:A	4.68015e-18	-1.96578	-1.22182
95323068	chr13:95323068:C:T	6.10809e-18	-1.61591	-1.30541
95323128	chr13:95323128:C:T	5.07316e-18	-1.84062	-1.26635
95323161	chr13:95323161:G:A	4.50263e-18	-1.97753	-1.24874
95323230	chr13:95323230:T:C	3.8175e-18	-2.08019	-1.31114
95323278	chr13:95323278:G:A	8.71392e-17	0.946803	-1.21023
95323286	chr13:95323286:A:G	4.87344e-18	-1.83684	-1.31029
95323305	chr13:95323305:C:T	4.88351e-18	-1.81625	-1.32881
95323471	chr13:95323471:A:C	6.36822e-18	-1.71453	-1.16508
95323696	chr13:95323696:T:C	2.8362e-17	-3.35199e-10	-1.38588
95323742	chr13:95323742:G:A	7.37575e-18	-2.01469	-0.718045
95323770	chr13:95323770:C:T	4.04137e-17	0.302373	-1.33414
95323819	chr13:95323819:T:C	4.41255e-17	0.20099	-1.14488
95323898	chr13:95323898:T:C	2.54903e-17	-0.244846	-1.24779
95323999	chr13:95323999:C:T	3.59303e-17	0.162417	-1.31177
95324053	chr13:95324053:T:G	1.11204e-17	-0.986662	-1.33548
95324089	chr13:95324089:TA:T	5.88319e-18	-1.65375	-1.30508
95324143	chr13:95324143:G:T	4.3856e-17	0.172347	-1.12237
95324166	chr13:95324166:G:A	4.22003e-17	0.113064	-1.10157
95324222	chr13:95324222:G:A	4.80053e-18	-1.84642	-1.31579
95324443	chr13:95324443:A:G	1.02835e-17	-1.08384	-1.31655
95324675	chr13:95324675:T:C	5.73329e-18	-2.01189	-0.972753
95324963	chr13:95324963:G:A	5.80656e-17	0.266876	-0.936233
95325003	chr13:95325003:T:C	1.11749e-17	-1.12444	-1.19282
95325011	chr13:95325011:T:C	2.50809e-17	-0.280455	-1.22837
95325026	chr13:95325026:T:C	2.67954e-17	-0.241547	-1.20115
95325054	chr13:95325054:G:T	4.52937e-17	0.133437	-1.0512
95325213	chr13:95325213:A:G	6.44395e-18	-1.55782	-1.30997
95325248	chr13:95325248:T:C	1.12375e-17	-0.965574	-1.3461
95325462	chr13:95325462:G:A	1.06959e-17	-0.963736	-1.39733
95325749	chr13:95325749:A:G	3.62395e-18	-2.04684	-1.39653
95325757	chr13:95325757:T:C	8.57677e-17	0.389941	-0.66923
95325788	chr13:95325788:T:A	6.21837e-18	-1.56613	-1.33729
95326547	chr13:95326547:G:A	8.8815e-18	-1.77871	-0.768247
95326569	chr13:95326569:A:C	6.89048e-18	-1.4035	-1.39729
95326638	chr13:95326638:T:C	8.81573e-18	-1.64317	-0.911223
95327112	chr13:95327112:C:T	3.79224e-17	-0.574025	-0.521364
95327232	chr13:95327232:C:T	2.28929e-17	-1.6001	-3.84511e-10
95327294	chr13:95327294:C:T	3.43967e-16	1.55799	-0.448371
95327615	chr13:95327615:G:A	8.09951e-18	-2.04224	-0.596889
95327763	chr13:95327763:AAG:A	2.55796e-17	-1.48913	-3.84511e-10
95327770	chr13:95327770:T:G	1.80541e-17	-0.445492	-1.39207
95327877	chr13:95327877:T:C	5.2638e-17	-0.767492	-3.84511e-10
95328181	chr13:95328181:G:A	1.47534e-17	-2.03946	-3.84511e-10
95328249	chr13:95328249:T:G	1.50522e-17	-0.623027	-1.39638
95328425	chr13:95328425:G:A	1.43775e-17	-0.675921	-1.38934
95328501	chr13:95328501:A:G	1.46247e-17	-0.654018	-1.3942
95328641	chr13:95328641:G:C	1.45377e-17	-0.664712	-1.38948
95329020	chr13:95329020:T:C	1.37918e-15	2.49832	-3.84511e-10
95329025	chr13:95329025:G:A	2.43432e-17	-1.53868	-3.84511e-10
95329028	chr13:95329028:C:T	1.4837e-17	-0.639562	-1.39424
95329232	chr13:95329232:A:G	1.4422e-17	-0.674692	-1.38748
95329252	chr13:95329252:G:A	1.47666e-17	-0.642911	-1.39565
95329273	chr13:95329273:A:AT	1.4566e-17	-0.655539	-1.3967
95329323	chr13:95329323:A:G	1.56905e-17	-0.581471	-1.3964
95330080	chr13:95330080:G:A	1.83657e-17	-1.66948	-0.150967
95330092	chr13:95330092:G:A	1.06967e-16	1.33795	-1.39635
95330210	chr13:95330210:G:A	1.75031e-17	-0.471414	-1.39714
95330374	chr13:95330374:C:T	3.00936e-17	-3.35199e-10	-1.32662
95330555	chr13:95330555:G:A	1.22478e-16	0.0769985	-3.84511e-10
95330730	chr13:95330730:T:C	3.46363e-17	0.0875427	-1.27357
95331133	chr13:95331133:C:A	3.74949e-17	0.216302	-1.32303
95331283	chr13:95331283:C:T	2.86836e-17	-3.35199e-10	-1.3746
95331751	chr13:95331751:T:C	4.04341e-17	0.276281	-1.30754
95331803	chr13:95331803:C:T	3.98669e-17	0.259473	-1.30486
95331883	chr13:95331883:A:G	3.93333e-17	0.264972	-1.32383
95332161	chr13:95332161:A:G	3.96688e-17	0.265337	-1.3157
95332167	chr13:95332167:C:T	7.65294e-18	-2.08207	-0.613774
95332214	chr13:95332214:AC:A	4.20635e-17	0.320094	-1.31185
95332294	chr13:95332294:C:T	3.90742e-17	0.238505	-1.30397
95332522	chr13:95332522:A:G	3.43132e-17	0.12299	-1.31839
95332657	chr13:95332657:C:T	3.74854e-17	0.197709	-1.30469
95332679	chr13:95332679:T:C	3.84264e-17	0.228899	-1.31109
95332888	chr13:95332888:CCTAA:C	3.91629e-17	0.244772	-1.30797
95333377	chr13:95333377:A:G	2.2773e-17	-0.333957	-1.2714
95333633	chr13:95333633:A:G	3.80022e-17	0.220342	-1.31363
95333702	chr13:95333702:A:G	4.42669e-18	-2.04377	-1.19951
95333945	chr13:95333945:A:G	3.59121e-17	0.172105	-1.32196
95334401	chr13:95334401:A:G	4.6459e-17	0.497041	-1.3894
95334519	chr13:95334519:G:A	1.39514e-17	-2.0778	-0.0175527
95334606	chr13:95334606:A:G	4.48309e-17	0.45513	-1.38316
95334628	chr13:95334628:G:T	2.88895e-17	-3.35199e-10	-1.36745
95334764	chr13:95334764:A:T	3.71238e-17	-3.35199e-10	-1.11667
95334877	chr13:95334877:G:A	5.37887e-17	-0.745867	-3.84511e-10
95334972	chr13:95334972:G:A	1.67788e-16	-3.35199e-10	0.391769
95335028	chr13:95335028:T:C	1.40856e-17	-0.728983	-1.35679
95335036	chr13:95335036:A:G	2.816e-17	-3.35199e-10	-1.39303
95335060	chr13:95335060:A:G	3.40304e-16	2.10759	-1.00868
95335104	chr13:95335104:T:C	2.63217e-17	-0.0667945	-1.39374
95335234	chr13:95335234:T:C	1.60177e-17	-0.643994	-1.31324
95335301	chr13:95335301:G:A	3.22673e-17	-0.331196	-0.92568
95335468	chr13:95335468:C:T	1.90065e-17	-2.01891	0.232759
95335516	chr13:95335516:G:A	1.15986e-17	-1.14368	-1.13637
95335574	chr13:95335574:G:A	4.72401e-18	-1.84914	-1.32913
95335688	chr13:95335688:A:T	2.17168e-17	-1.65285	-3.84511e-10
95335696	chr13:95335696:G:A	5.73331e-18	-2.06196	-0.922681
95335989	chr13:95335989:C:G	2.88388e-17	-3.35199e-10	-1.36921
95336379	chr13:95336379:C:T	1.79186e-17	-0.454049	-1.39104
95336403	chr13:95336403:T:C	5.96402e-18	-1.959	-0.986186
95336447	chr13:95336447:C:T	8.81411e-18	-1.27179	-1.28279
95336592	chr13:95336592:GC:G	5.16059e-18	-1.99934	-1.09054
95336936	chr13:95336936:A:G	5.21027e-18	-1.8329	-1.2474
95337166	chr13:95337166:G:T	1.06593e-16	-3.35199e-10	-0.0619113
95337673	chr13:95337673:G:A	2.67498e-16	1.5867	-0.728517
95337812	chr13:95337812:A:G	1.42218e-15	2.52902	-3.84511e-10
95337886	chr13:95337886:G:A	1.18375e-17	-1.35518	-0.90448
95338111	chr13:95338111:C:T	1.81357e-17	-1.83305	-3.84511e-10
95338185	chr13:95338185:G:C	2.93882e-17	-3.35199e-10	-1.35034
95338219	chr13:95338219:C:T	7.22053e-17	-3.35199e-10	-0.451418
95338381	chr13:95338381:TTTTC:T	4.94723e-17	-3.35199e-10	-0.829518
95338587	chr13:95338587:C:T	2.82209e-17	-3.35199e-10	-1.39087
95339119	chr13:95339119:G:T	5.82064e-18	-1.97723	-0.992288
95339271	chr13:95339271:C:T	4.52579e-17	-3.35199e-10	-0.918553
95339638	chr13:95339638:A:T	4.9365e-17	-3.35199e-10	-0.831688
95339794	chr13:95339794:G:A	5.04889e-18	-1.99525	-1.11652
95339859	chr13:95339859:A:G	2.80495e-17	-3.35199e-10	-1.39696
95340303	chr13:95340303:G:A	5.18343e-18	-2.05318	-1.03229
95340330	chr13:95340330:G:A	3.4758e-16	1.47923	-0.359166
95340359	chr13:95340359:G:A	4.72205e-18	-1.99215	-1.18654
95340455	chr13:95340455:C:T	1.37971e-17	-2.04445	-0.0620198
95340456	chr13:95340456:C:T	4.4314e-17	-0.93963	-3.84511e-10
95340676	chr13:95340676:T:A	8.13331e-18	-1.31784	-1.31712
95340725	chr13:95340725:T:C	6.61625e-18	-1.92802	-0.913386
95340825	chr13:95340825:T:C	3.50096e-18	-2.0861	-1.39179
95340899	chr13:95340899:G:A	7.29889e-17	-3.35199e-10	-0.440623
95341041	chr13:95341041:T:C	8.45123e-18	-1.23802	-1.35859
95341096	chr13:95341096:C:T	8.23437e-18	-1.22684	-1.39578
95341351	chr13:95341351:G:T	9.12033e-18	-1.1357	-1.38473
95341401	chr13:95341401:G:A	2.70993e-16	2.24528	-1.37411
95341414	chr13:95341414:C:G	3.68799e-18	-2.10291	-1.32294
95341670	chr13:95341670:C:T	5.45918e-18	-1.73898	-1.29465
95341722	chr13:95341722:G:A	5.30083e-18	-1.76387	-1.2992
95341729	chr13:95341729:G:A	3.92376e-17	-1.27839	0.217099
95341786	chr13:95341786:G:C	6.09201e-18	-1.62232	-1.30164
95341854	chr13:95341854:C:T	6.0843e-18	-1.61463	-1.31059
95341863	chr13:95341863:A:G	6.16984e-18	-1.61207	-1.29919
95341865	chr13:95341865:T:C	9.02724e-18	-1.29695	-1.23373
95341891	chr13:95341891:A:G	4.81259e-17	-3.35199e-10	-0.85711
95341912	chr13:95341912:A:G	9.80502e-18	-1.05291	-1.39513
95341992	chr13:95341992:A:C	8.98835e-18	-1.30106	-1.23394
95342027	chr13:95342027:C:A	2.83641e-17	-3.35199e-10	-1.38581
95342103	chr13:95342103:G:A	4.56895e-17	-3.35199e-10	-0.909062
95342164	chr13:95342164:C:T	7.14437e-17	-3.35199e-10	-0.462022
95342363	chr13:95342363:T:C	9.56731e-18	-1.07529	-1.39729
95342518	chr13:95342518:G:A	4.29519e-17	-3.35199e-10	-0.970849
95342545	chr13:95342545:G:A	1.02372e-17	-1.12492	-1.27998
95343039	chr13:95343039:T:C	2.11584e-17	-1.46722	-0.211674
95343056	chr13:95343056:G:C	9.85326e-18	-1.18632	-1.25681
95343088	chr13:95343088:A:T	3.82759e-17	-3.35199e-10	-1.08611
95343117	chr13:95343117:G:A	1.13436e-17	-1.10702	-1.19526
95343126	chr13:95343126:A:G	4.52178e-17	-2.07573	1.15629
95343137	chr13:95343137:C:T	1.15833e-16	0.956651	-0.935429
95343370	chr13:95343370:T:C	9.66955e-18	-1.26919	-1.19276
95343387	chr13:95343387:G:A	4.42377e-17	-0.941353	-3.84511e-10
95343642	chr13:95343642:A:G	9.87843e-18	-1.20793	-1.23264
95343719	chr13:95343719:T:C	1.03713e-17	-1.12729	-1.2646
95343769	chr13:95343769:G:A	1.17805e-17	-1.61042	-0.654064
95343842	chr13:95343842:C:T	2.27022e-16	1.64681	-0.952696
95343945	chr13:95343945:G:T	1.18674e-17	-1.0093	-1.24784
95344101	chr13:95344101:A:T	4.74868e-14	4.36587	1.67141
95344247	chr13:95344247:C:A	1.25811e-17	-0.948768	-1.24996
95344402	chr13:95344402:A:G	1.25711e-17	-0.967019	-1.23251
95344415	chr13:95344415:T:G	2.00245e-16	1.42274	-0.854133
95344630	chr13:95344630:G:A	7.45625e-18	-1.42408	-1.2978
95345043	chr13:95345043:A:G	1.17479e-17	-0.969948	-1.29731
95345077	chr13:95345077:A:G	1.34918e-17	-0.904641	-1.22421
95345111	chr13:95345111:A:G	1.08429e-16	-3.35199e-10	-0.044837
95345284	chr13:95345284:A:G	1.13047e-17	-1.03251	-1.27321
95345287	chr13:95345287:C:T	5.06834e-18	-1.9411	-1.16682
95345616	chr13:95345616:G:T	3.38151e-17	-3.35199e-10	-1.21002
95345632	chr13:95345632:G:A	3.61828e-17	-3.35199e-10	-1.14235
95345718	chr13:95345718:T:C	2.51626e-16	-3.35199e-10	0.797011
95345775	chr13:95345775:C:T	3.36764e-17	-3.35199e-10	-1.21413
95345803	chr13:95345803:G:A	4.39779e-18	-2.00637	-1.24346
95346034	chr13:95346034:G:A	9.47836e-18	-1.08457	-1.39735
95346075	chr13:95346075:A:G	1.47956e-17	-2.0366	-3.84511e-10
95346396	chr13:95346396:T:C	1.19485e-17	-1.04017	-1.21016
95346410	chr13:95346410:TC:T	3.37854e-17	-3.35199e-10	-1.2109
95346430	chr13:95346430:A:G	8.22823e-17	-3.35199e-10	-0.320775
95346540	chr13:95346540:A:T	3.3733e-17	-3.35199e-10	-1.21246
95346552	chr13:95346552:G:A	1.17889e-17	-0.868499	-1.39527
95346760	chr13:95346760:C:G	7.59367e-16	0.367435	1.53412
95346928	chr13:95346928:C:T	3.1864e-17	-3.35199e-10	-1.26945
95346974	chr13:95346974:C:T	1.76477e-17	-1.86032	-3.84511e-10
95347153	chr13:95347153:C:T	9.0823e-18	-1.26811	-1.25649
95347302	chr13:95347302:G:A	1.31404e-17	-1.06711	-1.08812
95347314	chr13:95347314:C:T	1.14219e-17	-1.20108	-1.09431
95347389	chr13:95347389:A:C	4.82196e-18	-1.94412	-1.21363
95347410	chr13:95347410:A:T	8.98949e-18	-1.32523	-1.20965
95347485	chr13:95347485:A:G	4.81395e-18	-1.94438	-1.21503
95347760	chr13:95347760:G:A	5.80972e-17	-0.668813	-3.84511e-10
95347886	chr13:95347886:G:A	4.36118e-17	-3.35199e-10	-0.955604
95348358	chr13:95348358:G:A	1.57617e-17	-2.09862	0.125273
95348409	chr13:95348409:C:A	1.73304e-17	-1.87847	-3.84511e-10
95348495	chr13:95348495:C:T	9.916e-15	4.0199	0.451071
95348742	chr13:95348742:G:A	3.95808e-18	-1.99703	-1.35814
95348855	chr13:95348855:T:A	1.05272e-14	4.11283	0.417952
95349025	chr13:95349025:G:A	3.05308e-17	-3.35199e-10	-1.31219
95349026	chr13:95349026:T:C	7.1855e-17	0.767031	-1.22331
95349076	chr13:95349076:C:G	7.34019e-17	0.838239	-1.27322
95349095	chr13:95349095:T:G	7.09906e-17	0.783186	-1.25157
95349220	chr13:95349220:G:A	4.43645e-18	-1.90581	-1.33527
95349619	chr13:95349619:A:G	1.97655e-17	-0.372194	-1.3748
95349647	chr13:95349647:C:T	7.97586e-17	0.894102	-1.24603
95349794	chr13:95349794:C:A	3.70843e-17	0.272627	-1.39036
95349812	chr13:95349812:G:A	3.72468e-17	0.276431	-1.3898
95349881	chr13:95349881:T:G	1.72722e-17	-1.88183	-3.84511e-10
95350191	chr13:95350191:T:C	3.91588e-17	0.329795	-1.3931
95350192	chr13:95350192:G:A	3.87463e-17	0.317529	-1.39143
95350304	chr13:95350304:A:C	1.68285e-17	-1.90785	-3.84511e-10
95350511	chr13:95350511:T:C	1.53423e-16	-3.35199e-10	0.302268
95350956	chr13:95350956:T:C	3.96114e-17	0.335184	-1.387
95351082	chr13:95351082:C:T	1.07498e-16	1.08039	-1.13384
95351122	chr13:95351122:A:C	6.15387e-17	-0.611264	-3.84511e-10
95351409	chr13:95351409:C:T	4.19512e-17	0.396723	-1.39115
95351476	chr13:95351476:C:T	8.09849e-17	-3.35199e-10	-0.336668
95351600	chr13:95351600:A:G	1.37294e-16	1.56939	-1.37819
95351890	chr13:95351890:C:T	2.63261e-17	-0.215288	-1.24508
95351950	chr13:95351950:A:G	1.19071e-17	-2.03648	-0.217319
95352135	chr13:95352135:G:T	3.18287e-17	-3.35199e-10	-1.27056
95352233	chr13:95352233:G:A	3.44324e-17	-3.35199e-10	-1.19193
95352239	chr13:95352239:G:A	2.39324e-17	-0.244952	-1.31074
95352547	chr13:95352547:C:T	4.57374e-17	0.481767	-1.38978
95352601	chr13:95352601:C:T	5.94359e-17	0.745448	-1.39148
95352649	chr13:95352649:T:C	1.66794e-17	-1.91676	-3.84511e-10
95352874	chr13:95352874:C:T	2.67534e-17	-0.153387	-1.29088
95353206	chr13:95353206:T:C	4.41195e-18	-1.96367	-1.28294
95353221	chr13:95353221:G:C	1.32785e-17	-2.04116	-0.103622
95353251	chr13:95353251:TTA:T	1.64285e-17	-1.93191	-3.84511e-10
95353252	chr13:95353252:TA:T	9.04149e-15	4.18388	0.194772
95353257	chr13:95353257:T:A	2.85979e-17	-3.35199e-10	-1.3776
95353550	chr13:95353550:A:T	4.78747e-17	0.528821	-1.39116
95353787	chr13:95353787:A:G	4.81018e-17	0.533469	-1.39108
95353859	chr13:95353859:C:T	4.68318e-18	-1.91227	-1.27468
95353917	chr13:95353917:C:T	4.60257e-17	0.489986	-1.39172
95354223	chr13:95354223:G:A	1.27905e-17	-1.90452	-0.277704
95354282	chr13:95354282:C:T	1.47761e-17	-2.03792	-3.84511e-10
95355244	chr13:95355244:C:A	2.92439e-17	-3.35199e-10	-1.35526
95355665	chr13:95355665:A:T	7.59211e-16	2.39921	-0.497857
95355887	chr13:95355887:C:T	3.0809e-17	-3.35199e-10	-1.30313
95355935	chr13:95355935:C:T	1.16891e-17	-2.0685	-0.20377
95356071	chr13:95356071:C:T	3.1136e-17	-3.35199e-10	-1.29256
95356140	chr13:95356140:A:C	2.05779e-17	-1.97175	0.265037
95356212	chr13:95356212:T:C	2.91558e-17	-3.35199e-10	-1.35828
95356261	chr13:95356261:A:G	2.80428e-17	-3.35199e-10	-1.3972
95356333	chr13:95356333:A:G	3.02087e-17	-3.35199e-10	-1.3228
95356606	chr13:95356606:T:C	4.01784e-16	-3.35199e-10	1.26498
95356648	chr13:95356648:C:T	1.66873e-17	-1.91628	-3.84511e-10
95356724	chr13:95356724:T:C	2.45095e-16	-3.35199e-10	0.770716
95356775	chr13:95356775:T:C	4.38792e-16	2.48377	-1.13068
95356858	chr13:95356858:T:C	3.27017e-17	-3.35199e-10	-1.2435
95356923	chr13:95356923:C:T	3.63112e-17	-3.35199e-10	-1.1388
95357202	chr13:95357202:A:G	2.24953e-17	-1.61762	-3.84511e-10
95357285	chr13:95357285:T:A	2.09793e-17	-0.738591	-0.948803
95357983	chr13:95357983:C:T	1.09493e-14	4.60539	-0.0352939
95358151	chr13:95358151:C:T	2.81234e-17	-3.35199e-10	-1.39433
95358608	chr13:95358608:C:T	3.75942e-17	-2.08696	0.982884
95358827	chr13:95358827:T:G	1.23454e-14	4.55526	0.134849
95358994	chr13:95358994:G:T	3.1803e-17	-2.10333	0.831961
95359361	chr13:95359361:T:C	9.71438e-15	4.59497	-0.144539
95359770	chr13:95359770:T:TG	1.12088e-15	2.81422	-0.523278
95360227	chr13:95360227:G:A	9.21417e-18	-1.27686	-1.23333
95360404	chr13:95360404:G:A	7.8021e-17	-0.373953	-3.84511e-10
95360536	chr13:95360536:A:G	1.53868e-14	4.78175	0.128582
95360751	chr13:95360751:G:T	1.65521e-14	4.82321	0.160123
95361185	chr13:95361185:G:A	1.12135e-17	-1.02216	-1.29165
95361567	chr13:95361567:A:G	2.0747e-17	-0.897565	-0.800964
95361631	chr13:95361631:G:A	2.72055e-15	3.48379	-0.306134
95362187	chr13:95362187:C:G	1.68101e-17	-1.72221	-0.186738
95362255	chr13:95362255:C:T	2.53424e-17	-2.02586	0.527408
95362298	chr13:95362298:G:A	4.34255e-17	-0.83527	-0.124614
95362506	chr13:95362506:C:T	1.10847e-17	-1.10952	-1.21584
95362575	chr13:95362575:C:T	6.54359e-15	3.90751	0.147805
95362594	chr13:95362594:C:T	3.29382e-17	-1.63389	0.397598
95362797	chr13:95362797:A:C	2.7844e-17	-1.73233	0.328019
95362875	chr13:95362875:C:T	3.04473e-17	-1.7088	0.393868
95363230	chr13:95363230:G:A	1.79996e-14	5.20874	-0.141564
95363338	chr13:95363338:T:A	4.62574e-17	0.36115	-1.25786
95363970	chr13:95363970:C:T	3.01082e-17	-3.35199e-10	-1.32613
95364191	chr13:95364191:G:C	5.91334e-17	0.510459	-1.16159
95364433	chr13:95364433:T:C	5.41735e-17	-3.35199e-10	-0.738739
95364606	chr13:95364606:T:C	1.44447e-14	4.76942	0.0777324
95364791	chr13:95364791:C:T	3.22803e-17	-3.35199e-10	-1.25647
95364803	chr13:95364803:C:T	2.59471e-17	-1.37347	-0.101403
95365471	chr13:95365471:C:A	2.9013e-17	-3.35199e-10	-1.36319
95366073	chr13:95366073:G:A	5.71458e-17	-3.35199e-10	-0.685324
95366105	chr13:95366105:G:A	8.88322e-18	-1.26327	-1.2835
95366154	chr13:95366154:T:C	4.63392e-17	-3.35199e-10	-0.894943
95366223	chr13:95366223:C:T	3.4257e-17	-3.35199e-10	-1.19704
95366292	chr13:95366292:A:G	1.4627e-16	1.59184	-1.33732
95366494	chr13:95366494:G:T	1.48308e-16	1.61213	-1.34377
95366573	chr13:95366573:A:G	5.1568e-17	-3.35199e-10	-0.788029
95366712	chr13:95366712:T:C	1.11958e-16	0.985018	-0.997827
95366936	chr13:95366936:T:C	2.8575e-17	-3.35199e-10	-1.3784
95366941	chr13:95366941:A:G	9.26805e-18	-2.02004	-0.484317
95367075	chr13:95367075:G:A	5.86026e-17	0.693695	-1.35385
95367100	chr13:95367100:C:T	4.85913e-17	0.47371	-1.3212
95367535	chr13:95367535:T:C	3.81617e-17	-0.036218	-1.05288
95367814	chr13:95367814:C:T	2.92968e-17	-3.35199e-10	-1.35345
95367902	chr13:95367902:C:T	4.05333e-17	-3.35199e-10	-1.02881
95367996	chr13:95367996:T:C	4.48586e-17	-3.35199e-10	-0.927416
95368009	chr13:95368009:A:C	4.53156e-17	-3.35199e-10	-0.917279
95368022	chr13:95368022:C:G	2.16953e-16	0.115187	0.533563
95368034	chr13:95368034:C:T	3.50727e-17	-3.35199e-10	-1.17351
95368088	chr13:95368088:G:A	2.09197e-17	-1.69024	-3.84511e-10
95368263	chr13:95368263:A:G	4.1201e-17	-1.01247	-3.84511e-10
95368268	chr13:95368268:A:T	4.30197e-17	-0.969272	-3.84511e-10
95368384	chr13:95368384:C:A	4.41797e-17	-0.942664	-3.84511e-10
95368562	chr13:95368562:C:T	6.45476e-16	1.73906	-3.84511e-10
95368574	chr13:95368574:G:A	1.38774e-17	-2.10067	-3.84511e-10
95368745	chr13:95368745:C:A	3.81543e-17	-3.35199e-10	-1.08929
95369183	chr13:95369183:A:G	3.14282e-17	-3.35199e-10	-1.28322
95369194	chr13:95369194:C:T	1.08685e-17	-1.10888	-1.23618
95369227	chr13:95369227:A:G	2.10173e-17	-1.68559	-3.84511e-10
95369231	chr13:95369231:A:ACTC	3.67754e-17	-3.35199e-10	-1.1261
95369232	chr13:95369232:A:ACACTATAAAGTCTCACACTG	3.57351e-17	-3.35199e-10	-1.1548
95369301	chr13:95369301:A:T	1.67757e-17	-1.911	-3.84511e-10
95369385	chr13:95369385:G:A	1.72758e-17	-1.88162	-3.84511e-10
95369602	chr13:95369602:T:G	7.12213e-17	-3.35199e-10	-0.465139
95369658	chr13:95369658:G:C	2.79364e-17	-1.401	-3.84511e-10
95369781	chr13:95369781:T:A	2.50309e-17	-1.51082	-3.84511e-10
95369865	chr13:95369865:T:C	5.41017e-17	-0.740066	-3.84511e-10
95369883	chr13:95369883:T:C	2.74582e-16	0.884318	-3.84511e-10
95370322	chr13:95370322:G:A	3.60463e-17	-3.35199e-10	-1.14613
95370671	chr13:95370671:C:T	9.14536e-17	-0.215099	-3.84511e-10
95370804	chr13:95370804:T:C	1.44002e-16	0.2389	-3.84511e-10
95371798	chr13:95371798:T:C	2.61541e-17	-1.46692	-3.84511e-10
95371812	chr13:95371812:TTTCTTA:T	2.71717e-16	0.873829	-3.84511e-10
95371867	chr13:95371867:A:G	2.72073e-17	-1.42745	-3.84511e-10
95371909	chr13:95371909:C:T	5.61452e-17	-3.35199e-10	-0.70299
95372219	chr13:95372219:G:A	1.87697e-17	-1.79869	-3.84511e-10
95372242	chr13:95372242:C:T	2.80375e-17	-3.35199e-10	-1.39739
95372472	chr13:95372472:G:T	3.28379e-17	-3.35199e-10	-1.23935
95372488	chr13:95372488:G:C	1.38808e-17	-2.10042	-3.84511e-10
95372676	chr13:95372676:A:C	1.63816e-17	-1.93477	-3.84511e-10
95372879	chr13:95372879:A:T	2.88381e-17	-3.35199e-10	-1.36923
95373296	chr13:95373296:T:A	4.36709e-17	-0.954249	-3.84511e-10
95373516	chr13:95373516:A:G	8.58385e-18	-1.18826	-1.39279
95373528	chr13:95373528:G:A	6.5035e-17	-3.35199e-10	-0.556006
95373657	chr13:95373657:C:T	1.444e-17	-0.729115	-1.33181
95373717	chr13:95373717:C:T	3.06356e-17	-3.35199e-10	-1.30877
95373876	chr13:95373876:G:A	1.64042e-17	-1.9334	-3.84511e-10
95373965	chr13:95373965:A:G	3.53856e-17	-0.109855	-1.05477
95373975	chr13:95373975:A:G	8.06748e-18	-1.40928	-1.23381
95374124	chr13:95374124:G:A	4.65444e-17	-3.35199e-10	-0.890524
95374147	chr13:95374147:C:T	1.62715e-17	-1.94152	-3.84511e-10
95374362	chr13:95374362:T:C	3.73295e-17	0.132583	-1.24373
95374379	chr13:95374379:T:C	2.82566e-17	-3.35199e-10	-1.3896
95374709	chr13:95374709:T:TG	2.95986e-17	-3.35199e-10	-1.3432
95374832	chr13:95374832:G:A	9.39033e-18	-1.09392	-1.39733
95375154	chr13:95375154:G:A	8.55802e-18	-1.19232	-1.39174
95375983	chr13:95375983:C:T	2.90828e-17	-3.35199e-10	-1.36078
95376058	chr13:95376058:CAGAGT:C	4.48987e-17	-3.35199e-10	-0.926522
95376256	chr13:95376256:A:G	8.62663e-18	-1.18247	-1.39361
95376271	chr13:95376271:T:A	1.04625e-17	-1.00381	-1.37932
95376657	chr13:95376657:G:C	3.48385e-17	0.0479113	-1.22812
95376658	chr13:95376658:G:T	3.60879e-17	0.0700146	-1.21499
95376723	chr13:95376723:A:G	5.59162e-17	0.501625	-1.2087
95377127	chr13:95377127:G:A	3.3049e-17	-3.35199e-10	-1.23294
95377935	chr13:95377935:TTC:T	1.58881e-17	-1.96536	-3.84511e-10
95377955	chr13:95377955:A:G	3.58031e-17	0.083834	-1.23673
95378040	chr13:95378040:A:G	5.10954e-17	0.492001	-1.28924
95378408	chr13:95378408:A:G	3.19562e-17	-0.0242694	-1.24229
95379228	chr13:95379228:C:T	2.81157e-17	-3.35199e-10	-1.3946
95379467	chr13:95379467:C:T	1.50405e-17	-2.02018	-3.84511e-10
95380011	chr13:95380011:G:A	2.88836e-17	-3.35199e-10	-1.36766
95380575	chr13:95380575:G:A	8.78151e-18	-1.16268	-1.3956
95380666	chr13:95380666:C:T	1.59411e-17	-0.673238	-1.28879
95380774	chr13:95380774:G:A	5.97599e-17	-3.35199e-10	-0.640596
95380797	chr13:95380797:G:A	1.57096e-17	-0.682633	-1.29403
95380921	chr13:95380921:G:C	1.37263e-17	-0.81638	-1.29524
95381097	chr13:95381097:A:G	1.40523e-17	-2.08814	-3.84511e-10
95381357	chr13:95381357:C:T	1.48274e-17	-2.03445	-3.84511e-10
95381736	chr13:95381736:C:A	1.05988e-17	-0.999769	-1.37042
95381898	chr13:95381898:A:T	8.41526e-18	-1.22556	-1.37533
95382589	chr13:95382589:T:G	2.5257e-17	-0.156481	-1.34535
95382720	chr13:95382720:T:G	1.46119e-17	-0.655381	-1.39371
95382902	chr13:95382902:G:A	1.31418e-17	-0.764967	-1.39016
95382976	chr13:95382976:A:G	1.43684e-17	-0.672272	-1.39363
95383353	chr13:95383353:A:G	1.66342e-17	-1.91947	-3.84511e-10
95383414	chr13:95383414:G:A	9.79205e-18	-1.11144	-1.33792
95383479	chr13:95383479:G:A	1.86198e-17	-0.410171	-1.39653
95383509	chr13:95383509:A:T	2.1203e-17	-1.67679	-3.84511e-10
95383607	chr13:95383607:A:G	6.19337e-17	-3.35199e-10	-0.604867
95383629	chr13:95383629:T:C	1.02561e-17	-1.08196	-1.3211
95383714	chr13:95383714:GT:G	1.35072e-17	-1.78814	-0.339571
95383722	chr13:95383722:T:C	1.33982e-17	-1.79624	-0.339571
95383840	chr13:95383840:C:T	3.97209e-17	-3.35199e-10	-1.04905
95384165	chr13:95384165:T:C	2.66239e-17	-0.0894933	-1.35963
95384239	chr13:95384239:C:T	9.97274e-18	-1.07752	-1.35356
95384377	chr13:95384377:G:A	1.42579e-17	-0.685914	-1.38771
95384380	chr13:95384380:C:T	1.5244e-17	-0.619767	-1.38698
95384540	chr13:95384540:C:T	9.79858e-18	-1.11287	-1.33582
95384689	chr13:95384689:C:T	1.47734e-17	-0.650339	-1.38776
95384704	chr13:95384704:T:C	1.16208e-16	-3.35199e-10	0.0244476
95384772	chr13:95384772:G:A	1.69446e-17	-0.519788	-1.3812
95384813	chr13:95384813:C:T	4.04958e-17	0.363533	-1.39326
95384897	chr13:95384897:A:G	1.05057e-17	-1.03657	-1.34244
95385003	chr13:95385003:T:C	1.70514e-17	-0.510871	-1.38382
95385234	chr13:95385234:G:A	2.85963e-17	-3.35199e-10	-1.37765
95385534	chr13:95385534:G:T	3.47123e-17	-3.35199e-10	-1.18384
95385537	chr13:95385537:G:A	1.57797e-17	-0.617019	-1.35519
95385836	chr13:95385836:A:G	1.41174e-17	-0.729035	-1.35449
95385885	chr13:95385885:AG:A	1.38021e-17	-0.756539	-1.34957
95386091	chr13:95386091:C:T	4.76687e-17	-0.866657	-3.84511e-10
95386267	chr13:95386267:C:A	1.61655e-17	-1.94805	-3.84511e-10
95386384	chr13:95386384:G:A	4.32893e-18	-1.87107	-1.39454
95386400	chr13:95386400:A:C	4.36034e-18	-1.86242	-1.39596
95386572	chr13:95386572:A:C	4.76964e-17	-3.35199e-10	-0.866074
95386615	chr13:95386615:C:T	4.4115e-18	-1.8546	-1.39212
95386647	chr13:95386647:G:A	4.39459e-18	-1.85745	-1.3931
95387237	chr13:95387237:G:T	1.32297e-17	-0.769682	-1.37878
95387263	chr13:95387263:T:G	2.91482e-17	-3.35199e-10	-1.35854
95387852	chr13:95387852:C:A	4.14047e-17	-3.35199e-10	-1.00754
95387926	chr13:95387926:T:A	7.33531e-18	-1.34093	-1.3973
95388462	chr13:95388462:C:A	3.37842e-17	-3.35199e-10	-1.21094
95388511	chr13:95388511:C:T	2.94028e-17	-1.34984	-3.84511e-10
95388633	chr13:95388633:A:C	1.41413e-17	-0.70981	-1.37202
95388634	chr13:95388634:G:A	4.81482e-18	-2.0862	-1.07303
95388646	chr13:95388646:T:C	6.64802e-18	-1.48484	-1.35177
95388800	chr13:95388800:T:C	7.30068e-18	-1.57875	-1.16422
95388888	chr13:95388888:T:C	3.01704e-17	-0.212499	-1.11157
95389057	chr13:95389057:C:T	1.99286e-17	-0.461853	-1.27692
95389356	chr13:95389356:G:A	6.39132e-17	-3.35199e-10	-0.573405
95389766	chr13:95389766:G:A	6.2765e-18	-1.89454	-0.999579
95389909	chr13:95389909:A:G	6.4439e-18	-1.86921	-0.998586
95390055	chr13:95390055:C:T	3.17332e-17	-3.35199e-10	-1.27357
95390331	chr13:95390331:C:T	1.45146e-17	-0.940489	-1.11529
95391866	chr13:95391866:G:A	2.39211e-17	-1.55617	-3.84511e-10
95392248	chr13:95392248:A:G	3.86716e-17	0.100757	-1.17658
95392277	chr13:95392277:A:G	3.53797e-17	0.214626	-1.37942
95392515	chr13:95392515:T:C	2.6065e-17	-1.47134	0.00100475
95392743	chr13:95392743:A:G	8.24859e-17	1.07888	-1.39719
95392765	chr13:95392765:T:C	4.78095e-17	-3.35199e-10	-0.863706
95394415	chr13:95394415:C:T	5.48016e-18	-1.72777	-1.30203
95394631	chr13:95394631:G:A	9.02969e-17	-3.35199e-10	-0.227827
95394651	chr13:95394651:G:A	4.95018e-18	-1.86614	-1.26536
95394653	chr13:95394653:T:C	9.48582e-18	-1.58519	-0.895939
95394816	chr13:95394816:A:G	6.98965e-18	-1.62267	-1.16383
95394928	chr13:95394928:G:C	5.23013e-18	-1.76106	-1.31543
95395081	chr13:95395081:G:A	3.35469e-17	-3.35199e-10	-1.21799
95395455	chr13:95395455:C:T	1.45426e-17	-2.05385	-3.84511e-10
95395670	chr13:95395670:A:G	1.04819e-17	-1.03236	-1.34892
95395859	chr13:95395859:A:T	5.47791e-17	-3.35199e-10	-0.727623
95395938	chr13:95395938:C:T	3.64696e-17	-3.35199e-10	-1.13445
95395946	chr13:95395946:C:A	5.54298e-17	-3.35199e-10	-0.715813
95395982	chr13:95395982:T:C	1.04329e-17	-1.03117	-1.3548
95396057	chr13:95396057:C:T	5.13579e-17	-3.35199e-10	-0.792112
95396144	chr13:95396144:T:C	1.17542e-17	-1.80984	-0.456883
95396165	chr13:95396165:G:A	1.01237e-17	-1.03513	-1.38092
95396221	chr13:95396221:T:G	1.00944e-17	-1.0664	-1.35255
95396763	chr13:95396763:T:G	8.30261e-17	-3.35199e-10	-0.311776
95396773	chr13:95396773:G:A	3.97405e-18	-2.08501	-1.26613
95397177	chr13:95397177:C:T	9.92057e-18	-1.0915	-1.34482
95397489	chr13:95397489:A:G	6.78605e-18	-1.72614	-1.08992
95397555	chr13:95397555:G:A	3.76229e-17	-0.45373	-0.649588
95397572	chr13:95397572:G:A	2.80894e-17	-3.35199e-10	-1.39554
95397685	chr13:95397685:C:T	1.0162e-17	-1.07402	-1.33826
95397764	chr13:95397764:A:G	9.79687e-18	-1.09828	-1.35059
95397804	chr13:95397804:TTTGG:T	4.68319e-18	-1.88342	-1.30353
95398027	chr13:95398027:G:A	1.05326e-17	-1.01123	-1.36522
95398493	chr13:95398493:A:G	8.59302e-18	-1.70833	-0.871647
95398609	chr13:95398609:A:G	3.0497e-17	-0.153272	-1.16003
95398673	chr13:95398673:G:A	1.0043e-17	-1.08507	-1.33898
95398817	chr13:95398817:C:T	3.03573e-17	-3.35199e-10	-1.31789
95398862	chr13:95398862:A:G	8.97095e-18	-1.23445	-1.30249
95398935	chr13:95398935:G:A	2.84995e-17	-3.35199e-10	-1.38104
95399067	chr13:95399067:C:T	4.13724e-18	-1.91421	-1.39669
95399091	chr13:95399091:C:T	9.54383e-18	-1.15992	-1.31511
95399376	chr13:95399376:G:A	1.42691e-17	-2.07284	-3.84511e-10
95399825	chr13:95399825:C:T	2.87748e-17	-3.35199e-10	-1.37143
95400098	chr13:95400098:G:A	1.00406e-17	-1.02888	-1.39542
95400139	chr13:95400139:G:C	5.44291e-18	-1.64054	-1.39608
95400294	chr13:95400294:C:T	9.51988e-18	-1.12718	-1.35037
95400526	chr13:95400526:GA:G	2.8606e-17	-3.35199e-10	-1.37731
95400545	chr13:95400545:A:G	9.4842e-18	-1.12994	-1.35136
95400596	chr13:95400596:C:A	9.42243e-18	-1.13954	-1.34829
95400761	chr13:95400761:C:T	9.32033e-18	-1.1577	-1.34104
95400949	chr13:95400949:G:T	2.2784e-17	-1.60487	-3.84511e-10
95401524	chr13:95401524:C:T	3.00569e-17	-3.35199e-10	-1.32784
95401624	chr13:95401624:C:T	3.47982e-17	0.176924	-1.35829
95401814	chr13:95401814:AGT:A	1.09843e-17	-0.938872	-1.39559
95402106	chr13:95402106:G:C	7.15008e-17	0.933399	-1.39462
95402123	chr13:95402123:G:A	6.32786e-17	0.375297	-0.95868
95402747	chr13:95402747:C:T	2.21917e-17	-1.63121	-3.84511e-10
95403144	chr13:95403144:A:C	4.38252e-18	-1.85947	-1.39383
95403206	chr13:95403206:G:C	4.73101e-18	-1.78409	-1.39271
95403240	chr13:95403240:T:C	3.66471e-17	-3.35199e-10	-1.1296
95403540	chr13:95403540:C:A	3.16784e-17	-3.35199e-10	-1.2753
95403542	chr13:95403542:A:G	3.56888e-18	-2.06482	-1.39386
95403700	chr13:95403700:G:C	6.41351e-18	-1.47617	-1.39635
95403901	chr13:95403901:C:T	5.72228e-18	-1.99685	-0.989712
95404128	chr13:95404128:C:T	1.57472e-17	-0.592449	-1.38182
95404286	chr13:95404286:G:A	4.5444e-18	-1.94377	-1.27326
95404437	chr13:95404437:A:G	2.8076e-17	-3.35199e-10	-1.39601
95404563	chr13:95404563:G:A	1.17657e-15	-3.35199e-10	2.33943
95404683	chr13:95404683:GA:G	3.51597e-18	-2.08239	-1.39122
95404688	chr13:95404688:G:A	2.24584e-16	-3.35199e-10	0.68332
95404791	chr13:95404791:C:T	4.43089e-18	-1.8466	-1.39573
95405692	chr13:95405692:C:G	3.00719e-17	-3.35199e-10	-1.32734
95405764	chr13:95405764:G:A	2.80902e-17	-3.35199e-10	-1.39551
95405929	chr13:95405929:A:G	5.4612e-18	-1.8072	-1.22606
95406203	chr13:95406203:T:A	3.92041e-18	-1.97338	-1.39136
95406270	chr13:95406270:C:T	2.96935e-17	-3.35199e-10	-1.34
95406428	chr13:95406428:G:A	8.03849e-17	-0.46446	0.120355
95406589	chr13:95406589:G:A	3.61154e-18	-2.06239	-1.38441
95406971	chr13:95406971:C:T	2.15781e-17	-0.573262	-1.08599
95407603	chr13:95407603:A:G	3.05292e-17	-3.35199e-10	-1.31225
95407627	chr13:95407627:C:G	3.99876e-17	-3.35199e-10	-1.04236
95407659	chr13:95407659:T:A	1.14437e-17	-1.13812	-1.15536
95407681	chr13:95407681:A:G	6.58497e-16	-3.35199e-10	1.75903
95407775	chr13:95407775:T:C	4.48964e-18	-2.01673	-1.21243
95407834	chr13:95407834:G:A	2.38236e-17	-1.56025	-3.84511e-10
95407918	chr13:95407918:G:A	3.65654e-17	-3.35199e-10	-1.13183
95407959	chr13:95407959:A:C	6.33703e-17	-3.35199e-10	-0.581936
95407970	chr13:95407970:C:T	7.08464e-17	-3.35199e-10	-0.470417
95408091	chr13:95408091:C:T	4.61639e-17	-3.35199e-10	-0.898733
95408332	chr13:95408332:C:T	3.50904e-18	-2.09725	-1.37834
95408924	chr13:95408924:A:G	2.74906e-17	-0.741445	-0.675641
95408998	chr13:95408998:A:G	5.8846e-18	-1.56626	-1.39233
95409076	chr13:95409076:T:C	3.36479e-17	-0.332615	-0.882365
95409148	chr13:95409148:C:T	2.08225e-17	-0.299158	-1.39574
95409244	chr13:95409244:C:T	6.50475e-18	-2.06967	-0.788728
95409248	chr13:95409248:G:A	2.57832e-16	-3.35199e-10	0.821379
95409282	chr13:95409282:C:T	1.96534e-17	-0.358338	-1.39434
95409283	chr13:95409283:G:A	3.43784e-18	-2.09979	-1.39629
95409287	chr13:95409287:T:C	2.63807e-16	-3.35199e-10	0.844286
95409799	chr13:95409799:C:T	2.37925e-17	-0.168354	-1.39321
95409816	chr13:95409816:G:A	2.95241e-17	-3.35199e-10	-1.34572
95409817	chr13:95409817:T:C	3.44066e-17	-1.19268	-3.84511e-10
95410005	chr13:95410005:C:T	2.78264e-16	-3.35199e-10	0.897639
95410192	chr13:95410192:T:C	1.6772e-16	-3.35199e-10	0.391365
95410232	chr13:95410232:C:T	2.27121e-17	-0.217005	-1.39103
95410595	chr13:95410595:C:A	1.52631e-17	-2.00549	-3.84511e-10
95410978	chr13:95410978:A:C	2.65227e-16	-3.35199e-10	0.849657
95411337	chr13:95411337:GCT:G	3.26144e-17	-3.35199e-10	-1.24618
95411355	chr13:95411355:G:A	3.49575e-17	-3.35199e-10	-1.1768
95411408	chr13:95411408:C:T	2.08061e-17	-0.327247	-1.36844
95411674	chr13:95411674:T:G	4.75435e-16	-3.35199e-10	1.4333
95411750	chr13:95411750:G:A	6.49428e-17	-3.35199e-10	-0.557424
95411801	chr13:95411801:C:T	2.98469e-17	0.0409468	-1.3758
95412219	chr13:95412219:G:C	2.83026e-17	-3.35199e-10	-1.38798
95412241	chr13:95412241:A:C	2.9096e-17	-1.63793	0.277597
95412484	chr13:95412484:T:G	2.90605e-17	-3.35199e-10	-1.36155
95412494	chr13:95412494:G:C	2.53386e-17	-1.28604	-0.212558
95412530	chr13:95412530:T:G	2.75974e-17	-1.53664	0.123426
95412585	chr13:95412585:A:G	3.98752e-17	-3.35199e-10	-1.04518
95412776	chr13:95412776:T:C	2.80382e-17	-3.35199e-10	-1.39736
95413362	chr13:95413362:C:T	3.499e-18	-2.08164	-1.39681
95413388	chr13:95413388:T:C	5.91947e-17	-3.35199e-10	-0.650099
95413423	chr13:95413423:T:C	2.61082e-17	-0.113358	-1.35532
95414160	chr13:95414160:G:A	3.48813e-18	-2.0854	-1.39617
95414274	chr13:95414274:T:TTAAA	1.5149e-17	-2.01299	-3.84511e-10
95414392	chr13:95414392:C:T	4.28331e-18	-1.92949	-1.34672
95414551	chr13:95414551:C:A	3.79468e-16	-3.35199e-10	1.20784
95414792	chr13:95414792:A:G	3.88051e-18	-2.03674	-1.33823
95414950	chr13:95414950:A:T	2.06677e-17	-1.76387	0.0615133
95414977	chr13:95414977:C:A	1.38454e-17	-2.10298	-3.84511e-10
95415104	chr13:95415104:A:G	6.12545e-17	-0.615894	-3.84511e-10
95415191	chr13:95415191:T:C	2.96241e-17	-3.35199e-10	-1.34234
95415226	chr13:95415226:G:T	7.90794e-16	-3.35199e-10	1.94211
95415240	chr13:95415240:T:C	4.35109e-18	-1.92651	-1.33399
95415620	chr13:95415620:A:C	8.9811e-18	-1.65815	-0.877655
95415950	chr13:95415950:A:G	1.94412e-17	-1.11839	-0.645147
95416198	chr13:95416198:A:AGGTT	5.01568e-17	-3.35199e-10	-0.815777
95416200	chr13:95416200:TCCCA:T	4.98786e-17	-3.35199e-10	-0.82134
95416267	chr13:95416267:C:T	5.59746e-16	-3.35199e-10	1.59655
95416920	chr13:95416920:C:G	7.76666e-17	-1.51652	1.13801
95417231	chr13:95417231:T:C	4.1812e-17	-3.35199e-10	-0.997747
95417471	chr13:95417471:G:A	4.30533e-18	-1.92514	-1.34594
95417843	chr13:95417843:T:C	8.98713e-17	-1.53491	1.30235
95418068	chr13:95418068:A:C	5.09527e-18	-2.06276	-1.03986
95418189	chr13:95418189:C:T	5.01195e-18	-2.09752	-1.02159
95418534	chr13:95418534:A:G	9.36427e-17	-1.58498	1.39354
95418774	chr13:95418774:TG:T	2.80536e-17	-3.35199e-10	-1.39681
95418860	chr13:95418860:A:G	2.53621e-17	-0.116706	-1.38097
95418893	chr13:95418893:G:A	3.83554e-17	-1.76729	0.683254
95418929	chr13:95418929:C:A	1.58501e-17	-1.96775	-3.84511e-10
95419043	chr13:95419043:G:A	3.67748e-18	-2.09752	-1.33119
95419091	chr13:95419091:C:G	2.3485e-17	-0.257159	-1.31741
95419180	chr13:95419180:A:G	2.86406e-17	-3.35199e-10	-1.3761
95419284	chr13:95419284:C:A	5.75897e-18	-1.68637	-1.29381
95419760	chr13:95419760:G:A	7.24677e-16	-3.35199e-10	1.8548
95420009	chr13:95420009:G:T	6.62729e-18	-1.61848	-1.22126
95420133	chr13:95420133:C:T	4.39911e-18	-2.10317	-1.14635
95420243	chr13:95420243:A:G	1.62473e-16	-3.35199e-10	0.359584
95421397	chr13:95421397:AT:A	4.09534e-17	-0.0342208	-0.984274
95421484	chr13:95421484:A:C	1.39163e-17	-2.09787	-3.84511e-10
95421596	chr13:95421596:G:A	3.36852e-17	-3.35199e-10	-1.21387
95422205	chr13:95422205:C:T	3.76367e-17	0.0337233	-1.13667
95422354	chr13:95422354:A:T	3.21916e-17	-3.35199e-10	-1.25923
95422936	chr13:95422936:C:T	3.18268e-17	-3.35199e-10	-1.27062
95423291	chr13:95423291:C:T	1.16176e-17	-1.14695	-1.13146
95423584	chr13:95423584:C:G	2.97751e-17	-3.35199e-10	-1.33726
95423802	chr13:95423802:G:A	1.28786e-17	-0.918577	-1.25679
95424090	chr13:95424090:T:G	1.53485e-17	-1.99991	-3.84511e-10
95424115	chr13:95424115:T:A	4.41879e-16	-3.35199e-10	1.3601
95424207	chr13:95424207:C:T	4.06143e-17	-3.35199e-10	-1.02681
95424259	chr13:95424259:G:A	3.9235e-17	-0.137002	-0.92436
95424332	chr13:95424332:C:G	2.84559e-17	-3.35199e-10	-1.38258
95424513	chr13:95424513:C:A	2.95855e-17	-3.35199e-10	-1.34365
95424632	chr13:95424632:T:A	5.40503e-17	0.420336	-1.16135
95424798	chr13:95424798:T:A	4.29158e-17	-0.0189852	-0.952707
95424823	chr13:95424823:G:A	1.41048e-17	-1.18851	-0.895905
95425125	chr13:95425125:C:G	3.16349e-17	-3.35199e-10	-1.27667
95425317	chr13:95425317:A:G	1.33889e-17	-1.59219	-0.544317
95425651	chr13:95425651:G:A	1.36843e-17	-1.20447	-0.910206
95425745	chr13:95425745:A:G	6.3301e-18	-1.48822	-1.39739
95426034	chr13:95426034:T:C	7.10094e-18	-1.55578	-1.21493
95426288	chr13:95426288:A:G	1.69196e-17	-1.90246	-3.84511e-10
95426424	chr13:95426424:T:A	4.13995e-17	-3.35199e-10	-1.00766
95426481	chr13:95426481:T:A	2.9248e-17	-3.35199e-10	-1.35512
95426900	chr13:95426900:A:G	7.80907e-18	-1.46133	-1.21432
95426957	chr13:95426957:A:T	1.38534e-17	-2.1024	-3.84511e-10
95427117	chr13:95427117:T:C	1.40329e-17	-2.08952	-3.84511e-10
95427192	chr13:95427192:T:C	3.9407e-17	-0.123968	-0.933019
95427290	chr13:95427290:A:G	2.29134e-16	-3.35199e-10	0.703377
95427453	chr13:95427453:G:T	4.66825e-17	0.0127624	-0.900324
95427575	chr13:95427575:A:T	5.42342e-17	-3.35199e-10	-0.737619
95427605	chr13:95427605:G:A	1.37239e-17	-0.847395	-1.26439
95427807	chr13:95427807:G:C	1.14409e-17	-1.12321	-1.17052
95427845	chr13:95427845:C:T	4.55663e-17	0.479461	-1.39122
95427894	chr13:95427894:G:T	2.81286e-17	-3.35199e-10	-1.39414
95427938	chr13:95427938:C:T	3.92339e-17	-3.35199e-10	-1.06139
95427942	chr13:95427942:C:A	4.60378e-17	0.0337901	-0.935257
95428056	chr13:95428056:G:A	2.89803e-17	-3.35199e-10	-1.36431
95428194	chr13:95428194:C:T	1.12306e-17	-1.14661	-1.16568
95428200	chr13:95428200:T:C	5.6016e-17	0.427104	-1.1324
95428371	chr13:95428371:C:T	3.47006e-17	-0.0612016	-1.12297
95428415	chr13:95428415:T:G	1.13525e-17	-1.17698	-1.12452
95428470	chr13:95428470:C:A	2.80375e-17	-3.35199e-10	-1.39739
95428537	chr13:95428537:G:A	3.23303e-17	-3.35199e-10	-1.25492
95428561	chr13:95428561:C:T	4.77522e-17	0.0660056	-0.930911
95428891	chr13:95428891:T:C	3.40062e-17	-3.35199e-10	-1.20439
95428960	chr13:95428960:T:C	5.4132e-17	-3.35199e-10	-0.739504
95429113	chr13:95429113:G:A	2.92441e-17	-3.35199e-10	-1.35525
95429254	chr13:95429254:G:A	6.69781e-18	-1.56855	-1.2606
95429393	chr13:95429393:A:T	4.4359e-17	0.00307189	-0.941686
95429424	chr13:95429424:T:A	4.48257e-17	0.0266141	-0.954764
95429885	chr13:95429885:T:G	1.1865e-17	-1.15878	-1.09855
95430006	chr13:95430006:T:C	5.1207e-16	-3.35199e-10	1.50753
95430582	chr13:95430582:A:G	7.84108e-17	-3.35199e-10	-0.368969
95431392	chr13:95431392:C:T	9.43447e-18	-2.10372	-0.382845
95431675	chr13:95431675:C:T	3.4174e-17	-3.35199e-10	-1.19947
95432015	chr13:95432015:A:G	1.51961e-17	-2.00989	-3.84511e-10
95432454	chr13:95432454:C:A	3.62747e-17	-3.35199e-10	-1.13981
95433136	chr13:95433136:A:C	1.46052e-17	-1.44932	-0.600232
95433425	chr13:95433425:A:C	1.46228e-17	-2.04835	-3.84511e-10
95433431	chr13:95433431:C:T	5.2871e-18	-2.10009	-0.965571
95433480	chr13:95433480:T:C	6.71456e-17	-3.35199e-10	-0.524068
95433756	chr13:95433756:A:G	5.62089e-18	-1.63667	-1.36777
95434226	chr13:95434226:C:T	6.9275e-18	-1.48774	-1.3077
95434332	chr13:95434332:T:C	4.05934e-17	-3.35199e-10	-1.02733
95434694	chr13:95434694:C:T	9.85199e-18	-1.66781	-0.775448
95434749	chr13:95434749:T:C	7.96236e-18	-1.74122	-0.914982
95434791	chr13:95434791:C:T	2.75636e-17	-1.41443	-3.84511e-10
95434834	chr13:95434834:G:A	5.692e-18	-1.79294	-1.19893
95434901	chr13:95434901:A:G	4.61689e-17	-3.35199e-10	-0.898624
95434964	chr13:95434964:G:A	4.20875e-17	-3.35199e-10	-0.991179
95434990	chr13:95434990:CT:C	4.54791e-18	-1.86308	-1.35318
95435042	chr13:95435042:T:C	1.2513e-17	-1.68533	-0.518831
95435304	chr13:95435304:T:C	1.93218e-17	-2.05994	0.290241
95435616	chr13:95435616:A:G	3.03748e-16	0.985269	-3.84511e-10
95435921	chr13:95435921:G:A	6.31524e-18	-1.92549	-0.96247
95436401	chr13:95436401:T:C	3.04628e-17	-3.35199e-10	-1.31442
95436476	chr13:95436476:C:T	3.13588e-17	-3.35199e-10	-1.28544
95436563	chr13:95436563:G:A	3.06204e-17	-3.35199e-10	-1.30927
95436738	chr13:95436738:G:A	3.88991e-17	-1.06996	-3.84511e-10
95436792	chr13:95436792:C:T	4.389e-18	-1.85588	-1.39595
95437392	chr13:95437392:G:A	4.91999e-17	0.386262	-1.2213
95437423	chr13:95437423:T:A	9.96625e-18	-2.00322	-0.428504
95437887	chr13:95437887:A:G	3.07497e-17	-2.08937	0.784321
95438362	chr13:95438362:C:T	2.80387e-17	-3.35199e-10	-1.39735
95438767	chr13:95438767:T:C	4.34626e-18	-1.87004	-1.39158
95438840	chr13:95438840:G:A	4.7091e-17	-3.35199e-10	-0.878848
95439350	chr13:95439350:TA:T	3.04892e-17	-3.35199e-10	-1.31356
95439611	chr13:95439611:C:T	2.83323e-17	-3.35199e-10	-1.38693
95439774	chr13:95439774:A:T	1.85817e-16	-3.35199e-10	0.493829
95439833	chr13:95439833:C:T	5.1113e-18	-2.10194	-0.997532
95439902	chr13:95439902:C:T	3.07402e-17	-3.35199e-10	-1.30536
95440181	chr13:95440181:G:C	2.81314e-17	-3.35199e-10	-1.39404
95440274	chr13:95440274:G:T	3.05285e-17	-3.35199e-10	-1.31227
95440314	chr13:95440314:A:T	3.10251e-17	-3.35199e-10	-1.29613
95440838	chr13:95440838:A:G	2.80392e-17	-3.35199e-10	-1.39733
95441198	chr13:95441198:G:A	2.80422e-17	-3.35199e-10	-1.39722
95441215	chr13:95441215:G:T	3.22018e-17	-3.35199e-10	-1.25891
95441258	chr13:95441258:C:A	2.81772e-17	-3.35199e-10	-1.39242
95441364	chr13:95441364:C:T	3.21939e-17	-3.35199e-10	-1.25915
95441822	chr13:95441822:A:C	3.07244e-17	-3.35199e-10	-1.30587
95442229	chr13:95442229:C:T	2.82831e-17	-3.35199e-10	-1.38867
95442310	chr13:95442310:C:T	4.57197e-17	-3.35199e-10	-0.908401
95442527	chr13:95442527:T:C	4.58356e-18	-2.10365	-1.1048
95442540	chr13:95442540:T:A	3.3829e-17	0.140821	-1.35043
95442608	chr13:95442608:A:C	4.86019e-18	-1.75247	-1.39739
95442671	chr13:95442671:G:A	4.56789e-17	-3.35199e-10	-0.909294
95442753	chr13:95442753:T:C	3.21343e-17	-3.35199e-10	-1.26101
95442928	chr13:95442928:T:C	3.01616e-17	-3.35199e-10	-1.32436
95442964	chr13:95442964:C:T	4.09589e-18	-2.08431	-1.23663
95443172	chr13:95443172:G:A	4.54154e-18	-2.10094	-1.11672
95443178	chr13:95443178:T:C	4.53015e-18	-2.10328	-1.1169
95443235	chr13:95443235:C:T	3.35239e-17	-3.35199e-10	-1.21867
95443271	chr13:95443271:G:A	1.11129e-16	-3.35199e-10	-0.020239
95443402	chr13:95443402:A:C	3.60987e-17	-3.35199e-10	-1.14467
95443428	chr13:95443428:T:C	2.92671e-17	-3.35199e-10	-1.35447
95443507	chr13:95443507:G:A	2.91539e-17	-3.35199e-10	-1.35834
95443636	chr13:95443636:A:G	2.89691e-17	-3.35199e-10	-1.3647
95443731	chr13:95443731:G:T	6.50997e-18	-1.47535	-1.38224
95444550	chr13:95444550:T:C	3.61706e-17	-1.14268	-3.84511e-10
95444592	chr13:95444592:G:A	2.99927e-17	-3.35199e-10	-1.32998
95444653	chr13:95444653:G:A	2.83461e-17	-3.35199e-10	-1.38644
95444802	chr13:95444802:G:T	2.87238e-17	-3.35199e-10	-1.3732
95444827	chr13:95444827:C:T	2.80421e-17	-3.35199e-10	-1.39722
95444857	chr13:95444857:C:T	4.18756e-18	-2.0999	-1.19891
95444921	chr13:95444921:G:A	8.6368e-18	-1.44773	-1.12717
95445028	chr13:95445028:A:G	4.27777e-18	-2.00298	-1.27451
95445839	chr13:95445839:G:A	2.89567e-17	-3.35199e-10	-1.36513
95446101	chr13:95446101:G:A	2.88212e-17	-3.35199e-10	-1.36982
95446553	chr13:95446553:A:G	2.91625e-17	-3.35199e-10	-1.35805
95446707	chr13:95446707:A:T	1.3096e-16	1.54131	-1.39735
95446708	chr13:95446708:A:G	1.37892e-16	1.59292	-1.39737
95447245	chr13:95447245:T:C	5.70985e-18	-2.09658	-0.892154
95448263	chr13:95448263:G:A	1.15426e-17	-0.889559	-1.39533
95448310	chr13:95448310:A:G	5.56458e-18	-1.63214	-1.38237
95449062	chr13:95449062:C:T	4.20467e-17	0.34815	-1.3403
95449191	chr13:95449191:A:T	4.53175e-17	0.422119	-1.33936
95449233	chr13:95449233:C:G	2.99449e-17	-3.35199e-10	-1.33157
95449332	chr13:95449332:A:G	4.14992e-17	0.334865	-1.34012
95449385	chr13:95449385:G:A	2.15577e-17	-0.276341	-1.38386
95449465	chr13:95449465:G:C	1.11911e-16	-3.35199e-10	-0.0132245
95449833	chr13:95449833:T:C	3.01972e-17	-3.35199e-10	-1.32318
95449900	chr13:95449900:C:T	2.94171e-17	-3.35199e-10	-1.34936
95450046	chr13:95450046:A:C	4.48855e-17	0.40325	-1.33007
95450107	chr13:95450107:T:C	3.03656e-17	-3.35199e-10	-1.31762
95451511	chr13:95451511:G:A	2.99551e-17	-3.35199e-10	-1.33123
95451529	chr13:95451529:C:T	5.33714e-17	-3.35199e-10	-0.753656
95452093	chr13:95452093:G:T	7.91408e-17	0.659739	-1.01944
95452210	chr13:95452210:C:T	2.80722e-17	-3.35199e-10	-1.39615
95452693	chr13:95452693:T:C	7.57592e-17	0.691084	-1.09445
95452902	chr13:95452902:T:C	7.37466e-17	0.663088	-1.09338
95453833	chr13:95453833:C:T	7.04267e-17	-3.35199e-10	-0.476359
95454006	chr13:95454006:G:A	4.52639e-17	0.454752	-1.37317
95454015	chr13:95454015:C:T	3.76932e-17	-3.35199e-10	-1.10145
95454382	chr13:95454382:A:G	2.99633e-17	-3.35199e-10	-1.33096
95454390	chr13:95454390:T:C	2.81219e-17	-3.35199e-10	-1.39438
95454913	chr13:95454913:G:A	4.59307e-17	0.469223	-1.37302
95455710	chr13:95455710:A:G	4.92964e-17	0.541032	-1.37411
95455737	chr13:95455737:A:T	3.01324e-17	-3.35199e-10	-1.32533
95456980	chr13:95456980:T:C	1.28278e-17	-1.99296	-0.186352
95457091	chr13:95457091:T:C	5.4772e-17	0.644234	-1.37199
95457530	chr13:95457530:G:A	5.44251e-17	0.653138	-1.38724
95457590	chr13:95457590:A:G	2.80651e-17	-3.35199e-10	-1.3964
95457615	chr13:95457615:A:G	5.42341e-17	0.646068	-1.38369
95457903	chr13:95457903:C:T	3.04388e-17	-3.35199e-10	-1.31521
95458070	chr13:95458070:C:T	6.3848e-18	-2.10209	-0.774917
95458202	chr13:95458202:A:G	6.47182e-18	-2.10238	-0.761096
95458261	chr13:95458261:A:T	6.74147e-18	-2.10301	-0.719644
95459137	chr13:95459137:T:C	6.56152e-18	-2.10148	-0.748232
95459434	chr13:95459434:C:T	6.36468e-18	-2.1022	-0.777971
95459928	chr13:95459928:T:C	2.7918e-17	-0.827798	-0.573863
95459981	chr13:95459981:C:T	1.85962e-17	-1.80797	-3.84511e-10
95460192	chr13:95460192:C:T	9.56764e-18	-1.07518	-1.39736
95460874	chr13:95460874:T:C	5.4572e-18	-2.08689	-0.947103
95461286	chr13:95461286:G:A	6.33414e-18	-2.10146	-0.783517
95461463	chr13:95461463:C:T	1.42463e-17	-2.07443	-3.84511e-10
95462243	chr13:95462243:C:T	9.21513e-17	-3.35199e-10	-0.207499
95462246	chr13:95462246:T:C	2.94987e-17	-3.35199e-10	-1.34659
95462527	chr13:95462527:G:A	3.25246e-17	-3.35199e-10	-1.24893
95462590	chr13:95462590:G:A	5.77001e-17	-3.35199e-10	-0.675672
95462611	chr13:95462611:G:C	6.40869e-18	-2.10371	-0.769563
95462858	chr13:95462858:A:T	6.23048e-18	-2.10364	-0.797839
95462867	chr13:95462867:C:T	2.88367e-17	-3.35199e-10	-1.36928
95462919	chr13:95462919:C:T	1.70375e-16	-3.35199e-10	0.407074
95462938	chr13:95462938:A:G	6.74078e-18	-2.10308	-0.719678
95463041	chr13:95463041:A:T	1.35195e-17	-0.731787	-1.39501
95463104	chr13:95463104:A:G	2.8923e-17	-3.35199e-10	-1.36629
95463146	chr13:95463146:A:G	6.50174e-18	-2.10327	-0.755587
95463452	chr13:95463452:C:A	2.78462e-17	-0.744254	-0.659979
95463772	chr13:95463772:A:G	2.39911e-17	-0.855083	-0.698164
95463834	chr13:95463834:T:G	2.91165e-17	-3.35199e-10	-1.35963
95464199	chr13:95464199:C:A	5.60005e-17	-3.35199e-10	-0.705569
95464277	chr13:95464277:G:A	2.9497e-17	-3.35199e-10	-1.34664
95464479	chr13:95464479:A:G	6.49955e-18	-2.10373	-0.755465
95464649	chr13:95464649:T:C	7.00742e-18	-2.10346	-0.680503
95464707	chr13:95464707:G:A	6.29678e-18	-2.1036	-0.78729
95465065	chr13:95465065:A:G	6.52304e-18	-2.1037	-0.751887
95465167	chr13:95465167:C:T	2.45678e-17	-0.803082	-0.726411
95466169	chr13:95466169:A:T	5.05586e-18	-2.09177	-1.01862
95466281	chr13:95466281:ATGT:A	3.4042e-17	-3.35199e-10	-1.20334
95466302	chr13:95466302:G:A	4.77933e-18	-1.92106	-1.24557
95466860	chr13:95466860:C:T	3.22854e-17	-3.35199e-10	-1.25632
95466907	chr13:95466907:C:T	3.47679e-17	-3.35199e-10	-1.18224
95467040	chr13:95467040:T:G	3.97332e-18	-2.10031	-1.25102
95467117	chr13:95467117:T:C	9.75797e-17	-3.35199e-10	-0.150262
95467487	chr13:95467487:A:C	4.26953e-18	-2.08439	-1.19504
95467546	chr13:95467546:T:C	2.29562e-17	-1.59734	-3.84511e-10
95467685	chr13:95467685:G:T	2.95891e-17	-3.35199e-10	-1.34353
95468362	chr13:95468362:T:G	3.18593e-17	-1.2696	-3.84511e-10
95468408	chr13:95468408:C:T	2.98964e-17	-3.35199e-10	-1.33319
95468595	chr13:95468595:A:G	4.17908e-18	-2.09559	-1.20525
95468861	chr13:95468861:T:C	7.97815e-18	-2.10373	-0.550494
95468862	chr13:95468862:A:G	4.4248e-18	-2.08494	-1.15876
95469442	chr13:95469442:AGCT:A	1.66223e-16	-3.35199e-10	0.382399
95469449	chr13:95469449:G:A	1.66397e-16	-3.35199e-10	0.383445
95469450	chr13:95469450:T:A	1.66397e-16	-3.35199e-10	0.383445
95469661	chr13:95469661:T:G	4.33625e-18	-2.09305	-1.17088
95469889	chr13:95469889:G:T	2.98712e-17	-3.35199e-10	-1.33404
95470037	chr13:95470037:A:T	3.9365e-17	-3.35199e-10	-1.05805
95470832	chr13:95470832:T:G	1.02953e-16	-3.35199e-10	-0.096655
95470864	chr13:95470864:T:C	1.07948e-16	-3.35199e-10	-0.0492856
95470943	chr13:95470943:C:T	2.94657e-17	-3.35199e-10	-1.34771
95471211	chr13:95471211:A:G	2.20591e-16	2.00862	-1.34324
95471392	chr13:95471392:C:A	2.8901e-17	-3.35199e-10	-1.36706
95471492	chr13:95471492:G:A	6.26167e-17	0.793534	-1.38743
95471874	chr13:95471874:C:A	3.64707e-18	-2.08648	-1.35053
95471957	chr13:95471957:TTTTTTTTG:T	3.15148e-17	-3.35199e-10	-1.28047
95472326	chr13:95472326:C:G	2.96401e-17	-3.35199e-10	-1.3418
95472395	chr13:95472395:C:A	4.45876e-18	-1.92697	-1.30909
95472631	chr13:95472631:C:T	5.68927e-18	-1.60782	-1.38453
95472760	chr13:95472760:T:A	2.86258e-17	-3.35199e-10	-1.37662
95472873	chr13:95472873:G:A	3.74391e-18	-2.09258	-1.31822
95472992	chr13:95472992:T:C	1.04594e-16	-3.35199e-10	-0.0808481
95473037	chr13:95473037:G:T	2.89696e-17	-3.35199e-10	-1.36468
95473047	chr13:95473047:G:A	1.18525e-16	-3.35199e-10	0.0441908
95473804	chr13:95473804:C:T	2.04047e-17	-1.71516	-3.84511e-10
95474141	chr13:95474141:C:T	9.82642e-17	-3.35199e-10	-0.143271
95474187	chr13:95474187:CAGTGACAGATCATCAAG:C	2.01622e-17	-0.398195	-1.32892
95474242	chr13:95474242:G:C	6.6705e-18	-1.91525	-0.917989
95474376	chr13:95474376:G:A	1.85204e-17	-0.494686	-1.31737
95474486	chr13:95474486:T:TA	6.27111e-17	-3.35199e-10	-0.592392
95474536	chr13:95474536:C:T	6.03967e-17	-3.35199e-10	-0.629995
95474574	chr13:95474574:C:A	1.19389e-16	0.784299	-0.732843
95474943	chr13:95474943:A:G	7.06397e-17	0.923282	-1.39662
95474970	chr13:95474970:C:T	2.94688e-17	-3.35199e-10	-1.3476
95475380	chr13:95475380:C:T	4.88078e-17	0.547961	-1.391
95475512	chr13:95475512:G:A	4.97453e-17	0.573359	-1.39737
95475641	chr13:95475641:G:A	6.1847e-17	0.786912	-1.39318
95475704	chr13:95475704:C:T	4.01798e-17	0.347187	-1.38475
95475873	chr13:95475873:G:A	8.07348e-18	-1.24827	-1.39408
95475879	chr13:95475879:T:C	3.44318e-17	0.168079	-1.36003
95475880	chr13:95475880:G:A	5.78629e-17	-3.35199e-10	-0.672853
95475887	chr13:95475887:A:G	1.43687e-17	-2.06588	-3.84511e-10
95476055	chr13:95476055:C:T	2.64928e-17	-0.15428	-1.29978
95476304	chr13:95476304:G:A	3.77409e-18	-2.0134	-1.38937
95476363	chr13:95476363:G:A	3.30809e-17	0.151567	-1.38354
95476437	chr13:95476437:C:T	1.39345e-17	-0.939666	-1.1569
95476524	chr13:95476524:C:T	2.55923e-17	-0.109457	-1.37918
95476531	chr13:95476531:A:C	7.14099e-17	-3.35199e-10	-0.462494
95476603	chr13:95476603:G:A	3.72967e-18	-2.01868	-1.39593
95476621	chr13:95476621:A:G	3.00941e-17	0.0245331	-1.35113
95477256	chr13:95477256:A:G	5.93618e-18	-1.94385	-1.00601
95477317	chr13:95477317:T:A	1.05383e-16	-3.35199e-10	-0.0733328
95477516	chr13:95477516:G:A	5.41221e-17	0.652778	-1.39247
95477683	chr13:95477683:C:T	4.34851e-17	0.315743	-1.27426
95477686	chr13:95477686:A:G	4.40136e-17	0.327819	-1.27425
95477689	chr13:95477689:G:C	4.28242e-17	0.30165	-1.27548
95477762	chr13:95477762:G:A	7.04073e-17	-3.35199e-10	-0.476633
95477980	chr13:95477980:G:A	7.54673e-17	-3.35199e-10	-0.407231
95478013	chr13:95478013:A:G	3.35121e-17	-3.35199e-10	-1.21902
95478017	chr13:95478017:C:T	3.21816e-17	-3.35199e-10	-1.25954
95478442	chr13:95478442:A:G	3.56841e-17	-3.35199e-10	-1.15623
95478568	chr13:95478568:C:T	2.14778e-17	-0.364404	-1.29951
95478722	chr13:95478722:C:T	2.52792e-17	-0.125125	-1.37582
95479008	chr13:95479008:A:C	1.30552e-17	-0.805648	-1.3561
95479010	chr13:95479010:C:T	1.59462e-17	-1.96171	-3.84511e-10
95479260	chr13:95479260:A:G	1.51601e-16	-3.35199e-10	0.29032
95480198	chr13:95480198:GA:G	4.25034e-18	-1.90555	-1.37838
95480217	chr13:95480217:G:A	3.89054e-17	-3.35199e-10	-1.0698
95480236	chr13:95480236:T:C	4.31348e-18	-1.93583	-1.33336
95480330	chr13:95480330:ACTTC:A	3.8571e-18	-1.9838	-1.39722
95480370	chr13:95480370:A:G	6.08223e-18	-1.70456	-1.221
95480633	chr13:95480633:G:A	5.02478e-18	-2.06826	-1.04829
95480779	chr13:95480779:A:G	5.7416e-17	-3.35199e-10	-0.680608
95480910	chr13:95480910:G:A	9.20888e-18	-1.41143	-1.09933
95481170	chr13:95481170:A:G	4.35571e-17	-3.35199e-10	-0.956858
95481280	chr13:95481280:G:A	8.63673e-18	-1.50363	-1.07128
95481300	chr13:95481300:G:C	7.2341e-18	-1.68313	-1.069
95481303	chr13:95481303:A:G	8.22185e-18	-1.60601	-1.01812
95481393	chr13:95481393:T:C	6.11272e-18	-1.72351	-1.19704
95481657	chr13:95481657:A:G	9.83212e-18	-1.4695	-0.975775
95481782	chr13:95481782:A:G	7.93707e-18	-1.45828	-1.20111
95481785	chr13:95481785:C:T	7.28205e-17	-0.442934	-3.84511e-10
95481933	chr13:95481933:C:T	9.11737e-18	-1.48429	-1.03646
95482004	chr13:95482004:G:A	3.64546e-17	-3.35199e-10	-1.13486
95482071	chr13:95482071:A:C	8.40704e-18	-1.66998	-0.931882
95482158	chr13:95482158:C:T	1.00551e-17	-1.39977	-1.02308
95482176	chr13:95482176:C:T	9.84428e-18	-1.40738	-1.03666
95482202	chr13:95482202:C:T	9.10265e-18	-1.48893	-1.03343
95482296	chr13:95482296:A:C	2.8101e-17	-3.35199e-10	-1.39512
95482378	chr13:95482378:G:A	1.02623e-17	-1.3697	-1.03276
95482587	chr13:95482587:A:G	7.40955e-18	-1.84195	-0.886216
95482836	chr13:95482836:T:G	9.58814e-18	-1.42323	-1.04717
95482873	chr13:95482873:G:A	9.49869e-18	-1.43037	-1.04941
95482906	chr13:95482906:G:T	7.44751e-18	-1.70037	-1.02268
95483194	chr13:95483194:AC:A	1.11056e-17	-1.51033	-0.813149
95483218	chr13:95483218:T:C	9.68783e-18	-1.40516	-1.0549
95483235	chr13:95483235:C:T	9.60775e-18	-1.42445	-1.04391
95483311	chr13:95483311:A:G	7.05614e-18	-1.84059	-0.936442
95483458	chr13:95483458:T:C	9.25089e-18	-1.44672	-1.05949
95483833	chr13:95483833:A:G	1.02777e-17	-1.41552	-0.985436
95483899	chr13:95483899:G:A	8.62227e-18	-1.59134	-0.985243
95484014	chr13:95484014:C:G	8.67686e-18	-1.46607	-1.1042
95484294	chr13:95484294:G:A	2.87479e-17	-3.35199e-10	-1.37237
95484573	chr13:95484573:T:C	2.97366e-17	-3.35199e-10	-1.33855
95484647	chr13:95484647:A:G	8.02992e-18	-1.48463	-1.16313
95484663	chr13:95484663:C:T	9.13627e-18	-1.45709	-1.06159
95484671	chr13:95484671:C:T	2.80949e-17	-3.35199e-10	-1.39534
95484748	chr13:95484748:T:C	8.59176e-18	-1.50834	-1.07179
95484771	chr13:95484771:C:A	1.09689e-17	-1.54399	-0.791874
95484808	chr13:95484808:A:G	5.00864e-17	-3.35199e-10	-0.817181
95484995	chr13:95484995:G:C	5.35985e-18	-1.65746	-1.39453
95485044	chr13:95485044:A:G	9.11649e-18	-1.43377	-1.08707
95485151	chr13:95485151:GA:G	9.24879e-18	-1.46159	-1.04485
95485167	chr13:95485167:G:A	4.23828e-18	-1.91316	-1.37362
95485280	chr13:95485280:G:A	7.10002e-18	-1.87267	-0.89816
95485487	chr13:95485487:T:C	9.27581e-18	-1.43232	-1.0712
95485566	chr13:95485566:A:C	1.53423e-17	-2.00032	-3.84511e-10
95485758	chr13:95485758:G:A	9.71878e-18	-1.43329	-1.02358
95485833	chr13:95485833:G:A	5.29507e-18	-1.67372	-1.39044
95485885	chr13:95485885:T:C	8.64167e-18	-1.44954	-1.12479
95485913	chr13:95485913:G:A	6.93079e-18	-1.82383	-0.971124
95485937	chr13:95485937:T:C	9.35157e-18	-1.44921	-1.04618
95486134	chr13:95486134:C:T	7.23738e-17	-3.35199e-10	-0.449087
95486288	chr13:95486288:C:T	7.00777e-18	-1.85189	-0.932019
95486352	chr13:95486352:G:A	1.10534e-17	-1.38773	-0.94046
95486392	chr13:95486392:G:A	7.75261e-18	-1.32978	-1.35312
95486433	chr13:95486433:T:G	9.71968e-18	-1.44453	-1.01225
95486513	chr13:95486513:A:AC	9.51243e-18	-1.35606	-1.12227
95487048	chr13:95487048:T:C	6.85652e-18	-1.86674	-0.938987
95487522	chr13:95487522:G:A	4.01661e-17	-3.35199e-10	-1.03791
95487573	chr13:95487573:T:C	1.01606e-17	-1.39731	-1.01511
95487633	chr13:95487633:G:C	1.0682e-17	-1.3703	-0.99207
95487859	chr13:95487859:G:A	1.89184e-16	-3.35199e-10	0.511792
95487878	chr13:95487878:G:A	9.46443e-18	-1.39473	-1.08866
95487994	chr13:95487994:C:T	9.51633e-18	-1.39922	-1.0787
95488145	chr13:95488145:C:T	7.39866e-18	-1.56906	-1.16057
95488359	chr13:95488359:C:T	3.98626e-17	-3.35199e-10	-1.04549
95488510	chr13:95488510:T:C	1.00122e-17	-1.77133	-0.655796
95488513	chr13:95488513:C:CA	1.03276e-17	-1.78048	-0.615628
95488549	chr13:95488549:C:T	9.57931e-18	-1.77172	-0.699604
95488626	chr13:95488626:C:T	9.99137e-18	-1.74459	-0.68462
95488638	chr13:95488638:C:A	7.09583e-18	-1.86938	-0.902042
95488701	chr13:95488701:C:A	1.66618e-16	-3.35199e-10	0.384772
95488891	chr13:95488891:T:C	6.18903e-18	-1.72454	-1.18361
95488994	chr13:95488994:C:T	2.80602e-17	-3.35199e-10	-1.39658
95489123	chr13:95489123:C:T	6.83857e-18	-1.85688	-0.951469
95489389	chr13:95489389:T:G	2.92117e-17	-3.35199e-10	-1.35636
95489909	chr13:95489909:G:A	3.55528e-17	-3.35199e-10	-1.15991
95489973	chr13:95489973:T:G	3.43386e-18	-2.10047	-1.39678
95490137	chr13:95490137:G:A	5.45806e-17	-3.35199e-10	-0.731252
95490677	chr13:95490677:T:TGG	5.43662e-17	-3.35199e-10	-0.735188
95490758	chr13:95490758:A:G	6.60446e-18	-1.90504	-0.938149
95490851	chr13:95490851:A:G	6.57088e-18	-1.66301	-1.18527
95490888	chr13:95490888:T:C	6.51671e-18	-1.66534	-1.19122
95491010	chr13:95491010:C:A	3.13574e-17	-3.35199e-10	-1.28548
95491192	chr13:95491192:T:C	5.38172e-18	-1.71918	-1.32875
95491193	chr13:95491193:G:A	6.88611e-18	-1.86644	-0.934985
95491246	chr13:95491246:A:G	3.80108e-17	-3.35199e-10	-1.09306
95491373	chr13:95491373:A:T	6.89886e-18	-1.43903	-1.36055
95491374	chr13:95491374:G:T	6.95281e-18	-1.42562	-1.36616
95491628	chr13:95491628:T:A	1.51823e-16	-3.35199e-10	0.291785
95491672	chr13:95491672:G:A	1.62859e-16	-3.35199e-10	0.361952
95491874	chr13:95491874:A:T	6.24372e-18	-1.69426	-1.2051
95492090	chr13:95492090:G:A	8.01919e-18	-1.60627	-1.04282
95492107	chr13:95492107:C:T	2.91452e-17	-3.35199e-10	-1.35864
95492241	chr13:95492241:C:T	5.33099e-17	-3.35199e-10	-0.754809
95492287	chr13:95492287:G:C	2.93051e-17	-3.35199e-10	-1.35317
95492450	chr13:95492450:G:A	6.51644e-18	-1.68202	-1.17458
95492584	chr13:95492584:T:G	5.18792e-18	-1.90342	-1.18118
95492668	chr13:95492668:T:C	4.28637e-18	-1.99405	-1.28144
95492826	chr13:95492826:G:A	3.10619e-17	-3.35199e-10	-1.29495
95492907	chr13:95492907:A:G	2.34235e-17	-1.7776	0.200405
95492950	chr13:95492950:G:T	2.99243e-17	-3.35199e-10	-1.33226
95492987	chr13:95492987:C:T	1.72513e-16	-3.35199e-10	0.419542
95493125	chr13:95493125:T:C	3.49246e-17	-1.22017	0.0424347
95493169	chr13:95493169:C:T	4.21598e-18	-1.89558	-1.39647
95493323	chr13:95493323:C:T	4.2777e-18	-1.88335	-1.39416
95493861	chr13:95493861:T:C	1.38574e-17	-2.10211	-3.84511e-10
95493899	chr13:95493899:G:A	2.83559e-17	-3.35199e-10	-1.3861
95494800	chr13:95494800:G:T	4.97141e-17	-3.35199e-10	-0.824643
95495142	chr13:95495142:G:T	4.26992e-18	-1.88228	-1.39706
95495577	chr13:95495577:T:C	2.46237e-17	-1.52722	-3.84511e-10
95495624	chr13:95495624:A:G	4.68911e-18	-1.83473	-1.35096
95495758	chr13:95495758:AG:A	7.8725e-18	-1.86939	-0.798168
95496003	chr13:95496003:A:G	7.81076e-18	-1.5715	-1.10393
95496586	chr13:95496586:G:A	7.54482e-18	-1.91503	-0.79504
95496687	chr13:95496687:C:T	7.58803e-18	-1.89914	-0.805222
95496831	chr13:95496831:A:G	7.95271e-18	-1.90734	-0.750081
95497606	chr13:95497606:A:T	7.53605e-18	-1.5901	-1.12113
95497790	chr13:95497790:T:C	9.9706e-18	-1.59812	-0.833169
95498253	chr13:95498253:G:A	3.18433e-17	-3.35199e-10	-1.2701
95498380	chr13:95498380:G:A	7.45892e-18	-1.80431	-0.917214
95498463	chr13:95498463:C:T	7.16759e-18	-1.92123	-0.840132
95498602	chr13:95498602:C:G	2.81842e-17	-3.35199e-10	-1.39217
95498691	chr13:95498691:A:G	7.46328e-18	-1.69072	-1.03022
95498799	chr13:95498799:C:G	7.98828e-18	-1.65069	-1.00226
95498871	chr13:95498871:A:G	3.5612e-17	-3.35199e-10	-1.15825
95498969	chr13:95498969:C:T	4.46287e-17	-3.35199e-10	-0.932553
95499098	chr13:95499098:G:A	4.565e-18	-1.88027	-1.33224
95499333	chr13:95499333:G:A	3.27503e-17	-3.35199e-10	-1.24202
95499371	chr13:95499371:G:A	3.09544e-17	-3.35199e-10	-1.29842
95499418	chr13:95499418:T:G	3.27487e-17	-3.35199e-10	-1.24207
95499738	chr13:95499738:G:A	7.53416e-18	-1.9223	-0.789182
95499933	chr13:95499933:A:T	4.40813e-18	-1.86169	-1.38578
95499955	chr13:95499955:T:C	3.40786e-17	-3.35199e-10	-1.20226
95500054	chr13:95500054:G:A	4.09166e-18	-1.9302	-1.39178
95500077	chr13:95500077:CA:C	4.15123e-18	-1.91575	-1.39178
95500193	chr13:95500193:ACATTC:A	7.35403e-18	-1.67682	-1.05886
95500338	chr13:95500338:C:T	4.32209e-18	-1.88162	-1.38557
95500361	chr13:95500361:C:G	7.4065e-18	-1.69026	-1.03831
95500377	chr13:95500377:C:T	4.38138e-18	-1.8742	-1.37937
95500754	chr13:95500754:T:C	8.26546e-18	-1.60684	-1.012
95501069	chr13:95501069:T:C	7.48172e-18	-1.6531	-1.06536
95501076	chr13:95501076:A:G	1.77044e-17	-1.61886	-0.238259
95501465	chr13:95501465:C:T	4.1347e-18	-1.9226	-1.38892
95501834	chr13:95501834:G:T	4.10985e-18	-1.93266	-1.38489
95502022	chr13:95502022:C:T	3.4493e-17	-3.35199e-10	-1.19017
95502117	chr13:95502117:C:T	4.25018e-18	-1.89762	-1.38635
95502118	chr13:95502118:A:G	4.03434e-18	-1.94594	-1.39015
95502178	chr13:95502178:T:A	3.271e-17	-3.35199e-10	-1.24325
95502185	chr13:95502185:G:C	3.50882e-18	-2.09095	-1.3847
95502195	chr13:95502195:C:G	5.07478e-18	-1.81026	-1.29639
95502377	chr13:95502377:T:C	3.50415e-18	-2.08689	-1.3901
95502715	chr13:95502715:C:T	4.19483e-18	-1.91184	-1.38524
95502828	chr13:95502828:T:A	6.96042e-18	-1.87973	-0.910964
95502928	chr13:95502928:CT:C	4.1064e-18	-1.93564	-1.38275
95502964	chr13:95502964:A:G	3.44101e-18	-2.09778	-1.39739
95503215	chr13:95503215:A:G	1.29251e-17	-1.85026	-0.321499
95503497	chr13:95503497:T:C	4.21485e-18	-1.90607	-1.38625
95503774	chr13:95503774:A:G	3.47582e-18	-2.09004	-1.39506
95503965	chr13:95503965:C:A	3.56241e-18	-2.10327	-1.35722
95504239	chr13:95504239:A:T	7.27049e-18	-1.80577	-0.941333
95504285	chr13:95504285:T:C	3.96621e-18	-1.96873	-1.38439
95504322	chr13:95504322:A:G	3.65282e-18	-2.1037	-1.33173
95504401	chr13:95504401:G:A	1.43354e-17	-2.0682	-3.84511e-10
95504449	chr13:95504449:A:G	4.25528e-18	-1.93372	-1.34906
95504728	chr13:95504728:T:C	3.47294e-18	-2.0928	-1.39313
95504862	chr13:95504862:T:C	5.59672e-18	-1.82201	-1.18674
95505149	chr13:95505149:G:A	4.36453e-18	-1.87223	-1.38519
95505226	chr13:95505226:G:A	4.27204e-18	-1.88181	-1.39703
95505306	chr13:95505306:A:T	2.81134e-17	-3.35199e-10	-1.39469
95505311	chr13:95505311:A:G	6.47225e-18	-1.49902	-1.36439
95505459	chr13:95505459:C:T	4.66678e-18	-1.99301	-1.19745
95505506	chr13:95505506:C:T	5.89024e-18	-1.60049	-1.35715
95505957	chr13:95505957:C:A	4.52498e-17	-3.35199e-10	-0.918732
95505958	chr13:95505958:T:A	3.94269e-17	-3.35199e-10	-1.05648
95506117	chr13:95506117:C:T	7.70482e-17	-3.35199e-10	-0.3865
95506311	chr13:95506311:G:C	7.62142e-17	-3.35199e-10	-0.397383
95507306	chr13:95507306:A:G	4.10967e-18	-1.9714	-1.34618
95507685	chr13:95507685:G:A	3.14669e-17	-3.35199e-10	-1.28199
95507785	chr13:95507785:G:A	8.40764e-18	-1.20441	-1.39738
95507878	chr13:95507878:C:T	1.0842e-17	-1.91304	-0.434463
95508258	chr13:95508258:A:G	1.00514e-17	-1.02706	-1.39616
95508453	chr13:95508453:A:C	1.38573e-17	-2.10212	-3.84511e-10
95508508	chr13:95508508:C:T	1.86389e-17	-1.41469	-0.390993
95508643	chr13:95508643:A:G	3.79525e-17	-3.35199e-10	-1.0946
95508666	chr13:95508666:G:A	1.19064e-17	-0.861152	-1.3927
95508735	chr13:95508735:A:G	3.73506e-18	-2.04539	-1.36778
95508769	chr13:95508769:G:C	4.26732e-17	-3.35199e-10	-0.97736
95508883	chr13:95508883:G:T	8.75256e-18	-1.87779	-0.683793
95509049	chr13:95509049:C:T	2.88097e-17	-3.35199e-10	-1.37022
95509417	chr13:95509417:C:T	3.14328e-17	-3.35199e-10	-1.28308
95509483	chr13:95509483:A:T	8.32578e-18	-1.58753	-1.02405
95509633	chr13:95509633:A:G	3.07929e-17	-3.35199e-10	-1.30365
95509750	chr13:95509750:G:A	9.86828e-17	-0.13902	-3.84511e-10
95510057	chr13:95510057:C:CA	3.04946e-17	-3.35199e-10	-1.31338
95510205	chr13:95510205:T:C	4.69116e-18	-2.04206	-1.14319
95510448	chr13:95510448:T:C	4.97738e-18	-2.00204	-1.12399
95510470	chr13:95510470:G:A	5.01409e-18	-2.0152	-1.10348
95510563	chr13:95510563:T:C	6.33899e-18	-1.54157	-1.34264
95510872	chr13:95510872:C:T	3.28293e-17	-3.35199e-10	-1.23961
95510988	chr13:95510988:A:C	6.13932e-18	-1.5719	-1.34431
95511049	chr13:95511049:G:C	7.88634e-17	-3.35199e-10	-0.363214
95511096	chr13:95511096:T:G	5.53292e-18	-2.00985	-1.01036
95511134	chr13:95511134:A:G	4.86277e-18	-2.02344	-1.12588
95511824	chr13:95511824:T:C	2.95323e-17	-3.35199e-10	-1.34545
95512223	chr13:95512223:T:A	3.73098e-17	-3.35199e-10	-1.11167
95512317	chr13:95512317:TA:T	3.28079e-17	-3.35199e-10	-1.24026
95512842	chr13:95512842:C:T	6.1902e-17	-3.35199e-10	-0.605378
95513132	chr13:95513132:T:C	3.10432e-17	-3.35199e-10	-1.29555
95513577	chr13:95513577:CA:C	3.04917e-17	-3.35199e-10	-1.31347
95513583	chr13:95513583:C:T	3.04545e-17	-3.35199e-10	-1.3147
95513768	chr13:95513768:C:T	9.51864e-18	-1.26127	-1.21641
95513831	chr13:95513831:A:C	9.3491e-18	-1.29506	-1.20059
95514790	chr13:95514790:G:A	2.82094e-17	-3.35199e-10	-1.39127
95514986	chr13:95514986:G:C	2.80379e-17	-3.35199e-10	-1.39737
95515250	chr13:95515250:A:G	3.08381e-17	-3.35199e-10	-1.30218
95515765	chr13:95515765:C:A	6.64034e-18	-2.03098	-0.806792
95515849	chr13:95515849:A:G	9.34794e-18	-1.14757	-1.3482
95515860	chr13:95515860:G:A	3.95132e-17	-1.0543	-3.84511e-10
95515935	chr13:95515935:G:A	3.64899e-17	-3.35199e-10	-1.13389
95515949	chr13:95515949:C:T	2.44123e-17	-1.53584	-3.84511e-10
95515991	chr13:95515991:T:A	8.78175e-18	-1.20758	-1.35067
95516000	chr13:95516000:A:G	8.66269e-18	-1.22328	-1.34863
95516238	chr13:95516238:G:A	1.19991e-17	-0.980332	-1.26576
95516359	chr13:95516359:C:G	2.99045e-17	-3.35199e-10	-1.33292
95516394	chr13:95516394:G:A	9.36874e-18	-1.14868	-1.34487
95516540	chr13:95516540:G:GATA	1.32248e-17	-0.930656	-1.21818
95516563	chr13:95516563:C:T	3.00153e-17	-3.35199e-10	-1.32922
95516623	chr13:95516623:A:C	1.32562e-17	-0.929361	-1.2171
95516795	chr13:95516795:T:C	1.38223e-17	-0.871795	-1.23285
95516894	chr13:95516894:G:T	3.0978e-17	-3.35199e-10	-1.29765
95517100	chr13:95517100:C:T	1.41749e-17	-1.19436	-0.885097
95517124	chr13:95517124:T:C	1.90028e-17	-1.27804	-0.508306
95517184	chr13:95517184:T:C	6.31056e-17	-3.35199e-10	-0.586121
95517213	chr13:95517213:C:T	2.80704e-17	-3.35199e-10	-1.39622
95517370	chr13:95517370:A:C	4.93335e-18	-1.99749	-1.13743
95517398	chr13:95517398:G:T	3.00577e-17	-3.35199e-10	-1.32781
95517408	chr13:95517408:G:A	1.36602e-17	-0.886132	-1.23031
95517462	chr13:95517462:C:T	2.9819e-17	-3.35199e-10	-1.33578
95517707	chr13:95517707:G:A	3.02359e-17	-3.35199e-10	-1.3219
95517790	chr13:95517790:C:T	2.81883e-17	-3.35199e-10	-1.39202
95517791	chr13:95517791:A:G	1.3077e-17	-0.92808	-1.232
95517803	chr13:95517803:G:A	1.32306e-17	-0.914773	-1.23362
95517888	chr13:95517888:C:T	9.91988e-18	-1.10052	-1.33587
95518241	chr13:95518241:T:C	1.30708e-17	-0.923704	-1.23685
95518341	chr13:95518341:C:T	1.37543e-17	-0.886676	-1.2229
95518533	chr13:95518533:A:G	3.05561e-17	-3.35199e-10	-1.31137
95518720	chr13:95518720:C:T	1.44139e-17	-0.832339	-1.2304
95518745	chr13:95518745:T:C	1.48399e-17	-0.795812	-1.2378
95518818	chr13:95518818:G:A	1.352e-17	-0.904822	-1.22194
95518909	chr13:95518909:A:G	2.99033e-17	-3.35199e-10	-1.33296
95519102	chr13:95519102:T:C	1.37693e-17	-0.885256	-1.22323
95519156	chr13:95519156:G:A	1.35446e-17	-0.904014	-1.22093
95519276	chr13:95519276:G:C	7.75398e-18	-1.33952	-1.3432
95519348	chr13:95519348:C:A	7.91696e-18	-1.32609	-1.33583
95519365	chr13:95519365:C:T	7.75619e-18	-1.32844	-1.35399
95519495	chr13:95519495:G:A	3.00202e-17	-3.35199e-10	-1.32906
95519570	chr13:95519570:A:C	8.08132e-18	-1.30554	-1.33583
95519685	chr13:95519685:G:A	5.50134e-18	-1.97418	-1.05176
95519736	chr13:95519736:T:C	5.13881e-18	-1.96977	-1.12434
95519816	chr13:95519816:C:A	5.77531e-17	-3.35199e-10	-0.674753
95519911	chr13:95519911:C:T	7.88176e-18	-1.31796	-1.34842
95520021	chr13:95520021:TG:T	5.13409e-18	-1.96696	-1.12806
95520461	chr13:95520461:C:T	3.0051e-17	-3.35199e-10	-1.32803
95520503	chr13:95520503:A:G	6.77515e-18	-1.42384	-1.39382
95520540	chr13:95520540:C:A	2.98879e-17	-3.35199e-10	-1.33348
95520705	chr13:95520705:G:A	6.6123e-18	-1.44977	-1.39223
95521240	chr13:95521240:T:C	6.65571e-18	-1.43975	-1.39571
95521245	chr13:95521245:C:G	3.52073e-17	-3.35199e-10	-1.16968
95521270	chr13:95521270:G:T	3.30062e-17	-3.35199e-10	-1.23423
95521373	chr13:95521373:G:A	6.63015e-18	-1.44347	-1.39584
95521585	chr13:95521585:C:T	6.4636e-17	-0.56216	-3.84511e-10
95522202	chr13:95522202:A:G	6.30093e-18	-1.49445	-1.39578
95522203	chr13:95522203:T:C	5.02758e-18	-1.96133	-1.15466
95522840	chr13:95522840:A:G	4.86403e-18	-1.97577	-1.17329
95522980	chr13:95522980:T:C	2.93759e-17	-3.35199e-10	-1.35076
95523091	chr13:95523091:C:T	6.39155e-18	-1.48041	-1.39554
95523178	chr13:95523178:T:A	5.02508e-18	-1.97009	-1.1464
95523342	chr13:95523342:G:A	6.88085e-18	-1.40721	-1.39498
95523510	chr13:95523510:G:A	6.6859e-18	-1.43642	-1.39451
95523592	chr13:95523592:TA:T	6.6509e-18	-1.44028	-1.3959
95523600	chr13:95523600:C:T	6.79943e-18	-1.41706	-1.39703
95523738	chr13:95523738:C:T	6.82032e-18	-1.41614	-1.39489
95523780	chr13:95523780:C:A	5.80959e-18	-2.01725	-0.954172
95523853	chr13:95523853:A:T	6.67103e-18	-1.43743	-1.39572
95523899	chr13:95523899:C:T	6.64852e-18	-1.43978	-1.39675
95524066	chr13:95524066:A:T	6.91448e-18	-1.40197	-1.39534
95524427	chr13:95524427:G:A	4.4933e-18	-1.98671	-1.24163
95524654	chr13:95524654:T:C	5.8992e-17	-3.35199e-10	-0.653529
95524676	chr13:95524676:AGAT:A	3.75612e-17	-3.35199e-10	-1.10496
95524760	chr13:95524760:T:C	3.04179e-17	-3.35199e-10	-1.3159
95524863	chr13:95524863:T:A	5.50984e-17	-3.35199e-10	-0.721811
95524929	chr13:95524929:G:A	6.67984e-18	-1.43463	-1.39721
95525087	chr13:95525087:G:A	6.43288e-18	-1.47324	-1.39627
95525192	chr13:95525192:A:G	6.57759e-18	-1.45088	-1.39639
95525433	chr13:95525433:G:A	3.22808e-17	-3.35199e-10	-1.25646
95525632	chr13:95525632:C:T	6.24335e-18	-1.97977	-0.919646
95525649	chr13:95525649:G:A	3.03352e-17	-3.35199e-10	-1.31862
95526158	chr13:95526158:G:T	6.38402e-18	-1.48422	-1.39291
95527146	chr13:95527146:G:A	1.88321e-16	-3.35199e-10	0.507218
95527600	chr13:95527600:A:G	3.08862e-17	-3.35199e-10	-1.30062
95527642	chr13:95527642:A:G	6.63094e-18	-1.44196	-1.39722
95527945	chr13:95527945:C:T	3.75489e-17	-0.793246	-0.312041
95528104	chr13:95528104:C:G	6.47392e-18	-1.47241	-1.39074
95528160	chr13:95528160:T:G	3.31659e-17	-3.35199e-10	-1.22941
95528179	chr13:95528179:C:T	2.93773e-17	-3.35199e-10	-1.35071
95528293	chr13:95528293:TC:T	5.18909e-18	-2.00464	-1.07973
95528466	chr13:95528466:C:T	5.15414e-18	-2.00455	-1.08658
95528542	chr13:95528542:G:C	2.92186e-17	-3.35199e-10	-1.35612
95528816	chr13:95528816:G:A	7.40619e-18	-1.36377	-1.36485
95528823	chr13:95528823:A:C	6.09006e-18	-2.02093	-0.903345
95528975	chr13:95528975:A:G	4.1098e-17	-3.35199e-10	-1.01497
95529343	chr13:95529343:G:T	3.38281e-17	-3.35199e-10	-1.20964
95529364	chr13:95529364:T:G	6.23113e-17	-3.35199e-10	-0.598788
95529808	chr13:95529808:G:T	4.07466e-17	-3.35199e-10	-1.02356
95529871	chr13:95529871:C:G	5.54509e-18	-2.08742	-0.930596
95530015	chr13:95530015:G:A	3.62962e-17	-3.35199e-10	-1.13922
95530140	chr13:95530140:T:C	9.35222e-18	-1.32856	-1.16675
95530506	chr13:95530506:C:T	4.76628e-18	-2.07659	-1.09278
95530984	chr13:95530984:G:A	2.83064e-17	-3.35199e-10	-1.38784
95531043	chr13:95531043:C:T	5.28402e-18	-1.98523	-1.08101
95531505	chr13:95531505:A:C	2.82991e-17	-3.35199e-10	-1.3881
95531649	chr13:95531649:C:T	4.53055e-18	-1.9907	-1.22939
95531831	chr13:95531831:G:A	2.94165e-17	-3.35199e-10	-1.34938
95532231	chr13:95532231:T:C	2.85861e-17	-3.35199e-10	-1.37801
95532787	chr13:95532787:T:C	2.83512e-17	-3.35199e-10	-1.38626
95533053	chr13:95533053:T:C	2.80389e-17	-3.35199e-10	-1.39734
95533448	chr13:95533448:A:G	4.23001e-17	-3.35199e-10	-0.986142
95533788	chr13:95533788:T:C	2.86325e-17	-3.35199e-10	-1.37639
95534576	chr13:95534576:T:C	4.43438e-17	-3.35199e-10	-0.938959
95534827	chr13:95534827:C:T	3.14841e-17	-0.549944	-0.731504
95535131	chr13:95535131:G:GC	3.68205e-17	-3.35199e-10	-1.12488
95535144	chr13:95535144:T:A	3.68095e-18	-2.07472	-1.35304
95535150	chr13:95535150:G:A	4.72346e-18	-1.81833	-1.36006
95535186	chr13:95535186:G:A	4.87944e-16	-3.35199e-10	1.45927
95535663	chr13:95535663:A:AGGT	3.20266e-17	-3.35199e-10	-1.26436
95535665	chr13:95535665:A:C	3.20308e-17	-3.35199e-10	-1.26423
95535671	chr13:95535671:C:A	3.20266e-17	-3.35199e-10	-1.26436
95536082	chr13:95536082:A:G	2.92458e-17	-3.35199e-10	-1.35519
95536444	chr13:95536444:G:A	6.41398e-18	-1.5046	-1.36785
95536599	chr13:95536599:T:C	3.0408e-17	-3.35199e-10	-1.31622
95536997	chr13:95536997:C:T	4.76487e-17	-3.35199e-10	-0.867076
95537025	chr13:95537025:A:G	2.99079e-17	-3.35199e-10	-1.33281
95537080	chr13:95537080:C:A	2.98727e-17	-3.35199e-10	-1.33399
95537489	chr13:95537489:A:G	3.06133e-17	-3.35199e-10	-1.3095
95537655	chr13:95537655:C:A	3.47297e-17	-3.35199e-10	-1.18334
95537673	chr13:95537673:G:C	7.60028e-18	-1.33709	-1.36566
95537754	chr13:95537754:A:C	3.05803e-17	-3.35199e-10	-1.31058
95537791	chr13:95537791:T:C	2.90271e-17	-3.35199e-10	-1.3627
95537835	chr13:95537835:G:A	2.94913e-17	-3.35199e-10	-1.34684
95537939	chr13:95537939:A:G	2.96148e-17	-3.35199e-10	-1.34266
95537992	chr13:95537992:A:G	3.01671e-17	-3.35199e-10	-1.32418
95538582	chr13:95538582:A:G	1.4244e-17	-1.3241	-0.750489
95538766	chr13:95538766:C:T	3.11808e-17	-3.35199e-10	-1.29113
95538853	chr13:95538853:A:G	4.45343e-17	-3.35199e-10	-0.93467
95539034	chr13:95539034:C:A	6.15007e-18	-1.52079	-1.39368
95539112	chr13:95539112:C:G	3.43851e-17	-3.35199e-10	-1.19331
95539258	chr13:95539258:A:C	3.10487e-17	-3.35199e-10	-1.29537
95539475	chr13:95539475:G:GTT	2.86924e-17	-3.35199e-10	-1.3743
95540145	chr13:95540145:CA:C	6.67718e-18	-1.43485	-1.39739
95540220	chr13:95540220:G:A	3.45674e-17	-3.35199e-10	-1.18802
95540402	chr13:95540402:G:A	1.89199e-17	-1.79072	-3.84511e-10
95540476	chr13:95540476:A:G	4.13158e-17	-3.35199e-10	-1.00969
95540557	chr13:95540557:T:C	3.10657e-17	-3.35199e-10	-1.29483
95540594	chr13:95540594:A:G	1.64717e-17	-1.92929	-3.84511e-10
95541021	chr13:95541021:C:T	1.1966e-16	0.0537207	-3.84511e-10
95541063	chr13:95541063:A:G	3.35906e-17	-3.35199e-10	-1.21668
95541612	chr13:95541612:A:G	3.17548e-17	-3.35199e-10	-1.27289
95541635	chr13:95541635:T:C	2.26641e-17	-0.595104	-1.01504
95542115	chr13:95542115:G:A	3.01949e-17	-3.35199e-10	-1.32326
95542154	chr13:95542154:T:C	3.17673e-17	-3.35199e-10	-1.27249
95542628	chr13:95542628:G:A	9.91699e-18	-1.98314	-0.453542
95542700	chr13:95542700:G:A	3.18338e-17	-3.35199e-10	-1.2704
95543125	chr13:95543125:G:A	1.13469e-16	-3.35199e-10	0.000596285
95543241	chr13:95543241:AT:A	3.74075e-17	-0.702542	-0.406518
95543921	chr13:95543921:A:G	5.84489e-18	-1.96333	-1.00203
95544127	chr13:95544127:T:C	3.0996e-17	-3.35199e-10	-1.29707
95545039	chr13:95545039:A:C	2.80537e-17	-3.35199e-10	-1.39681
95545310	chr13:95545310:A:G	1.66303e-17	-0.74716	-1.17254
95545558	chr13:95545558:T:A	3.88089e-16	-3.35199e-10	1.2303
95546322	chr13:95546322:C:T	4.48576e-18	-1.92421	-1.30581
95546908	chr13:95546908:G:A	3.88661e-17	-0.77142	-0.299388
95546926	chr13:95546926:C:G	2.73712e-16	-3.35199e-10	0.881147
95547090	chr13:95547090:T:C	9.00277e-18	-1.17982	-1.35358
95547155	chr13:95547155:G:A	1.03292e-17	-1.96391	-0.432052
95547206	chr13:95547206:C:T	3.50801e-17	-3.35199e-10	-1.1733
95547435	chr13:95547435:T:C	1.41806e-17	-2.07906	-3.84511e-10
95547615	chr13:95547615:T:G	4.61189e-17	-3.35199e-10	-0.899709
95548069	chr13:95548069:G:A	2.86714e-17	-3.35199e-10	-1.37503
95548298	chr13:95548298:G:A	1.37824e-17	-1.97956	-0.127977
95548489	chr13:95548489:A:T	3.59911e-17	-3.35199e-10	-1.14766
95548579	chr13:95548579:T:C	2.67456e-17	-0.683861	-0.760699
95549101	chr13:95549101:A:T	3.12496e-17	-3.35199e-10	-1.28892
95549259	chr13:95549259:C:T	1.05989e-17	-1.95875	-0.411435
95549332	chr13:95549332:C:T	3.45719e-17	-3.35199e-10	-1.18789
95549343	chr13:95549343:C:T	7.94614e-17	-3.35199e-10	-0.355659
95549474	chr13:95549474:C:G	3.62911e-17	-3.35199e-10	-1.13936
95549679	chr13:95549679:A:G	3.59911e-17	-3.35199e-10	-1.14766
95549812	chr13:95549812:C:A	3.57918e-17	-3.35199e-10	-1.15321
95549941	chr13:95549941:G:A	1.19886e-17	-1.96808	-0.278894
95550487	chr13:95550487:G:A	1.15264e-17	-1.24133	-1.04496
95550639	chr13:95550639:A:G	9.16398e-18	-1.13977	-1.37588
95550683	chr13:95550683:G:A	3.60013e-17	-3.35199e-10	-1.14738
95550793	chr13:95550793:A:G	1.05197e-17	-0.998702	-1.37898
95550952	chr13:95550952:T:C	3.2424e-17	-3.35199e-10	-1.25203
95551009	chr13:95551009:T:G	8.71282e-18	-1.17621	-1.38992
95551091	chr13:95551091:C:A	3.60251e-17	-3.35199e-10	-1.14671
95551123	chr13:95551123:A:G	9.02533e-18	-1.14172	-1.38917
95551239	chr13:95551239:C:G	1.44049e-17	-2.06336	-3.84511e-10
95551262	chr13:95551262:A:C	3.36861e-17	-3.35199e-10	-1.21385
95551273	chr13:95551273:T:A	8.84309e-18	-1.16799	-1.3833
95551586	chr13:95551586:G:A	2.29988e-17	-1.32001	-0.275473
95552516	chr13:95552516:CG:C	1.32779e-16	-3.35199e-10	0.157758
95553481	chr13:95553481:G:T	3.30249e-17	-3.35199e-10	-1.23367
95554208	chr13:95554208:A:G	3.80565e-18	-2.01156	-1.38288
95554215	chr13:95554215:T:C	2.86596e-17	-3.35199e-10	-1.37544
95554387	chr13:95554387:T:C	3.79947e-18	-2.09952	-1.29655
95554634	chr13:95554634:A:C	2.2283e-16	-3.35199e-10	0.675477
95554718	chr13:95554718:G:T	4.11658e-18	-1.95774	-1.35817
95555100	chr13:95555100:G:C	3.62493e-16	-3.35199e-10	1.16207
95555263	chr13:95555263:A:G	8.21269e-18	-1.24473	-1.38052
95556321	chr13:95556321:C:G	2.90426e-16	-3.35199e-10	0.940417
95556431	chr13:95556431:T:C	2.90742e-16	-3.35199e-10	0.941504
95556577	chr13:95556577:T:C	2.71309e-16	-3.35199e-10	0.872327
95557435	chr13:95557435:T:C	1.12791e-17	-1.77449	-0.533495
95558201	chr13:95558201:T:C	1.34645e-16	-3.35199e-10	0.171714
95558339	chr13:95558339:T:C	1.41095e-17	-1.82978	-0.254308
95558779	chr13:95558779:G:T	1.48583e-16	-3.35199e-10	0.270216
95559076	chr13:95559076:G:GT	1.35077e-16	-3.35199e-10	0.174912
95559391	chr13:95559391:C:T	2.98258e-17	-3.35199e-10	-1.33556
95559527	chr13:95559527:G:A	1.62114e-16	-3.35199e-10	0.35737
95559621	chr13:95559621:T:G	2.17896e-16	-3.35199e-10	0.653086
95560139	chr13:95560139:A:C	2.06736e-16	-3.35199e-10	0.60051
95560712	chr13:95560712:TTCA:T	2.9835e-17	-3.35199e-10	-1.33525
95560720	chr13:95560720:T:C	1.32165e-17	-1.26	-0.889469
95560777	chr13:95560777:A:G	2.11364e-16	-3.35199e-10	0.622652
95561161	chr13:95561161:T:C	2.01031e-16	-3.35199e-10	0.572527
95561352	chr13:95561352:T:A	2.08848e-16	-3.35199e-10	0.610678
95561460	chr13:95561460:C:T	1.84564e-16	-3.35199e-10	0.487067
95561761	chr13:95561761:G:A	3.11556e-17	-3.35199e-10	-1.29194
95562160	chr13:95562160:G:T	3.44458e-17	-3.35199e-10	-1.19154
95562401	chr13:95562401:T:C	3.14187e-17	-3.35199e-10	-1.28353
95563035	chr13:95563035:A:G	1.50381e-17	-1.71498	-0.305364
95563236	chr13:95563236:T:G	2.83872e-17	-3.35199e-10	-1.38499
95563728	chr13:95563728:G:T	1.54639e-17	-1.76349	-0.228932
95564280	chr13:95564280:A:G	9.67427e-17	-3.35199e-10	-0.158876
95564615	chr13:95564615:G:A	3.14177e-17	-3.35199e-10	-1.28356
95564649	chr13:95564649:A:G	4.60812e-18	-1.90905	-1.29406
95564882	chr13:95564882:T:C	4.71618e-18	-1.89215	-1.28778
95564974	chr13:95564974:C:T	1.60039e-17	-1.9581	-3.84511e-10
95565252	chr13:95565252:C:T	7.10077e-17	-0.468142	-3.84511e-10
95565284	chr13:95565284:A:G	5.19837e-17	-3.35199e-10	-0.78
95565419	chr13:95565419:A:G	2.87749e-17	-3.35199e-10	-1.37143
95565430	chr13:95565430:C:T	1.09457e-16	-3.35199e-10	-0.0353961
95565454	chr13:95565454:T:C	1.07195e-16	-3.35199e-10	-0.0562845
95566146	chr13:95566146:T:A	3.03706e-17	-3.35199e-10	-1.31746
95566359	chr13:95566359:A:G	3.06161e-17	-3.35199e-10	-1.30941
95566926	chr13:95566926:G:C	4.42922e-18	-1.90143	-1.34128
95567066	chr13:95567066:C:G	2.82356e-17	-3.35199e-10	-1.39035
95568433	chr13:95568433:C:T	7.33511e-17	-0.990437	0.554765
95568439	chr13:95568439:A:G	1.75924e-16	-3.35199e-10	0.439119
95568803	chr13:95568803:A:G	1.505e-17	-2.01955	-3.84511e-10
95568951	chr13:95568951:GA:G	2.99418e-17	-3.35199e-10	-1.33167
95569157	chr13:95569157:A:G	3.05562e-17	-3.35199e-10	-1.31136
95569213	chr13:95569213:A:AC	1.35838e-17	-1.76709	-0.354959
95569352	chr13:95569352:C:T	1.37722e-17	-1.02748	-1.08079
95569361	chr13:95569361:A:G	2.00304e-17	-1.7199	-0.0137797
95569490	chr13:95569490:A:G	6.99606e-17	-3.35199e-10	-0.482999
95569657	chr13:95569657:C:T	1.71227e-17	-1.89053	-3.84511e-10
95569720	chr13:95569720:C:T	1.52871e-17	-1.77129	-0.232632
95570277	chr13:95570277:T:C	3.86362e-18	-1.99509	-1.38424
95570351	chr13:95570351:G:T	1.41951e-17	-2.07803	-3.84511e-10
95570864	chr13:95570864:A:G	1.21476e-17	-1.88195	-0.351851
95571079	chr13:95571079:A:G	4.78589e-18	-1.91195	-1.25331
95571860	chr13:95571860:T:C	2.9008e-17	-3.35199e-10	-1.36336
95572879	chr13:95572879:C:T	2.01447e-17	-1.72799	-3.84511e-10
95573086	chr13:95573086:C:T	1.76897e-17	-1.85795	-3.84511e-10
95573297	chr13:95573297:T:A	8.40702e-18	-1.26816	-1.3337
95573560	chr13:95573560:CCAGA:C	1.48218e-17	-1.8264	-0.208428
95574046	chr13:95574046:A:G	2.96979e-17	-1.07354	-0.266314
95574344	chr13:95574344:A:G	3.1703e-17	-3.35199e-10	-1.27452
95574422	chr13:95574422:C:A	4.28256e-17	-3.35199e-10	-0.973795
95574433	chr13:95574433:G:C	1.36256e-16	-3.35199e-10	0.183603
95574905	chr13:95574905:G:C	3.35262e-17	-3.35199e-10	-1.2186
95574998	chr13:95574998:CT:C	3.16897e-17	-3.35199e-10	-1.27494
95575547	chr13:95575547:T:C	3.22818e-17	-3.35199e-10	-1.25643
95575973	chr13:95575973:G:A	3.19216e-17	-3.35199e-10	-1.26765
95576127	chr13:95576127:C:T	3.02588e-17	-3.35199e-10	-1.32114
95576206	chr13:95576206:T:C	3.48256e-17	-1.6432	0.462619
95578443	chr13:95578443:A:G	3.23881e-17	-3.35199e-10	-1.25314
95579225	chr13:95579225:C:T	4.29603e-18	-1.9657	-1.30754
95579307	chr13:95579307:A:C	7.57191e-17	-3.35199e-10	-0.4039
95579340	chr13:95579340:A:G	3.58974e-17	-3.35199e-10	-1.15027
95579578	chr13:95579578:TTG:T	3.25873e-17	-3.35199e-10	-1.24701
95579611	chr13:95579611:T:C	3.19096e-17	-3.35199e-10	-1.26802
95579906	chr13:95579906:G:C	2.94326e-17	-3.35199e-10	-1.34883
95580133	chr13:95580133:G:A	3.90372e-17	-1.06642	-3.84511e-10
95580247	chr13:95580247:A:G	7.7864e-17	-1.96039	1.58442
95580495	chr13:95580495:A:C	3.22969e-17	-3.35199e-10	-1.25596
95580509	chr13:95580509:G:A	4.56177e-17	-3.35199e-10	-0.910634
95580628	chr13:95580628:T:C	3.00567e-17	-3.35199e-10	-1.32785
95581103	chr13:95581103:G:C	2.92861e-17	-3.35199e-10	-1.35382
95582330	chr13:95582330:G:C	1.39557e-17	-2.09504	-3.84511e-10
95582499	chr13:95582499:C:T	2.64491e-17	-2.05376	0.598055
95583901	chr13:95583901:T:C	2.99736e-17	-3.35199e-10	-1.33061
95583958	chr13:95583958:T:TA	2.82229e-17	-3.35199e-10	-1.3908
95584122	chr13:95584122:G:A	1.48907e-17	-1.92041	-0.109782
95584159	chr13:95584159:C:T	1.61092e-17	-1.95154	-3.84511e-10
95584178	chr13:95584178:T:G	3.84744e-17	-3.35199e-10	-1.08094
95584362	chr13:95584362:G:A	3.92492e-17	-1.57267	0.511672
95586389	chr13:95586389:G:A	1.41203e-17	-2.08331	-3.84511e-10
95586934	chr13:95586934:C:T	1.5608e-17	-1.98315	-3.84511e-10
95587481	chr13:95587481:G:A	3.29929e-17	-3.35199e-10	-1.23464
95587551	chr13:95587551:G:A	2.86108e-17	-1.56236	0.185213
95588608	chr13:95588608:A:C	1.08868e-16	-0.0407926	-3.84511e-10
95589242	chr13:95589242:A:G	3.27625e-17	-3.35199e-10	-1.24165
95589311	chr13:95589311:C:T	7.5894e-17	-3.35199e-10	-0.401594
95589536	chr13:95589536:G:A	2.86114e-17	-3.35199e-10	-1.37713
95589581	chr13:95589581:G:T	4.15964e-17	-2.0585	1.05558
95590030	chr13:95590030:A:G	3.2943e-17	-3.35199e-10	-1.23615
95590070	chr13:95590070:GGTT:G	3.15117e-17	-3.35199e-10	-1.28057
95590625	chr13:95590625:C:T	2.97383e-17	-3.35199e-10	-1.33849
95591335	chr13:95591335:C:T	4.16906e-18	-1.92461	-1.37863
95594626	chr13:95594626:C:A	2.83908e-17	-3.35199e-10	-1.38487
95595573	chr13:95595573:C:A	1.28332e-17	-1.85048	-0.32841
95595822	chr13:95595822:C:A	3.25418e-17	-3.35199e-10	-1.24841
95596297	chr13:95596297:A:G	3.25601e-17	-3.35199e-10	-1.24784
95596365	chr13:95596365:A:C	3.09492e-17	-3.35199e-10	-1.29858
95597299	chr13:95597299:A:AG	3.41787e-17	-0.76066	-0.438667
95597313	chr13:95597313:C:T	2.9058e-17	-3.35199e-10	-1.36164
95597641	chr13:95597641:C:T	3.24701e-17	-3.35199e-10	-1.25061
95597690	chr13:95597690:T:C	1.51655e-17	-2.01191	-3.84511e-10
95598174	chr13:95598174:T:C	3.23907e-17	-3.35199e-10	-1.25306
95600394	chr13:95600394:A:G	2.83962e-17	-3.35199e-10	-1.38467
95600501	chr13:95600501:GT:G	2.85411e-17	-3.35199e-10	-1.37958
95600884	chr13:95600884:T:G	2.81739e-17	-3.35199e-10	-1.39253
95600975	chr13:95600975:A:G	5.01391e-17	-3.35199e-10	-0.816129
95601060	chr13:95601060:G:A	2.95769e-17	-3.35199e-10	-1.34394
95601061	chr13:95601061:A:T	3.16863e-17	-1.42043	0.145383
95601425	chr13:95601425:C:G	1.4649e-17	-1.92976	-0.116802
95601688	chr13:95601688:C:T	2.80395e-17	-3.35199e-10	-1.39732
95602152	chr13:95602152:C:T	4.58505e-18	-2.07611	-1.13202
95602373	chr13:95602373:G:A	2.84579e-17	-3.35199e-10	-1.3825
95602740	chr13:95602740:C:T	2.85791e-17	-3.35199e-10	-1.37826
95602985	chr13:95602985:G:T	2.8495e-17	-3.35199e-10	-1.3812
95603452	chr13:95603452:T:C	3.73001e-18	-2.03038	-1.38414
95604565	chr13:95604565:G:A	2.8132e-17	-3.35199e-10	-1.39402
95604813	chr13:95604813:C:T	5.68665e-17	-0.690224	-3.84511e-10
95605014	chr13:95605014:A:G	6.07667e-17	-3.35199e-10	-0.623889
95605324	chr13:95605324:T:C	3.25821e-17	-3.35199e-10	-1.24717
95606132	chr13:95606132:C:T	9.5061e-18	-1.09377	-1.38523
95606156	chr13:95606156:A:G	1.96238e-17	-1.49504	-0.259146
95606210	chr13:95606210:T:C	2.90446e-17	-3.35199e-10	-1.3621
95606309	chr13:95606309:A:C	1.64709e-16	-3.35199e-10	0.373251
95606372	chr13:95606372:ATACCCAT:A	4.07125e-18	-2.05025	-1.27673
95607042	chr13:95607042:TTTTTA:T	1.75302e-17	-1.58186	-0.285146
95607083	chr13:95607083:G:A	8.06957e-17	-3.35199e-10	-0.340246
95607106	chr13:95607106:G:A	3.75716e-16	1.1979	-3.84511e-10
95607428	chr13:95607428:TA:T	3.67484e-18	-2.04742	-1.382
95607761	chr13:95607761:T:G	1.41208e-17	-2.08328	-3.84511e-10
95607987	chr13:95607987:T:C	2.85791e-17	-3.35199e-10	-1.37826
95608167	chr13:95608167:A:T	2.82005e-17	-3.35199e-10	-1.39159
95608224	chr13:95608224:C:T	3.29793e-17	-3.35199e-10	-1.23505
95608352	chr13:95608352:A:G	1.5357e-17	-1.9066	-0.0927562
95608359	chr13:95608359:G:T	2.86159e-17	-3.35199e-10	-1.37697
95608441	chr13:95608441:A:C	2.87878e-17	-3.35199e-10	-1.37098
95608509	chr13:95608509:T:C	1.62348e-17	-1.64887	-0.294903
95609628	chr13:95609628:T:C	2.81994e-17	-3.35199e-10	-1.39163
95609860	chr13:95609860:A:T	1.57349e-17	-1.97505	-3.84511e-10
95610268	chr13:95610268:C:T	2.80412e-17	-3.35199e-10	-1.39726
95610543	chr13:95610543:G:A	2.7249e-17	-0.956613	-0.469303
95610662	chr13:95610662:A:G	5.36621e-18	-1.71016	-1.34065
95611202	chr13:95611202:A:T	2.66226e-17	-1.5353	0.0861296
95611556	chr13:95611556:T:A	2.91364e-17	-3.35199e-10	-1.35894
95612986	chr13:95612986:G:A	2.81857e-17	-3.35199e-10	-1.39212
95613249	chr13:95613249:G:A	2.95006e-17	-3.35199e-10	-1.34652
95613263	chr13:95613263:A:C	2.82466e-17	-3.35199e-10	-1.38996
95613760	chr13:95613760:C:T	4.92338e-17	-3.35199e-10	-0.83435
95614697	chr13:95614697:C:T	2.8178e-17	-3.35199e-10	-1.39239
95615339	chr13:95615339:C:T	2.84649e-17	-3.35199e-10	-1.38226
95615521	chr13:95615521:T:C	2.83531e-17	-3.35199e-10	-1.3862
95615593	chr13:95615593:G:A	2.81283e-17	-3.35199e-10	-1.39415
95615648	chr13:95615648:G:A	3.61777e-17	-3.35199e-10	-1.14249
95615684	chr13:95615684:G:A	3.14374e-17	-3.35199e-10	-1.28293
95616240	chr13:95616240:C:A	3.14374e-17	-3.35199e-10	-1.28293
95616263	chr13:95616263:G:C	1.4756e-17	-0.940561	-1.09872
95616350	chr13:95616350:T:C	2.82252e-17	-3.35199e-10	-1.39072
95616446	chr13:95616446:A:G	2.81119e-17	-3.35199e-10	-1.39474
95616547	chr13:95616547:A:C	2.96112e-17	-3.35199e-10	-1.34278
95616906	chr13:95616906:G:C	3.54359e-18	-2.07112	-1.39467
95616907	chr13:95616907:C:T	1.52596e-17	-1.62857	-0.377156
95617257	chr13:95617257:A:G	3.59021e-17	-3.35199e-10	-1.15013
95617340	chr13:95617340:C:A	8.29292e-18	-1.9351	-0.680432
95617480	chr13:95617480:G:T	2.60636e-17	-1.47039	-3.84511e-10
95617581	chr13:95617581:G:A	1.53848e-17	-1.99755	-3.84511e-10
95617909	chr13:95617909:G:T	2.83316e-17	-3.35199e-10	-1.38695
95617930	chr13:95617930:AT:A	3.96356e-18	-2.02664	-1.32715
95617948	chr13:95617948:A:T	1.19099e-17	-1.55378	-0.699782
95618667	chr13:95618667:G:A	7.1773e-18	-2.04943	-0.710575
95618752	chr13:95618752:G:A	6.66903e-17	-3.35199e-10	-0.530871
95618808	chr13:95618808:T:A	1.43298e-17	-2.06859	-3.84511e-10
95619075	chr13:95619075:CTG:C	6.65505e-18	-1.89533	-0.940222
95619311	chr13:95619311:C:G	3.80304e-17	-3.35199e-10	-1.09255
95619610	chr13:95619610:A:G	9.47563e-18	-1.09356	-1.38865
95620084	chr13:95620084:C:T	1.50255e-16	-3.35199e-10	0.281404
95620269	chr13:95620269:G:C	1.55656e-16	-3.35199e-10	0.316716
95620382	chr13:95620382:A:G	1.98598e-16	-3.35199e-10	0.56035
95620715	chr13:95620715:G:A	1.56739e-16	-3.35199e-10	0.323651
95621073	chr13:95621073:C:T	7.87329e-18	-1.28017	-1.38728
95621074	chr13:95621074:A:G	2.81072e-17	-3.35199e-10	-1.39491
95621143	chr13:95621143:CT:C	2.18082e-17	-1.13236	-0.516283
95621252	chr13:95621252:A:T	1.09219e-16	-3.35199e-10	-0.0375756
95621655	chr13:95621655:A:G	1.48789e-16	-3.35199e-10	0.271597
95621892	chr13:95621892:G:A	3.29856e-17	-3.35199e-10	-1.23486
95621906	chr13:95621906:A:G	1.56591e-16	-3.35199e-10	0.322704
95621924	chr13:95621924:A:G	1.47822e-16	-3.35199e-10	0.26508
95622612	chr13:95622612:C:T	1.32313e-16	-3.35199e-10	0.15424
95622883	chr13:95622883:C:G	1.56111e-16	-3.35199e-10	0.319635
95623297	chr13:95623297:C:T	6.34417e-18	-2.05032	-0.833076
95623346	chr13:95623346:G:C	1.56237e-16	-3.35199e-10	0.320446
95623530	chr13:95623530:G:A	2.81808e-17	-3.35199e-10	-1.39229
95623735	chr13:95623735:G:A	1.56616e-16	-3.35199e-10	0.322868
95623846	chr13:95623846:C:T	1.80767e-16	-3.35199e-10	0.466276
95623847	chr13:95623847:G:A	5.01877e-18	-2.07187	-1.04588
95624664	chr13:95624664:G:A	3.08413e-17	-3.35199e-10	-1.30208
95625384	chr13:95625384:C:A	4.81488e-17	-3.35199e-10	-0.856635
95625672	chr13:95625672:G:A	4.36539e-18	-2.06601	-1.19121
95625728	chr13:95625728:C:T	4.80551e-18	-1.85192	-1.30925
95626015	chr13:95626015:C:A	2.80481e-17	-3.35199e-10	-1.39701
95626517	chr13:95626517:T:G	1.62237e-16	-3.35199e-10	0.358126
95627379	chr13:95627379:T:TA	1.56237e-16	-3.35199e-10	0.320446
95627873	chr13:95627873:GA:G	3.04108e-17	-3.35199e-10	-1.31613
95628111	chr13:95628111:C:T	2.95052e-17	-3.35199e-10	-1.34636
95628596	chr13:95628596:A:G	1.55631e-16	-3.35199e-10	0.316556
95629010	chr13:95629010:T:C	1.49372e-16	-3.35199e-10	0.275508
95629080	chr13:95629080:A:G	2.93996e-17	-3.35199e-10	-1.34995
95629317	chr13:95629317:A:G	5.56684e-17	-3.35199e-10	-0.711518
95629442	chr13:95629442:G:A	5.14477e-18	-2.02495	-1.068
95629611	chr13:95629611:C:T	2.5858e-17	-1.47831	-3.84511e-10
95630423	chr13:95630423:A:G	1.45205e-17	-2.05537	-3.84511e-10
95631140	chr13:95631140:G:A	1.50594e-16	-3.35199e-10	0.28366
95631344	chr13:95631344:G:A	2.01961e-16	-3.35199e-10	0.577144
95631806	chr13:95631806:A:G	1.68563e-16	-3.35199e-10	0.396377
95631964	chr13:95631964:C:T	1.43456e-17	-2.06748	-3.84511e-10
95632687	chr13:95632687:C:T	4.04918e-17	-3.35199e-10	-1.02983
95632922	chr13:95632922:T:C	1.56554e-16	-3.35199e-10	0.322473
95633359	chr13:95633359:C:T	3.83136e-17	-3.35199e-10	-1.08513
95633475	chr13:95633475:A:G	7.13215e-18	-2.08679	-0.679529
95633537	chr13:95633537:G:A	1.95786e-16	-3.35199e-10	0.54609
95633597	chr13:95633597:T:C	1.55848e-16	-3.35199e-10	0.317953
95633605	chr13:95633605:G:A	4.84036e-17	-3.35199e-10	-0.851357
95633789	chr13:95633789:A:G	5.44116e-17	-3.35199e-10	-0.734354
95634004	chr13:95634004:T:A	2.51191e-17	-1.06563	-0.441666
95634334	chr13:95634334:G:A	2.80623e-17	-3.35199e-10	-1.3965
95634430	chr13:95634430:TTAGAATA:T	6.59261e-18	-2.07407	-0.770907
95634482	chr13:95634482:G:A	1.98747e-16	-3.35199e-10	0.561104
95634739	chr13:95634739:A:G	3.24213e-17	-3.35199e-10	-1.25211
95635014	chr13:95635014:A:G	4.72669e-18	-1.82777	-1.34994
95635022	chr13:95635022:G:A	3.08342e-17	-3.35199e-10	-1.30231
95635088	chr13:95635088:T:C	3.72239e-17	-3.35199e-10	-1.11398
95635259	chr13:95635259:T:C	1.51953e-16	-3.35199e-10	0.292642
95635460	chr13:95635460:G:C	3.54387e-17	-3.35199e-10	-1.16313
95635461	chr13:95635461:T:C	8.22101e-17	-3.35199e-10	-0.321653
95635614	chr13:95635614:GCT:G	1.65031e-16	-3.35199e-10	0.375201
95635944	chr13:95635944:G:A	6.00256e-17	-3.35199e-10	-0.636159
95636076	chr13:95636076:G:A	2.84592e-17	-3.35199e-10	-1.38246
95636436	chr13:95636436:G:A	1.52925e-17	-2.00357	-3.84511e-10
95636678	chr13:95636678:T:C	3.11576e-17	-3.35199e-10	-1.29187
95636794	chr13:95636794:G:C	6.11599e-17	-3.35199e-10	-0.61744
95637425	chr13:95637425:T:C	1.55346e-17	-0.930007	-1.05786
95637893	chr13:95637893:A:G	2.4831e-16	-3.35199e-10	0.783746
95638239	chr13:95638239:G:A	2.9692e-17	-3.35199e-10	-1.34005
95638418	chr13:95638418:A:G	2.81229e-17	-3.35199e-10	-1.39435
95638423	chr13:95638423:G:C	3.64162e-17	-3.35199e-10	-1.13592
95638872	chr13:95638872:TAA:T	4.13775e-17	-3.35199e-10	-1.00819
95640116	chr13:95640116:C:G	7.27397e-17	-3.35199e-10	-0.444043
95640341	chr13:95640341:A:T	1.9033e-17	-0.739923	-1.04483
95640362	chr13:95640362:C:T	2.01638e-17	-0.666726	-1.06032
95640730	chr13:95640730:A:C	8.21946e-18	-2.00979	-0.614633
95640857	chr13:95640857:A:T	3.01734e-17	-3.35199e-10	-1.32397
95641269	chr13:95641269:A:C	3.59588e-18	-2.0827	-1.36844
95641377	chr13:95641377:G:A	2.52995e-17	-0.742332	-0.757812
95642837	chr13:95642837:T:TA	6.42439e-18	-1.98154	-0.88929
95642957	chr13:95642957:A:T	1.11755e-17	-1.50957	-0.807635
95643032	chr13:95643032:A:G	4.19039e-17	-3.35199e-10	-0.995553
95643067	chr13:95643067:A:G	8.7585e-18	-1.99481	-0.5661
95643134	chr13:95643134:A:G	2.87667e-17	-3.35199e-10	-1.37171
95643377	chr13:95643377:T:A	8.47469e-18	-1.25164	-1.34221
95643570	chr13:95643570:T:C	5.05137e-18	-1.96276	-1.14851
95643882	chr13:95643882:G:A	8.51021e-18	-1.61923	-0.970436
95644856	chr13:95644856:A:AT	2.80382e-17	-3.35199e-10	-1.39736
95645085	chr13:95645085:G:A	1.16972e-17	-1.34313	-0.928446
95645281	chr13:95645281:A:ATT	1.85104e-17	-1.92565	0.113048
95645331	chr13:95645331:TATATATATA:T	8.36135e-17	-3.35199e-10	-0.304726
95645477	chr13:95645477:T:G	2.91679e-17	-3.35199e-10	-1.35786
95645726	chr13:95645726:G:A	2.00742e-16	-3.35199e-10	0.571092
95645883	chr13:95645883:T:C	1.20935e-16	-3.35199e-10	0.0643189
95645985	chr13:95645985:G:C	2.52741e-17	-0.525638	-0.975514
95646092	chr13:95646092:T:A	4.83881e-17	-3.35199e-10	-0.851677
95646106	chr13:95646106:A:T	2.94178e-17	-1.34933	-3.84511e-10
95646181	chr13:95646181:C:G	2.90163e-17	-3.35199e-10	-1.36307
95646547	chr13:95646547:G:C	4.85771e-18	-2.04067	-1.1097
95646620	chr13:95646620:CAT:C	2.87295e-17	-3.35199e-10	-1.37301
95646816	chr13:95646816:A:G	1.4546e-17	-2.05361	-3.84511e-10
95647372	chr13:95647372:C:T	2.81463e-17	-3.35199e-10	-1.39352
95647409	chr13:95647409:C:T	1.09341e-17	-1.99667	-0.342377
95647992	chr13:95647992:T:C	8.50704e-17	-3.35199e-10	-0.287451
95648149	chr13:95648149:G:A	4.78967e-18	-2.03067	-1.1338
95648194	chr13:95648194:T:A	2.04541e-17	-2.00111	0.28836
95648240	chr13:95648240:A:G	5.77617e-18	-2.00347	-0.973719
95648533	chr13:95648533:G:C	1.16892e-17	-2.1034	-0.168866
95648724	chr13:95648724:T:C	9.71462e-17	-3.35199e-10	-0.154714
95648771	chr13:95648771:A:G	2.90036e-17	-3.35199e-10	-1.36351
95648941	chr13:95648941:T:C	1.68786e-17	-1.90488	-3.84511e-10
95649606	chr13:95649606:T:C	2.85271e-17	-3.35199e-10	-1.38008
95649682	chr13:95649682:A:G	7.36057e-18	-1.92101	-0.813779
95650001	chr13:95650001:G:A	3.9369e-18	-1.98553	-1.37501
95650572	chr13:95650572:T:C	4.34569e-17	-3.35199e-10	-0.959161
95651092	chr13:95651092:A:G	7.67431e-17	-3.35199e-10	-0.390467
95651127	chr13:95651127:A:G	1.15826e-17	-2.10026	-0.181173
95651220	chr13:95651220:A:T	2.0094e-17	-1.16262	-0.567889
95651370	chr13:95651370:C:T	1.68334e-17	-1.95361	0.0460437
95651712	chr13:95651712:A:T	7.97534e-18	-1.60586	-1.04872
95653058	chr13:95653058:G:A	2.81482e-17	-3.35199e-10	-1.39345
95653374	chr13:95653374:T:C	2.92641e-17	-3.35199e-10	-1.35457
95653906	chr13:95653906:C:G	1.45919e-17	-0.705981	-1.34448
95654148	chr13:95654148:C:T	3.77356e-18	-2.02697	-1.37594
95654576	chr13:95654576:A:G	9.32904e-18	-2.01198	-0.485813
95654673	chr13:95654673:A:T	4.04238e-18	-1.93677	-1.39732
95654862	chr13:95654862:C:T	8.42002e-17	-3.35199e-10	-0.297733
95655308	chr13:95655308:G:A	6.66822e-17	-3.35199e-10	-0.530993
95655391	chr13:95655391:T:C	4.6468e-18	-1.79951	-1.39524
95655848	chr13:95655848:C:T	3.88857e-18	-2.04573	-1.32716
95656006	chr13:95656006:A:T	2.80376e-17	-3.35199e-10	-1.39739
95656442	chr13:95656442:C:T	2.93055e-17	-3.35199e-10	-1.35315
95656463	chr13:95656463:G:A	4.33245e-17	-3.35199e-10	-0.962212
95656700	chr13:95656700:CTT:C	4.09177e-17	-3.35199e-10	-1.01937
95656990	chr13:95656990:G:A	2.83397e-17	-3.35199e-10	-1.38667
95657476	chr13:95657476:C:A	1.04413e-17	-0.999133	-1.38603
95657760	chr13:95657760:C:T	3.57084e-18	-2.09245	-1.36568
95658012	chr13:95658012:C:T	6.04539e-17	-3.35199e-10	-0.62905
95658044	chr13:95658044:G:A	2.85032e-17	-3.35199e-10	-1.38091
95658092	chr13:95658092:G:T	2.85101e-17	-3.35199e-10	-1.38067
95658852	chr13:95658852:G:A	2.89754e-17	-3.35199e-10	-1.36448
95658914	chr13:95658914:C:T	1.3905e-17	-2.09868	-3.84511e-10
95659323	chr13:95659323:T:C	4.08438e-18	-2.02622	-1.29754
95659431	chr13:95659431:T:C	2.84185e-17	-3.35199e-10	-1.38389
95659476	chr13:95659476:A:G	2.90966e-17	-3.35199e-10	-1.36031
95659486	chr13:95659486:C:G	2.96879e-17	-3.35199e-10	-1.34019
95660175	chr13:95660175:T:C	3.19565e-17	-3.35199e-10	-1.26656
95660316	chr13:95660316:G:T	2.8339e-17	-3.35199e-10	-1.38669
95660359	chr13:95660359:T:C	2.80523e-17	-3.35199e-10	-1.39686
95660375	chr13:95660375:G:A	6.15508e-18	-1.51675	-1.3969
95660400	chr13:95660400:G:A	3.3223e-17	-3.35199e-10	-1.22769
95660872	chr13:95660872:T:G	3.88681e-17	-3.35199e-10	-1.07076
95661127	chr13:95661127:A:G	1.73771e-17	-1.87578	-3.84511e-10
95661132	chr13:95661132:T:A	6.53179e-17	-3.35199e-10	-0.551665
95661491	chr13:95661491:A:T	2.85658e-17	-3.35199e-10	-1.37872
95661702	chr13:95661702:A:G	3.51734e-17	-3.35199e-10	-1.17064
95662156	chr13:95662156:C:T	7.04626e-17	-3.35199e-10	-0.475849
95662370	chr13:95662370:C:T	1.14156e-17	-1.04933	-1.24663
95662933	chr13:95662933:C:A	1.05715e-16	-0.0701858	-3.84511e-10
95663235	chr13:95663235:A:G	4.44201e-18	-2.0718	-1.16802
95663760	chr13:95663760:C:A	1.45865e-17	-2.05083	-3.84511e-10
95663794	chr13:95663794:T:G	3.44607e-17	-3.35199e-10	-1.19111
95664303	chr13:95664303:C:T	2.89079e-17	-3.35199e-10	-1.36682
95665251	chr13:95665251:C:T	5.83464e-18	-1.56997	-1.39715
95665627	chr13:95665627:A:C	4.07861e-18	-2.03349	-1.29168
95665689	chr13:95665689:T:A	2.80895e-17	-3.35199e-10	-1.39554
95666430	chr13:95666430:A:G	4.06434e-18	-2.03276	-1.29592
95666991	chr13:95666991:A:G	1.51193e-17	-2.01496	-3.84511e-10
95667234	chr13:95667234:G:T	6.08347e-18	-1.53379	-1.39157
95667269	chr13:95667269:A:G	3.24325e-17	-3.35199e-10	-1.25177
95667875	chr13:95667875:A:G	7.62024e-18	-1.31563	-1.38449
95667906	chr13:95667906:TTTTA:T	2.8189e-17	-3.35199e-10	-1.392
95668977	chr13:95668977:C:G	5.27619e-17	-3.35199e-10	-0.765141
95669725	chr13:95669725:G:A	4.48659e-17	-3.35199e-10	-0.927253
95669853	chr13:95669853:T:G	1.04482e-17	-1.15976	-1.22474
95670009	chr13:95670009:C:T	4.66618e-17	-3.35199e-10	-0.888005
95670426	chr13:95670426:T:A	4.34983e-17	-3.35199e-10	-0.958209
95670613	chr13:95670613:C:T	6.39267e-18	-1.50364	-1.37214
95670818	chr13:95670818:G:A	2.86145e-17	-3.35199e-10	-1.37702
95671195	chr13:95671195:T:C	5.20962e-17	-3.35199e-10	-0.777839
95671454	chr13:95671454:G:A	5.53039e-18	-1.62561	-1.39506
95672531	chr13:95672531:AAG:A	3.45959e-17	-3.35199e-10	-1.18719
95672896	chr13:95672896:G:A	3.32016e-17	-3.35199e-10	-1.22833
95673070	chr13:95673070:T:G	2.81521e-17	-3.35199e-10	-1.39331
95674197	chr13:95674197:G:T	1.70431e-17	-1.89519	-3.84511e-10
95674620	chr13:95674620:G:A	3.39227e-17	-3.35199e-10	-1.20685
95675000	chr13:95675000:T:C	3.08196e-17	-3.35199e-10	-1.30278
95675320	chr13:95675320:T:C	2.81933e-17	-3.35199e-10	-1.39185
95675811	chr13:95675811:C:T	3.05078e-17	-1.31295	-3.84511e-10
95675947	chr13:95675947:T:G	3.3278e-17	-3.35199e-10	-1.22603
95676561	chr13:95676561:C:T	3.52206e-17	-3.35199e-10	-1.1693
95676584	chr13:95676584:G:A	3.95199e-18	-2.05337	-1.30334
95676821	chr13:95676821:C:A	5.56601e-18	-1.6471	-1.36716
95676935	chr13:95676935:C:G	1.47344e-17	-2.04074	-3.84511e-10
95676974	chr13:95676974:A:G	3.02775e-17	-3.35199e-10	-1.32053
95677060	chr13:95677060:G:C	5.68261e-18	-1.62303	-1.37049
95677232	chr13:95677232:C:T	4.47454e-17	-3.35199e-10	-0.929941
95677627	chr13:95677627:A:C	3.00975e-17	-3.35199e-10	-1.32649
95677821	chr13:95677821:T:C	4.46485e-18	-1.84731	-1.38738
95677844	chr13:95677844:A:G	3.53311e-17	-3.35199e-10	-1.16617
95678166	chr13:95678166:A:G	3.25413e-17	-3.35199e-10	-1.24842
95678624	chr13:95678624:C:T	4.27103e-17	-3.35199e-10	-0.97649
95678669	chr13:95678669:T:C	5.46158e-17	-3.35199e-10	-0.730607
95679305	chr13:95679305:CT:C	1.09251e-17	-1.18819	-1.15168
95679814	chr13:95679814:T:G	4.23103e-17	-3.35199e-10	-0.985899
95680046	chr13:95680046:A:G	5.7772e-18	-1.58035	-1.39666
95680386	chr13:95680386:T:C	1.77454e-17	-1.8548	-3.84511e-10
95681272	chr13:95681272:G:C	4.19157e-17	-3.35199e-10	-0.99527
95681325	chr13:95681325:T:C	2.02921e-17	-1.7207	-3.84511e-10
95681392	chr13:95681392:C:T	4.14885e-17	-3.35199e-10	-1.00551
95682324	chr13:95682324:T:C	3.54398e-17	-3.35199e-10	-1.16309
95683793	chr13:95683793:T:G	4.10042e-17	-3.35199e-10	-1.01726
95683959	chr13:95683959:G:C	4.27752e-17	-3.35199e-10	-0.974972
95684242	chr13:95684242:A:G	3.51316e-17	-3.35199e-10	-1.17183
95684850	chr13:95684850:G:A	6.88592e-17	-3.35199e-10	-0.498866
95685105	chr13:95685105:G:A	2.91355e-17	-3.35199e-10	-1.35897
95685117	chr13:95685117:C:CGG	4.19538e-17	-3.35199e-10	-0.994362
95685203	chr13:95685203:G:A	2.99209e-17	-3.35199e-10	-1.33237
95685374	chr13:95685374:G:A	4.19157e-17	-3.35199e-10	-0.99527
95685701	chr13:95685701:A:T	4.17699e-17	-3.35199e-10	-0.998755
95686706	chr13:95686706:TG:T	4.19157e-17	-3.35199e-10	-0.99527
95687711	chr13:95687711:A:G	4.19024e-17	-3.35199e-10	-0.995588
95687744	chr13:95687744:T:C	3.05087e-17	-3.35199e-10	-1.31292
95688347	chr13:95688347:T:TG	1.17402e-17	-1.31949	-0.948424
95688759	chr13:95688759:C:T	1.38438e-17	-2.10309	-3.84511e-10
95690469	chr13:95690469:T:C	4.87353e-18	-1.79249	-1.35462
95691221	chr13:95691221:G:A	1.53965e-17	-1.99679	-3.84511e-10
95691258	chr13:95691258:C:T	4.00415e-17	-3.35199e-10	-1.04101
95691648	chr13:95691648:G:A	4.19578e-18	-1.90417	-1.39268
95691919	chr13:95691919:G:T	4.20737e-17	-3.35199e-10	-0.991508
95691923	chr13:95691923:C:T	3.43017e-17	-3.35199e-10	-1.19574
95692803	chr13:95692803:C:T	3.57293e-17	-3.35199e-10	-1.15496
95692842	chr13:95692842:A:G	4.57505e-17	-3.35199e-10	-0.907728
95692859	chr13:95692859:T:C	4.36793e-17	-3.35199e-10	-0.954056
95692966	chr13:95692966:G:A	1.38523e-17	-2.10248	-3.84511e-10
95693022	chr13:95693022:A:G	4.00574e-17	-3.35199e-10	-1.04062
95693119	chr13:95693119:C:T	2.8954e-17	-3.35199e-10	-1.36522
95693375	chr13:95693375:A:G	3.98651e-18	-1.95879	-1.38922
95693431	chr13:95693431:A:G	3.12563e-17	-3.35199e-10	-1.28871
95693461	chr13:95693461:A:T	6.18978e-18	-1.53055	-1.37748
95693545	chr13:95693545:A:G	4.25904e-17	-3.35199e-10	-0.979301
95693932	chr13:95693932:A:T	3.27531e-17	-1.24193	-3.84511e-10
95694682	chr13:95694682:T:C	4.08873e-17	-3.35199e-10	-1.02011
95694841	chr13:95694841:C:T	4.07982e-17	-3.35199e-10	-1.02229
95694923	chr13:95694923:C:T	5.52638e-18	-1.80347	-1.21793
95695157	chr13:95695157:C:T	2.07686e-17	-1.69749	-3.84511e-10
95695294	chr13:95695294:T:C	4.26859e-17	-3.35199e-10	-0.977063
95695414	chr13:95695414:G:A	4.27103e-17	-3.35199e-10	-0.97649
95695635	chr13:95695635:T:C	4.14703e-17	-3.35199e-10	-1.00595
95696362	chr13:95696362:G:A	4.41582e-18	-2.06223	-1.18351
95696419	chr13:95696419:G:A	6.94417e-18	-1.50577	-1.28726
95696578	chr13:95696578:T:A	4.19614e-17	-3.35199e-10	-0.99418
95696748	chr13:95696748:T:C	2.95976e-17	-3.35199e-10	-1.34324
95696858	chr13:95696858:G:A	3.63546e-17	-3.35199e-10	-1.13761
95696869	chr13:95696869:C:T	2.8921e-17	-3.35199e-10	-1.36636
95696984	chr13:95696984:G:A	1.55173e-17	-1.98897	-3.84511e-10
95697611	chr13:95697611:A:T	2.91626e-17	-3.35199e-10	-1.35804
95698137	chr13:95698137:A:G	4.07157e-17	-3.35199e-10	-1.02432
95698452	chr13:95698452:A:G	4.20292e-17	-3.35199e-10	-0.992565
95698627	chr13:95698627:T:C	5.31111e-17	-3.35199e-10	-0.758545
95698908	chr13:95698908:T:A	4.27103e-17	-3.35199e-10	-0.97649
95699034	chr13:95699034:G:A	4.09488e-17	-3.35199e-10	-1.01861
95699231	chr13:95699231:T:G	4.53529e-18	-1.86893	-1.35011
95699305	chr13:95699305:A:G	3.53825e-17	-3.35199e-10	-1.16471
95699842	chr13:95699842:C:A	3.98943e-17	-3.35199e-10	-1.0447
95699880	chr13:95699880:A:G	4.02198e-17	-3.35199e-10	-1.03657
95700174	chr13:95700174:C:T	5.90309e-17	-3.35199e-10	-0.65287
95700591	chr13:95700591:G:A	4.10996e-17	-3.35199e-10	-1.01493
95700958	chr13:95700958:T:C	4.0714e-17	-3.35199e-10	-1.02436
95701112	chr13:95701112:G:A	2.92857e-17	-3.35199e-10	-1.35383
95701235	chr13:95701235:T:G	2.80377e-17	-3.35199e-10	-1.39738
95701417	chr13:95701417:G:A	6.22219e-18	-1.5672	-1.33561
95701479	chr13:95701479:T:TG	4.04516e-17	-3.35199e-10	-1.03083
95701498	chr13:95701498:CT:C	3.41885e-17	-3.35199e-10	-1.19904
95702128	chr13:95702128:T:C	8.47381e-18	-1.51213	-1.08182
95702189	chr13:95702189:G:A	3.98035e-18	-2.08211	-1.26745
95702332	chr13:95702332:C:T	4.07492e-17	-3.35199e-10	-1.02349
95702509	chr13:95702509:A:G	4.0714e-17	-3.35199e-10	-1.02436
95704439	chr13:95704439:G:A	3.93519e-17	-3.35199e-10	-1.05839
95704790	chr13:95704790:T:C	5.14317e-18	-1.69706	-1.3962
95705063	chr13:95705063:G:A	2.91983e-17	-3.35199e-10	-1.35682
95705065	chr13:95705065:T:C	4.26642e-17	-3.35199e-10	-0.977569
95706025	chr13:95706025:T:G	4.0714e-17	-3.35199e-10	-1.02436
95706590	chr13:95706590:C:T	2.88533e-17	-3.35199e-10	-1.36871
95706944	chr13:95706944:G:A	3.32769e-17	-3.35199e-10	-1.22607
95706989	chr13:95706989:A:G	3.53244e-17	-3.35199e-10	-1.16636
95707207	chr13:95707207:G:A	2.92404e-17	-3.35199e-10	-1.35538
95707825	chr13:95707825:G:T	3.48631e-18	-2.08661	-1.39548
95708216	chr13:95708216:G:A	3.48364e-17	-1.18027	-3.84511e-10
95708217	chr13:95708217:C:A	3.53791e-17	-1.16481	-3.84511e-10
95708247	chr13:95708247:T:C	1.05657e-17	-1.23881	-1.13451
95708286	chr13:95708286:G:A	4.10228e-17	-3.35199e-10	-1.0168
95708589	chr13:95708589:C:T	3.87834e-17	-3.35199e-10	-1.07294
95709150	chr13:95709150:A:G	1.3011e-16	-3.35199e-10	0.137453
95709396	chr13:95709396:C:CT	5.68903e-17	-3.35199e-10	-0.689805
95709426	chr13:95709426:A:G	3.86282e-18	-2.00961	-1.36992
95709874	chr13:95709874:C:T	2.96576e-17	-3.35199e-10	-1.34121
95709881	chr13:95709881:C:T	4.09032e-17	-3.35199e-10	-1.01972
95710012	chr13:95710012:C:T	1.38933e-17	-2.09952	-3.84511e-10
95710171	chr13:95710171:G:A	2.88977e-17	-3.35199e-10	-1.36717
95710578	chr13:95710578:G:GACATT	2.88215e-17	-3.35199e-10	-1.36981
95710811	chr13:95710811:T:A	3.69486e-17	-3.35199e-10	-1.1214
95712805	chr13:95712805:C:T	4.0714e-17	-3.35199e-10	-1.02436
95713369	chr13:95713369:CAG:C	4.07492e-17	-3.35199e-10	-1.02349
95713381	chr13:95713381:A:G	4.0714e-17	-3.35199e-10	-1.02436
95713686	chr13:95713686:C:T	3.88955e-17	-3.35199e-10	-1.07005
95713854	chr13:95713854:A:T	3.32957e-17	-3.35199e-10	-1.2255
95714139	chr13:95714139:T:C	3.43408e-17	-3.35199e-10	-1.1946
95714276	chr13:95714276:A:G	3.46065e-17	-3.35199e-10	-1.18689
95714324	chr13:95714324:G:A	5.87755e-17	-3.35199e-10	-0.657205
95714567	chr13:95714567:G:A	4.07767e-17	-3.35199e-10	-1.02282
95714901	chr13:95714901:G:T	4.0343e-17	-3.35199e-10	-1.03351
95715378	chr13:95715378:A:G	6.11294e-17	-3.35199e-10	-0.617938
95715473	chr13:95715473:G:A	4.59299e-18	-1.81224	-1.39416
95715778	chr13:95715778:C:T	6.79084e-17	-3.35199e-10	-0.51277
95716137	chr13:95716137:G:A	4.00965e-17	-3.35199e-10	-1.03964
95716251	chr13:95716251:A:C	2.80565e-17	-3.35199e-10	-1.39671
95716305	chr13:95716305:G:A	5.65117e-17	-3.35199e-10	-0.696483
95716432	chr13:95716432:C:T	5.75038e-17	-3.35199e-10	-0.67908
95716669	chr13:95716669:C:T	2.85756e-17	-3.35199e-10	-1.37838
95717063	chr13:95717063:C:T	5.64398e-18	-1.60303	-1.39731
95717261	chr13:95717261:T:C	9.24841e-17	-0.203894	-3.84511e-10
95717413	chr13:95717413:T:C	5.61971e-17	-3.35199e-10	-0.702066
95717565	chr13:95717565:G:A	7.48996e-17	-3.35199e-10	-0.414782
95717604	chr13:95717604:C:T	1.39019e-17	-2.0989	-3.84511e-10
95717768	chr13:95717768:C:T	3.22446e-17	-3.35199e-10	-1.25758
95718039	chr13:95718039:C:T	9.4628e-18	-1.52882	-0.954741
95718171	chr13:95718171:T:A	4.27103e-17	-3.35199e-10	-0.97649
95718515	chr13:95718515:T:C	1.03236e-17	-1.46851	-0.927984
95718912	chr13:95718912:C:G	2.94942e-17	-3.35199e-10	-1.34674
95719214	chr13:95719214:G:T	4.09927e-17	-3.35199e-10	-1.01754
95719256	chr13:95719256:C:T	4.08792e-17	-3.35199e-10	-1.02031
95719285	chr13:95719285:T:C	4.09927e-17	-3.35199e-10	-1.01754
95719419	chr13:95719419:G:A	4.10695e-17	-3.35199e-10	-1.01567
95719567	chr13:95719567:C:T	4.09079e-17	-3.35199e-10	-1.01961
95719969	chr13:95719969:A:C	5.65424e-17	-3.35199e-10	-0.695941
95720115	chr13:95720115:G:T	2.89022e-17	-3.35199e-10	-1.36701
95720669	chr13:95720669:C:T	3.47232e-17	-3.35199e-10	-1.18352
95720822	chr13:95720822:T:G	8.29846e-18	-1.33097	-1.2839
95721252	chr13:95721252:G:A	3.37528e-17	-3.35199e-10	-1.21187
95721743	chr13:95721743:G:A	2.97579e-17	-3.35199e-10	-1.33784
95722090	chr13:95722090:A:AT	4.07284e-17	-3.35199e-10	-1.024
95722132	chr13:95722132:C:T	1.11903e-17	-1.09723	-1.21865
95723075	chr13:95723075:T:C	1.76123e-17	-1.86233	-3.84511e-10
95723112	chr13:95723112:T:C	3.42514e-17	-3.35199e-10	-1.1972
95723137	chr13:95723137:A:G	4.00743e-17	-3.35199e-10	-1.0402
95723188	chr13:95723188:T:A	3.41691e-17	-3.35199e-10	-1.19961
95723421	chr13:95723421:T:G	3.05142e-17	-3.35199e-10	-1.31274
95723569	chr13:95723569:G:GT	2.1017e-17	-1.6856	-3.84511e-10
95723638	chr13:95723638:G:A	3.52685e-17	-3.35199e-10	-1.16794
95724064	chr13:95724064:G:T	3.07614e-17	-3.35199e-10	-1.30467
95724445	chr13:95724445:G:C	5.05058e-18	-1.73879	-1.37264
95724738	chr13:95724738:G:C	7.90435e-17	-3.35199e-10	-0.360933
95725604	chr13:95725604:T:G	3.40525e-17	-3.35199e-10	-1.20303
95725739	chr13:95725739:A:G	3.35957e-17	-3.35199e-10	-1.21653
95725757	chr13:95725757:T:C	7.33404e-17	-3.35199e-10	-0.43582
95726969	chr13:95726969:C:T	4.15097e-17	-3.35199e-10	-1.005
95727920	chr13:95727920:G:T	4.04413e-17	-3.35199e-10	-1.03108
95728184	chr13:95728184:T:C	4.06974e-17	-3.35199e-10	-1.02477
95728286	chr13:95728286:C:G	5.04357e-18	-1.94532	-1.1675
95728310	chr13:95728310:T:C	4.08538e-17	-3.35199e-10	-1.02093
95728331	chr13:95728331:C:T	4.0601e-17	-3.35199e-10	-1.02714
95728452	chr13:95728452:T:C	2.90183e-17	-3.35199e-10	-1.36301
95728524	chr13:95728524:G:A	2.95712e-17	-3.35199e-10	-1.34413
95728643	chr13:95728643:G:A	4.39149e-18	-1.85829	-1.39297
95728685	chr13:95728685:T:C	3.52401e-17	-3.35199e-10	-1.16875
95729135	chr13:95729135:T:C	4.1335e-17	-3.35199e-10	-1.00922
95729683	chr13:95729683:C:G	5.66168e-17	-3.35199e-10	-0.694625
95729825	chr13:95729825:C:G	8.44455e-17	-3.35199e-10	-0.294824
95730407	chr13:95730407:T:C	2.89674e-17	-3.35199e-10	-1.36476
95730448	chr13:95730448:C:T	9.67598e-18	-1.56376	-0.897523
95730847	chr13:95730847:G:A	5.46785e-17	-3.35199e-10	-0.729461
95730905	chr13:95730905:T:A	4.93327e-18	-1.75108	-1.38385
95731241	chr13:95731241:G:A	5.94802e-17	-3.35199e-10	-0.645288
95732575	chr13:95732575:G:T	3.39967e-17	-3.35199e-10	-1.20467
95732890	chr13:95732890:T:A	4.39683e-17	-3.35199e-10	-0.947463
95733241	chr13:95733241:C:T	4.03365e-17	-3.35199e-10	-1.03367
95733321	chr13:95733321:G:A	6.66257e-18	-1.4656	-1.36883
95733422	chr13:95733422:T:C	4.18315e-17	-3.35199e-10	-0.99728
95733553	chr13:95733553:C:A	3.51248e-17	-3.35199e-10	-1.17202
95733859	chr13:95733859:G:C	4.03107e-17	-3.35199e-10	-1.03431
95734389	chr13:95734389:T:G	3.08627e-17	-3.35199e-10	-1.30138
95734588	chr13:95734588:CTAT:C	2.95673e-17	-3.35199e-10	-1.34426
95734679	chr13:95734679:G:A	5.21352e-18	-1.70103	-1.37864
95734899	chr13:95734899:A:G	3.19046e-17	-3.35199e-10	-1.26818
95735407	chr13:95735407:CAATGGTTGAACTAG:C	4.89507e-17	-3.35199e-10	-0.840117
95735849	chr13:95735849:T:G	8.50056e-17	-0.288213	-3.84511e-10
95736244	chr13:95736244:G:A	1.64411e-17	-1.93115	-3.84511e-10
95737639	chr13:95737639:T:G	4.89771e-18	-1.76669	-1.37548
95738339	chr13:95738339:C:T	6.42534e-17	-0.568096	-3.84511e-10
95738635	chr13:95738635:A:T	1.12016e-17	-1.1253	-1.18957
95738670	chr13:95738670:G:T	3.89542e-18	-1.98637	-1.38476
95738866	chr13:95738866:T:A	4.33233e-17	-3.35199e-10	-0.962241
95738962	chr13:95738962:T:C	2.93575e-17	-3.35199e-10	-1.35138
95739081	chr13:95739081:G:T	4.44479e-17	-3.35199e-10	-0.936612
95739155	chr13:95739155:A:G	1.14926e-17	-1.15101	-1.13822
95739183	chr13:95739183:T:C	2.01149e-17	-1.72947	-3.84511e-10
95739557	chr13:95739557:G:A	6.48e-18	-1.50927	-1.35294
95739661	chr13:95739661:A:G	4.40316e-17	-3.35199e-10	-0.946023
95739871	chr13:95739871:A:G	4.33633e-17	-3.35199e-10	-0.961317
95740237	chr13:95740237:G:A	4.13462e-18	-2.0979	-1.21363
95740294	chr13:95740294:G:T	6.29631e-17	-3.35199e-10	-0.588382
95740345	chr13:95740345:G:C	5.6168e-18	-1.63023	-1.37494
95740485	chr13:95740485:C:T	2.87999e-17	-3.35199e-10	-1.37056
95741719	chr13:95741719:G:A	3.00475e-17	-3.35199e-10	-1.32815
95741940	chr13:95741940:A:G	3.70021e-17	-3.35199e-10	-1.11996
95742512	chr13:95742512:C:A	6.09483e-18	-1.54186	-1.38163
95743079	chr13:95743079:A:G	4.08798e-17	-3.35199e-10	-1.02029
95743146	chr13:95743146:C:G	3.50615e-17	-3.35199e-10	-1.17383
95743678	chr13:95743678:C:T	4.02234e-17	-3.35199e-10	-1.03648
95743773	chr13:95743773:A:G	3.94122e-17	-3.35199e-10	-1.05685
95743850	chr13:95743850:C:T	5.03745e-17	-3.35199e-10	-0.811446
95744188	chr13:95744188:A:AT	4.06583e-17	-3.35199e-10	-1.02573
95744351	chr13:95744351:C:A	9.31716e-18	-1.58326	-0.915809
95744678	chr13:95744678:A:C	3.95785e-17	-3.35199e-10	-1.05265
95744707	chr13:95744707:A:T	3.98987e-17	-3.35199e-10	-1.04459
```
