## Supplementary material for "Characterization of shared and ancestry-specific signals driving complex traits using multi-ancestry fine-mapping": susiex_nc1.cs80.summary

```
# chr13:94744245-95745104
CS_ID	CS_LENGTH	CS_PURITY	MAX_PIP_SNP	BP	REF_ALLELE	ALT_ALLELE	REF_FRQ	BETA	SE	-LOG10P	MAX_PIP	POST-HOC_PROB_POP1	POST-HOC_PROB_POP2
1	4	0.996192	chr13:95245105:C:T	95245105	T,T	C,C	1,1	-inf,-inf	inf,inf	14.9603,4.0488	0.262084	1	0.993187
```
