## Supplementary material for "Characterization of shared and ancestry-specific signals driving complex traits using multi-ancestry fine-mapping": susiex_nc2.cs80.cs

```
CS_ID	SNP	BP	REF_ALLELE	ALT_ALLELE	REF_FRQ	BETA	SE	-LOG10P	CS_PIP	OVRL_PIP
1	chr13:95244245:A:G	95244245	G,G	A,A	1,1	-inf,-inf	inf,inf	15.3775,3.5864	0.294982	0.294982
1	chr13:95245105:C:T	95245105	T,T	C,C	1,1	-inf,-inf	inf,inf	14.9603,4.0488	0.267894	0.267894
1	chr13:95243412:C:T	95243412	T,T	C,C	1,1	-inf,-inf	inf,inf	15.147,3.60805	0.169661	0.169661
1	chr13:95244067:T:C	95244067	C,C	T,T	1,1	-inf,-inf	inf,inf	15.0311,3.6767	0.144739	0.144739
```
