## Supplementary material for "Characterization of shared and ancestry-specific signals driving complex traits using multi-ancestry fine-mapping": susiex_nc2.cs80.snp

```
BP	SNP	PIP(CS1)	LogBF(CS1,Pop1)	LogBF(CS1,Pop2)
94744313	chr13:94744313:C:A	1.88827e-22	-3.35199e-10	-1.3688
94744342	chr13:94744342:C:T	3.7962e-23	-1.59862	-1.37443
94744381	chr13:94744381:A:C	2.10737e-22	-3.35199e-10	-1.25902
94744403	chr13:94744403:G:A	2.87829e-23	-1.86235	-1.38749
94744688	chr13:94744688:T:C	1.96452e-22	-3.35199e-10	-1.32921
94745222	chr13:94745222:A:C	1.99119e-22	-1.31573	-3.84511e-10
94745315	chr13:94745315:C:A	4.36766e-23	-2.09872	-0.734097
94745613	chr13:94745613:G:A	1.97972e-22	-3.35199e-10	-1.3215
94745637	chr13:94745637:C:T	3.84684e-23	-1.79174	-1.16805
94745872	chr13:94745872:C:T	1.20399e-22	-0.789993	-1.02882
94746257	chr13:94746257:C:T	4.26603e-22	-3.35199e-10	-0.553773
94746522	chr13:94746522:T:A	3.68452e-23	-1.61309	-1.38981
94746813	chr13:94746813:T:C	1.84861e-22	-3.35199e-10	-1.39002
94746906	chr13:94746906:A:G	2.09147e-22	-3.35199e-10	-1.26659
94747303	chr13:94747303:A:C	3.28432e-23	-1.72653	-1.39135
94747376	chr13:94747376:T:C	3.85436e-22	-3.35199e-10	-0.655252
94747520	chr13:94747520:C:T	2.84357e-22	-1.14858	0.189178
94747553	chr13:94747553:C:T	2.01335e-22	-3.35199e-10	-1.30466
94747940	chr13:94747940:A:C	2.69203e-23	-2.01238	-1.30436
94748254	chr13:94748254:A:T	2.82398e-22	-3.35199e-10	-0.966309
94748308	chr13:94748308:T:C	3.61115e-23	-2.10215	-0.920868
94748397	chr13:94748397:T:G	3.14708e-23	-1.77075	-1.38982
94748580	chr13:94748580:G:A	1.39084e-22	-0.781715	-0.892832
94748760	chr13:94748760:A:G	2.15067e-22	-3.35199e-10	-1.23868
94748964	chr13:94748964:T:C	3.93923e-23	-1.76722	-1.16884
94749055	chr13:94749055:A:G	2.13706e-22	-3.35199e-10	-1.24503
94749218	chr13:94749218:A:G	3.08301e-23	-2.09739	-1.08374
94749513	chr13:94749513:C:T	2.52868e-22	-3.35199e-10	-1.07676
94749960	chr13:94749960:G:A	1.13264e-21	-3.35199e-10	0.422676
94750257	chr13:94750257:C:T	2.27367e-23	-2.10321	-1.38244
94750306	chr13:94750306:G:A	1.4001e-22	-1.66791	-3.84511e-10
94750326	chr13:94750326:G:C	1.08731e-22	-0.549244	-1.3715
94750456	chr13:94750456:T:C	3.01052e-23	-2.09445	-1.11048
94751048	chr13:94751048:G:A	3.84894e-23	-1.78839	-1.17085
94751456	chr13:94751456:A:G	1.87025e-22	-3.35199e-10	-1.37838
94751470	chr13:94751470:T:G	2.28511e-23	-2.0832	-1.39743
94751950	chr13:94751950:A:G	3.1974e-23	-2.07421	-1.07049
94752002	chr13:94752002:C:T	2.73583e-22	-3.35199e-10	-0.998024
94752096	chr13:94752096:T:C	6.83583e-22	-3.35199e-10	-0.082279
94752358	chr13:94752358:C:G	4.37854e-23	-1.44536	-1.38497
94752518	chr13:94752518:G:A	2.31827e-23	-2.09371	-1.37251
94752643	chr13:94752643:G:A	2.10539e-22	-3.35199e-10	-1.25996
94752944	chr13:94752944:T:C	2.27114e-22	-3.35199e-10	-1.18417
94752994	chr13:94752994:T:C	3.31609e-23	-2.1014	-1.00686
94753146	chr13:94753146:A:G	1.98914e-22	-3.35199e-10	-1.31676
94753150	chr13:94753150:A:C	1.86398e-22	-3.35199e-10	-1.38174
94753328	chr13:94753328:T:C	2.03155e-22	-3.35199e-10	-1.29566
94753798	chr13:94753798:T:C	2.13623e-22	-3.35199e-10	-1.24542
94753928	chr13:94753928:C:A	1.26026e-21	-3.35199e-10	0.529449
94753982	chr13:94753982:G:A	1.89027e-22	-3.35199e-10	-1.36774
94754418	chr13:94754418:G:A	2.98888e-23	-2.08338	-1.12876
94754616	chr13:94754616:A:G	3.18216e-23	-2.09844	-1.05104
94754639	chr13:94754639:C:A	1.88788e-22	-3.35199e-10	-1.369
94754847	chr13:94754847:T:C	2.46459e-22	-1.10243	-3.84511e-10
94754853	chr13:94754853:ATAAT:A	1.33922e-22	-1.71237	-3.84511e-10
94754859	chr13:94754859:AAAC:A	3.28933e-23	-1.72201	-1.39434
94755397	chr13:94755397:C:T	2.33347e-23	-2.09562	-1.36407
94756007	chr13:94756007:A:G	3.26943e-23	-2.09974	-1.02269
94756054	chr13:94756054:T:C	3.21451e-23	-2.10214	-1.03722
94756478	chr13:94756478:C:T	2.5171e-22	-3.35199e-10	-1.08135
94757017	chr13:94757017:AG:A	3.76545e-23	-1.70009	-1.28109
94757090	chr13:94757090:G:T	1.94009e-22	-3.35199e-10	-1.34173
94757174	chr13:94757174:C:T	2.16886e-22	-3.35199e-10	-1.23026
94757268	chr13:94757268:T:C	2.76709e-22	-3.35199e-10	-0.986662
94757996	chr13:94757996:G:T	3.28698e-23	-2.10287	-1.0142
94758390	chr13:94758390:T:A	4.00832e-23	-2.10346	-0.815215
94758607	chr13:94758607:G:A	1.89695e-22	-3.35199e-10	-1.36421
94758756	chr13:94758756:G:A	3.2646e-23	-2.10318	-1.02073
94758850	chr13:94758850:T:A	1.93831e-22	-3.35199e-10	-1.34264
94759085	chr13:94759085:T:C	2.45997e-23	-2.07942	-1.32748
94759101	chr13:94759101:A:G	1.84313e-22	-3.35199e-10	-1.39299
94759126	chr13:94759126:G:A	1.83815e-22	-3.35199e-10	-1.3957
94759136	chr13:94759136:G:C	1.86214e-22	-3.35199e-10	-1.38273
94759196	chr13:94759196:A:G	2.39295e-23	-2.05708	-1.37744
94759870	chr13:94759870:G:A	3.92264e-22	-3.35199e-10	-0.637693
94760095	chr13:94760095:A:G	1.03932e-22	-1.19349	-0.7724
94760415	chr13:94760415:T:G	9.80437e-23	-0.964117	-1.0601
94760494	chr13:94760494:C:T	5.29751e-22	-3.35199e-10	-0.33722
94760537	chr13:94760537:T:C	1.91606e-22	-3.35199e-10	-1.35418
94760652	chr13:94760652:T:C	2.35189e-22	-3.35199e-10	-1.14924
94760858	chr13:94760858:G:A	1.85475e-22	-3.35199e-10	-1.38671
94760892	chr13:94760892:G:C	2.24381e-23	-2.10371	-1.39515
94760897	chr13:94760897:C:A	9.18746e-23	-2.0892	-3.84511e-10
94760981	chr13:94760981:A:G	2.46266e-22	-3.35199e-10	-1.10322
94761713	chr13:94761713:C:T	2.23916e-23	-2.10373	-1.39721
94762266	chr13:94762266:C:T	2.15667e-22	-3.35199e-10	-1.23589
94762714	chr13:94762714:C:T	2.6434e-23	-1.95539	-1.37959
94762816	chr13:94762816:G:A	2.50889e-23	-2.09111	-1.29609
94763101	chr13:94763101:A:C	2.47287e-22	-3.35199e-10	-1.09908
94763574	chr13:94763574:T:G	2.55387e-22	-1.30235	0.235499
94763611	chr13:94763611:A:G	2.41766e-23	-2.02788	-1.39636
94763678	chr13:94763678:C:G	2.76009e-23	-1.91013	-1.38165
94764069	chr13:94764069:T:C	2.89883e-23	-1.87313	-1.36961
94764181	chr13:94764181:T:G	2.59148e-23	-2.09901	-1.2558
94764211	chr13:94764211:A:G	2.71748e-23	-1.99878	-1.30856
94764258	chr13:94764258:A:G	2.631e-22	-3.35199e-10	-1.03709
94765247	chr13:94765247:T:C	3.38998e-23	-2.09786	-0.988357
94765248	chr13:94765248:G:A	1.85956e-22	-3.35199e-10	-1.38412
94765335	chr13:94765335:C:A	1.85559e-22	-3.35199e-10	-1.38625
94765409	chr13:94765409:A:G	1.99087e-22	-3.35199e-10	-1.31588
94765441	chr13:94765441:A:G	1.92733e-22	-3.35199e-10	-1.34832
94765675	chr13:94765675:A:G	2.67551e-22	-3.35199e-10	-1.02032
94765934	chr13:94765934:A:G	1.84513e-22	-3.35199e-10	-1.39191
94766636	chr13:94766636:C:T	9.10695e-23	-1.05159	-1.04641
94766709	chr13:94766709:G:A	5.59452e-22	-3.35199e-10	-0.28267
94766731	chr13:94766731:T:C	2.60851e-23	-2.10169	-1.24658
94766870	chr13:94766870:T:A	2.09485e-22	-3.35199e-10	-1.26497
94766957	chr13:94766957:C:T	5.05835e-22	-3.35199e-10	-0.383416
94767335	chr13:94767335:T:C	2.27338e-22	-3.35199e-10	-1.18319
94767396	chr13:94767396:A:T	2.79519e-23	-2.08308	-1.19606
94768498	chr13:94768498:G:A	1.8664e-22	-3.35199e-10	-1.38045
94768549	chr13:94768549:A:G	2.00071e-22	-3.35199e-10	-1.31095
94768698	chr13:94768698:T:C	4.86827e-22	-3.35199e-10	-0.421719
94768787	chr13:94768787:G:A	2.09363e-22	-3.35199e-10	-1.26556
94768811	chr13:94768811:C:A	2.07333e-22	-3.35199e-10	-1.2753
94769094	chr13:94769094:G:C	1.99009e-22	-3.35199e-10	-1.31628
94769339	chr13:94769339:C:T	1.33979e-22	-1.71194	-3.84511e-10
94769415	chr13:94769415:G:A	2.24985e-23	-2.10262	-1.39356
94770029	chr13:94770029:A:T	2.30937e-23	-2.09957	-1.3705
94770085	chr13:94770085:A:T	1.29918e-22	-1.74272	-3.84511e-10
94770449	chr13:94770449:A:G	2.31152e-22	-3.35199e-10	-1.16655
94770497	chr13:94770497:A:G	4.00022e-22	-3.35199e-10	-0.618107
94770692	chr13:94770692:A:G	2.80312e-23	-1.8985	-1.37781
94770900	chr13:94770900:C:A	3.11577e-23	-1.94706	-1.2235
94771117	chr13:94771117:C:G	2.68135e-23	-2.0004	-1.32032
94771318	chr13:94771318:C:T	1.85882e-22	-3.35199e-10	-1.38451
94771699	chr13:94771699:T:C	9.25549e-23	-2.08183	-3.84511e-10
94772112	chr13:94772112:C:T	2.69244e-23	-2.03469	-1.2819
94772196	chr13:94772196:A:G	4.94417e-22	-3.35199e-10	-0.406249
94772255	chr13:94772255:T:C	1.03419e-22	-1.37858	-0.592265
94772540	chr13:94772540:T:G	3.69759e-22	-3.35199e-10	-0.696775
94772877	chr13:94772877:T:G	3.50629e-22	-3.35199e-10	-0.749898
94773197	chr13:94773197:G:A	3.49622e-23	-1.75921	-1.29615
94773206	chr13:94773206:T:C	2.47991e-23	-2.04866	-1.35016
94773389	chr13:94773389:C:T	1.87175e-22	-3.35199e-10	-1.37758
94773480	chr13:94773480:C:T	2.73834e-23	-1.97534	-1.32435
94774333	chr13:94774333:A:C	3.40668e-22	-3.35199e-10	-0.778719
94774395	chr13:94774395:G:T	3.40599e-22	-3.35199e-10	-0.778923
94774451	chr13:94774451:C:T	2.80511e-22	-3.35199e-10	-0.973016
94774695	chr13:94774695:A:G	1.9704e-22	-3.35199e-10	-1.32622
94774994	chr13:94774994:G:A	4.74827e-22	-3.35199e-10	-0.446676
94775943	chr13:94775943:C:T	1.07793e-21	-3.35199e-10	0.373171
94776457	chr13:94776457:C:T	2.44748e-22	-3.35199e-10	-1.1094
94776496	chr13:94776496:G:A	2.48931e-22	-3.35199e-10	-1.09245
94776862	chr13:94776862:A:T	2.69966e-22	-3.35199e-10	-1.01133
94777041	chr13:94777041:A:G	3.10857e-23	-1.86544	-1.30744
94777134	chr13:94777134:C:A	4.88012e-23	-1.41995	-1.30192
94777170	chr13:94777170:A:G	2.80401e-23	-1.93161	-1.34438
94777493	chr13:94777493:C:T	1.98504e-22	-3.35199e-10	-1.31882
94777638	chr13:94777638:C:T	3.07989e-23	-1.98021	-1.20193
94777891	chr13:94777891:G:A	3.12355e-22	-3.35199e-10	-0.865487
94777914	chr13:94777914:A:G	9.05949e-23	-2.10323	-3.84511e-10
94778248	chr13:94778248:G:A	3.40742e-22	-3.35199e-10	-0.778502
94778322	chr13:94778322:C:T	1.83495e-22	-3.35199e-10	-1.39744
94778674	chr13:94778674:G:T	3.50564e-22	-3.35199e-10	-0.750086
94778787	chr13:94778787:G:A	1.11291e-22	-1.89748	-3.84511e-10
94778905	chr13:94778905:T:C	2.06701e-22	-3.35199e-10	-1.27835
94779021	chr13:94779021:A:G	1.08115e-22	-1.92643	-3.84511e-10
94779104	chr13:94779104:A:T	1.86537e-22	-3.35199e-10	-1.381
94779126	chr13:94779126:G:A	2.68073e-22	-3.35199e-10	-1.01837
94779188	chr13:94779188:C:T	2.77235e-23	-2.0519	-1.23545
94779313	chr13:94779313:G:A	1.88469e-22	-3.35199e-10	-1.37069
94779511	chr13:94779511:G:A	9.32394e-23	-2.07446	-3.84511e-10
94779616	chr13:94779616:T:C	3.5314e-22	-3.35199e-10	-0.742762
94779809	chr13:94779809:C:A	2.39372e-23	-2.08776	-1.34643
94779815	chr13:94779815:T:G	2.06144e-22	-1.28105	-3.84511e-10
94780064	chr13:94780064:C:T	2.67411e-22	-3.35199e-10	-1.02084
94780335	chr13:94780335:CAG:C	4.09878e-23	-2.04708	-0.849271
94780423	chr13:94780423:G:A	3.80384e-23	-1.59511	-1.37592
94780648	chr13:94780648:TAAG:T	3.56421e-23	-2.10283	-0.933271
94780785	chr13:94780785:A:G	1.6996e-22	-1.47406	-3.84511e-10
94780904	chr13:94780904:C:T	1.9257e-22	-3.35199e-10	-1.34917
94780946	chr13:94780946:G:C	1.8531e-22	-3.35199e-10	-1.3876
94781114	chr13:94781114:T:C	4.07823e-23	-2.07837	-0.823011
94781239	chr13:94781239:G:A	2.29769e-22	-3.35199e-10	-1.17255
94781573	chr13:94781573:A:G	2.7639e-23	-2.03999	-1.25041
94781704	chr13:94781704:A:G	2.68073e-22	-3.35199e-10	-1.01837
94781714	chr13:94781714:A:G	4.41992e-23	-2.07159	-0.749333
94781751	chr13:94781751:T:G	3.36775e-23	-1.69539	-1.3974
94781771	chr13:94781771:T:C	2.37558e-23	-2.0859	-1.3559
94781824	chr13:94781824:T:TA	4.22252e-23	-2.07638	-0.790234
94781990	chr13:94781990:T:C	2.8745e-22	-3.35199e-10	-0.94858
94782011	chr13:94782011:A:G	2.3732e-23	-2.09174	-1.35107
94782113	chr13:94782113:T:C	2.43985e-23	-2.08745	-1.32765
94782197	chr13:94782197:C:T	1.94759e-22	-3.35199e-10	-1.33786
94782219	chr13:94782219:T:G	3.48665e-23	-2.09204	-0.966064
94782405	chr13:94782405:G:C	1.83499e-22	-3.35199e-10	-1.39742
94782805	chr13:94782805:A:G	2.9904e-23	-2.04911	-1.16252
94782871	chr13:94782871:G:A	2.72162e-22	-3.35199e-10	-1.00323
94783036	chr13:94783036:C:G	1.95084e-22	-3.35199e-10	-1.3362
94783165	chr13:94783165:G:T	2.65619e-22	-3.35199e-10	-1.02756
94783231	chr13:94783231:C:A	3.60185e-23	-2.07351	-0.952085
94783709	chr13:94783709:T:G	2.68729e-22	-3.35199e-10	-1.01592
94783734	chr13:94783734:A:C	2.17961e-22	-3.35199e-10	-1.22531
94783775	chr13:94783775:G:A	2.68135e-22	-3.35199e-10	-1.01814
94783918	chr13:94783918:G:C	2.43695e-23	-2.03044	-1.38586
94783953	chr13:94783953:C:T	2.61983e-22	-3.35199e-10	-1.04135
94784143	chr13:94784143:G:A	2.43972e-22	-3.35199e-10	-1.11258
94784189	chr13:94784189:A:C	3.02521e-22	-3.35199e-10	-0.897477
94784420	chr13:94784420:T:C	3.45655e-23	-1.72815	-1.33862
94784485	chr13:94784485:AT:A	2.42153e-23	-2.02797	-1.39467
94785177	chr13:94785177:G:A	3.48108e-23	-1.67216	-1.38754
94785178	chr13:94785178:C:A	3.47436e-23	-1.67409	-1.38754
94785314	chr13:94785314:A:G	2.34434e-23	-2.06025	-1.39479
94785345	chr13:94785345:A:G	1.9713e-22	-3.35199e-10	-1.32576
94785665	chr13:94785665:C:T	2.26707e-22	-3.35199e-10	-1.18597
94785843	chr13:94785843:C:T	2.13922e-22	-3.35199e-10	-1.24402
94785949	chr13:94785949:A:G	2.93283e-22	-3.35199e-10	-0.928489
94786127	chr13:94786127:A:G	2.2628e-23	-2.10379	-1.38665
94786150	chr13:94786150:T:C	1.93278e-22	-3.35199e-10	-1.3455
94786176	chr13:94786176:A:G	2.90074e-22	-3.35199e-10	-0.93949
94786243	chr13:94786243:G:T	2.12902e-22	-3.35199e-10	-1.2488
94786280	chr13:94786280:C:T	3.47508e-23	-1.66434	-1.39709
94786757	chr13:94786757:A:T	1.83683e-22	-3.35199e-10	-1.39641
94787102	chr13:94787102:G:A	9.08105e-23	-2.10085	-3.84511e-10
94787160	chr13:94787160:T:C	2.98837e-22	-3.35199e-10	-0.909729
94787246	chr13:94787246:A:C	3.80589e-23	-1.80919	-1.1613
94787292	chr13:94787292:C:T	2.15363e-22	-3.35199e-10	-1.2373
94787551	chr13:94787551:A:G	2.15363e-22	-3.35199e-10	-1.2373
94787753	chr13:94787753:A:G	1.909e-22	-3.35199e-10	-1.35788
94787842	chr13:94787842:T:C	3.5682e-23	-2.07392	-0.961061
94788032	chr13:94788032:T:C	3.5558e-23	-1.68521	-1.35326
94788091	chr13:94788091:C:T	3.33583e-23	-1.70786	-1.39447
94788653	chr13:94788653:C:T	2.75488e-22	-3.35199e-10	-0.991083
94788765	chr13:94788765:G:A	2.14927e-22	-3.35199e-10	-1.23933
94788913	chr13:94788913:G:A	3.79603e-23	-1.62472	-1.34837
94789185	chr13:94789185:C:T	1.83607e-22	-3.35199e-10	-1.39683
94789443	chr13:94789443:C:A	3.8473e-23	-2.04106	-0.918612
94790076	chr13:94790076:C:T	2.04756e-22	-3.35199e-10	-1.28781
94790253	chr13:94790253:T:A	2.62865e-22	-3.35199e-10	-1.03799
94790835	chr13:94790835:T:G	3.51483e-23	-1.70131	-1.34874
94790871	chr13:94790871:T:A	2.22115e-22	-3.35199e-10	-1.20643
94791134	chr13:94791134:G:A	3.06813e-22	-3.35199e-10	-0.883389
94791494	chr13:94791494:C:G	2.09208e-22	-3.35199e-10	-1.2663
94791774	chr13:94791774:A:G	2.60435e-23	-2.09408	-1.25577
94791847	chr13:94791847:C:T	3.28916e-23	-1.73024	-1.38617
94791868	chr13:94791868:C:A	2.76187e-22	-3.35199e-10	-0.988551
94791961	chr13:94791961:T:C	3.36603e-23	-1.91361	-1.1797
94792065	chr13:94792065:G:A	2.75143e-22	-3.35199e-10	-0.992337
94792240	chr13:94792240:C:A	2.07301e-22	-3.35199e-10	-1.27546
94792599	chr13:94792599:A:C	2.6825e-22	-3.35199e-10	-1.01771
94792727	chr13:94792727:A:G	3.39613e-23	-1.93885	-1.14555
94792847	chr13:94792847:G:A	3.0303e-22	-3.35199e-10	-0.895797
94792919	chr13:94792919:A:G	3.89027e-23	-1.62509	-1.32347
94792994	chr13:94792994:T:A	3.41108e-23	-1.95411	-1.1259
94793163	chr13:94793163:C:G	3.29834e-23	-1.76692	-1.34671
94793269	chr13:94793269:C:T	2.87388e-23	-2.04036	-1.21102
94793382	chr13:94793382:AC:A	4.35521e-22	-3.35199e-10	-0.533085
94793775	chr13:94793775:A:G	1.93182e-22	-3.35199e-10	-1.34599
94793820	chr13:94793820:A:G	3.66694e-23	-1.66946	-1.33823
94793858	chr13:94793858:T:C	3.20174e-23	-1.78406	-1.35929
94794134	chr13:94794134:A:G	3.69739e-23	-1.60885	-1.39057
94794195	chr13:94794195:A:G	4.28555e-22	-3.35199e-10	-0.549209
94794255	chr13:94794255:T:C	3.68791e-23	-1.60682	-1.39517
94794412	chr13:94794412:T:C	2.51633e-23	-2.01044	-1.3738
94794549	chr13:94794549:G:A	3.51505e-23	-1.65412	-1.39587
94794660	chr13:94794660:C:T	1.91759e-22	-3.35199e-10	-1.35339
94795474	chr13:94795474:C:T	2.82286e-22	-3.35199e-10	-0.966707
94796332	chr13:94796332:A:G	2.35994e-22	-3.35199e-10	-1.14582
94796581	chr13:94796581:A:G	2.62406e-22	-3.35199e-10	-1.03973
94796624	chr13:94796624:G:A	2.8228e-23	-1.96261	-1.30671
94796785	chr13:94796785:G:A	4.15046e-22	-3.35199e-10	-0.581239
94797066	chr13:94797066:G:A	5.09755e-22	-3.35199e-10	-0.375697
94797187	chr13:94797187:C:T	2.91315e-22	-3.35199e-10	-0.935223
94797188	chr13:94797188:G:A	3.94008e-23	-1.56198	-1.37386
94797633	chr13:94797633:A:G	2.39038e-22	-3.35199e-10	-1.13301
94797926	chr13:94797926:G:A	5.16053e-23	-1.61838	-1.04762
94798068	chr13:94798068:C:T	1.86366e-22	-1.38192	-3.84511e-10
94798097	chr13:94798097:A:G	1.85451e-22	-3.35199e-10	-1.38684
94798109	chr13:94798109:C:T	5.46608e-23	-1.48111	-1.12737
94798349	chr13:94798349:C:T	5.15635e-22	-3.35199e-10	-0.364227
94798525	chr13:94798525:A:G	9.53112e-23	-0.678799	-1.37368
94798602	chr13:94798602:G:A	2.4168e-23	-2.0794	-1.34519
94799017	chr13:94799017:T:C	2.46371e-23	-2.00823	-1.39714
94799088	chr13:94799088:T:C	1.66661e-22	-1.49367	-3.84511e-10
94799239	chr13:94799239:T:C	3.23134e-23	-2.07637	-1.05778
94799387	chr13:94799387:C:T	3.14611e-22	-3.35199e-10	-0.85829
94799965	chr13:94799965:G:T	2.4613e-22	-3.35199e-10	-1.10377
94800357	chr13:94800357:C:G	2.4613e-22	-3.35199e-10	-1.10377
94800786	chr13:94800786:G:A	2.56479e-22	-3.35199e-10	-1.06258
94800805	chr13:94800805:G:A	2.34653e-22	-3.35199e-10	-1.15152
94800817	chr13:94800817:C:T	3.75162e-23	-2.02652	-0.958339
94800855	chr13:94800855:A:T	2.08635e-22	-3.35199e-10	-1.26904
94800976	chr13:94800976:T:C	3.0419e-23	-2.04736	-1.1472
94801598	chr13:94801598:T:C	1.94906e-22	-3.35199e-10	-1.33711
94801674	chr13:94801674:C:T	3.28127e-23	-1.72141	-1.3974
94802344	chr13:94802344:G:A	1.95764e-22	-3.35199e-10	-1.33272
94802446	chr13:94802446:GGTGTGTCA:G	2.71351e-22	-3.35199e-10	-1.00621
94802552	chr13:94802552:G:A	1.87257e-22	-3.35199e-10	-1.37715
94802619	chr13:94802619:C:T	1.96558e-22	-3.35199e-10	-1.32867
94802781	chr13:94802781:C:T	1.96558e-22	-3.35199e-10	-1.32867
94803061	chr13:94803061:C:G	3.1033e-23	-1.98108	-1.19349
94803239	chr13:94803239:T:C	2.42985e-22	-3.35199e-10	-1.11663
94803654	chr13:94803654:A:G	4.05888e-22	-3.35199e-10	-0.603551
94803946	chr13:94803946:A:G	2.96336e-22	-3.35199e-10	-0.918135
94804109	chr13:94804109:G:C	7.72863e-22	-3.35199e-10	0.0404747
94804463	chr13:94804463:C:T	2.36173e-22	-3.35199e-10	-1.14506
94804529	chr13:94804529:T:A	6.85216e-22	-3.35199e-10	-0.0798935
94804666	chr13:94804666:G:C	3.16574e-23	-1.76331	-1.39134
94804863	chr13:94804863:C:T	2.0152e-22	-3.35199e-10	-1.30374
94805146	chr13:94805146:T:C	2.36e-22	-3.35199e-10	-1.1458
94805213	chr13:94805213:C:T	2.34246e-22	-3.35199e-10	-1.15325
94805285	chr13:94805285:C:T	2.33702e-22	-3.35199e-10	-1.15558
94805313	chr13:94805313:G:A	9.0819e-23	-2.10076	-3.84511e-10
94805471	chr13:94805471:C:T	3.12578e-23	-2.08122	-1.08614
94805630	chr13:94805630:T:G	4.51974e-22	-3.35199e-10	-0.496003
94805940	chr13:94805940:G:C	2.94166e-22	-3.35199e-10	-0.925482
94805952	chr13:94805952:A:T	1.99402e-22	-3.35199e-10	-1.3143
94806021	chr13:94806021:G:A	3.32224e-22	-3.35199e-10	-0.803819
94806928	chr13:94806928:A:G	2.01471e-22	-3.35199e-10	-1.30398
94807290	chr13:94807290:C:A	7.90683e-22	-3.35199e-10	0.06327
94807330	chr13:94807330:T:C	1.42911e-21	-3.35199e-10	0.655182
94807442	chr13:94807442:T:C	3.33145e-23	-2.05229	-1.05134
94807539	chr13:94807539:G:C	2.09652e-22	-3.35199e-10	-1.26418
94807609	chr13:94807609:G:A	2.01168e-22	-3.35199e-10	-1.30549
94807672	chr13:94807672:C:T	1.99989e-22	-3.35199e-10	-1.31136
94807682	chr13:94807682:C:T	3.35779e-23	-2.04461	-1.05114
94808035	chr13:94808035:T:G	9.10093e-23	-2.09867	-3.84511e-10
94808129	chr13:94808129:C:T	2.97806e-23	-2.00893	-1.20683
94808615	chr13:94808615:A:G	4.21432e-22	-3.35199e-10	-0.565968
94808637	chr13:94808637:G:A	4.44301e-23	-2.04356	-0.772152
94808743	chr13:94808743:T:G	1.84391e-22	-3.35199e-10	-1.39257
94808854	chr13:94808854:AT:A	2.28665e-22	-3.35199e-10	-1.17737
94809246	chr13:94809246:T:A	2.2295e-22	-3.35199e-10	-1.20268
94809646	chr13:94809646:G:A	2.49804e-22	-3.35199e-10	-1.08895
94809909	chr13:94809909:C:T	1.87475e-22	-3.35199e-10	-1.37598
94809948	chr13:94809948:G:A	6.94401e-22	-3.35199e-10	-0.0665783
94810373	chr13:94810373:C:T	3.45354e-23	-1.67575	-1.39189
94810433	chr13:94810433:GT:G	3.02281e-22	-3.35199e-10	-0.898269
94810506	chr13:94810506:T:C	2.60207e-23	-1.99427	-1.35647
94810873	chr13:94810873:G:C	9.328e-23	-2.07402	-3.84511e-10
94811426	chr13:94811426:G:C	1.92276e-22	-3.35199e-10	-1.3507
94811715	chr13:94811715:C:T	1.92357e-22	-3.35199e-10	-1.35028
94812047	chr13:94812047:T:A	8.03076e-23	-1.40307	-0.820691
94812317	chr13:94812317:T:C	2.90035e-22	-3.35199e-10	-0.939625
94812407	chr13:94812407:G:A	3.10683e-23	-2.05571	-1.11772
94812589	chr13:94812589:C:T	1.94204e-22	-3.35199e-10	-1.34072
94812772	chr13:94812772:G:T	2.10217e-22	-3.35199e-10	-1.26149
94812908	chr13:94812908:T:C	3.73629e-23	-2.09562	-0.893329
94813141	chr13:94813141:G:A	2.17165e-22	-3.35199e-10	-1.22897
94813299	chr13:94813299:A:G	1.5454e-21	-3.35199e-10	0.733412
94813580	chr13:94813580:G:A	3.38181e-22	-2.04083	1.25478
94813728	chr13:94813728:T:C	1.87454e-22	-3.35199e-10	-1.3761
94814129	chr13:94814129:A:C	4.01805e-22	-3.35199e-10	-0.61366
94814281	chr13:94814281:A:G	4.02581e-22	-3.35199e-10	-0.611731
94814480	chr13:94814480:C:A	2.18562e-22	-3.35199e-10	-1.22256
94814542	chr13:94814542:G:A	9.12943e-23	-2.09554	-3.84511e-10
94814547	chr13:94814547:T:C	2.89992e-23	-1.99836	-1.244
94815088	chr13:94815088:T:C	3.23087e-22	-3.35199e-10	-0.831707
94815300	chr13:94815300:C:T	3.99215e-22	-3.35199e-10	-0.620128
94815854	chr13:94815854:T:G	6.0574e-22	-3.35199e-10	-0.203177
94815910	chr13:94815910:G:A	1.21565e-22	-1.80918	-3.84511e-10
94816348	chr13:94816348:A:C	2.35791e-22	-3.35199e-10	-1.14668
94816359	chr13:94816359:C:G	4.13783e-22	-3.35199e-10	-0.584287
94816366	chr13:94816366:G:A	6.58663e-22	-3.35199e-10	-0.119415
94816385	chr13:94816385:G:A	5.55737e-22	-3.35199e-10	-0.289333
94816592	chr13:94816592:T:C	7.12363e-23	-1.96815	-0.375476
94816593	chr13:94816593:G:T	5.95217e-23	-1.91105	-0.612241
94816755	chr13:94816755:C:T	1.72133e-20	-3.35199e-10	3.14381
94816773	chr13:94816773:C:T	2.46144e-23	-2.07631	-1.32999
94816869	chr13:94816869:T:C	2.49513e-23	-2.07244	-1.32027
94817372	chr13:94817372:A:G	4.61634e-23	-1.57354	-1.2039
94817614	chr13:94817614:G:A	7.28748e-23	-0.927664	-1.39322
94817636	chr13:94817636:G:A	2.69604e-23	-2.07679	-1.23847
94817715	chr13:94817715:T:A	9.06207e-23	-2.10294	-3.84511e-10
94817728	chr13:94817728:C:A	2.40666e-23	-2.04341	-1.38539
94817836	chr13:94817836:C:T	1.85143e-22	-3.35199e-10	-1.3885
94817920	chr13:94817920:A:G	2.037e-22	-3.35199e-10	-1.29298
94818044	chr13:94818044:T:A	3.44201e-22	-0.768402	-3.84511e-10
94818290	chr13:94818290:G:T	2.55141e-23	-2.08775	-1.28265
94818301	chr13:94818301:G:C	2.44599e-23	-2.0151	-1.39749
94818376	chr13:94818376:C:T	2.40404e-23	-2.0987	-1.33119
94818417	chr13:94818417:C:T	1.83502e-22	-3.35199e-10	-1.3974
94819069	chr13:94819069:C:T	3.49743e-22	-3.35199e-10	-0.752429
94819214	chr13:94819214:G:T	7.94861e-23	-2.06926	-0.164786
94819238	chr13:94819238:T:G	2.91461e-23	-2.02841	-1.2089
94819427	chr13:94819427:G:A	3.96784e-22	-3.35199e-10	-0.626235
94819577	chr13:94819577:A:G	6.49666e-23	-1.20015	-1.2356
94819607	chr13:94819607:G:A	2.30919e-23	-2.07585	-1.3943
94819719	chr13:94819719:C:T	1.88728e-22	-3.35199e-10	-1.36932
94819940	chr13:94819940:T:C	6.77261e-23	-0.996758	-1.3974
94820157	chr13:94820157:AT:A	6.14164e-22	-0.189366	-3.84511e-10
94820526	chr13:94820526:G:GTC	1.89537e-22	-3.35199e-10	-1.36504
94820652	chr13:94820652:C:T	2.34357e-22	-3.35199e-10	-1.15278
94820653	chr13:94820653:A:G	3.5231e-23	-1.69945	-1.34825
94820966	chr13:94820966:A:C	3.33807e-23	-1.70766	-1.39399
94821213	chr13:94821213:TG:T	2.28567e-23	-2.0829	-1.39749
94821226	chr13:94821226:A:C	2.43475e-22	-3.35199e-10	-1.11461
94821420	chr13:94821420:A:G	2.14582e-22	-3.35199e-10	-1.24093
94821583	chr13:94821583:A:G	2.54675e-23	-2.00425	-1.36797
94821598	chr13:94821598:A:G	1.83975e-22	-3.35199e-10	-1.39483
94821683	chr13:94821683:G:A	3.6424e-23	-1.97304	-1.04136
94821744	chr13:94821744:A:C	2.57546e-23	-2.10072	-1.26029
94822237	chr13:94822237:T:C	1.95977e-22	-3.35199e-10	-1.33163
94822240	chr13:94822240:A:G	2.46287e-22	-3.35199e-10	-1.10313
94822692	chr13:94822692:A:G	3.36784e-23	-1.69566	-1.39711
94823120	chr13:94823120:A:C	2.60177e-23	-2.07189	-1.27897
94823289	chr13:94823289:G:A	5.8358e-23	-1.17818	-1.36485
94823444	chr13:94823444:G:A	3.63808e-22	-0.713002	-3.84511e-10
94824162	chr13:94824162:A:G	1.8527e-22	-3.35199e-10	-1.38782
94824182	chr13:94824182:A:G	2.60179e-23	-1.97029	-1.38055
94824425	chr13:94824425:C:T	1.97279e-22	-3.35199e-10	-1.32501
94824432	chr13:94824432:G:A	2.73464e-23	-1.91712	-1.38392
94824527	chr13:94824527:G:A	2.52928e-23	-1.98537	-1.39374
94824628	chr13:94824628:G:C	1.65295e-22	-0.139922	-1.36197
94824956	chr13:94824956:A:C	2.88021e-22	-3.35199e-10	-0.946593
94825176	chr13:94825176:G:A	9.0589e-23	-2.10329	-3.84511e-10
94825305	chr13:94825305:T:C	3.69259e-23	-1.95352	-1.04719
94825391	chr13:94825391:T:G	2.19749e-22	-3.35199e-10	-1.21714
94826119	chr13:94826119:T:C	3.71846e-23	-1.63228	-1.36145
94826634	chr13:94826634:A:T	4.03237e-23	-1.78555	-1.12714
94826694	chr13:94826694:C:G	4.7176e-21	-3.35199e-10	1.84943
94827317	chr13:94827317:T:C	2.2601e-22	-3.35199e-10	-1.18905
94827815	chr13:94827815:T:A	3.4553e-22	-3.35199e-10	-0.764548
94827888	chr13:94827888:T:C	3.49394e-22	-3.35199e-10	-0.753427
94828001	chr13:94828001:T:G	2.25279e-22	-1.04473	-0.147556
94828154	chr13:94828154:G:T	1.66849e-22	-1.91656	0.424024
94828158	chr13:94828158:A:G	2.78517e-22	-1.98464	1.00449
94828424	chr13:94828424:T:G	2.06234e-22	-3.35199e-10	-1.28062
94829359	chr13:94829359:C:T	1.47601e-22	-1.61512	-3.84511e-10
94829609	chr13:94829609:G:A	2.35012e-22	-0.151653	-0.99834
94830153	chr13:94830153:T:A	1.64592e-21	-2.09985	2.89628
94831040	chr13:94831040:T:A	2.6936e-22	-1.46755	0.453975
94831135	chr13:94831135:A:G	1.83954e-22	-3.35199e-10	-1.39494
94831960	chr13:94831960:C:T	3.94768e-23	-2.05367	-0.880246
94832373	chr13:94832373:C:T	3.64528e-23	-1.96549	-1.04812
94832571	chr13:94832571:C:T	1.80572e-22	-0.496498	-0.917
94833397	chr13:94833397:C:T	2.70527e-23	-1.91914	-1.3927
94834341	chr13:94834341:C:T	5.73735e-22	-3.35199e-10	-0.25746
94834517	chr13:94834517:T:C	2.00355e-22	-3.35199e-10	-1.30954
94834619	chr13:94834619:G:A	5.19822e-22	-3.35199e-10	-0.356141
94834729	chr13:94834729:G:A	2.26221e-23	-2.10127	-1.38943
94835289	chr13:94835289:G:A	5.07078e-22	-0.380962	-3.84511e-10
94835363	chr13:94835363:G:C	1.36024e-22	-1.6968	-3.84511e-10
94835594	chr13:94835594:A:T	1.91511e-22	-1.35468	-3.84511e-10
94835664	chr13:94835664:G:T	2.41108e-22	-3.35199e-10	-1.12438
94835811	chr13:94835811:A:G	1.35588e-22	-1.88137	0.181365
94836085	chr13:94836085:A:G	5.55519e-22	-3.35199e-10	-0.289724
94836298	chr13:94836298:A:G	2.23029e-22	-3.35199e-10	-1.20232
94836498	chr13:94836498:G:C	1.07481e-22	-1.93232	-3.84511e-10
94836525	chr13:94836525:T:C	2.98437e-23	-1.82573	-1.38792
94837299	chr13:94837299:A:C	2.64408e-22	-3.35199e-10	-1.03213
94837328	chr13:94837328:C:T	2.55706e-22	-3.35199e-10	-1.0656
94837696	chr13:94837696:C:T	6.05313e-22	-0.203881	-3.84511e-10
94838060	chr13:94838060:G:A	6.0652e-22	-0.201889	-3.84511e-10
94838333	chr13:94838333:G:C	2.75476e-22	-3.35199e-10	-0.991127
94838414	chr13:94838414:C:T	1.78523e-22	-1.42491	-3.84511e-10
94838594	chr13:94838594:T:G	1.55486e-22	-1.56307	-3.84511e-10
94838826	chr13:94838826:A:G	4.60152e-23	-1.46469	-1.31597
94839003	chr13:94839003:C:T	1.83534e-22	-3.35199e-10	-1.39723
94839349	chr13:94839349:G:C	2.01501e-22	-3.35199e-10	-1.30383
94839917	chr13:94839917:T:C	1.98699e-22	-1.31784	-3.84511e-10
94839996	chr13:94839996:A:G	6.0309e-22	-0.207562	-3.84511e-10
94840246	chr13:94840246:G:A	2.0368e-22	0.00234486	-1.29542
94841542	chr13:94841542:A:C	6.40815e-23	-1.67701	-0.772457
94841681	chr13:94841681:A:G	1.86259e-22	-3.35199e-10	-1.38249
94841692	chr13:94841692:T:G	1.95341e-22	-1.33488	-3.84511e-10
94842198	chr13:94842198:A:T	1.97071e-22	-3.35199e-10	-1.32607
94842200	chr13:94842200:T:C	2.05748e-22	-0.286827	-0.996148
94842603	chr13:94842603:G:A	3.97998e-23	-1.5756	-1.35016
94842905	chr13:94842905:A:G	2.18098e-22	-3.35199e-10	-1.22468
94842921	chr13:94842921:C:T	4.2659e-22	0.669958	-1.22376
94843067	chr13:94843067:TG:T	1.95452e-22	-3.35199e-10	-1.33431
94843234	chr13:94843234:A:G	2.38292e-22	-3.35199e-10	-1.13613
94843417	chr13:94843417:G:C	2.15108e-22	-3.35199e-10	-1.23849
94843665	chr13:94843665:G:A	1.47779e-22	-0.632864	-0.981048
94844020	chr13:94844020:A:G	2.52178e-22	-1.07949	-3.84511e-10
94844095	chr13:94844095:C:T	1.8708e-22	-3.35199e-10	-1.37809
94844115	chr13:94844115:C:T	2.18007e-22	-3.35199e-10	-1.2251
94844645	chr13:94844645:T:G	2.40618e-22	-1.12641	-3.84511e-10
94844798	chr13:94844798:T:C	2.32963e-22	-3.35199e-10	-1.15875
94844896	chr13:94844896:AC:A	9.13155e-23	-2.09531	-3.84511e-10
94845114	chr13:94845114:T:C	2.07243e-22	-0.255102	-1.02063
94845356	chr13:94845356:G:A	1.91281e-22	-3.35199e-10	-1.35589
94846354	chr13:94846354:C:T	5.89206e-23	-1.26608	-1.26735
94847051	chr13:94847051:T:C	3.75804e-23	-1.8195	-1.16365
94847309	chr13:94847309:G:T	2.50106e-22	-0.0292249	-1.05852
94847442	chr13:94847442:G:A	2.60623e-22	-3.35199e-10	-1.04655
94847815	chr13:94847815:G:A	4.36334e-23	-1.66669	-1.16711
94848557	chr13:94848557:A:C	1.83568e-22	-3.35199e-10	-1.39704
94848586	chr13:94848586:T:C	1.73516e-22	-1.45336	-3.84511e-10
94848754	chr13:94848754:G:A	1.25883e-22	-1.77428	-3.84511e-10
94849783	chr13:94849783:A:G	4.48699e-22	-3.35199e-10	-0.503274
94850017	chr13:94850017:ATCT:A	2.2129e-22	-3.35199e-10	-1.21015
94850340	chr13:94850340:A:T	7.47742e-23	-0.907021	-1.38813
94851123	chr13:94851123:C:T	2.13309e-22	-3.35199e-10	-1.24689
94851219	chr13:94851219:A:G	2.86336e-23	-1.91867	-1.33638
94851268	chr13:94851268:C:T	9.1495e-23	-2.09334	-3.84511e-10
94851345	chr13:94851345:T:C	1.86805e-22	-3.35199e-10	-1.37956
94851626	chr13:94851626:A:C	2.33158e-22	-3.35199e-10	-1.15791
94851874	chr13:94851874:C:T	3.75309e-22	-3.35199e-10	-0.681877
94852349	chr13:94852349:T:G	2.32042e-22	-1.16271	-3.84511e-10
94852511	chr13:94852511:A:G	1.71972e-22	-1.46229	-3.84511e-10
94852669	chr13:94852669:T:C	2.16098e-22	-3.35199e-10	-1.2339
94852726	chr13:94852726:C:G	1.89501e-22	-1.36523	-3.84511e-10
94852800	chr13:94852800:G:A	5.3335e-22	-3.35199e-10	-0.33045
94853008	chr13:94853008:T:C	5.09398e-23	-1.83332	-0.845664
94853715	chr13:94853715:A:G	1.53874e-22	-1.57349	-3.84511e-10
94854032	chr13:94854032:A:G	8.20887e-22	0.100758	-3.84511e-10
94856400	chr13:94856400:A:G	1.71886e-22	-0.401237	-1.06156
94856967	chr13:94856967:T:C	3.86314e-22	0.148136	-0.801114
94857641	chr13:94857641:G:T	1.77617e-22	-0.192918	-1.23708
94858364	chr13:94858364:T:C	3.67995e-22	-3.35199e-10	-0.701558
94858503	chr13:94858503:G:A	1.91012e-22	-0.0869834	-1.27031
94858596	chr13:94858596:T:C	2.95889e-22	0.10931	-1.02895
94858705	chr13:94858705:C:T	1.71083e-22	-0.383283	-1.08419
94859298	chr13:94859298:G:A	1.57936e-22	-1.54744	-3.84511e-10
94859739	chr13:94859739:C:A	2.63395e-22	-3.35199e-10	-1.03597
94859991	chr13:94859991:C:T	1.32894e-22	-1.72008	-3.84511e-10
94860216	chr13:94860216:T:C	4.58299e-22	-3.35199e-10	-0.482105
94860752	chr13:94860752:G:A	2.68271e-23	-2.10326	-1.21696
94861236	chr13:94861236:G:A	2.90257e-22	-3.35199e-10	-0.93886
94861280	chr13:94861280:T:G	2.0798e-22	-0.320496	-0.951692
94861568	chr13:94861568:T:C	7.15455e-22	-3.35199e-10	-0.0367091
94861807	chr13:94861807:G:A	3.03734e-22	-0.00882759	-0.884647
94861972	chr13:94861972:A:G	2.54004e-22	-0.200163	-0.872114
94862104	chr13:94862104:G:A	1.88211e-22	-1.37206	-3.84511e-10
94862227	chr13:94862227:C:T	2.65577e-22	-0.208406	-0.819317
94862306	chr13:94862306:G:GTCTA	6.8297e-22	0.470417	-0.553593
94862709	chr13:94862709:A:G	4.77539e-23	-1.88368	-0.859889
94862718	chr13:94862718:A:G	2.56425e-22	-0.237694	-0.825098
94862767	chr13:94862767:T:C	2.60546e-22	-0.202508	-0.844341
94863287	chr13:94863287:G:C	2.72361e-22	-0.130182	-0.872316
94863357	chr13:94863357:AG:A	2.08642e-22	-3.35199e-10	-1.26901
94863452	chr13:94863452:A:G	5.36772e-22	0.734478	-1.05853
94863552	chr13:94863552:G:A	4.37739e-22	0.331638	-0.859641
94863641	chr13:94863641:A:G	4.7791e-22	0.406685	-0.84689
94863749	chr13:94863749:T:A	4.51457e-22	0.36096	-0.858108
94863880	chr13:94863880:A:G	1.9783e-22	-3.35199e-10	-1.32222
94863890	chr13:94863890:T:C	2.05627e-22	-3.35199e-10	-1.28356
94864083	chr13:94864083:T:A	1.94997e-22	-3.35199e-10	-1.33664
94864185	chr13:94864185:T:A	5.39986e-22	0.447891	-0.765975
94864357	chr13:94864357:T:C	4.82803e-22	0.320217	-0.750235
94864386	chr13:94864386:T:C	4.79618e-22	0.340439	-0.777076
94864418	chr13:94864418:C:T	3.26894e-22	-3.35199e-10	-0.819993
94864510	chr13:94864510:T:G	1.54363e-21	1.11884	-0.386581
94864511	chr13:94864511:A:T	1.60832e-21	1.15864	-0.385327
94864776	chr13:94864776:G:C	7.22326e-22	0.660924	-0.688075
94865050	chr13:94865050:C:T	3.73271e-23	-1.8229	-1.16701
94865344	chr13:94865344:T:G	2.0097e-22	-3.35199e-10	-1.30647
94865351	chr13:94865351:G:A	1.88731e-22	-3.35199e-10	-1.36931
94865368	chr13:94865368:A:G	4.38569e-23	-2.10367	-0.72502
94865485	chr13:94865485:G:A	3.10898e-22	-0.870164	-3.84511e-10
94865505	chr13:94865505:A:G	9.30167e-23	-2.07685	-3.84511e-10
94865572	chr13:94865572:G:A	2.27441e-21	-3.35199e-10	1.11985
94865743	chr13:94865743:A:G	2.67179e-22	-3.35199e-10	-1.02171
94865849	chr13:94865849:G:A	2.55755e-22	-3.35199e-10	-1.06541
94865906	chr13:94865906:A:G	2.21855e-22	-1.2076	-3.84511e-10
94866509	chr13:94866509:T:G	1.93636e-22	-3.35199e-10	-1.34365
94866516	chr13:94866516:C:T	2.25358e-22	-3.35199e-10	-1.19194
94866648	chr13:94866648:A:G	7.38922e-23	-1.10285	-1.20417
94866967	chr13:94866967:C:T	1.83715e-22	-3.35199e-10	-1.39624
94867031	chr13:94867031:A:G	2.26865e-22	-1.18527	-3.84511e-10
94867338	chr13:94867338:T:C	2.82741e-22	-0.965095	-3.84511e-10
94867371	chr13:94867371:C:T	2.69894e-22	-1.0116	-3.84511e-10
94867408	chr13:94867408:T:G	2.83948e-22	-0.960837	-3.84511e-10
94867696	chr13:94867696:T:C	3.07422e-22	-0.881407	-3.84511e-10
94867720	chr13:94867720:G:T	2.79086e-22	-0.978106	-3.84511e-10
94867730	chr13:94867730:G:A	2.84048e-22	-0.960485	-3.84511e-10
94867740	chr13:94867740:A:T	2.75442e-22	-0.991251	-3.84511e-10
94867784	chr13:94867784:T:C	2.64326e-22	-1.03244	-3.84511e-10
94868114	chr13:94868114:G:A	9.56156e-23	-0.973896	-1.0754
94868664	chr13:94868664:A:T	5.65512e-23	-1.19309	-1.38139
94868677	chr13:94868677:C:T	2.41492e-22	-1.12279	-3.84511e-10
94869029	chr13:94869029:T:C	4.60324e-23	-1.47021	-1.31007
94869123	chr13:94869123:T:C	1.92525e-22	-3.35199e-10	-1.3494
94869186	chr13:94869186:G:A	2.36001e-22	-1.14579	-3.84511e-10
94869217	chr13:94869217:T:C	7.04936e-22	-0.542752	0.491232
94869252	chr13:94869252:T:G	2.37253e-22	-1.1405	-3.84511e-10
94869274	chr13:94869274:C:T	2.27679e-22	-3.35199e-10	-1.18169
94869325	chr13:94869325:G:C	7.31869e-23	-1.01185	-1.30476
94869489	chr13:94869489:G:C	2.60785e-22	-3.35199e-10	-1.04593
94869973	chr13:94869973:T:C	3.58184e-23	-1.64535	-1.38582
94869979	chr13:94869979:A:G	3.16307e-23	-1.82561	-1.32989
94870183	chr13:94870183:G:A	3.62965e-22	-3.35199e-10	-0.71532
94870343	chr13:94870343:G:T	1.96405e-22	-1.1171	-0.212352
94870524	chr13:94870524:A:C	1.99707e-22	-3.35199e-10	-1.31278
94870571	chr13:94870571:T:C	9.41243e-23	-2.06501	-3.84511e-10
94870715	chr13:94870715:C:T	2.3107e-22	-1.07366	-0.0932458
94870760	chr13:94870760:T:G	3.99899e-22	-3.35199e-10	-0.618414
94870785	chr13:94870785:G:A	3.95937e-22	-3.35199e-10	-0.628374
94870945	chr13:94870945:G:A	3.74159e-23	-1.6186	-1.36893
94871025	chr13:94871025:C:T	3.7101e-22	-3.35199e-10	-0.693398
94871072	chr13:94871072:C:T	3.92754e-22	-3.35199e-10	-0.636443
94871120	chr13:94871120:C:T	3.67315e-22	-3.35199e-10	-0.703408
94871253	chr13:94871253:A:G	3.6839e-22	-3.35199e-10	-0.700487
94871453	chr13:94871453:GAC:G	1.90001e-22	-3.35199e-10	-1.3626
94871555	chr13:94871555:T:C	2.14499e-22	-1.06177	-0.17955
94871584	chr13:94871584:G:A	8.9598e-23	-0.822411	-1.29188
94871673	chr13:94871673:G:C	8.83098e-22	-3.35199e-10	0.173809
94871715	chr13:94871715:A:T	3.72659e-22	-3.35199e-10	-0.688963
94871779	chr13:94871779:A:G	4.96645e-23	-2.068	-0.636341
94871871	chr13:94871871:A:G	2.67663e-22	-3.35199e-10	-1.0199
94871892	chr13:94871892:C:T	2.43559e-23	-2.10344	-1.31342
94871949	chr13:94871949:A:G	1.12998e-22	-1.33392	-0.54834
94872075	chr13:94872075:T:C	2.05714e-22	-3.35199e-10	-1.28314
94872113	chr13:94872113:G:A	4.00158e-22	-3.35199e-10	-0.617769
94872304	chr13:94872304:G:C	1.06363e-21	-3.35199e-10	0.359812
94872414	chr13:94872414:G:A	2.33409e-22	-3.35199e-10	-1.15684
94872467	chr13:94872467:T:C	1.83507e-22	-3.35199e-10	-1.39737
94872571	chr13:94872571:G:A	2.12577e-22	-1.25032	-3.84511e-10
94872777	chr13:94872777:G:A	3.72157e-22	-3.35199e-10	-0.690311
94872911	chr13:94872911:A:C	2.5365e-22	-3.35199e-10	-1.07367
94872920	chr13:94872920:C:T	4.05892e-22	-1.61085	1.00731
94873026	chr13:94873026:G:A	6.3149e-23	-1.23774	-1.2264
94873149	chr13:94873149:G:C	2.07535e-22	-1.27433	-3.84511e-10
94873249	chr13:94873249:T:C	1.36237e-22	-0.465801	-1.22943
94873250	chr13:94873250:C:T	3.7743e-22	-3.35199e-10	-0.676242
94873279	chr13:94873279:C:T	4.45579e-23	-1.43274	-1.3801
94873362	chr13:94873362:T:C	3.85984e-22	-3.35199e-10	-0.653831
94873365	chr13:94873365:C:T	1.00354e-22	-0.789973	-1.21095
94873382	chr13:94873382:A:G	3.76094e-22	-3.35199e-10	-0.679788
94873483	chr13:94873483:A:C	4.24403e-22	-3.35199e-10	-0.558943
94873500	chr13:94873500:C:A	2.22635e-22	-3.35199e-10	-1.20409
94873537	chr13:94873537:T:C	2.0995e-22	-1.08745	-0.175306
94873561	chr13:94873561:T:C	2.36876e-22	-3.35199e-10	-1.14209
94873621	chr13:94873621:G:C	3.84875e-22	-3.35199e-10	-0.656709
94873806	chr13:94873806:C:T	3.44099e-22	-3.35199e-10	-0.768699
94873872	chr13:94873872:A:C	2.34807e-22	-1.15086	-3.84511e-10
94873990	chr13:94873990:A:G	2.96085e-22	-3.35199e-10	-0.91898
94873996	chr13:94873996:T:C	1.91882e-22	-3.35199e-10	-1.35275
94874013	chr13:94874013:A:C	2.09176e-22	-3.35199e-10	-1.26645
94874144	chr13:94874144:A:G	1.08329e-21	-3.35199e-10	0.37813
94874161	chr13:94874161:A:C	2.28515e-22	-1.17802	-3.84511e-10
94874274	chr13:94874274:C:T	2.09572e-22	-1.06251	-0.202044
94874513	chr13:94874513:G:A	1.93003e-22	-3.35199e-10	-1.34692
94874524	chr13:94874524:G:C	3.60504e-22	-3.35199e-10	-0.722124
94874573	chr13:94874573:C:T	2.02836e-22	-3.35199e-10	-1.29723
94874713	chr13:94874713:T:C	1.91812e-22	-1.18201	-0.171106
94874829	chr13:94874829:G:T	3.66196e-22	-3.35199e-10	-0.706458
94874875	chr13:94874875:A:G	2.05726e-22	-3.35199e-10	-1.28308
94874955	chr13:94874955:A:G	1.88522e-22	-3.35199e-10	-1.37041
94874956	chr13:94874956:T:C	2.03638e-22	-3.35199e-10	-1.29329
94875063	chr13:94875063:G:A	1.89688e-22	-3.35199e-10	-1.36425
94875133	chr13:94875133:G:A	3.27664e-22	-1.01733	0.199693
94875149	chr13:94875149:A:G	2.22161e-22	-1.05876	-0.147464
94875214	chr13:94875214:G:A	3.79627e-22	-3.35199e-10	-0.670438
94875236	chr13:94875236:A:G	2.67575e-22	-3.35199e-10	-1.02023
94875307	chr13:94875307:T:C	3.68414e-22	-3.35199e-10	-0.70042
94875389	chr13:94875389:G:A	2.36454e-22	-1.14387	-3.84511e-10
94875436	chr13:94875436:GACAA:G	3.73928e-22	-0.685563	-3.84511e-10
94875633	chr13:94875633:G:A	1.83489e-22	-3.35199e-10	-1.39747
94875956	chr13:94875956:T:C	1.73125e-21	-3.35199e-10	0.846973
94876016	chr13:94876016:C:A	3.81574e-22	-3.35199e-10	-0.665322
94876104	chr13:94876104:C:G	3.57928e-22	-3.35199e-10	-0.729294
94876326	chr13:94876326:T:C	8.41346e-22	-3.35199e-10	0.125375
94876451	chr13:94876451:G:A	3.7888e-22	-3.35199e-10	-0.672408
94876452	chr13:94876452:T:C	3.67777e-22	-3.35199e-10	-0.70215
94876481	chr13:94876481:C:T	3.71572e-22	-3.35199e-10	-0.691884
94876667	chr13:94876667:C:T	3.63464e-22	-3.35199e-10	-0.713947
94876942	chr13:94876942:G:A	3.61873e-22	-3.35199e-10	-0.718335
94876947	chr13:94876947:C:T	2.0154e-22	-3.35199e-10	-1.30364
94877065	chr13:94877065:G:A	1.94496e-22	-3.35199e-10	-1.33922
94877831	chr13:94877831:T:C	2.59242e-22	-3.35199e-10	-1.05186
94878003	chr13:94878003:G:T	2.34431e-22	-1.15247	-3.84511e-10
94878205	chr13:94878205:C:T	3.59157e-22	-3.35199e-10	-0.725867
94878206	chr13:94878206:G:A	2.37964e-22	-3.35199e-10	-1.13751
94878210	chr13:94878210:T:A	3.6884e-22	-3.35199e-10	-0.699265
94878211	chr13:94878211:T:C	3.6884e-22	-3.35199e-10	-0.699265
94878226	chr13:94878226:A:T	2.23921e-22	-3.35199e-10	-1.19834
94878315	chr13:94878315:T:G	2.39834e-22	0.266398	-1.39608
94878492	chr13:94878492:A:G	2.66163e-22	-3.35199e-10	-1.02552
94879154	chr13:94879154:G:A	1.88263e-22	-3.35199e-10	-1.37179
94879320	chr13:94879320:G:A	2.2477e-22	-3.35199e-10	-1.19455
94879844	chr13:94879844:C:T	2.85827e-22	-0.95424	-3.84511e-10
94880170	chr13:94880170:G:A	8.32878e-22	-3.35199e-10	0.11526
94880645	chr13:94880645:C:T	2.18356e-22	-3.35199e-10	-1.2235
94880867	chr13:94880867:T:C	2.63052e-22	-3.35199e-10	-1.03727
94881052	chr13:94881052:A:G	1.6489e-22	-0.920576	-0.583773
94881302	chr13:94881302:G:C	3.95584e-22	-3.35199e-10	-0.629264
94881478	chr13:94881478:G:A	7.30492e-23	-1.95153	-0.36696
94881504	chr13:94881504:C:G	1.83518e-22	-3.35199e-10	-1.39732
94881506	chr13:94881506:T:G	3.68213e-22	-3.35199e-10	-0.700965
94881690	chr13:94881690:AC:A	7.7594e-23	-2.02267	-0.235466
94881811	chr13:94881811:C:A	4.31198e-23	-2.03599	-0.809656
94882052	chr13:94882052:T:C	4.23955e-22	-3.35199e-10	-0.56
94882340	chr13:94882340:T:A	2.64079e-22	-3.35199e-10	-1.03338
94882453	chr13:94882453:C:T	1.19796e-22	-1.82384	-3.84511e-10
94882597	chr13:94882597:C:T	4.00497e-23	-1.57084	-1.34867
94882612	chr13:94882612:G:A	2.88374e-22	-3.35199e-10	-0.945369
94883114	chr13:94883114:G:A	2.34583e-23	-2.06825	-1.38615
94883332	chr13:94883332:C:T	2.17705e-22	-3.35199e-10	-1.22649
94883505	chr13:94883505:C:T	5.08615e-23	-2.09974	-0.58078
94883632	chr13:94883632:G:C	3.74484e-23	-1.69299	-1.29367
94883779	chr13:94883779:G:T	3.72626e-22	-3.35199e-10	-0.689052
94883800	chr13:94883800:G:A	2.2632e-21	-3.35199e-10	1.11491
94883880	chr13:94883880:C:T	4.67213e-23	-2.08768	-0.677749
94884144	chr13:94884144:C:T	3.57727e-23	-2.09184	-0.940599
94884563	chr13:94884563:A:G	3.77085e-22	-3.35199e-10	-0.677156
94884981	chr13:94884981:C:T	2.04777e-21	-3.35199e-10	1.01488
94885186	chr13:94885186:C:T	1.28186e-22	-1.88202	0.125871
94885452	chr13:94885452:A:G	3.27164e-22	-3.35199e-10	-0.819166
94885670	chr13:94885670:C:T	4.0688e-23	-2.08538	-0.818311
94885758	chr13:94885758:T:C	2.3482e-22	-3.35199e-10	-1.15081
94885873	chr13:94885873:C:A	2.23858e-22	-3.35199e-10	-1.19862
94885897	chr13:94885897:C:G	2.86273e-22	-0.616917	-0.335765
94885937	chr13:94885937:T:G	2.33577e-22	-3.35199e-10	-1.15611
94885947	chr13:94885947:A:T	2.35454e-22	-3.35199e-10	-1.14811
94886075	chr13:94886075:C:T	5.88592e-23	-1.81477	-0.719711
94886080	chr13:94886080:G:A	2.28643e-22	-3.35199e-10	-1.17747
94886310	chr13:94886310:T:G	2.32041e-22	-3.35199e-10	-1.16272
94886490	chr13:94886490:C:A	1.96922e-22	-3.35199e-10	-1.32682
94886578	chr13:94886578:G:A	5.62296e-23	-1.80821	-0.771975
94886974	chr13:94886974:A:C	3.6627e-22	-3.35199e-10	-0.706258
94887141	chr13:94887141:T:C	5.18646e-23	-2.03692	-0.62407
94887146	chr13:94887146:C:T	3.86767e-22	-3.35199e-10	-0.651804
94887384	chr13:94887384:C:T	2.25662e-22	-3.35199e-10	-1.19059
94887629	chr13:94887629:C:T	2.27463e-22	-3.35199e-10	-1.18264
94887684	chr13:94887684:A:G	2.28e-22	-3.35199e-10	-1.18028
94887715	chr13:94887715:G:C	2.25917e-22	-3.35199e-10	-1.18946
94887718	chr13:94887718:A:C	2.25917e-22	-3.35199e-10	-1.18946
94887770	chr13:94887770:C:T	1.26722e-22	-1.7961	0.0284608
94887787	chr13:94887787:T:A	2.24389e-22	-3.35199e-10	-1.19625
94887928	chr13:94887928:G:T	1.91854e-22	-3.35199e-10	-1.35289
94887956	chr13:94887956:G:A	2.32118e-22	-3.35199e-10	-1.16238
94888008	chr13:94888008:AAAAAG:A	2.98718e-22	-3.35199e-10	-0.910129
94888026	chr13:94888026:G:C	2.10091e-22	-3.35199e-10	-1.26209
94888345	chr13:94888345:C:T	2.3302e-22	-3.35199e-10	-1.1585
94888480	chr13:94888480:G:T	3.89625e-22	-3.35199e-10	-0.644442
94888492	chr13:94888492:AC:A	2.20385e-22	-3.35199e-10	-1.21425
94888653	chr13:94888653:A:G	2.1709e-22	-3.35199e-10	-1.22931
94888700	chr13:94888700:A:G	2.3184e-22	-3.35199e-10	-1.16358
94888879	chr13:94888879:C:T	1.8368e-22	-3.35199e-10	-1.39643
94889221	chr13:94889221:T:C	2.28778e-23	-2.08238	-1.39708
94889234	chr13:94889234:G:A	3.20284e-23	-1.81677	-1.32624
94889265	chr13:94889265:C:T	6.42732e-22	-2.07076	1.92686
94889344	chr13:94889344:A:G	5.7978e-22	-3.35199e-10	-0.246978
94889548	chr13:94889548:T:C	3.45968e-23	-1.72136	-1.34451
94889557	chr13:94889557:T:C	3.69422e-23	-1.67925	-1.32102
94889601	chr13:94889601:T:C	4.22145e-23	-1.52081	-1.34605
94889653	chr13:94889653:A:G	4.57443e-23	-1.47212	-1.31444
94889789	chr13:94889789:A:G	1.99835e-22	-3.35199e-10	-1.31214
94890539	chr13:94890539:C:T	6.214e-23	-2.04449	-0.435747
94890591	chr13:94890591:A:G	6.78617e-23	-1.5491	-0.843053
94890647	chr13:94890647:A:G	3.70636e-23	-1.76128	-1.23571
94890658	chr13:94890658:C:T	2.11418e-22	-3.35199e-10	-1.25579
94890737	chr13:94890737:C:T	5.61193e-23	-1.89754	-0.684609
94890768	chr13:94890768:C:T	1.94891e-22	-3.35199e-10	-1.33719
94891164	chr13:94891164:C:T	1.88464e-22	-3.35199e-10	-1.37072
94891641	chr13:94891641:CCTT:C	1.94296e-22	-3.35199e-10	-1.34025
94891691	chr13:94891691:A:G	1.01728e-22	-1.44806	-0.539267
94891788	chr13:94891788:T:C	1.85779e-22	-3.35199e-10	-1.38507
94892023	chr13:94892023:T:C	1.98409e-22	-3.35199e-10	-1.3193
94892195	chr13:94892195:G:A	9.41735e-23	-1.37313	-0.691364
94892196	chr13:94892196:TACATAGTGA:T	2.54259e-22	-3.35199e-10	-1.07127
94892552	chr13:94892552:G:C	5.51214e-23	-1.22741	-1.37268
94892726	chr13:94892726:C:A	1.8454e-22	-3.35199e-10	-1.39176
94893147	chr13:94893147:C:T	6.44521e-23	-1.47818	-0.965524
94893159	chr13:94893159:C:T	9.86101e-23	-2.01845	-3.84511e-10
94893199	chr13:94893199:G:A	1.83591e-22	-3.35199e-10	-1.39692
94893269	chr13:94893269:T:C	4.96428e-23	-1.32303	-1.38174
94893383	chr13:94893383:T:C	2.00375e-22	-3.35199e-10	-1.30944
94893580	chr13:94893580:T:C	2.92015e-22	-3.35199e-10	-0.932824
94893622	chr13:94893622:G:A	1.9036e-22	-3.35199e-10	-1.36071
94893914	chr13:94893914:T:C	1.98317e-22	-3.35199e-10	-1.31976
94894153	chr13:94894153:G:A	1.98349e-22	-3.35199e-10	-1.3196
94894301	chr13:94894301:G:A	1.05969e-22	-1.73432	-0.212158
94894342	chr13:94894342:T:C	4.97933e-23	-1.34286	-1.35889
94894396	chr13:94894396:C:T	3.13296e-22	-3.35199e-10	-0.862478
94894455	chr13:94894455:T:C	9.5129e-23	-2.05439	-3.84511e-10
94894513	chr13:94894513:A:G	4.27511e-23	-1.48925	-1.36498
94894847	chr13:94894847:G:A	1.85878e-22	-3.35199e-10	-1.38453
94894953	chr13:94894953:C:T	3.40472e-22	-3.35199e-10	-0.779294
94895275	chr13:94895275:A:C	2.70423e-22	-3.35199e-10	-1.00964
94895437	chr13:94895437:G:A	4.09588e-23	-1.60275	-1.29431
94895708	chr13:94895708:T:C	4.70238e-23	-1.42169	-1.33729
94895729	chr13:94895729:C:T	4.72528e-23	-1.36013	-1.39399
94895745	chr13:94895745:G:A	1.87469e-22	-3.35199e-10	-1.37601
94895776	chr13:94895776:C:T	4.89253e-23	-1.42263	-1.2967
94896076	chr13:94896076:T:A	2.94914e-22	-3.35199e-10	-0.922944
94896310	chr13:94896310:C:T	2.07425e-22	-3.35199e-10	-1.27486
94896386	chr13:94896386:T:C	5.53411e-23	-1.44801	-1.1481
94896419	chr13:94896419:G:A	4.12212e-23	-1.83862	-1.05206
94896551	chr13:94896551:A:G	1.29127e-22	-1.36057	-0.388257
94896582	chr13:94896582:G:A	5.36509e-23	-1.48498	-1.14215
94896645	chr13:94896645:A:G	1.13945e-22	-1.74556	-0.128352
94896650	chr13:94896650:C:T	3.84732e-23	-1.80851	-1.15115
94896725	chr13:94896725:C:A	3.22714e-22	-3.35199e-10	-0.83286
94896770	chr13:94896770:T:C	2.27905e-22	-3.35199e-10	-1.1807
94896793	chr13:94896793:C:A	8.97648e-23	-1.41311	-0.699325
94896953	chr13:94896953:T:C	5.32506e-23	-1.51167	-1.12295
94896974	chr13:94896974:CA:C	1.26457e-22	-1.39258	-0.377149
94897223	chr13:94897223:C:A	5.36667e-23	-1.50613	-1.1207
94897337	chr13:94897337:TTTAGA:T	1.19003e-22	-1.83048	-3.84511e-10
94897373	chr13:94897373:G:A	5.2398e-23	-1.51776	-1.133
94897509	chr13:94897509:C:G	1.98349e-22	-3.35199e-10	-1.3196
94897527	chr13:94897527:C:A	5.43213e-23	-1.49149	-1.12322
94897528	chr13:94897528:T:A	5.36139e-23	-1.48829	-1.13953
94897548	chr13:94897548:T:C	9.22115e-23	-1.38053	-0.705014
94897603	chr13:94897603:C:T	2.11767e-22	-3.35199e-10	-1.25414
94897730	chr13:94897730:C:T	5.02061e-23	-1.5647	-1.12879
94897747	chr13:94897747:G:A	2.36628e-22	-3.35199e-10	-1.14314
94897882	chr13:94897882:AAAAAAAAAAAG:A	1.99598e-22	-3.35199e-10	-1.31332
94898074	chr13:94898074:T:C	3.18012e-22	-3.35199e-10	-0.847537
94898078	chr13:94898078:T:C	5.48234e-23	-1.49652	-1.10899
94898427	chr13:94898427:T:C	5.49634e-23	-1.49111	-1.11185
94898456	chr13:94898456:C:T	5.97797e-23	-1.75745	-0.761511
94898480	chr13:94898480:G:A	5.27341e-23	-1.25136	-1.39301
94898816	chr13:94898816:C:T	5.12236e-23	-1.56218	-1.11125
94898998	chr13:94898998:A:G	5.20291e-23	-1.55922	-1.09861
94899263	chr13:94899263:G:A	2.07492e-22	-3.35199e-10	-1.27453
94899320	chr13:94899320:T:C	5.39455e-23	-1.51763	-1.10402
94899470	chr13:94899470:G:A	5.34396e-23	-1.52705	-1.10403
94899556	chr13:94899556:A:G	5.21586e-23	-1.54492	-1.11042
94899764	chr13:94899764:T:C	5.25884e-23	-1.50529	-1.14184
94899885	chr13:94899885:G:A	1.12862e-22	-0.83407	-1.0494
94899894	chr13:94899894:A:G	3.1613e-22	-3.35199e-10	-0.853472
94899919	chr13:94899919:C:T	2.03482e-22	-3.35199e-10	-1.29405
94900034	chr13:94900034:T:C	3.42553e-23	-1.73289	-1.3429
94900310	chr13:94900310:G:T	1.89721e-22	-3.35199e-10	-1.36407
94900511	chr13:94900511:G:A	5.24919e-23	-1.52483	-1.12414
94900575	chr13:94900575:C:T	9.18091e-23	-2.08992	-3.84511e-10
94900672	chr13:94900672:AAG:A	1.83548e-22	-3.35199e-10	-1.39715
94900788	chr13:94900788:T:C	1.34836e-22	-1.93937	0.233802
94900897	chr13:94900897:A:AC	4.23799e-22	-1.50676	0.946395
94901246	chr13:94901246:A:T	4.88026e-23	-1.56054	-1.1613
94901257	chr13:94901257:A:G	1.90889e-22	-3.35199e-10	-1.35793
94901310	chr13:94901310:G:A	5.40078e-23	-1.52262	-1.09788
94901660	chr13:94901660:G:A	1.91048e-22	-3.35199e-10	-1.3571
94901884	chr13:94901884:G:A	5.2176e-23	-1.55069	-1.10431
94902081	chr13:94902081:C:T	5.62354e-23	-1.8511	-0.728986
94902112	chr13:94902112:G:A	4.98449e-23	-1.66192	-1.03879
94902140	chr13:94902140:GA:G	2.50007e-22	-3.35199e-10	-1.08814
94902235	chr13:94902235:A:T	3.37268e-22	-3.35199e-10	-0.788748
94902339	chr13:94902339:C:T	5.5027e-23	-1.51209	-1.08972
94902570	chr13:94902570:A:G	5.33609e-23	-1.52347	-1.10908
94902633	chr13:94902633:A:G	6.30421e-23	-1.53501	-0.930817
94902912	chr13:94902912:C:A	7.50609e-22	-3.35199e-10	0.0112571
94903201	chr13:94903201:T:C	5.19974e-23	-1.55378	-1.10465
94903462	chr13:94903462:G:A	1.85656e-22	-3.35199e-10	-1.38573
94903629	chr13:94903629:A:G	3.22923e-22	-3.35199e-10	-0.832213
94903679	chr13:94903679:A:T	5.52208e-23	-1.74823	-0.850059
94903780	chr13:94903780:G:C	1.27084e-22	-1.39761	-0.367175
94903861	chr13:94903861:A:G	9.62655e-23	-1.80387	-0.238644
94903868	chr13:94903868:G:A	5.34509e-23	-1.50952	-1.12135
94903948	chr13:94903948:C:A	4.74214e-22	-3.35199e-10	-0.447969
94903972	chr13:94903972:T:C	2.03623e-22	-0.0144052	-1.27895
94904173	chr13:94904173:C:T	5.59686e-23	-1.55412	-1.03072
94904193	chr13:94904193:C:T	5.53954e-23	-1.515	-1.08014
94904596	chr13:94904596:A:C	1.94246e-22	-3.35199e-10	-1.3405
94904844	chr13:94904844:A:G	8.50172e-23	-1.7788	-0.387974
94904992	chr13:94904992:C:T	7.51189e-23	-1.45773	-0.83282
94905297	chr13:94905297:G:C	6.36589e-23	-1.4594	-0.996691
94905301	chr13:94905301:T:C	4.11518e-22	-3.35199e-10	-0.589775
94905473	chr13:94905473:G:A	1.86462e-22	-1.3814	-3.84511e-10
94905583	chr13:94905583:T:C	3.0731e-22	-3.35199e-10	-0.881769
94906206	chr13:94906206:T:C	5.65102e-23	-1.54829	-1.02692
94906234	chr13:94906234:C:T	2.02366e-22	-3.35199e-10	-1.29955
94906318	chr13:94906318:G:A	5.84213e-22	-3.35199e-10	-0.239361
94906422	chr13:94906422:A:G	5.84656e-23	-1.54019	-1.001
94906511	chr13:94906511:A:T	7.16863e-23	-1.00452	-1.33281
94906689	chr13:94906689:C:T	2.04831e-22	-3.35199e-10	-1.28744
94906857	chr13:94906857:C:T	5.72273e-22	-3.35199e-10	-0.260011
94906930	chr13:94906930:T:A	2.0939e-22	-3.35199e-10	-1.26543
94907087	chr13:94907087:C:T	3.33011e-22	-3.35199e-10	-0.801452
94907174	chr13:94907174:G:A	5.9499e-23	-1.51763	-1.00603
94907219	chr13:94907219:T:C	6.13644e-23	-1.50202	-0.99078
94907251	chr13:94907251:C:A	8.34753e-23	-1.8229	-0.362176
94907391	chr13:94907391:T:C	5.49101e-23	-1.57942	-1.02451
94907582	chr13:94907582:T:C	9.1743e-23	-2.09064	-3.84511e-10
94907614	chr13:94907614:A:G	4.41941e-23	-1.87042	-0.950613
94907651	chr13:94907651:T:C	2.17535e-22	-3.35199e-10	-1.22727
94907697	chr13:94907697:C:T	2.0268e-22	-3.35199e-10	-1.298
94907831	chr13:94907831:A:G	4.40245e-23	-1.87559	-0.949294
94908034	chr13:94908034:A:G	1.90553e-22	-0.00548971	-1.35421
94908068	chr13:94908068:C:A	5.14298e-23	-1.5363	-1.13311
94908144	chr13:94908144:G:A	5.27293e-23	-1.62301	-1.02145
94908229	chr13:94908229:A:G	9.26286e-23	-2.08103	-3.84511e-10
94908237	chr13:94908237:G:T	2.11717e-22	-3.35199e-10	-1.25438
94908329	chr13:94908329:C:T	5.63677e-23	-1.54956	-1.02817
94908398	chr13:94908398:C:T	3.20808e-22	-3.35199e-10	-0.838785
94908523	chr13:94908523:C:T	5.38521e-23	-1.57926	-1.04412
94908565	chr13:94908565:G:A	1.83584e-22	-3.35199e-10	-1.39696
94908850	chr13:94908850:A:G	3.46637e-22	-3.35199e-10	-0.76135
94908914	chr13:94908914:A:G	7.57684e-22	-3.35199e-10	0.0206394
94909071	chr13:94909071:C:G	4.15508e-23	-1.68808	-1.19463
94909131	chr13:94909131:A:T	2.27158e-22	-3.35199e-10	-1.18398
94909443	chr13:94909443:GTTA:G	5.89445e-23	-1.51503	-1.018
94909642	chr13:94909642:G:A	5.8231e-23	-1.50488	-1.04033
94909839	chr13:94909839:T:C	2.0268e-22	-3.35199e-10	-1.298
94909991	chr13:94909991:G:A	5.96167e-23	-1.5116	-1.01009
94910542	chr13:94910542:G:A	5.67518e-23	-1.51292	-1.05802
94910546	chr13:94910546:T:C	5.48372e-23	-1.53808	-1.06718
94910852	chr13:94910852:C:T	8.10021e-23	-0.825878	-1.38927
94911024	chr13:94911024:G:A	5.68062e-23	-1.53234	-1.03765
94911073	chr13:94911073:T:A	7.39333e-22	-3.35199e-10	-0.00387906
94911141	chr13:94911141:T:C	8.17001e-23	-0.822928	-1.38364
94911271	chr13:94911271:G:T	1.80719e-22	-1.43715	0.0244699
94911464	chr13:94911464:G:C	6.27073e-23	-1.46929	-1.00186
94911516	chr13:94911516:C:G	9.07784e-23	-2.10121	-3.84511e-10
94911697	chr13:94911697:T:C	6.50729e-23	-1.4897	-0.944416
94911745	chr13:94911745:T:C	6.72901e-23	-1.501	-0.899615
94911755	chr13:94911755:T:C	7.77245e-23	-0.874074	-1.38238
94911777	chr13:94911777:G:A	6.49711e-23	-1.53304	-0.902642
94911831	chr13:94911831:T:C	6.85207e-23	-1.5032	-0.879292
94911892	chr13:94911892:C:T	5.87304e-23	-1.52827	-1.0084
94912357	chr13:94912357:G:A	3.91571e-23	-1.56728	-1.37476
94912538	chr13:94912538:C:T	1.15573e-22	-1.85972	-3.84511e-10
94912539	chr13:94912539:A:G	2.9934e-22	0.47818	-1.38623
94912600	chr13:94912600:G:C	1.58954e-22	-0.810599	-0.730415
94912782	chr13:94912782:G:A	1.94322e-22	-3.35199e-10	-1.34011
94912912	chr13:94912912:C:T	6.88349e-23	-1.479	-0.898918
94912981	chr13:94912981:G:T	1.03164e-22	-1.73399	-0.239317
94913074	chr13:94913074:T:A	5.22454e-23	-1.59621	-1.05746
94913115	chr13:94913115:G:A	1.86636e-22	-3.35199e-10	-1.38047
94913729	chr13:94913729:G:A	1.98588e-22	-3.35199e-10	-1.3184
94913861	chr13:94913861:G:A	3.52277e-22	-3.35199e-10	-0.745209
94914182	chr13:94914182:C:T	1.86611e-22	-3.35199e-10	-1.3806
94914190	chr13:94914190:T:C	1.85722e-22	-3.35199e-10	-1.38538
94914257	chr13:94914257:A:G	2.69946e-22	-3.35199e-10	-1.01141
94914378	chr13:94914378:G:A	2.61614e-22	-3.35199e-10	-1.04276
94914422	chr13:94914422:C:T	5.08412e-23	-1.57377	-1.10715
94914582	chr13:94914582:T:C	2.06956e-22	-3.35199e-10	-1.27712
94914685	chr13:94914685:T:C	2.81851e-22	-3.35199e-10	-0.968248
94915073	chr13:94915073:C:A	2.70893e-22	-1.53865	0.530744
94915344	chr13:94915344:G:A	3.54088e-22	-3.35199e-10	-0.740081
94915653	chr13:94915653:A:G	1.89464e-22	-3.35199e-10	-1.36543
94915804	chr13:94915804:G:A	1.89876e-22	-3.35199e-10	-1.36326
94915854	chr13:94915854:A:G	2.62977e-22	-3.35199e-10	-1.03756
94915908	chr13:94915908:A:G	2.53485e-22	-3.35199e-10	-1.07432
94916261	chr13:94916261:G:A	1.55929e-22	-1.43077	-0.12946
94917175	chr13:94917175:T:A	2.1405e-22	-3.35199e-10	-1.24342
94917184	chr13:94917184:T:C	4.90784e-23	-1.58521	-1.131
94917661	chr13:94917661:C:T	2.03282e-22	-3.35199e-10	-1.29503
94917729	chr13:94917729:G:C	1.07285e-21	-3.35199e-10	0.368446
94918011	chr13:94918011:G:A	4.8694e-22	-3.35199e-10	-0.421486
94918055	chr13:94918055:T:C	2.94021e-23	-1.88483	-1.34373
94918267	chr13:94918267:G:A	1.04155e-22	-1.96375	-3.84511e-10
94918759	chr13:94918759:GAAACCCCGTCTCTCTA:G	4.68351e-23	-1.41552	-1.34747
94919072	chr13:94919072:T:C	1.83492e-22	-3.35199e-10	-1.39746
94919295	chr13:94919295:T:C	1.83738e-22	-3.35199e-10	-1.39611
94919296	chr13:94919296:G:C	1.83724e-22	-3.35199e-10	-1.3962
94919496	chr13:94919496:C:T	6.39225e-23	-1.63033	-0.82163
94919746	chr13:94919746:T:C	1.32026e-22	-1.79723	0.0706002
94919823	chr13:94919823:T:C	3.65534e-22	-3.35199e-10	-0.708267
94919936	chr13:94919936:A:T	7.91983e-22	-3.35199e-10	0.0649123
94920358	chr13:94920358:A:C	3.01602e-22	-3.35199e-10	-0.90052
94920473	chr13:94920473:T:G	1.84559e-22	-0.0215274	-1.37013
94920491	chr13:94920491:T:C	1.83536e-22	-3.35199e-10	-1.39722
94920525	chr13:94920525:T:G	4.6697e-23	-1.39939	-1.36655
94921178	chr13:94921178:G:A	2.8174e-23	-2.00227	-1.26896
94921190	chr13:94921190:C:T	4.52942e-23	-2.10376	-0.692687
94921222	chr13:94921222:AACAG:A	8.36473e-23	-2.04804	-0.134975
94921290	chr13:94921290:C:T	6.8462e-23	-1.92753	-0.455823
94921342	chr13:94921342:G:A	1.85386e-22	-3.35199e-10	-1.38719
94921368	chr13:94921368:G:A	3.44076e-22	-3.35199e-10	-0.768764
94921403	chr13:94921403:C:T	6.45476e-23	-1.92142	-0.520804
94921471	chr13:94921471:T:C	9.43829e-23	-1.92942	-0.13285
94921764	chr13:94921764:G:A	2.07666e-22	-3.35199e-10	-1.2737
94921994	chr13:94921994:CCA:C	9.5962e-23	-1.55239	-0.493288
94922020	chr13:94922020:C:G	2.02674e-22	-3.35199e-10	-1.29803
94922164	chr13:94922164:T:C	7.4865e-23	-1.8293	-0.464642
94922431	chr13:94922431:T:C	2.25338e-23	-2.10382	-1.39079
94922540	chr13:94922540:G:C	2.29187e-22	-3.35199e-10	-1.17509
94922746	chr13:94922746:C:T	7.75113e-23	-1.6914	-0.567801
94922771	chr13:94922771:C:T	3.77137e-23	-2.10178	-0.877821
94922860	chr13:94922860:G:A	1.85104e-22	-3.35199e-10	-1.38871
94923413	chr13:94923413:A:G	2.73534e-22	-3.35199e-10	-0.998203
94923471	chr13:94923471:A:G	1.44031e-22	-1.45084	-0.18876
94923632	chr13:94923632:C:T	1.03876e-22	-0.596704	-1.36973
94924369	chr13:94924369:A:T	2.37699e-22	-3.35199e-10	-1.13862
94924377	chr13:94924377:T:C	1.91585e-22	-3.35199e-10	-1.3543
94924486	chr13:94924486:T:C	8.85396e-23	-1.97332	-0.152862
94925119	chr13:94925119:C:T	2.72982e-22	-3.35199e-10	-1.00022
94925301	chr13:94925301:A:G	4.21622e-23	-2.00814	-0.859968
94925472	chr13:94925472:G:A	9.05479e-22	-3.35199e-10	0.198837
94925646	chr13:94925646:G:A	1.99497e-22	-3.35199e-10	-1.31383
94925677	chr13:94925677:T:C	3.87316e-22	-3.35199e-10	-0.650387
94925708	chr13:94925708:G:A	2.66506e-23	-1.94039	-1.38643
94926022	chr13:94926022:G:A	2.85143e-22	-3.35199e-10	-0.956635
94926330	chr13:94926330:G:A	4.47499e-23	-1.42624	-1.3823
94926351	chr13:94926351:C:G	7.49065e-23	-2.09411	-0.199277
94926384	chr13:94926384:C:T	9.11143e-22	-0.87744	1.08251
94926583	chr13:94926583:C:T	2.16439e-22	-3.35199e-10	-1.23232
94926730	chr13:94926730:G:A	1.93245e-22	-3.35199e-10	-1.34567
94927072	chr13:94927072:C:G	6.58719e-22	-3.35199e-10	-0.11933
94927344	chr13:94927344:T:C	2.90376e-22	-3.35199e-10	-0.93845
94927419	chr13:94927419:C:T	4.73355e-23	-1.95283	-0.799533
94927692	chr13:94927692:C:T	2.22916e-21	-1.93282	3.03257
94927699	chr13:94927699:A:T	1.0808e-22	-1.92676	-3.84511e-10
94927942	chr13:94927942:G:A	6.05346e-23	-2.0257	-0.480715
94927962	chr13:94927962:T:C	1.91641e-22	-1.84271	0.488712
94928006	chr13:94928006:T:G	3.90813e-23	-2.09152	-0.852462
94928304	chr13:94928304:T:C	4.55866e-21	1.81516	-3.84511e-10
94928986	chr13:94928986:C:T	2.90611e-22	-3.35199e-10	-0.937642
94929349	chr13:94929349:G:A	7.53206e-22	-2.03571	2.05043
94929634	chr13:94929634:A:G	3.20517e-23	-1.8397	-1.30257
94929668	chr13:94929668:T:C	1.46634e-22	-1.18542	-0.436273
94929682	chr13:94929682:G:A	2.13803e-21	1.94069	-0.882683
94929760	chr13:94929760:C:T	4.36832e-23	-1.91966	-0.913006
94929885	chr13:94929885:C:T	5.4697e-23	-2.09898	-0.508835
94930101	chr13:94930101:C:T	3.66454e-23	-1.61312	-1.39522
94930167	chr13:94930167:A:G	2.66085e-22	-3.35199e-10	-1.02581
94930532	chr13:94930532:T:C	2.55162e-22	-3.35199e-10	-1.06773
94930559	chr13:94930559:T:C	4.07428e-22	-3.35199e-10	-0.599764
94930597	chr13:94930597:T:A	5.81369e-23	-1.1496	-1.39723
94930680	chr13:94930680:T:C	3.36848e-23	-2.0331	-1.05949
94931171	chr13:94931171:G:A	1.83606e-22	-3.35199e-10	-1.39684
94931182	chr13:94931182:C:T	1.83836e-22	-3.35199e-10	-1.39558
94931875	chr13:94931875:C:T	1.14623e-21	1.72837	-1.29376
94932339	chr13:94932339:T:C	6.30607e-23	-1.12531	-1.34022
94932490	chr13:94932490:C:T	1.87895e-22	-3.35199e-10	-1.37374
94932498	chr13:94932498:G:A	2.67364e-23	-1.93549	-1.38812
94932569	chr13:94932569:A:G	2.42116e-23	-2.10344	-1.31936
94933291	chr13:94933291:C:G	2.55735e-23	-2.02842	-1.33965
94933307	chr13:94933307:T:G	7.19503e-23	-1.1023	-1.23135
94933335	chr13:94933335:C:T	5.92696e-23	-2.06922	-0.458306
94933560	chr13:94933560:T:A	1.52165e-22	-1.58466	-3.84511e-10
94933956	chr13:94933956:C:T	1.6411e-21	1.8156	-1.02211
94934327	chr13:94934327:T:C	8.75334e-23	-1.06575	-1.07185
94934735	chr13:94934735:T:C	7.44359e-23	-1.18927	-1.11042
94934737	chr13:94934737:A:G	9.26688e-22	1.46771	-1.24572
94934819	chr13:94934819:A:G	2.77796e-23	-1.9406	-1.34473
94934861	chr13:94934861:G:A	1.87408e-22	-3.35199e-10	-1.37634
94935157	chr13:94935157:A:C	2.49776e-23	-2.00469	-1.38696
94935393	chr13:94935393:A:G	2.75574e-23	-1.89828	-1.39508
94935490	chr13:94935490:G:A	8.84888e-22	1.41915	-1.24331
94935571	chr13:94935571:A:T	2.54646e-22	-3.35199e-10	-1.06975
94935785	chr13:94935785:C:T	5.56357e-23	-1.37843	-1.21237
94936196	chr13:94936196:G:T	2.92228e-22	-3.35199e-10	-0.932092
94936291	chr13:94936291:T:C	1.27253e-22	-0.439305	-1.32415
94936306	chr13:94936306:A:C	3.11848e-22	-3.35199e-10	-0.867112
94936437	chr13:94936437:A:C	1.35346e-22	-1.70179	-3.84511e-10
94936523	chr13:94936523:C:T	3.43965e-22	-3.35199e-10	-0.769088
94936684	chr13:94936684:C:CA	4.7513e-23	-2.09285	-0.65577
94936772	chr13:94936772:G:A	6.18513e-22	-2.01998	1.83767
94937293	chr13:94937293:T:C	4.04875e-23	-2.05004	-0.858596
94937317	chr13:94937317:T:C	3.22153e-23	-2.10384	-1.03335
94937618	chr13:94937618:T:C	3.045e-22	-3.35199e-10	-0.890955
94937737	chr13:94937737:A:G	1.94253e-22	-3.35199e-10	-1.34046
94937774	chr13:94937774:G:T	2.10794e-22	-3.35199e-10	-1.25874
94937977	chr13:94937977:G:A	1.28216e-22	-1.75591	-3.84511e-10
94938410	chr13:94938410:T:TCTG	4.25034e-22	-3.35199e-10	-0.557458
94938438	chr13:94938438:G:A	6.7629e-22	1.18976	-1.28276
94939126	chr13:94939126:A:C	2.11646e-22	-3.35199e-10	-1.25471
94939438	chr13:94939438:GA:G	9.83068e-22	-3.35199e-10	0.281051
94939890	chr13:94939890:T:C	2.62152e-23	-2.05603	-1.28726
94940253	chr13:94940253:A:G	2.86219e-22	-3.35199e-10	-0.95287
94940427	chr13:94940427:A:G	2.61756e-23	-2.04097	-1.30383
94940486	chr13:94940486:A:G	6.94127e-23	-1.56219	-0.807368
94940552	chr13:94940552:G:A	1.04721e-22	-0.563428	-1.3949
94941071	chr13:94941071:G:A	2.46459e-22	-3.35199e-10	-1.10243
94941298	chr13:94941298:T:G	2.99385e-23	-1.81455	-1.39593
94941446	chr13:94941446:C:T	1.26406e-22	-0.462583	-1.30755
94941749	chr13:94941749:G:A	9.75448e-22	-3.35199e-10	0.273269
94941769	chr13:94941769:T:G	3.61596e-23	-1.66221	-1.35947
94941798	chr13:94941798:G:T	2.26619e-22	-3.35199e-10	-1.18636
94942368	chr13:94942368:T:C	7.15997e-23	-1.51637	-0.822167
94942644	chr13:94942644:T:A	2.28346e-22	-3.35199e-10	-1.17876
94942868	chr13:94942868:T:C	2.33622e-23	-2.06103	-1.39748
94942962	chr13:94942962:A:G	2.22879e-22	-3.35199e-10	-1.203
94943306	chr13:94943306:G:A	3.10112e-22	-3.35199e-10	-0.872693
94943344	chr13:94943344:C:A	2.47115e-23	-2.05044	-1.35192
94943937	chr13:94943937:G:C	2.75104e-22	-3.35199e-10	-0.992477
94943968	chr13:94943968:C:T	6.03224e-23	-1.60699	-0.902939
94944016	chr13:94944016:C:T	2.95003e-23	-1.84118	-1.38405
94944177	chr13:94944177:C:A	3.39378e-22	-3.35199e-10	-0.782514
94944452	chr13:94944452:A:G	2.85729e-22	-3.35199e-10	-0.954585
94944863	chr13:94944863:T:C	1.95481e-22	-3.35199e-10	-1.33416
94944877	chr13:94944877:C:A	7.02519e-23	-1.67476	-0.682782
94944976	chr13:94944976:T:C	8.61347e-23	-1.50963	-0.644082
94945232	chr13:94945232:G:A	2.40908e-22	-3.35199e-10	-1.12521
94945314	chr13:94945314:G:C	2.08353e-22	-3.35199e-10	-1.27039
94945409	chr13:94945409:C:T	6.0187e-23	-1.85868	-0.653492
94945450	chr13:94945450:T:C	2.64886e-23	-1.95901	-1.3739
94945598	chr13:94945598:G:A	5.2335e-22	-0.349377	-3.84511e-10
94945945	chr13:94945945:G:C	7.58876e-22	-3.35199e-10	0.022211
94946014	chr13:94946014:G:A	2.03364e-22	-3.35199e-10	-1.29463
94946064	chr13:94946064:C:A	4.79735e-23	-2.08662	-0.652354
94946164	chr13:94946164:C:G	2.36429e-22	-3.35199e-10	-1.14398
94946319	chr13:94946319:G:A	8.70383e-22	-3.35199e-10	0.159305
94946485	chr13:94946485:T:A	6.42575e-23	-2.10126	-0.345464
94946503	chr13:94946503:G:T	2.2409e-22	-0.307588	-0.889992
94946678	chr13:94946678:T:C	8.20478e-22	-3.35199e-10	0.10026
94946682	chr13:94946682:T:C	2.89661e-23	-2.10108	-1.14242
94946909	chr13:94946909:A:G	2.84278e-23	-2.10361	-1.15865
94947037	chr13:94947037:G:A	2.19657e-22	-0.211761	-1.0058
94947227	chr13:94947227:C:T	2.36321e-22	-0.251927	-0.892511
94947284	chr13:94947284:T:C	2.29033e-23	-2.10362	-1.37472
94947471	chr13:94947471:C:T	5.05673e-23	-1.33964	-1.34668
94947750	chr13:94947750:G:A	1.93134e-22	-3.35199e-10	-1.34625
94947828	chr13:94947828:A:G	2.46603e-23	-2.0284	-1.37604
94947831	chr13:94947831:A:G	3.21966e-23	-2.07879	-1.05897
94947891	chr13:94947891:A:G	2.0686e-22	-3.35199e-10	-1.27758
94948260	chr13:94948260:A:G	2.48468e-23	-2.02417	-1.37272
94948542	chr13:94948542:A:G	2.32213e-22	-3.35199e-10	-1.16197
94948890	chr13:94948890:T:C	1.37995e-22	-1.68241	-3.84511e-10
94948891	chr13:94948891:C:T	7.34042e-23	-1.89655	-0.417101
94949294	chr13:94949294:T:C	1.86395e-22	-3.35199e-10	-1.38176
94949306	chr13:94949306:A:C	3.83076e-23	-1.60541	-1.35857
94949491	chr13:94949491:C:T	2.29146e-22	-3.35199e-10	-1.17527
94949755	chr13:94949755:G:C	2.37868e-22	-3.35199e-10	-1.13791
94949893	chr13:94949893:A:T	2.53587e-23	-2.0003	-1.3762
94949904	chr13:94949904:G:A	2.6259e-23	-1.9442	-1.39741
94949944	chr13:94949944:G:C	2.52958e-23	-2.00187	-1.37712
94949947	chr13:94949947:G:C	2.50176e-23	-2.01293	-1.37712
94949994	chr13:94949994:G:T	2.26151e-22	-3.35199e-10	-1.18842
94950101	chr13:94950101:T:C	5.71028e-21	-3.35199e-10	2.0404
94950326	chr13:94950326:C:T	6.71829e-23	-1.5394	-0.862807
94950345	chr13:94950345:C:T	7.0617e-23	-1.12263	-1.22973
94950379	chr13:94950379:T:G	2.53039e-23	-2.00297	-1.3757
94950641	chr13:94950641:G:C	1.04991e-21	-3.35199e-10	0.346834
94950718	chr13:94950718:G:T	2.91847e-23	-2.1029	-1.13308
94950879	chr13:94950879:G:C	2.567e-22	-0.154149	-0.90757
94950977	chr13:94950977:C:T	9.51784e-23	-2.05387	-3.84511e-10
94951081	chr13:94951081:CCAAAGTGTG:C	3.89916e-22	-2.10072	1.45703
94951141	chr13:94951141:A:AC	4.40249e-23	-2.01085	-0.814023
94951368	chr13:94951368:G:A	5.93121e-23	-1.468	-1.05881
94951621	chr13:94951621:A:G	3.81629e-23	-1.6526	-1.31516
94951850	chr13:94951850:A:G	2.89758e-23	-1.98291	-1.26026
94952084	chr13:94952084:A:T	3.92176e-22	-0.238227	-0.399689
94952358	chr13:94952358:T:C	1.13252e-21	-3.35199e-10	0.422576
94952376	chr13:94952376:G:A	2.84595e-22	-0.218167	-0.740391
94952483	chr13:94952483:C:T	5.3467e-22	-3.35199e-10	-0.327978
94952489	chr13:94952489:T:C	1.01369e-21	-3.35199e-10	0.31173
94952556	chr13:94952556:C:T	2.13e-22	-3.35199e-10	-1.24834
94952811	chr13:94952811:A:G	1.1549e-21	-3.35199e-10	0.44214
94952860	chr13:94952860:T:G	2.1111e-22	-3.35199e-10	-1.25725
94952919	chr13:94952919:C:T	1.40197e-22	-0.292357	-1.37422
94953506	chr13:94953506:A:G	1.17823e-21	-3.35199e-10	0.462144
94953544	chr13:94953544:C:T	4.70956e-23	-1.36805	-1.3894
94953664	chr13:94953664:G:A	1.88385e-22	-3.35199e-10	-1.37114
94953862	chr13:94953862:A:C	1.68499e-22	-1.4827	-3.84511e-10
94954184	chr13:94954184:G:A	3.00117e-22	-3.35199e-10	-0.905455
94954496	chr13:94954496:G:A	2.45627e-22	-3.35199e-10	-1.10581
94954550	chr13:94954550:A:G	2.51965e-23	-2.01403	-1.36889
94954928	chr13:94954928:G:A	1.63935e-22	-1.99132	0.481165
94955107	chr13:94955107:A:G	1.27118e-20	2.84066	-3.84511e-10
94955108	chr13:94955108:A:C	1.43637e-22	-1.19324	-0.449101
94955309	chr13:94955309:A:T	2.53458e-22	-0.179549	-0.894881
94955367	chr13:94955367:G:A	3.61569e-23	-2.08869	-0.933067
94955504	chr13:94955504:T:G	2.24744e-22	-3.35199e-10	-1.19466
94955633	chr13:94955633:T:C	2.30922e-22	-3.35199e-10	-1.16755
94955671	chr13:94955671:G:GT	1.15897e-21	-3.35199e-10	0.445661
94955692	chr13:94955692:A:G	2.88677e-23	-1.97086	-1.27605
94955728	chr13:94955728:T:C	2.29841e-22	-3.35199e-10	-1.17224
94956152	chr13:94956152:C:T	2.93912e-23	-2.02264	-1.20629
94956274	chr13:94956274:A:G	3.49852e-23	-1.92966	-1.12504
94956981	chr13:94956981:A:T	5.74484e-23	-2.08386	-0.474882
94957010	chr13:94957010:G:A	3.88971e-22	-2.10283	1.45671
94957072	chr13:94957072:A:G	6.56529e-23	-1.53098	-0.894265
94957229	chr13:94957229:G:C	1.38007e-21	-3.35199e-10	0.620264
94957338	chr13:94957338:C:T	4.91543e-23	-1.99928	-0.715382
94957877	chr13:94957877:C:T	2.46447e-23	-2.08138	-1.32369
94958217	chr13:94958217:C:T	7.55165e-23	-2.04324	-0.242036
94958485	chr13:94958485:C:T	5.41969e-22	-2.09005	1.77563
94958523	chr13:94958523:CA:C	1.28972e-21	-3.35199e-10	0.552551
94958536	chr13:94958536:G:A	1.0184e-21	-3.35199e-10	0.316357
94958573	chr13:94958573:C:T	7.11653e-23	-1.79665	-0.547968
94958577	chr13:94958577:C:T	3.05055e-22	-3.35199e-10	-0.889135
94958781	chr13:94958781:G:A	4.1819e-21	-3.35199e-10	1.72889
94959845	chr13:94959845:G:A	9.85131e-23	-2.01944	-3.84511e-10
94959848	chr13:94959848:G:A	4.51369e-23	-1.69007	-1.10986
94959920	chr13:94959920:T:A	9.09841e-23	-2.09894	-3.84511e-10
94960091	chr13:94960091:G:A	1.84709e-22	-3.35199e-10	-1.39085
94960115	chr13:94960115:G:A	1.70181e-22	-0.0796874	-1.39308
94960363	chr13:94960363:A:C	2.27712e-23	-2.10115	-1.38298
94960464	chr13:94960464:C:T	1.5081e-22	-1.59361	-3.84511e-10
94960658	chr13:94960658:G:A	2.33378e-23	-2.0973	-1.36226
94960723	chr13:94960723:T:C	3.20342e-23	-1.74752	-1.3953
94960875	chr13:94960875:A:G	4.19335e-22	-3.35199e-10	-0.570958
94960901	chr13:94960901:C:T	2.34271e-23	-2.0908	-1.36494
94960966	chr13:94960966:A:G	2.06328e-22	-3.35199e-10	-1.28016
94961301	chr13:94961301:G:C	2.66348e-22	-1.02482	-3.84511e-10
94961370	chr13:94961370:T:C	1.96293e-22	-3.35199e-10	-1.33002
94961517	chr13:94961517:G:T	1.9065e-22	-3.35199e-10	-1.35919
94961696	chr13:94961696:C:T	8.1953e-23	-0.806537	-1.39694
94961705	chr13:94961705:T:C	2.29452e-22	-3.35199e-10	-1.17393
94961898	chr13:94961898:A:G	2.80237e-23	-1.87919	-1.39739
94961950	chr13:94961950:G:A	1.23921e-22	-1.78999	-3.84511e-10
94962120	chr13:94962120:A:G	2.42918e-23	-2.09329	-1.3262
94962274	chr13:94962274:T:G	4.32986e-23	-2.06413	-0.777375
94962382	chr13:94962382:C:T	2.41247e-23	-2.08077	-1.34562
94962451	chr13:94962451:A:G	1.83488e-22	-3.35199e-10	-1.39748
94962828	chr13:94962828:A:G	2.35677e-22	-3.35199e-10	-1.14716
94962867	chr13:94962867:G:A	2.74402e-23	-1.9002	-1.39742
94962880	chr13:94962880:C:T	1.16605e-22	-0.462132	-1.3887
94962988	chr13:94962988:C:T	2.82193e-23	-1.87224	-1.39739
94963163	chr13:94963163:G:A	2.87153e-23	-1.85483	-1.39737
94963259	chr13:94963259:G:A	2.00833e-22	-3.35199e-10	-1.30715
94963396	chr13:94963396:G:A	1.93114e-22	-3.35199e-10	-1.34635
94963521	chr13:94963521:T:G	3.62957e-23	-1.81032	-1.20761
94963540	chr13:94963540:AC:A	3.01928e-22	-3.35199e-10	-0.89944
94963848	chr13:94963848:C:T	2.01302e-22	-3.35199e-10	-1.30482
94964070	chr13:94964070:C:T	4.51361e-21	2.28529	-0.480065
94964357	chr13:94964357:G:A	1.96722e-22	0.0530391	-1.38088
94964411	chr13:94964411:C:T	9.06075e-23	-2.10309	-3.84511e-10
94964499	chr13:94964499:CACAAT:C	2.79732e-23	-1.88175	-1.39663
94964828	chr13:94964828:A:G	1.02122e-22	-1.98346	-3.84511e-10
94964850	chr13:94964850:AAAAT:A	2.70241e-23	-1.9247	-1.3882
94964877	chr13:94964877:T:TA	6.07427e-23	-1.25448	-1.2485
94964983	chr13:94964983:C:T	2.82121e-23	-1.8725	-1.39737
94965085	chr13:94965085:T:C	8.39881e-23	-0.784539	-1.39441
94965156	chr13:94965156:A:C	3.17595e-23	-1.76733	-1.38411
94965161	chr13:94965161:T:C	6.34263e-23	-1.06234	-1.39741
94965336	chr13:94965336:T:G	1.17537e-22	-1.84287	-3.84511e-10
94965338	chr13:94965338:T:G	6.63029e-22	1.06743	-1.18023
94965340	chr13:94965340:T:G	6.66583e-22	1.08168	-1.18914
94965589	chr13:94965589:C:T	1.89595e-22	-3.35199e-10	-1.36474
94965896	chr13:94965896:C:A	4.60318e-22	0.816095	-1.29381
94965915	chr13:94965915:G:A	6.50225e-23	-1.03768	-1.39721
94966070	chr13:94966070:C:A	9.2443e-23	-2.08304	-3.84511e-10
94967355	chr13:94967355:A:G	1.84435e-22	-3.35199e-10	-1.39233
94967431	chr13:94967431:G:T	2.5094e-22	-3.35199e-10	-1.08442
94967660	chr13:94967660:G:A	1.94343e-22	-3.35199e-10	-1.34
94967968	chr13:94967968:G:T	5.80761e-22	-3.35199e-10	-0.245289
94968130	chr13:94968130:T:C	2.48669e-22	-3.35199e-10	-1.09351
94968181	chr13:94968181:G:A	1.88576e-22	-3.35199e-10	-1.37013
94968447	chr13:94968447:G:T	2.51042e-22	-3.35199e-10	-1.08401
94968467	chr13:94968467:C:T	5.99649e-23	-1.47696	-1.0389
94968697	chr13:94968697:T:C	2.06217e-22	-3.35199e-10	-1.2807
94968738	chr13:94968738:C:T	2.88983e-22	-0.943258	-3.84511e-10
94969000	chr13:94969000:A:G	2.31035e-22	-3.35199e-10	-1.16706
94969303	chr13:94969303:T:G	2.08728e-22	-3.35199e-10	-1.2686
94969360	chr13:94969360:C:T	1.85454e-22	-3.35199e-10	-1.38682
94969545	chr13:94969545:T:C	1.91647e-22	-3.35199e-10	-1.35397
94969716	chr13:94969716:A:T	4.98373e-22	0.845727	-1.24401
94969888	chr13:94969888:T:A	2.02958e-22	-3.35199e-10	-1.29663
94970071	chr13:94970071:T:G	2.21727e-22	-3.35199e-10	-1.20818
94970312	chr13:94970312:C:T	9.09235e-23	-2.09961	-3.84511e-10
94970315	chr13:94970315:G:A	2.23832e-22	-3.35199e-10	-1.19873
94970743	chr13:94970743:G:A	2.14487e-22	-3.35199e-10	-1.24138
94971743	chr13:94971743:T:C	1.99945e-22	-3.35199e-10	-1.31159
94972058	chr13:94972058:A:G	2.20687e-22	-3.35199e-10	-1.21288
94972312	chr13:94972312:T:A	2.82854e-23	-1.87122	-1.39607
94972500	chr13:94972500:G:A	3.05181e-23	-1.79545	-1.39586
94972513	chr13:94972513:A:G	5.57141e-22	-3.35199e-10	-0.28681
94972538	chr13:94972538:C:G	1.91569e-22	-3.35199e-10	-1.35438
94972611	chr13:94972611:C:T	4.23662e-23	-2.0853	-0.777974
94972747	chr13:94972747:G:A	4.6458e-22	0.823169	-1.29166
94972929	chr13:94972929:T:C	2.72993e-23	-1.90634	-1.39643
94973088	chr13:94973088:A:G	2.08246e-22	-3.35199e-10	-1.27091
94973097	chr13:94973097:C:T	6.25779e-23	-1.30088	-1.17234
94973111	chr13:94973111:C:A	1.93036e-22	-3.35199e-10	-1.34675
94973457	chr13:94973457:C:T	2.02854e-22	-3.35199e-10	-1.29714
94973726	chr13:94973726:A:G	2.02506e-22	-3.35199e-10	-1.29886
94973731	chr13:94973731:G:A	4.58245e-22	0.810243	-1.29247
94974364	chr13:94974364:C:G	2.49175e-22	-3.35199e-10	-1.09147
94975278	chr13:94975278:C:T	1.96982e-22	-3.35199e-10	-1.32652
94975314	chr13:94975314:C:G	1.90118e-22	-3.35199e-10	-1.36198
94975583	chr13:94975583:TA:T	2.64761e-23	-1.93745	-1.39594
94975751	chr13:94975751:G:A	1.58275e-22	-0.165155	-1.38014
94976035	chr13:94976035:T:G	7.3903e-22	-3.35199e-10	-0.00428834
94976482	chr13:94976482:G:T	1.96698e-22	-3.35199e-10	-1.32796
94976681	chr13:94976681:A:G	1.96605e-22	-3.35199e-10	-1.32843
94976704	chr13:94976704:A:G	1.94291e-22	-3.35199e-10	-1.34027
94976858	chr13:94976858:G:A	4.96255e-23	-1.58922	-1.1159
94976901	chr13:94976901:G:C	2.09813e-22	-3.35199e-10	-1.26341
94976982	chr13:94976982:G:A	2.04139e-22	-3.35199e-10	-1.29082
94977082	chr13:94977082:G:A	2.86125e-23	-1.85843	-1.39736
94977463	chr13:94977463:TGA:T	2.72972e-22	0.379714	-1.37997
94977538	chr13:94977538:G:A	4.19654e-23	-1.75324	-1.11954
94977656	chr13:94977656:T:C	2.17443e-22	-3.35199e-10	-1.22769
94977836	chr13:94977836:G:A	2.21285e-22	-3.35199e-10	-1.21018
94978052	chr13:94978052:A:G	2.65502e-23	-1.93453	-1.39607
94978445	chr13:94978445:G:C	2.5966e-23	-2.09616	-1.25668
94978811	chr13:94978811:C:T	1.84118e-22	-1.39405	-3.84511e-10
94978892	chr13:94978892:A:G	2.02837e-22	-3.35199e-10	-1.29722
94979095	chr13:94979095:C:T	1.93218e-22	-3.35199e-10	-1.34581
94979140	chr13:94979140:C:T	1.95038e-22	-3.35199e-10	-1.33643
94979405	chr13:94979405:C:G	2.64902e-23	-2.09831	-1.23454
94980085	chr13:94980085:T:G	2.143e-22	-3.35199e-10	-1.24225
94980204	chr13:94980204:ATTTG:A	2.07385e-22	-3.35199e-10	-1.27505
94980516	chr13:94980516:C:T	2.98085e-22	0.451309	-1.36356
94980637	chr13:94980637:T:C	3.24262e-23	-2.07601	-1.05465
94980704	chr13:94980704:C:T	2.65037e-23	-2.10168	-1.23066
94980756	chr13:94980756:G:A	1.97029e-22	-3.35199e-10	-1.32628
94980884	chr13:94980884:C:T	2.59993e-23	-2.09675	-1.25481
94980934	chr13:94980934:C:G	3.5966e-23	-1.87841	-1.14864
94980951	chr13:94980951:C:T	2.6299e-23	-2.10018	-1.23992
94981254	chr13:94981254:C:T	2.61354e-23	-2.09885	-1.24749
94981285	chr13:94981285:G:A	1.9363e-22	-3.35199e-10	-1.34368
94981342	chr13:94981342:A:T	1.97118e-22	-3.35199e-10	-1.32582
94981367	chr13:94981367:C:A	2.72053e-23	-1.91012	-1.3961
94981644	chr13:94981644:T:C	1.96167e-22	-3.35199e-10	-1.33066
94981764	chr13:94981764:A:T	2.60726e-23	-2.10019	-1.24855
94981822	chr13:94981822:C:A	5.3635e-23	-1.41776	-1.20966
94982059	chr13:94982059:T:C	2.63339e-23	-2.10033	-1.23844
94982168	chr13:94982168:G:A	3.29017e-23	-2.05736	-1.05874
94982190	chr13:94982190:A:G	2.7526e-22	0.366719	-1.35863
94982452	chr13:94982452:G:A	2.67998e-23	-1.92516	-1.39607
94982716	chr13:94982716:G:T	3.53427e-23	-2.05728	-0.987258
94982739	chr13:94982739:G:A	2.64254e-23	-2.10025	-1.23505
94982847	chr13:94982847:G:A	2.61299e-23	-2.09581	-1.25074
94982868	chr13:94982868:A:G	2.65319e-23	-1.93513	-1.39615
94983609	chr13:94983609:G:GA	1.87951e-22	-3.35199e-10	-1.37345
94983785	chr13:94983785:A:G	1.91164e-22	-3.35199e-10	-1.35649
94984011	chr13:94984011:G:A	2.10896e-22	-3.35199e-10	-1.25826
94984188	chr13:94984188:A:C	3.09561e-23	-2.04887	-1.12818
94984557	chr13:94984557:AT:A	2.64631e-23	-2.05644	-1.27743
94984713	chr13:94984713:C:T	5.66459e-22	-3.35199e-10	-0.270222
94984845	chr13:94984845:T:C	2.37664e-23	-2.05264	-1.38872
94985113	chr13:94985113:G:A	2.04855e-22	-3.35199e-10	-1.28733
94985457	chr13:94985457:T:A	2.32351e-23	-2.09295	-1.37101
94985693	chr13:94985693:T:A	2.24621e-21	1.10737	-3.84511e-10
94985843	chr13:94985843:C:T	3.67668e-22	0.646889	-1.34934
94987482	chr13:94987482:A:T	2.06427e-22	-3.35199e-10	-1.27968
94987680	chr13:94987680:C:T	2.73958e-23	-1.90888	-1.39036
94987708	chr13:94987708:G:C	2.76562e-23	-1.90013	-1.38964
94987781	chr13:94987781:C:T	1.37247e-22	-0.294559	-1.39329
94988118	chr13:94988118:T:C	4.50968e-22	-3.35199e-10	-0.49823
94988209	chr13:94988209:A:G	3.57963e-21	1.57339	-3.84511e-10
94988311	chr13:94988311:C:T	1.9136e-22	-3.35199e-10	-1.35547
94988576	chr13:94988576:G:A	1.25328e-22	-0.389119	-1.38958
94988618	chr13:94988618:C:A	7.95811e-22	1.36815	-1.29842
94988626	chr13:94988626:A:G	1.93173e-22	-3.35199e-10	-1.34604
94989038	chr13:94989038:AAC:A	3.00172e-23	-1.81082	-1.39704
94989148	chr13:94989148:T:A	8.02049e-22	1.38128	-1.30373
94989232	chr13:94989232:G:A	7.64564e-22	1.3356	-1.30592
94989240	chr13:94989240:A:C	2.50179e-22	0.286454	-1.3739
94989471	chr13:94989471:C:A	5.0495e-23	-1.42803	-1.25972
94989699	chr13:94989699:G:T	4.51606e-22	0.887218	-1.38403
94989705	chr13:94989705:C:G	4.33363e-22	0.846303	-1.38435
94989742	chr13:94989742:A:G	8.0825e-22	1.38957	-1.30432
94989776	chr13:94989776:G:A	1.22595e-22	-0.40892	-1.39182
94989780	chr13:94989780:G:T	2.2892e-22	-3.35199e-10	-1.17626
94989888	chr13:94989888:G:A	9.11651e-23	-2.09696	-3.84511e-10
94990167	chr13:94990167:T:C	8.23303e-22	1.40841	-1.30471
94990491	chr13:94990491:C:T	1.88835e-22	-3.35199e-10	-1.36875
94990497	chr13:94990497:C:T	1.84287e-22	-3.35199e-10	-1.39313
94990608	chr13:94990608:T:C	8.09658e-22	1.39217	-1.30519
94990621	chr13:94990621:G:A	3.28061e-23	-1.87971	-1.2393
94990892	chr13:94990892:G:A	3.37208e-23	-2.02712	-1.06439
94990951	chr13:94990951:C:T	1.96185e-22	-3.35199e-10	-1.33057
94990992	chr13:94990992:T:C	1.9364e-22	-3.35199e-10	-1.34363
94991004	chr13:94991004:C:T	8.18275e-22	1.39451	-1.29694
94991228	chr13:94991228:T:C	8.22634e-22	1.40836	-1.30548
94991426	chr13:94991426:T:G	1.05457e-22	-1.95132	-3.84511e-10
94991574	chr13:94991574:G:A	4.12251e-22	0.769011	-1.35701
94991683	chr13:94991683:C:G	1.69401e-22	-0.135882	-1.34148
94992089	chr13:94992089:T:C	5.17446e-23	-1.41743	-1.24588
94992128	chr13:94992128:A:G	1.94524e-22	-3.35199e-10	-1.33907
94992387	chr13:94992387:C:A	4.28984e-22	0.804864	-1.35307
94992502	chr13:94992502:C:A	4.26181e-22	0.779649	-1.33441
94992520	chr13:94992520:G:A	8.96662e-22	1.46912	-1.28007
94992572	chr13:94992572:G:A	3.45312e-23	-2.02698	-1.04078
94992671	chr13:94992671:G:A	1.93173e-22	-3.35199e-10	-1.34604
94992708	chr13:94992708:C:T	9.29355e-22	1.51485	-1.28999
94993330	chr13:94993330:A:G	9.8937e-22	1.60012	-1.31268
94993427	chr13:94993427:T:C	9.03851e-22	1.49816	-1.30112
94993540	chr13:94993540:A:C	2.08545e-22	-3.35199e-10	-1.26947
94993571	chr13:94993571:C:T	4.28533e-22	0.761278	-1.31054
94993572	chr13:94993572:G:A	1.28499e-22	-0.3567	-1.39701
94993583	chr13:94993583:T:C	9.03634e-22	1.50187	-1.30507
94993656	chr13:94993656:G:A	4.8967e-22	0.939697	-1.35559
94993703	chr13:94993703:T:C	4.74526e-22	0.909847	-1.35716
94993934	chr13:94993934:G:A	1.89164e-22	-3.35199e-10	-1.36701
94994127	chr13:94994127:T:C	4.37781e-22	0.83194	-1.35985
94994139	chr13:94994139:G:GGCATATGT	2.1259e-22	-3.35199e-10	-1.25026
94994161	chr13:94994161:G:C	4.55644e-22	-3.35199e-10	-0.487916
94994203	chr13:94994203:A:G	6.85861e-23	-1.09025	-1.29129
94994490	chr13:94994490:C:T	1.25616e-22	-0.38118	-1.39522
94994532	chr13:94994532:C:T	3.78829e-23	-1.5989	-1.37622
94994704	chr13:94994704:G:A	3.90416e-22	0.719659	-1.36207
94994754	chr13:94994754:G:A	3.85648e-22	0.706651	-1.36135
94995062	chr13:94995062:T:G	3.95344e-22	0.702144	-1.33201
94995238	chr13:94995238:T:A	6.28201e-23	-1.12847	-1.34088
94995321	chr13:94995321:G:A	2.41282e-22	0.217057	-1.34072
94995338	chr13:94995338:C:G	3.48462e-22	0.419648	-1.17574
94995451	chr13:94995451:A:T	3.28139e-23	-1.87558	-1.2432
94995522	chr13:94995522:T:C	1.89031e-22	-3.35199e-10	-1.36772
94995525	chr13:94995525:G:A	2.62501e-23	-1.94456	-1.3974
94995597	chr13:94995597:A:G	3.96758e-22	0.715477	-1.34178
94995736	chr13:94995736:G:A	3.83867e-22	0.690724	-1.35006
94995884	chr13:94995884:A:G	2.14341e-22	-3.35199e-10	-1.24206
94996030	chr13:94996030:TTAAGA:T	4.3714e-22	0.806599	-1.33597
94996113	chr13:94996113:T:C	3.36451e-22	0.547834	-1.33901
94996142	chr13:94996142:T:C	7.23998e-23	-0.942309	-1.38512
94996197	chr13:94996197:G:A	4.37513e-22	0.786004	-1.31453
94996321	chr13:94996321:A:G	1.86824e-22	-3.35199e-10	-1.37946
94996365	chr13:94996365:G:A	1.9122e-22	-3.35199e-10	-1.3562
94996476	chr13:94996476:CA:C	2.68519e-23	-1.9249	-1.39439
94996491	chr13:94996491:G:A	4.64217e-22	0.80306	-1.27233
94996562	chr13:94996562:C:T	2.2503e-22	-3.35199e-10	-1.19339
94996598	chr13:94996598:G:A	2.191e-22	0.143189	-1.36329
94996722	chr13:94996722:C:T	1.90896e-22	-3.35199e-10	-1.3579
94996741	chr13:94996741:T:C	5.13107e-23	-1.91747	-0.754261
94997237	chr13:94997237:T:C	1.92569e-22	-3.35199e-10	-1.34917
94997309	chr13:94997309:T:C	2.54167e-23	-2.00721	-1.36701
94997596	chr13:94997596:C:T	2.40434e-23	-2.08267	-1.3471
94997695	chr13:94997695:T:C	7.15234e-22	1.33016	-1.36718
94997801	chr13:94997801:C:T	6.53844e-22	1.24208	-1.36884
94997810	chr13:94997810:C:T	2.42314e-23	-2.07347	-1.34851
94997859	chr13:94997859:AT:A	2.56408e-23	-1.97034	-1.3951
94997976	chr13:94997976:ACT:A	2.41696e-23	-2.07095	-1.35359
94998039	chr13:94998039:G:A	2.40928e-23	-2.07454	-1.35317
94998094	chr13:94998094:A:G	1.99088e-22	-3.35199e-10	-1.31588
94998181	chr13:94998181:T:A	2.42026e-23	-2.07324	-1.34993
94998341	chr13:94998341:A:T	2.59824e-23	-1.95713	-1.39508
94998351	chr13:94998351:C:T	2.05464e-22	-3.35199e-10	-1.28436
94998425	chr13:94998425:A:C	2.5292e-23	-2.04127	-1.33787
94998457	chr13:94998457:G:A	9.8855e-23	-2.01597	-3.84511e-10
94998458	chr13:94998458:T:C	6.76229e-23	-1.88557	-0.510114
94998560	chr13:94998560:C:T	2.98021e-23	-1.84181	-1.37324
94998582	chr13:94998582:TG:T	1.88357e-22	-3.35199e-10	-1.37129
94998596	chr13:94998596:T:C	1.97372e-22	-3.35199e-10	-1.32454
94998718	chr13:94998718:G:A	2.93873e-23	-2.02725	-1.20182
94998805	chr13:94998805:A:C	2.64795e-23	-1.93809	-1.39517
94999100	chr13:94999100:T:G	1.22412e-22	-1.2541	-0.548132
94999340	chr13:94999340:G:A	2.44559e-22	-3.35199e-10	-1.11017
94999441	chr13:94999441:T:A	2.61864e-22	-3.35199e-10	-1.0418
94999649	chr13:94999649:G:A	2.01349e-22	-3.35199e-10	-1.30459
95000053	chr13:95000053:C:T	4.39397e-23	-1.43347	-1.39334
95000177	chr13:95000177:AAT:A	6.97803e-22	1.33472	-1.39641
95000250	chr13:95000250:C:A	2.18876e-21	1.08146	-3.84511e-10
95000282	chr13:95000282:C:T	2.98194e-22	0.231694	-1.14358
95000286	chr13:95000286:A:T	1.85432e-22	-3.35199e-10	-1.38694
95000908	chr13:95000908:G:T	1.88574e-22	-1.47326	0.103125
95000989	chr13:95000989:C:T	1.73921e-22	-1.50101	0.0499795
95000996	chr13:95000996:C:T	9.2182e-23	-2.08586	-3.84511e-10
95001069	chr13:95001069:A:G	7.41032e-23	-1.54369	-0.760483
95001187	chr13:95001187:C:T	1.43401e-21	2.05522	-1.39662
95001215	chr13:95001215:G:A	2.18124e-21	1.94253	-0.864509
95001220	chr13:95001220:G:A	4.50348e-22	-3.35199e-10	-0.499606
95001477	chr13:95001477:C:A	3.14821e-23	-1.79717	-1.36303
95001539	chr13:95001539:G:A	3.23069e-23	-1.76115	-1.37319
95001708	chr13:95001708:T:C	2.76223e-23	-1.89589	-1.39511
95001853	chr13:95001853:G:A	5.37941e-22	-3.35199e-10	-0.321879
95001913	chr13:95001913:A:C	1.4606e-21	2.07414	-1.39716
95001954	chr13:95001954:T:G	4.55783e-23	-1.84433	-0.945869
95002212	chr13:95002212:A:G	3.27204e-23	-1.77355	-1.34807
95002560	chr13:95002560:T:C	3.16673e-23	-1.80056	-1.35379
95002892	chr13:95002892:C:T	9.12102e-23	-2.09646	-3.84511e-10
95002953	chr13:95002953:G:A	2.1738e-21	1.50995	-0.435341
95002989	chr13:95002989:G:C	2.42453e-21	1.56502	-0.381249
95003121	chr13:95003121:C:G	4.13019e-22	-3.35199e-10	-0.586134
95003141	chr13:95003141:T:A	2.58903e-21	1.65719	-0.40778
95003229	chr13:95003229:G:A	1.41216e-22	-1.49532	-0.164019
95003427	chr13:95003427:G:T	2.04475e-22	-3.35199e-10	-1.28918
95004075	chr13:95004075:T:C	3.25489e-23	-1.77054	-1.35634
95004614	chr13:95004614:T:C	1.84417e-22	-3.35199e-10	-1.39243
95004778	chr13:95004778:G:A	2.76218e-23	-1.95292	-1.33811
95005038	chr13:95005038:C:A	4.66916e-23	-1.63135	-1.13471
95005143	chr13:95005143:T:G	3.50974e-23	-1.67038	-1.38112
95005527	chr13:95005527:T:A	1.83451e-21	2.08041	-1.17551
95005638	chr13:95005638:A:C	1.0372e-22	-1.96793	-3.84511e-10
95005796	chr13:95005796:T:G	2.46833e-22	-3.35199e-10	-1.10092
95006604	chr13:95006604:A:C	2.13641e-22	-3.35199e-10	-1.24533
95007569	chr13:95007569:C:G	9.34455e-23	-2.07225	-3.84511e-10
95007612	chr13:95007612:T:A	4.59218e-23	-2.01872	-0.76397
95008223	chr13:95008223:C:T	2.08241e-22	0.126262	-1.39719
95008316	chr13:95008316:T:A	2.51097e-23	-2.03934	-1.34703
95008651	chr13:95008651:G:A	1.85842e-22	-3.35199e-10	-1.38473
95008974	chr13:95008974:A:C	2.27631e-22	-3.35199e-10	-1.1819
95009601	chr13:95009601:T:A	1.36653e-22	-0.385925	-1.30625
95009612	chr13:95009612:G:A	3.06976e-22	-0.882858	-3.84511e-10
95010128	chr13:95010128:C:T	2.27971e-22	-3.35199e-10	-1.18041
95010305	chr13:95010305:C:T	2.1976e-22	-0.733121	-0.483972
95010483	chr13:95010483:C:T	3.48046e-23	-1.99677	-1.06311
95011646	chr13:95011646:CT:C	2.79299e-23	-2.06802	-1.21191
95011856	chr13:95011856:C:A	1.9658e-22	-3.35199e-10	-1.32856
95011922	chr13:95011922:GAC:G	1.88111e-22	-3.35199e-10	-1.3726
95011984	chr13:95011984:C:T	1.68003e-22	-2.10105	0.615407
95012092	chr13:95012092:G:A	3.86946e-22	-3.35199e-10	-0.651343
95012319	chr13:95012319:T:A	1.92117e-22	-3.35199e-10	-1.35152
95012334	chr13:95012334:CTT:C	2.04081e-22	-3.35199e-10	-1.29111
95012635	chr13:95012635:T:C	1.32158e-21	1.9527	-1.37574
95013590	chr13:95013590:G:A	1.99319e-22	-3.35199e-10	-1.31472
95013776	chr13:95013776:C:G	2.74899e-23	-1.92149	-1.37432
95013848	chr13:95013848:G:A	4.18367e-23	-1.56339	-1.31247
95014090	chr13:95014090:A:G	4.32736e-23	-1.48644	-1.35565
95014489	chr13:95014489:T:G	2.26529e-23	-2.09186	-1.39748
95014496	chr13:95014496:C:T	2.07447e-22	-3.35199e-10	-1.27475
95015345	chr13:95015345:T:C	2.83301e-22	-3.35199e-10	-0.963118
95015358	chr13:95015358:G:A	2.02603e-22	-3.35199e-10	-1.29838
95016253	chr13:95016253:T:G	9.533e-23	-2.05228	-3.84511e-10
95016322	chr13:95016322:AAT:A	2.7812e-22	-3.35199e-10	-0.981575
95016955	chr13:95016955:G:A	1.77602e-21	-3.35199e-10	0.872501
95017284	chr13:95017284:T:C	2.53819e-23	-2.03231	-1.34328
95017318	chr13:95017318:G:A	2.56352e-22	-3.35199e-10	-1.06307
95017379	chr13:95017379:C:T	2.53122e-23	-2.03963	-1.33871
95017496	chr13:95017496:T:C	2.72151e-22	-3.35199e-10	-1.00327
95017614	chr13:95017614:T:C	3.43285e-22	-3.35199e-10	-0.771067
95017689	chr13:95017689:A:G	1.87609e-22	-3.35199e-10	-1.37527
95018075	chr13:95018075:TAA:T	2.5564e-23	-2.09882	-1.26962
95018185	chr13:95018185:C:A	1.96366e-22	-3.35199e-10	-1.32965
95018242	chr13:95018242:C:T	1.37058e-22	-1.68922	-3.84511e-10
95018294	chr13:95018294:C:G	2.70758e-22	-3.35199e-10	-1.0084
95018318	chr13:95018318:G:A	2.25614e-22	-3.35199e-10	-1.1908
95018736	chr13:95018736:C:T	2.30563e-23	-2.10252	-1.36916
95018948	chr13:95018948:A:G	5.43865e-23	-2.10368	-0.509827
95018997	chr13:95018997:TG:T	2.42213e-23	-2.05887	-1.36352
95019288	chr13:95019288:T:C	3.11185e-23	-2.06603	-1.10579
95019713	chr13:95019713:C:T	2.325e-22	-3.35199e-10	-1.16074
95019812	chr13:95019812:G:A	2.62626e-22	-3.35199e-10	-1.0389
95019880	chr13:95019880:A:T	2.44525e-22	-3.35199e-10	-1.11031
95019882	chr13:95019882:A:G	1.83886e-22	-3.35199e-10	-1.39531
95019917	chr13:95019917:G:A	2.13241e-22	-3.35199e-10	-1.2472
95019983	chr13:95019983:G:A	3.22515e-23	-2.09453	-1.04153
95020011	chr13:95020011:A:T	1.8737e-21	-3.35199e-10	0.926043
95020184	chr13:95020184:C:T	1.84573e-22	-3.35199e-10	-1.39158
95020251	chr13:95020251:A:G	2.74913e-22	-3.35199e-10	-0.993173
95020604	chr13:95020604:T:C	2.48562e-23	-2.0513	-1.34522
95020632	chr13:95020632:G:A	4.22056e-23	-1.71304	-1.15404
95020868	chr13:95020868:T:C	2.50832e-23	-2.04734	-1.34009
95020881	chr13:95020881:C:T	2.62821e-23	-2.09768	-1.24306
95021111	chr13:95021111:C:T	2.94194e-22	-3.35199e-10	-0.925389
95021264	chr13:95021264:T:C	2.36145e-23	-2.10216	-1.34561
95021685	chr13:95021685:A:G	2.18751e-22	-3.35199e-10	-1.22169
95021910	chr13:95021910:C:T	2.41681e-23	-2.1031	-1.3215
95022033	chr13:95022033:G:A	4.91533e-22	-3.35199e-10	-0.412099
95022043	chr13:95022043:G:A	2.50995e-23	-2.04669	-1.34009
95022404	chr13:95022404:C:T	2.99117e-22	-3.35199e-10	-0.908794
95023394	chr13:95023394:G:A	9.05934e-23	-2.10325	-3.84511e-10
95023654	chr13:95023654:G:T	5.30518e-22	-3.35199e-10	-0.335774
95023727	chr13:95023727:G:A	2.9885e-23	-2.10243	-1.10984
95023735	chr13:95023735:C:T	2.39907e-23	-2.08252	-1.34944
95023932	chr13:95023932:C:T	1.38215e-22	-0.754514	-0.926303
95024051	chr13:95024051:A:G	2.26279e-23	-2.10333	-1.38711
95024219	chr13:95024219:A:C	2.65113e-23	-2.04695	-1.28511
95024238	chr13:95024238:C:A	4.18463e-23	-1.97405	-0.901579
95024390	chr13:95024390:T:C	1.85389e-22	-3.35199e-10	-1.38717
95024437	chr13:95024437:T:A	3.31972e-23	-2.09174	-1.01542
95024620	chr13:95024620:T:C	2.60816e-22	-3.35199e-10	-1.04581
95025018	chr13:95025018:C:T	3.13624e-22	-3.35199e-10	-0.861432
95025096	chr13:95025096:A:G	3.21824e-22	-3.35199e-10	-0.835624
95025129	chr13:95025129:G:C	3.62204e-22	-3.35199e-10	-0.71742
95025885	chr13:95025885:C:G	9.57329e-23	-2.04807	-3.84511e-10
95025997	chr13:95025997:A:C	9.16463e-23	-2.09169	-3.84511e-10
95026083	chr13:95026083:T:C	2.59137e-23	-2.09702	-1.25784
95026099	chr13:95026099:T:C	3.16177e-22	-3.35199e-10	-0.853325
95026215	chr13:95026215:T:C	3.15324e-22	-3.35199e-10	-0.856028
95026220	chr13:95026220:T:C	3.23616e-23	-2.05488	-1.07778
95026224	chr13:95026224:C:T	2.84347e-22	-3.35199e-10	-0.959431
95026358	chr13:95026358:AT:A	2.98297e-23	-2.03861	-1.17552
95026434	chr13:95026434:A:G	2.34798e-22	-3.35199e-10	-1.1509
95026596	chr13:95026596:A:G	2.94042e-23	-2.04724	-1.18125
95026735	chr13:95026735:A:G	1.84795e-22	-3.35199e-10	-1.39038
95026935	chr13:95026935:A:G	2.54167e-23	-2.01475	-1.35947
95027294	chr13:95027294:G:A	3.07673e-22	-3.35199e-10	-0.880591
95027298	chr13:95027298:A:G	1.88032e-22	-3.35199e-10	-1.37302
95027351	chr13:95027351:T:C	3.28713e-23	-2.03693	-1.0801
95027925	chr13:95027925:C:T	3.70343e-23	-2.10135	-0.896432
95027932	chr13:95027932:C:T	4.14291e-23	-2.09252	-0.793127
95028031	chr13:95028031:G:A	1.35752e-22	-2.09888	0.400081
95028055	chr13:95028055:C:T	8.38428e-22	-3.35199e-10	0.121901
95028131	chr13:95028131:C:T	3.6972e-23	-2.1015	-0.897971
95028285	chr13:95028285:A:G	3.20024e-23	-2.10315	-1.04066
95028336	chr13:95028336:T:C	9.50869e-23	-2.09597	0.0411318
95028598	chr13:95028598:A:T	3.22169e-23	-2.09965	-1.03748
95028730	chr13:95028730:A:G	3.6159e-23	-2.09369	-0.928008
95028761	chr13:95028761:G:A	7.76186e-22	-3.35199e-10	0.0447642
95028796	chr13:95028796:A:G	2.31045e-23	-2.0726	-1.397
95028840	chr13:95028840:GA:G	5.3901e-23	-2.0975	-0.524974
95029041	chr13:95029041:G:A	1.86494e-22	-3.35199e-10	-1.38123
95029076	chr13:95029076:G:A	2.93561e-22	-3.35199e-10	-0.927544
95029644	chr13:95029644:G:A	1.85545e-22	-3.35199e-10	-1.38633
95030267	chr13:95030267:C:T	3.63639e-22	-3.35199e-10	-0.713467
95030493	chr13:95030493:C:T	1.05099e-22	-0.560822	-1.3939
95030710	chr13:95030710:A:G	2.1293e-22	-3.35199e-10	-1.24867
95030869	chr13:95030869:C:T	5.61448e-23	-1.20743	-1.37426
95030989	chr13:95030989:G:A	2.93161e-23	-1.86856	-1.36292
95031181	chr13:95031181:G:A	1.83831e-22	-3.35199e-10	-1.39561
95031345	chr13:95031345:T:G	2.60409e-22	-3.35199e-10	-1.04737
95032085	chr13:95032085:A:C	1.00992e-22	-0.733039	-1.26155
95032211	chr13:95032211:G:A	3.35254e-22	-3.35199e-10	-0.794738
95032394	chr13:95032394:T:C	3.69863e-22	-3.35199e-10	-0.696496
95032446	chr13:95032446:T:C	2.34584e-23	-2.06804	-1.38635
95033318	chr13:95033318:A:G	2.50131e-23	-2.09818	-1.29205
95033540	chr13:95033540:T:C	1.03004e-22	-0.733545	-1.24131
95033799	chr13:95033799:T:C	5.26199e-22	-3.35199e-10	-0.343948
95034206	chr13:95034206:T:C	5.75359e-22	-3.35199e-10	-0.254633
95034323	chr13:95034323:T:C	1.86331e-22	-3.35199e-10	-1.3821
95034701	chr13:95034701:C:T	7.37019e-22	-3.35199e-10	-0.00701438
95035417	chr13:95035417:T:G	1.21512e-22	-1.80961	-3.84511e-10
95035893	chr13:95035893:T:C	2.9911e-22	-3.35199e-10	-0.908816
95036537	chr13:95036537:C:T	2.58241e-22	-3.35199e-10	-1.05573
95036693	chr13:95036693:A:C	2.01813e-22	-3.35199e-10	-1.30228
95036881	chr13:95036881:T:C	1.89736e-22	-3.35199e-10	-1.36399
95037688	chr13:95037688:C:T	3.39484e-22	-3.35199e-10	-0.782202
95037953	chr13:95037953:C:A	2.43264e-23	-2.02851	-1.38955
95038472	chr13:95038472:C:T	9.68858e-23	-2.03609	-3.84511e-10
95039170	chr13:95039170:T:G	1.86515e-22	-3.35199e-10	-1.38111
95039258	chr13:95039258:T:C	2.72398e-23	-2.10357	-1.20138
95039388	chr13:95039388:A:G	6.80923e-22	-3.35199e-10	-0.0861783
95039438	chr13:95039438:T:C	2.6328e-23	-1.95555	-1.38345
95039442	chr13:95039442:A:G	2.55759e-23	-2.02687	-1.34111
95040143	chr13:95040143:T:C	3.13431e-23	-2.00009	-1.16454
95040325	chr13:95040325:A:G	4.15484e-22	0.625808	-1.20599
95040384	chr13:95040384:A:G	3.53887e-22	-3.35199e-10	-0.740649
95040455	chr13:95040455:A:G	4.71686e-22	-3.35199e-10	-0.453313
95040627	chr13:95040627:C:T	2.79996e-23	-2.06697	-1.21047
95040661	chr13:95040661:G:A	2.03202e-22	-3.35199e-10	-1.29543
95040679	chr13:95040679:T:C	2.53792e-23	-2.01687	-1.35883
95040992	chr13:95040992:C:T	3.13522e-23	-2.10382	-1.06052
95041068	chr13:95041068:T:C	2.90663e-23	-2.02595	-1.2141
95041113	chr13:95041113:G:A	2.80385e-23	-2.01165	-1.2644
95041152	chr13:95041152:G:A	1.99764e-22	-3.35199e-10	-1.31249
95041502	chr13:95041502:A:G	1.946e-22	-3.35199e-10	-1.33868
95041505	chr13:95041505:G:T	1.865e-22	-3.35199e-10	-1.3812
95041864	chr13:95041864:C:A	2.05077e-22	-0.393827	-0.892415
95042345	chr13:95042345:T:C	2.795e-23	-2.06162	-1.21759
95043311	chr13:95043311:CT:C	2.48342e-22	-3.35199e-10	-1.09482
95043316	chr13:95043316:T:G	1.89846e-22	-3.35199e-10	-1.36342
95043875	chr13:95043875:A:T	7.74863e-22	-3.35199e-10	0.0430591
95044105	chr13:95044105:G:A	1.90103e-22	-3.35199e-10	-1.36206
95044286	chr13:95044286:C:T	2.04075e-22	-3.35199e-10	-1.29114
95044794	chr13:95044794:GAT:G	2.03093e-22	-3.35199e-10	-1.29597
95044898	chr13:95044898:CA:C	9.06033e-23	-2.10314	-3.84511e-10
95045084	chr13:95045084:T:A	3.59885e-22	-3.35199e-10	-0.723842
95045162	chr13:95045162:G:A	2.35656e-22	-0.358084	-0.789172
95045626	chr13:95045626:C:T	3.15471e-23	-1.76067	-1.39748
95045960	chr13:95045960:G:C	1.07855e-21	1.64005	-1.26631
95046050	chr13:95046050:T:C	2.11878e-22	-0.419448	-0.834171
95046259	chr13:95046259:C:T	2.62583e-23	-2.04014	-1.30151
95046635	chr13:95046635:G:C	1.99693e-22	-3.35199e-10	-1.31285
95046754	chr13:95046754:C:T	1.92823e-22	-1.34786	-3.84511e-10
95046926	chr13:95046926:C:T	3.69013e-22	-3.35199e-10	-0.698796
95046960	chr13:95046960:CTG:C	9.81265e-23	-2.02337	-3.84511e-10
95047132	chr13:95047132:T:G	2.09256e-22	-3.35199e-10	-1.26607
95047402	chr13:95047402:G:A	1.8919e-22	-0.482328	-0.884546
95047464	chr13:95047464:A:AT	2.18326e-22	-0.496644	-0.726994
95047704	chr13:95047704:C:T	2.22091e-22	-0.420265	-0.786275
95047718	chr13:95047718:C:T	2.48712e-22	-0.232618	-0.860713
95048127	chr13:95048127:A:G	1.93983e-22	-3.35199e-10	-1.34186
95048426	chr13:95048426:CTGTTTCCA:C	2.37889e-22	-0.305493	-0.83233
95048575	chr13:95048575:T:G	2.24122e-22	-3.35199e-10	-1.19744
95048681	chr13:95048681:T:C	2.11072e-22	-0.38863	-0.868796
95048741	chr13:95048741:A:G	2.19895e-22	-0.38229	-0.834187
95048952	chr13:95048952:G:A	2.21955e-22	-3.35199e-10	-1.20715
95049240	chr13:95049240:A:G	1.84692e-22	-3.35199e-10	-1.39094
95049433	chr13:95049433:G:A	2.62219e-23	-1.99325	-1.34978
95049469	chr13:95049469:G:A	2.79903e-23	-2.05472	-1.22305
95049637	chr13:95049637:T:C	1.43494e-22	-1.64334	-3.84511e-10
95049664	chr13:95049664:A:T	4.65027e-22	0.056969	-0.524502
95049907	chr13:95049907:G:A	1.8657e-22	-3.35199e-10	-1.38082
95051552	chr13:95051552:A:T	3.2623e-22	-0.822026	-3.84511e-10
95051720	chr13:95051720:G:GC	3.05679e-23	-1.7922	-1.39748
95052023	chr13:95052023:C:T	2.45644e-23	-2.01267	-1.39566
95052568	chr13:95052568:C:T	1.8247e-22	-1.0074	-0.395636
95052729	chr13:95052729:C:T	9.1538e-23	-2.09287	-3.84511e-10
95052966	chr13:95052966:A:G	3.13775e-23	-2.07577	-1.08776
95053053	chr13:95053053:C:T	3.21043e-23	-2.057	-1.08364
95053199	chr13:95053199:T:C	1.71387e-22	-0.260853	-1.20485
95053438	chr13:95053438:T:C	3.33157e-23	-1.74094	-1.36266
95053698	chr13:95053698:C:T	4.01251e-22	-3.35199e-10	-0.61504
95053845	chr13:95053845:C:T	9.09476e-23	-2.09934	-3.84511e-10
95053869	chr13:95053869:T:A	3.32538e-23	-2.04839	-1.05707
95053870	chr13:95053870:A:G	1.66764e-22	-0.405121	-1.08793
95053892	chr13:95053892:G:A	1.93205e-22	-3.35199e-10	-1.34588
95053973	chr13:95053973:T:A	2.45668e-23	-2.01078	-1.39746
95054194	chr13:95054194:A:G	2.71557e-23	-2.08233	-1.22571
95054350	chr13:95054350:G:A	2.51721e-23	-2.02374	-1.36015
95054467	chr13:95054467:T:G	3.05985e-23	-1.79323	-1.39544
95054624	chr13:95054624:T:G	2.86328e-23	-2.02835	-1.22672
95054798	chr13:95054798:C:T	2.75758e-23	-2.07184	-1.22085
95054859	chr13:95054859:T:C	4.31051e-23	-1.55741	-1.28858
95054988	chr13:95054988:C:T	5.03182e-23	-1.81667	-0.874593
95055580	chr13:95055580:C:T	1.3772e-22	-0.819262	-0.865141
95055648	chr13:95055648:C:T	2.11109e-22	-0.636639	-0.620615
95056413	chr13:95056413:T:C	3.66517e-22	-3.35199e-10	-0.705583
95056690	chr13:95056690:G:A	1.14171e-22	-1.14105	-0.730877
95056818	chr13:95056818:T:C	3.78008e-23	-2.09733	-0.879971
95056890	chr13:95056890:T:C	3.91485e-22	-3.35199e-10	-0.639681
95056958	chr13:95056958:A:AT	2.76939e-23	-1.89097	-1.39744
95057123	chr13:95057123:A:C	1.84146e-22	-3.35199e-10	-1.3939
95057126	chr13:95057126:A:G	3.35204e-23	-1.75907	-1.33841
95057141	chr13:95057141:A:G	3.06616e-23	-1.86102	-1.3256
95057189	chr13:95057189:T:C	2.78801e-23	-2.05759	-1.22413
95057279	chr13:95057279:C:T	1.96602e-22	-3.35199e-10	-1.32845
95057400	chr13:95057400:C:T	2.89737e-22	-3.35199e-10	-0.940654
95057534	chr13:95057534:G:A	8.69312e-23	-0.748804	-1.39571
95057579	chr13:95057579:C:T	1.16674e-22	-0.507386	-1.34286
95057808	chr13:95057808:A:G	6.52829e-23	-1.20545	-1.22544
95058275	chr13:95058275:T:C	3.02663e-21	-3.35199e-10	1.40558
95058424	chr13:95058424:C:G	8.48976e-23	-1.02374	-1.14445
95058686	chr13:95058686:C:T	3.29126e-23	-1.89674	-1.21903
95058833	chr13:95058833:A:G	2.68908e-23	-1.95173	-1.36611
95058849	chr13:95058849:T:C	3.03684e-23	-2.05141	-1.14482
95058892	chr13:95058892:G:A	2.13334e-22	-3.35199e-10	-1.24677
95059124	chr13:95059124:G:A	1.64297e-22	-0.216638	-1.29131
95059578	chr13:95059578:G:A	3.45764e-23	-1.81589	-1.25057
95059601	chr13:95059601:G:A	2.12935e-22	-3.35199e-10	-1.24864
95059833	chr13:95059833:C:T	3.06874e-22	-3.35199e-10	-0.88319
95060057	chr13:95060057:C:T	2.11555e-22	-3.35199e-10	-1.25514
95060100	chr13:95060100:T:A	1.6391e-22	-0.236956	-1.27335
95060161	chr13:95060161:A:G	4.99732e-22	-3.35199e-10	-0.395556
95060478	chr13:95060478:C:T	9.70655e-23	-2.03424	-3.84511e-10
95060813	chr13:95060813:C:T	3.43378e-23	-1.72346	-1.34992
95060995	chr13:95060995:T:C	3.27411e-22	-3.35199e-10	-0.818411
95061137	chr13:95061137:T:C	2.6206e-23	-1.95374	-1.38989
95061217	chr13:95061217:T:C	2.58051e-23	-2.01657	-1.34249
95061256	chr13:95061256:A:G	3.559e-23	-1.8356	-1.20197
95061376	chr13:95061376:T:C	9.80918e-23	-2.02372	-3.84511e-10
95061380	chr13:95061380:TC:T	1.86043e-22	-3.35199e-10	-1.38365
95061654	chr13:95061654:A:G	2.87806e-23	-1.9561	-1.29383
95061898	chr13:95061898:T:C	2.54123e-22	-3.35199e-10	-1.07181
95062047	chr13:95062047:A:C	2.1122e-22	-3.35199e-10	-1.25673
95062086	chr13:95062086:ACACACTCT:A	2.10938e-22	-3.35199e-10	-1.25806
95062113	chr13:95062113:G:A	3.59733e-23	-1.82064	-1.2062
95062123	chr13:95062123:C:T	2.01365e-22	-3.35199e-10	-1.30451
95062342	chr13:95062342:C:T	2.58206e-23	-1.96996	-1.38849
95062368	chr13:95062368:C:A	1.83513e-22	-3.35199e-10	-1.39734
95062413	chr13:95062413:G:T	9.30081e-23	-2.07694	-3.84511e-10
95062637	chr13:95062637:G:C	3.44723e-23	-1.83169	-1.23778
95062722	chr13:95062722:C:T	3.39375e-23	-1.84514	-1.23997
95062760	chr13:95062760:A:G	2.4877e-22	-3.35199e-10	-1.0931
95062894	chr13:95062894:AAAAG:A	3.09715e-23	-1.92314	-1.25342
95062940	chr13:95062940:G:A	1.83551e-22	-3.35199e-10	-1.39713
95062992	chr13:95062992:T:C	1.97115e-22	-3.35199e-10	-1.32584
95062998	chr13:95062998:C:A	1.83501e-22	-3.35199e-10	-1.39741
95063090	chr13:95063090:A:G	2.01891e-22	-3.35199e-10	-1.3019
95063243	chr13:95063243:A:G	1.83538e-22	-3.35199e-10	-1.39721
95063307	chr13:95063307:A:C	1.85686e-22	-3.35199e-10	-1.38557
95063585	chr13:95063585:G:A	3.19254e-22	-3.35199e-10	-0.843641
95063590	chr13:95063590:G:A	1.8362e-22	-3.35199e-10	-1.39676
95063713	chr13:95063713:G:A	1.86744e-22	-3.35199e-10	-1.37989
95063770	chr13:95063770:C:T	3.76124e-21	-3.35199e-10	1.62288
95063808	chr13:95063808:A:G	1.85124e-22	-3.35199e-10	-1.3886
95064081	chr13:95064081:A:G	5.23502e-23	-1.87865	-0.773018
95064421	chr13:95064421:C:T	2.17249e-22	-3.35199e-10	-1.22859
95064579	chr13:95064579:G:C	3.4842e-22	-3.35199e-10	-0.75622
95064936	chr13:95064936:C:G	3.27477e-22	-3.35199e-10	-0.81821
95065244	chr13:95065244:G:T	1.56587e-22	-2.06807	0.512054
95065451	chr13:95065451:A:C	1.84943e-22	-3.35199e-10	-1.38958
95065589	chr13:95065589:A:G	3.29781e-23	-2.03077	-1.08301
95065652	chr13:95065652:T:C	3.10488e-23	-2.02835	-1.14571
95065933	chr13:95065933:G:A	1.3739e-22	-1.68681	-3.84511e-10
95066234	chr13:95066234:T:C	2.5692e-23	-1.98362	-1.37982
95066316	chr13:95066316:C:T	2.44064e-22	-3.35199e-10	-1.1122
95066411	chr13:95066411:C:T	2.74468e-23	-2.0493	-1.24807
95066412	chr13:95066412:AG:A	2.15869e-22	-3.35199e-10	-1.23495
95066541	chr13:95066541:A:T	2.85434e-23	-2.02048	-1.23772
95067240	chr13:95067240:G:C	1.19029e-22	-0.522305	-1.30795
95067243	chr13:95067243:C:T	2.48438e-22	-3.35199e-10	-1.09443
95067281	chr13:95067281:C:T	4.23947e-22	-0.560019	-3.84511e-10
95067934	chr13:95067934:T:C	3.27682e-23	-2.04617	-1.074
95068466	chr13:95068466:T:A	3.16049e-23	-2.05388	-1.10244
95068494	chr13:95068494:G:A	2.5831e-23	-1.96704	-1.39101
95068531	chr13:95068531:AG:A	2.54911e-23	-1.98894	-1.38236
95069336	chr13:95069336:A:G	3.23327e-22	-3.35199e-10	-0.830965
95069727	chr13:95069727:A:G	3.2486e-23	-1.74633	-1.38249
95069832	chr13:95069832:G:A	3.10375e-23	-1.78919	-1.38524
95069970	chr13:95069970:T:A	1.45707e-22	-0.28401	-1.34402
95070105	chr13:95070105:A:G	3.22687e-23	-1.75518	-1.38034
95070142	chr13:95070142:G:A	1.12683e-22	-1.88505	-3.84511e-10
95070222	chr13:95070222:C:T	3.35575e-23	-1.71168	-1.38468
95070383	chr13:95070383:G:A	1.69871e-22	-0.221827	-1.25276
95070428	chr13:95070428:G:T	3.17752e-23	-1.79915	-1.3518
95070785	chr13:95070785:C:T	3.09261e-23	-1.78386	-1.39417
95071279	chr13:95071279:A:G	3.37782e-22	-3.35199e-10	-0.787228
95071304	chr13:95071304:G:A	3.55453e-23	-1.74036	-1.29846
95072196	chr13:95072196:C:T	3.16996e-22	-3.35199e-10	-0.850739
95072213	chr13:95072213:C:T	3.87352e-23	-1.90059	-1.05229
95072317	chr13:95072317:T:C	3.56266e-23	-1.73195	-1.30459
95072414	chr13:95072414:T:C	2.44583e-22	-3.35199e-10	-1.11007
95072949	chr13:95072949:C:T	2.54288e-22	-3.35199e-10	-1.07116
95073170	chr13:95073170:T:C	2.07767e-22	-3.35199e-10	-1.27321
95073612	chr13:95073612:T:C	3.10086e-23	-1.87941	-1.29595
95073819	chr13:95073819:T:C	3.0203e-23	-1.97772	-1.22396
95074284	chr13:95074284:G:A	3.39271e-22	-3.35199e-10	-0.782829
95074287	chr13:95074287:A:G	3.18092e-23	-2.09052	-1.05936
95074609	chr13:95074609:T:C	2.54038e-21	-3.35199e-10	1.23044
95074650	chr13:95074650:C:T	1.89901e-22	-3.35199e-10	-1.36313
95075095	chr13:95075095:C:A	1.41628e-22	-0.315429	-1.341
95075526	chr13:95075526:T:C	3.36378e-23	-1.86643	-1.22755
95075629	chr13:95075629:C:T	1.83488e-22	-3.35199e-10	-1.39748
95075968	chr13:95075968:T:C	1.83723e-22	-3.35199e-10	-1.3962
95076046	chr13:95076046:T:C	3.75607e-22	-3.35199e-10	-0.681084
95076096	chr13:95076096:AGACT:A	2.01425e-22	-3.35199e-10	-1.30421
95076266	chr13:95076266:A:G	3.83877e-23	-2.06508	-0.896815
95076925	chr13:95076925:A:G	2.86897e-22	-0.365106	-0.585398
95077200	chr13:95077200:A:C	9.03721e-23	-0.96246	-1.14323
95077223	chr13:95077223:A:G	4.28637e-23	-1.94592	-0.905682
95077777	chr13:95077777:C:A	2.39385e-22	-3.35199e-10	-1.13156
95077838	chr13:95077838:G:A	1.05736e-22	-1.09788	-0.850809
95077839	chr13:95077839:C:A	3.14524e-22	-3.35199e-10	-0.858567
95077898	chr13:95077898:A:G	1.95794e-22	-3.35199e-10	-1.33257
95077903	chr13:95077903:A:G	1.21679e-20	2.79693	-3.84511e-10
95078028	chr13:95078028:T:C	3.4435e-22	0.424228	-1.1922
95078285	chr13:95078285:G:A	4.81261e-23	-2.09462	-0.641187
95078292	chr13:95078292:G:T	2.82412e-22	-3.35199e-10	-0.96626
95078353	chr13:95078353:A:G	2.24434e-23	-2.10355	-1.39508
95078425	chr13:95078425:ACAAAAG:A	2.0493e-22	-0.504307	-0.782652
95078552	chr13:95078552:G:A	1.87008e-22	-3.35199e-10	-1.37848
95078609	chr13:95078609:C:T	2.01282e-22	-3.35199e-10	-1.30492
95078613	chr13:95078613:C:T	2.2546e-23	-2.09919	-1.39489
95078669	chr13:95078669:A:G	3.48358e-23	-2.05934	-0.999639
95078790	chr13:95078790:G:A	1.933e-22	-3.35199e-10	-1.34538
95078936	chr13:95078936:T:A	2.90157e-22	0.238249	-1.17745
95079238	chr13:95079238:A:G	1.28132e-22	-0.962153	-0.794414
95079242	chr13:95079242:G:C	1.2121e-22	-1.01664	-0.79546
95079375	chr13:95079375:G:A	2.63688e-23	-2.04045	-1.29699
95079414	chr13:95079414:G:A	2.96612e-22	-3.35199e-10	-0.917201
95079482	chr13:95079482:G:A	1.84519e-22	-3.35199e-10	-1.39187
95079514	chr13:95079514:A:T	1.29769e-22	-0.994589	-0.74928
95079550	chr13:95079550:C:T	2.37114e-22	-3.35199e-10	-1.14109
95079704	chr13:95079704:G:A	2.06152e-22	-3.35199e-10	-1.28101
95079895	chr13:95079895:T:C	2.26396e-23	-2.09824	-1.39169
95080108	chr13:95080108:C:G	2.25571e-23	-2.10225	-1.39133
95080307	chr13:95080307:T:C	3.10663e-22	-3.35199e-10	-0.87092
95080340	chr13:95080340:G:A	2.25034e-23	-2.10339	-1.39257
95080380	chr13:95080380:T:A	5.43957e-23	-1.64025	-0.973089
95080401	chr13:95080401:TTTG:T	1.87343e-22	-3.35199e-10	-1.37669
95080415	chr13:95080415:T:C	2.2455e-23	-2.10276	-1.39535
95080551	chr13:95080551:G:A	2.05939e-22	-3.35199e-10	-1.28205
95080581	chr13:95080581:C:A	5.03323e-23	-2.03766	-0.653323
95080583	chr13:95080583:C:T	1.88463e-22	-3.35199e-10	-1.37073
95080700	chr13:95080700:C:T	2.24574e-23	-2.10377	-1.39424
95080900	chr13:95080900:G:A	2.09358e-22	-3.35199e-10	-1.26558
95081052	chr13:95081052:G:A	1.94571e-22	-3.35199e-10	-1.33883
95081304	chr13:95081304:CACAG:C	2.0857e-22	-3.35199e-10	-1.26935
95081583	chr13:95081583:C:G	2.12264e-22	-3.35199e-10	-1.2518
95081778	chr13:95081778:G:A	3.09772e-23	-2.05831	-1.11807
95081843	chr13:95081843:A:G	2.38453e-23	-2.06271	-1.37534
95081957	chr13:95081957:G:A	2.09294e-22	-3.35199e-10	-1.26589
95082450	chr13:95082450:T:C	2.7132e-22	-3.35199e-10	-1.00633
95082474	chr13:95082474:T:C	7.07899e-23	-2.09478	-0.255127
95082712	chr13:95082712:T:C	2.24681e-23	-2.10305	-1.39448
95082736	chr13:95082736:A:G	2.24576e-23	-2.10056	-1.39744
95082915	chr13:95082915:G:A	1.22976e-22	-1.79764	-3.84511e-10
95083072	chr13:95083072:C:T	1.83947e-22	-3.35199e-10	-1.39498
95083328	chr13:95083328:A:G	1.89629e-22	-3.35199e-10	-1.36456
95083406	chr13:95083406:G:GGGACT	9.08988e-23	-2.09988	-3.84511e-10
95083475	chr13:95083475:C:T	7.21601e-23	-2.08011	-0.250633
95083866	chr13:95083866:C:T	1.84721e-22	-3.35199e-10	-1.39078
95083879	chr13:95083879:C:T	1.85425e-22	-3.35199e-10	-1.38698
95083884	chr13:95083884:T:G	1.87157e-22	-3.35199e-10	-1.37768
95083956	chr13:95083956:C:T	1.88816e-22	-3.35199e-10	-1.36885
95084013	chr13:95084013:G:A	2.84829e-22	-3.35199e-10	-0.95774
95084367	chr13:95084367:T:C	2.4275e-22	-3.35199e-10	-1.1176
95084396	chr13:95084396:C:T	3.19746e-23	-2.06387	-1.08082
95084742	chr13:95084742:C:T	3.89813e-23	-2.08585	-0.860698
95085046	chr13:95085046:G:A	3.58066e-23	-2.08684	-0.944655
95085148	chr13:95085148:A:G	1.98466e-22	-3.35199e-10	-1.31901
95085255	chr13:95085255:G:A	2.50135e-23	-2.00243	-1.38778
95085493	chr13:95085493:C:T	6.74404e-22	-3.35199e-10	-0.0957986
95086069	chr13:95086069:C:T	3.4107e-23	-2.04001	-1.04012
95086183	chr13:95086183:C:T	2.41745e-22	-3.35199e-10	-1.12174
95087254	chr13:95087254:G:A	2.3656e-23	-2.08582	-1.36019
95087273	chr13:95087273:C:T	4.38992e-23	-1.74614	-1.08159
95088056	chr13:95088056:C:T	1.95892e-22	-3.35199e-10	-1.33206
95088246	chr13:95088246:C:T	2.06821e-22	-3.35199e-10	-1.27777
95088578	chr13:95088578:T:C	1.83788e-22	-3.35199e-10	-1.39584
95088931	chr13:95088931:A:G	2.04218e-22	-3.35199e-10	-1.29044
95089395	chr13:95089395:G:A	9.85645e-23	-1.09705	-0.921866
95089487	chr13:95089487:G:A	2.12798e-22	-3.35199e-10	-1.24928
95089742	chr13:95089742:G:A	1.88226e-22	-3.35199e-10	-1.37199
95090129	chr13:95090129:A:T	3.93322e-23	-1.58212	-1.35546
95090186	chr13:95090186:T:C	3.06078e-23	-2.02983	-1.15855
95090559	chr13:95090559:G:A	1.83741e-22	-3.35199e-10	-1.3961
95091547	chr13:95091547:T:A	2.69286e-23	-2.00479	-1.31165
95091623	chr13:95091623:C:T	7.74557e-22	-3.35199e-10	0.0426639
95091793	chr13:95091793:C:T	4.13216e-22	-0.711402	0.125745
95092068	chr13:95092068:G:A	1.89213e-22	-3.35199e-10	-1.36675
95092089	chr13:95092089:G:C	1.44541e-21	-3.35199e-10	0.666519
95092377	chr13:95092377:A:G	1.86896e-22	-3.35199e-10	-1.37907
95092501	chr13:95092501:T:C	2.33383e-23	-2.09488	-1.36465
95092546	chr13:95092546:C:T	1.08084e-22	-1.92672	-3.84511e-10
95092994	chr13:95092994:A:G	1.87828e-22	-3.35199e-10	-1.3741
95093504	chr13:95093504:T:C	3.65189e-23	-1.63977	-1.37203
95093585	chr13:95093585:G:A	2.87007e-23	-1.98174	-1.27096
95094026	chr13:95094026:T:C	4.65053e-23	-1.38232	-1.38775
95094051	chr13:95094051:C:T	9.27044e-23	-2.08021	-3.84511e-10
95094555	chr13:95094555:A:C	1.84535e-22	-3.35199e-10	-1.39179
95094591	chr13:95094591:C:T	1.89641e-22	-3.35199e-10	-1.3645
95094702	chr13:95094702:G:A	6.82308e-23	-1.25101	-1.13572
95094737	chr13:95094737:C:T	1.93129e-22	-3.35199e-10	-1.34627
95095244	chr13:95095244:C:A	1.01541e-22	-1.98917	-3.84511e-10
95095938	chr13:95095938:C:T	6.47176e-22	-3.35199e-10	-0.13701
95095967	chr13:95095967:T:C	5.44501e-23	-1.23471	-1.37764
95096130	chr13:95096130:T:C	8.1171e-22	0.0895153	-3.84511e-10
95096471	chr13:95096471:T:C	4.08894e-23	-1.52626	-1.3725
95096659	chr13:95096659:G:A	4.07936e-23	-1.51705	-1.38406
95096752	chr13:95096752:C:T	2.02437e-22	-3.35199e-10	-1.2992
95096786	chr13:95096786:G:A	4.23743e-23	-1.4887	-1.37439
95096794	chr13:95096794:T:C	4.70491e-23	-1.3657	-1.39273
95097019	chr13:95097019:T:C	1.88093e-22	-3.35199e-10	-1.37269
95097312	chr13:95097312:A:G	2.58281e-23	-1.9922	-1.36596
95097748	chr13:95097748:G:A	5.8592e-23	-1.14918	-1.38985
95098114	chr13:95098114:C:T	9.21838e-23	-2.08584	-3.84511e-10
95098482	chr13:95098482:G:A	2.79814e-23	-2.00474	-1.27334
95098710	chr13:95098710:C:T	3.55987e-22	-3.35199e-10	-0.734734
95098711	chr13:95098711:G:A	1.86236e-22	-3.35199e-10	-1.38261
95099064	chr13:95099064:A:C	3.052e-22	-3.35199e-10	-0.88866
95099131	chr13:95099131:A:G	2.83403e-22	-3.35199e-10	-0.962758
95099353	chr13:95099353:T:C	1.84095e-22	-3.35199e-10	-1.39418
95099598	chr13:95099598:C:T	1.83523e-22	-3.35199e-10	-1.39729
95099737	chr13:95099737:T:C	4.56889e-23	-1.4106	-1.37717
95099743	chr13:95099743:C:T	4.34573e-23	-2.10188	-0.735971
95099770	chr13:95099770:A:G	5.61338e-23	-1.19818	-1.38371
95099879	chr13:95099879:A:G	1.85421e-22	-3.35199e-10	-1.387
95099979	chr13:95099979:T:A	1.70259e-22	-1.47231	-3.84511e-10
95100224	chr13:95100224:C:G	4.47572e-23	-1.41643	-1.39194
95100435	chr13:95100435:G:A	2.01681e-22	-1.21178	-0.0911558
95100710	chr13:95100710:TTTG:T	1.83941e-22	-3.35199e-10	-1.39501
95100773	chr13:95100773:A:G	2.88108e-23	-1.89198	-1.3569
95100967	chr13:95100967:G:T	1.84075e-22	-3.35199e-10	-1.39428
95101023	chr13:95101023:C:T	1.42223e-21	-3.35199e-10	0.650354
95102515	chr13:95102515:C:G	1.8465e-22	-3.35199e-10	-1.39117
95102938	chr13:95102938:A:AT	2.70073e-22	-1.49523	0.484298
95103189	chr13:95103189:T:G	2.05244e-22	-3.35199e-10	-1.28543
95103296	chr13:95103296:C:T	3.82952e-22	-1.38079	0.719071
95103704	chr13:95103704:T:C	1.8414e-22	-3.35199e-10	-1.39393
95103769	chr13:95103769:C:G	3.04897e-23	-1.81907	-1.37317
95103781	chr13:95103781:A:C	4.21938e-23	-1.47009	-1.39726
95103947	chr13:95103947:T:C	1.83547e-22	-3.35199e-10	-1.39716
95103972	chr13:95103972:C:T	1.87114e-22	-3.35199e-10	-1.37791
95104241	chr13:95104241:G:A	2.18447e-22	-3.35199e-10	-1.22309
95104394	chr13:95104394:A:G	1.9182e-22	-3.35199e-10	-1.35307
95104542	chr13:95104542:C:T	2.58217e-22	-3.35199e-10	-1.05583
95104907	chr13:95104907:G:T	1.53795e-21	-3.35199e-10	0.728577
95104945	chr13:95104945:G:A	3.29792e-23	-1.99579	-1.11796
95105018	chr13:95105018:T:C	4.30005e-22	-3.35199e-10	-0.54583
95105043	chr13:95105043:T:C	2.99238e-23	-2.08408	-1.12689
95105141	chr13:95105141:C:T	3.31703e-23	-2.07191	-1.03606
95105176	chr13:95105176:T:C	8.60078e-22	-3.35199e-10	0.147396
95105185	chr13:95105185:C:T	1.83829e-22	-3.35199e-10	-1.39562
95105311	chr13:95105311:T:C	1.16102e-22	-1.85516	-3.84511e-10
95105367	chr13:95105367:G:A	1.9189e-22	-3.35199e-10	-1.35271
95105539	chr13:95105539:G:A	1.89936e-22	-3.35199e-10	-1.36294
95105900	chr13:95105900:C:T	3.68461e-23	-1.96046	-1.04242
95105977	chr13:95105977:C:T	2.43462e-22	-3.35199e-10	-1.11467
95106387	chr13:95106387:G:A	1.90656e-22	-3.35199e-10	-1.35916
95106750	chr13:95106750:G:A	9.24401e-23	-2.08307	-3.84511e-10
95107109	chr13:95107109:T:C	3.0094e-23	-1.91854	-1.28676
95107171	chr13:95107171:C:CACTT	1.94119e-22	-3.35199e-10	-1.34116
95107598	chr13:95107598:T:C	2.60926e-22	-3.35199e-10	-1.04539
95107733	chr13:95107733:T:C	6.01641e-23	-1.17368	-1.33887
95107855	chr13:95107855:T:C	5.07872e-23	-1.28999	-1.39199
95108122	chr13:95108122:A:C	1.97342e-22	-3.35199e-10	-1.32469
95109013	chr13:95109013:T:TA	1.12777e-22	-1.88421	-3.84511e-10
95109329	chr13:95109329:C:T	1.05712e-22	-0.552631	-1.39627
95109632	chr13:95109632:G:A	2.62432e-23	-2.0776	-1.26462
95109751	chr13:95109751:A:G	2.3978e-22	0.245911	-1.37582
95110138	chr13:95110138:A:G	1.99638e-22	-3.35199e-10	-1.31312
95110929	chr13:95110929:C:T	3.46769e-22	-3.35199e-10	-0.760969
95111002	chr13:95111002:C:A	5.91058e-22	-3.35199e-10	-0.227713
95111083	chr13:95111083:G:A	2.33947e-23	-2.06616	-1.39096
95111572	chr13:95111572:C:T	2.80508e-23	-1.95691	-1.3187
95111807	chr13:95111807:C:T	3.84239e-23	-1.59406	-1.36689
95112366	chr13:95112366:A:G	1.99326e-22	-3.35199e-10	-1.31468
95113287	chr13:95113287:A:G	2.75364e-21	1.31105	-3.84511e-10
95113579	chr13:95113579:AAAAAAATTACAT:A	9.05396e-23	-2.10384	-3.84511e-10
95114063	chr13:95114063:G:A	2.85778e-23	-2.07116	-1.18583
95114126	chr13:95114126:G:A	2.06703e-22	-3.35199e-10	-1.27834
95114308	chr13:95114308:T:C	8.1892e-23	-0.815111	-1.38912
95115079	chr13:95115079:A:G	2.6514e-23	-1.99554	-1.33642
95116108	chr13:95116108:T:C	2.54298e-23	-2.04048	-1.33323
95117449	chr13:95117449:C:T	2.22568e-22	-3.35199e-10	-1.2044
95117798	chr13:95117798:G:A	3.14203e-21	1.443	-3.84511e-10
95118110	chr13:95118110:T:C	3.73886e-22	-3.35199e-10	-0.685676
95118171	chr13:95118171:G:A	3.75954e-23	-1.63628	-1.34647
95118474	chr13:95118474:T:C	5.20171e-23	-1.26613	-1.39193
95118698	chr13:95118698:T:G	1.80188e-21	-3.35199e-10	0.886957
95118741	chr13:95118741:G:A	1.9112e-22	-3.35199e-10	-1.35673
95119586	chr13:95119586:A:G	8.30599e-23	-0.798603	-1.39146
95119710	chr13:95119710:T:C	2.61618e-23	-2.09093	-1.2544
95119711	chr13:95119711:G:A	1.94474e-22	-3.35199e-10	-1.33933
95119765	chr13:95119765:G:A	3.43286e-23	-1.7105	-1.36315
95120490	chr13:95120490:C:T	5.40778e-23	-1.26563	-1.35358
95120507	chr13:95120507:C:T	1.90879e-22	-3.35199e-10	-1.35799
95120508	chr13:95120508:A:G	4.00484e-23	-1.53634	-1.38319
95120659	chr13:95120659:C:T	3.3484e-23	-2.10289	-0.995671
95121701	chr13:95121701:G:A	1.1655e-22	-1.85131	-3.84511e-10
95121757	chr13:95121757:AG:A	9.50795e-23	-2.05491	-3.84511e-10
95121856	chr13:95121856:C:T	1.8711e-22	-3.35199e-10	-1.37793
95122072	chr13:95122072:A:C	5.48095e-22	-3.35199e-10	-0.30318
95122382	chr13:95122382:T:C	1.84387e-22	-3.35199e-10	-1.39259
95122443	chr13:95122443:A:G	5.66243e-23	-2.07281	-0.500381
95122727	chr13:95122727:T:A	3.78138e-23	-1.95665	-1.0203
95122827	chr13:95122827:C:CA	1.1824e-22	-0.447528	-1.38938
95122878	chr13:95122878:C:A	2.26511e-22	-3.35199e-10	-1.18683
95123010	chr13:95123010:T:C	2.68893e-22	-3.35199e-10	-1.01531
95123215	chr13:95123215:A:G	3.18982e-23	-2.08432	-1.06276
95123443	chr13:95123443:A:C	1.86144e-22	-3.35199e-10	-1.3831
95123474	chr13:95123474:C:T	1.22532e-22	-0.406265	-1.39499
95123617	chr13:95123617:C:T	6.12869e-22	-3.35199e-10	-0.191477
95123753	chr13:95123753:C:T	2.60744e-22	-3.35199e-10	-1.04609
95124132	chr13:95124132:T:C	3.53332e-23	-1.7913	-1.25351
95124774	chr13:95124774:G:A	1.9001e-22	-3.35199e-10	-1.36255
95124810	chr13:95124810:G:A	2.54718e-23	-2.09476	-1.2773
95125313	chr13:95125313:A:G	1.22727e-22	-1.79966	-3.84511e-10
95125692	chr13:95125692:G:A	2.65365e-22	-3.35199e-10	-1.02852
95125712	chr13:95125712:T:C	3.03252e-22	-3.35199e-10	-0.895062
95126004	chr13:95126004:C:T	3.94045e-22	-3.35199e-10	-0.633163
95126023	chr13:95126023:A:G	4.31825e-22	-3.35199e-10	-0.541607
95126101	chr13:95126101:C:T	2.65365e-22	-3.35199e-10	-1.02852
95126211	chr13:95126211:TAA:T	3.00637e-22	-3.35199e-10	-0.903724
95126273	chr13:95126273:C:A	1.26838e-22	-0.393461	-1.37325
95126323	chr13:95126323:C:T	1.90862e-22	-3.35199e-10	-1.35808
95126637	chr13:95126637:T:C	1.89106e-22	-3.35199e-10	-1.36732
95126935	chr13:95126935:T:C	8.35439e-23	-0.791901	-1.39235
95127374	chr13:95127374:C:T	4.09903e-23	-2.03887	-0.857417
95127412	chr13:95127412:A:G	1.84813e-22	-3.35199e-10	-1.39028
95127488	chr13:95127488:G:C	1.85161e-22	-3.35199e-10	-1.3884
95127765	chr13:95127765:T:C	7.9932e-23	-0.95453	-1.27392
95128380	chr13:95128380:G:A	3.00127e-22	-3.35199e-10	-0.905421
95128512	chr13:95128512:G:A	2.65759e-22	-3.35199e-10	-1.02704
95129022	chr13:95129022:A:C	7.12083e-22	-3.35199e-10	-0.0414329
95129355	chr13:95129355:T:A	9.72653e-23	-2.03219	-3.84511e-10
95129747	chr13:95129747:C:T	5.96695e-23	-1.12366	-1.39714
95129797	chr13:95129797:A:G	3.16464e-22	-3.35199e-10	-0.852419
95129816	chr13:95129816:T:C	9.6167e-23	-2.04354	-3.84511e-10
95129938	chr13:95129938:A:G	7.84942e-23	-0.855805	-1.3908
95130122	chr13:95130122:C:T	7.4782e-23	-0.911074	-1.38398
95130202	chr13:95130202:T:A	1.99487e-22	-3.35199e-10	-1.31388
95130220	chr13:95130220:C:T	8.7178e-23	-0.765456	-1.37622
95130367	chr13:95130367:ATC:A	2.78704e-23	-2.10327	-1.17879
95130666	chr13:95130666:C:T	1.64857e-22	-1.50455	-3.84511e-10
95130894	chr13:95130894:C:T	1.91676e-22	-3.35199e-10	-1.35382
95131456	chr13:95131456:C:T	1.83931e-22	-3.35199e-10	-1.39507
95131471	chr13:95131471:T:C	6.73347e-22	-3.35199e-10	-0.0973672
95131492	chr13:95131492:G:C	1.85012e-22	-3.35199e-10	-1.38921
95131902	chr13:95131902:A:G	3.73455e-23	-2.10323	-0.886186
95131995	chr13:95131995:G:A	1.89427e-22	-3.35199e-10	-1.36562
95132028	chr13:95132028:T:C	9.65271e-23	-2.0398	-3.84511e-10
95132081	chr13:95132081:G:A	6.27976e-23	-1.50404	-0.965672
95132169	chr13:95132169:G:A	1.90552e-22	-3.35199e-10	-1.3597
95132568	chr13:95132568:A:G	4.89424e-22	-3.35199e-10	-0.416399
95133079	chr13:95133079:G:A	1.73939e-22	-1.45093	-3.84511e-10
95133467	chr13:95133467:G:T	6.10909e-23	-2.09799	-0.399274
95133591	chr13:95133591:C:T	4.13117e-22	-3.35199e-10	-0.585896
95133640	chr13:95133640:C:A	1.88111e-22	-3.35199e-10	-1.3726
95134925	chr13:95134925:T:C	2.51067e-22	-3.35199e-10	-1.08391
95135140	chr13:95135140:G:C	2.9225e-22	-3.35199e-10	-0.932016
95135181	chr13:95135181:A:T	2.65891e-23	-1.93299	-1.39614
95135242	chr13:95135242:G:T	2.80508e-23	-2.03395	-1.24166
95135732	chr13:95135732:G:A	1.64162e-22	-1.50877	-3.84511e-10
95136090	chr13:95136090:T:C	2.65444e-22	-3.35199e-10	-1.02822
95136281	chr13:95136281:A:G	3.10504e-23	-1.81621	-1.35781
95136332	chr13:95136332:T:C	2.36161e-22	-3.35199e-10	-1.14511
95136464	chr13:95136464:C:T	9.06265e-23	-2.10288	-3.84511e-10
95136892	chr13:95136892:T:C	2.48457e-23	-2.10089	-1.29605
95137101	chr13:95137101:C:A	1.56729e-22	-1.55511	-3.84511e-10
95137306	chr13:95137306:G:A	2.92052e-22	-3.35199e-10	-0.932697
95137387	chr13:95137387:T:G	3.10207e-23	-1.81677	-1.3582
95138294	chr13:95138294:T:A	3.1625e-23	-1.83238	-1.3233
95138459	chr13:95138459:T:G	3.09652e-23	-1.84492	-1.33185
95138587	chr13:95138587:G:A	3.82377e-22	-3.35199e-10	-0.663219
95138591	chr13:95138591:A:C	2.09899e-22	-3.35199e-10	-1.263
95138886	chr13:95138886:C:T	2.07822e-22	-3.35199e-10	-1.27295
95139474	chr13:95139474:G:A	3.23271e-23	-2.09981	-1.03391
95139607	chr13:95139607:C:T	3.07955e-23	-2.08236	-1.09989
95140434	chr13:95140434:C:T	3.45882e-22	-3.35199e-10	-0.76353
95140834	chr13:95140834:T:C	3.21387e-23	-1.812	-1.32757
95140866	chr13:95140866:A:G	3.21109e-23	-1.81726	-1.32318
95141120	chr13:95141120:T:C	3.1854e-23	-1.82488	-1.32359
95141188	chr13:95141188:G:A	2.04145e-22	-3.35199e-10	-1.2908
95141200	chr13:95141200:T:A	9.10771e-23	-2.03478	-0.0631444
95141214	chr13:95141214:T:C	1.84568e-22	-3.35199e-10	-1.39161
95141249	chr13:95141249:G:A	3.20561e-23	-1.81896	-1.32318
95141377	chr13:95141377:G:A	2.23777e-22	-3.35199e-10	-1.19898
95141717	chr13:95141717:T:C	2.19293e-22	-3.35199e-10	-1.21922
95141863	chr13:95141863:G:A	3.96059e-22	-3.35199e-10	-0.628063
95141884	chr13:95141884:C:T	3.04533e-23	-2.00902	-1.18441
95142436	chr13:95142436:G:T	3.32148e-22	-3.35199e-10	-0.804046
95142595	chr13:95142595:T:A	2.19362e-22	-3.35199e-10	-1.2189
95142599	chr13:95142599:T:A	1.68011e-22	-1.4856	-3.84511e-10
95142600	chr13:95142600:A:T	1.50029e-22	-1.5988	-3.84511e-10
95142619	chr13:95142619:G:A	2.26364e-22	-3.35199e-10	-1.18748
95142629	chr13:95142629:G:GA	2.72577e-22	-3.35199e-10	-1.00171
95142681	chr13:95142681:G:A	9.34467e-23	-2.07224	-3.84511e-10
95142910	chr13:95142910:G:T	2.81894e-21	-3.35199e-10	1.33449
95142969	chr13:95142969:G:A	7.3925e-23	-1.51855	-0.788023
95143929	chr13:95143929:T:C	3.67481e-22	-3.35199e-10	-0.702955
95144230	chr13:95144230:CTGAGGGGG:C	2.64537e-23	-2.10306	-1.23117
95144469	chr13:95144469:G:A	1.94982e-22	-3.35199e-10	-1.33672
95144910	chr13:95144910:G:A	3.42434e-22	-3.35199e-10	-0.773548
95144969	chr13:95144969:T:C	2.85028e-22	-3.35199e-10	-0.95704
95144984	chr13:95144984:A:G	9.18005e-23	-2.09001	-3.84511e-10
95145451	chr13:95145451:T:C	3.12509e-23	-1.96723	-1.20035
95145601	chr13:95145601:A:AG	4.63597e-23	-1.92731	-0.845889
95145761	chr13:95145761:C:T	5.94782e-23	-2.09917	-0.424845
95146105	chr13:95146105:G:A	3.76399e-22	-3.35199e-10	-0.678978
95146600	chr13:95146600:G:A	2.72991e-22	-3.35199e-10	-1.00019
95146617	chr13:95146617:G:A	9.1637e-23	-2.09179	-3.84511e-10
95146752	chr13:95146752:G:A	8.10708e-23	-2.08937	-0.124934
95146764	chr13:95146764:G:T	3.22492e-22	-3.35199e-10	-0.833548
95146836	chr13:95146836:A:T	3.40922e-23	-1.90774	-1.17282
95147672	chr13:95147672:T:A	4.83156e-23	-1.98605	-0.745828
95148122	chr13:95148122:G:A	1.04604e-22	-1.95945	-3.84511e-10
95148551	chr13:95148551:T:C	3.30371e-22	-3.35199e-10	-0.809413
95149324	chr13:95149324:A:G	2.8829e-22	-3.35199e-10	-0.945661
95149801	chr13:95149801:T:C	9.01648e-23	-1.91284	-0.195152
95149828	chr13:95149828:T:C	3.12393e-23	-1.98338	-1.18457
95150246	chr13:95150246:T:A	1.36265e-22	-1.69503	-3.84511e-10
95150272	chr13:95150272:C:T	6.9867e-23	-1.8791	-0.483936
95150397	chr13:95150397:G:A	2.73152e-22	-3.35199e-10	-0.999597
95150826	chr13:95150826:C:T	2.84905e-23	-1.9831	-1.27696
95150885	chr13:95150885:G:T	2.65096e-22	-1.81394	0.784406
95151294	chr13:95151294:G:A	3.21105e-23	-1.75302	-1.38743
95151407	chr13:95151407:G:A	2.52146e-23	-2.04361	-1.33859
95151917	chr13:95151917:T:C	2.47686e-22	-3.35199e-10	-1.09747
95151974	chr13:95151974:G:C	3.01874e-22	-3.35199e-10	-0.899619
95152171	chr13:95152171:T:C	5.76821e-23	-1.47954	-1.07514
95152228	chr13:95152228:C:G	3.4354e-23	-1.7962	-1.27671
95152300	chr13:95152300:A:T	3.29673e-23	-1.83653	-1.27758
95152535	chr13:95152535:A:G	2.75433e-23	-1.99937	-1.2945
95152652	chr13:95152652:T:G	3.06423e-22	-3.35199e-10	-0.88466
95152852	chr13:95152852:A:G	7.63675e-23	-1.55771	-0.716356
95153198	chr13:95153198:T:C	1.04535e-21	0.342479	-3.84511e-10
95154052	chr13:95154052:CT:C	9.51831e-22	-3.35199e-10	0.24876
95154970	chr13:95154970:G:A	2.75581e-22	-3.35199e-10	-0.990746
95155029	chr13:95155029:G:A	2.82304e-22	-3.35199e-10	-0.966642
95155051	chr13:95155051:A:G	2.41939e-22	-3.35199e-10	-1.12094
95155108	chr13:95155108:T:C	2.51916e-23	-2.08437	-1.29874
95155234	chr13:95155234:G:A	1.02678e-22	-1.97803	-3.84511e-10
95155332	chr13:95155332:C:T	2.62904e-23	-2.01676	-1.32366
95155397	chr13:95155397:A:G	1.9975e-22	-3.35199e-10	-1.31256
95155413	chr13:95155413:A:G	3.10696e-23	-1.78949	-1.3839
95155438	chr13:95155438:G:A	2.66452e-23	-2.01242	-1.3146
95155528	chr13:95155528:T:C	3.19988e-23	-1.86743	-1.2765
95155616	chr13:95155616:G:A	1.06293e-22	-1.82346	-0.119968
95155749	chr13:95155749:A:G	1.42704e-22	-1.44411	-0.204748
95155950	chr13:95155950:T:C	1.89205e-22	-3.35199e-10	-1.36679
95156057	chr13:95156057:A:G	3.40737e-23	-1.80354	-1.27756
95156694	chr13:95156694:A:G	6.6138e-23	-2.03095	-0.386933
95156910	chr13:95156910:T:C	2.32247e-23	-2.10209	-1.36233
95156958	chr13:95156958:T:C	2.25217e-22	-3.35199e-10	-1.19256
95157024	chr13:95157024:G:A	1.59187e-21	-3.35199e-10	0.763035
95157138	chr13:95157138:AC:A	6.37018e-23	-1.7413	-0.714114
95157300	chr13:95157300:T:C	1.03753e-22	-1.96762	-3.84511e-10
95157353	chr13:95157353:G:A	9.27144e-23	-2.0801	-3.84511e-10
95157398	chr13:95157398:A:T	3.19275e-23	-1.87237	-1.27379
95157692	chr13:95157692:G:C	1.171e-22	-1.8466	-3.84511e-10
95157792	chr13:95157792:C:T	3.15178e-22	-3.35199e-10	-0.856491
95157885	chr13:95157885:C:G	3.66235e-23	-1.73569	-1.27325
95157898	chr13:95157898:G:A	3.72173e-22	-3.35199e-10	-0.690269
95157916	chr13:95157916:C:CA	1.86957e-22	-3.35199e-10	-1.37875
95157946	chr13:95157946:C:T	9.1531e-23	-2.09295	-3.84511e-10
95158056	chr13:95158056:A:T	7.46683e-23	-1.77778	-0.518795
95158144	chr13:95158144:C:T	3.75334e-23	-1.81635	-1.16805
95158453	chr13:95158453:T:G	5.12849e-22	-3.35199e-10	-0.369646
95158494	chr13:95158494:G:T	1.20294e-22	-1.81969	-3.84511e-10
95158576	chr13:95158576:G:A	4.30792e-23	-1.98105	-0.865538
95158635	chr13:95158635:T:C	3.00851e-23	-1.89758	-1.30802
95159175	chr13:95159175:G:A	2.36207e-22	-3.35199e-10	-1.14492
95159345	chr13:95159345:A:G	2.91887e-23	-2.01736	-1.21849
95159363	chr13:95159363:A:T	9.11445e-23	-2.09718	-3.84511e-10
95159398	chr13:95159398:T:C	2.75671e-22	-3.35199e-10	-0.990419
95159410	chr13:95159410:T:C	2.21624e-21	-3.35199e-10	1.09394
95159878	chr13:95159878:T:C	9.1245e-23	-2.09608	-3.84511e-10
95160072	chr13:95160072:CAG:C	3.40232e-23	-1.97675	-1.10583
95160293	chr13:95160293:A:G	2.62802e-23	-2.10273	-1.23808
95160491	chr13:95160491:A:C	3.06962e-23	-2.04378	-1.14171
95160623	chr13:95160623:G:A	1.83571e-22	-3.35199e-10	-1.39702
95160771	chr13:95160771:A:C	2.72168e-22	-3.35199e-10	-1.00321
95161961	chr13:95161961:A:G	1.99672e-22	-3.35199e-10	-1.31295
95162468	chr13:95162468:G:A	1.84677e-22	-3.35199e-10	-1.39102
95162522	chr13:95162522:G:A	1.03796e-22	-1.9672	-3.84511e-10
95162993	chr13:95162993:G:A	7.46201e-23	-1.26029	-1.03692
95163161	chr13:95163161:C:T	1.05904e-22	-1.94709	-3.84511e-10
95163200	chr13:95163200:T:C	1.91583e-22	-3.35199e-10	-1.35431
95163501	chr13:95163501:TG:T	1.35135e-22	-1.70335	-3.84511e-10
95163550	chr13:95163550:A:G	2.0572e-22	-3.35199e-10	-1.28311
95163580	chr13:95163580:A:G	4.41412e-23	-1.66562	-1.15661
95163997	chr13:95163997:C:T	4.02477e-23	-1.58881	-1.32576
95164206	chr13:95164206:C:T	2.1201e-22	-3.35199e-10	-1.25299
95164221	chr13:95164221:C:T	1.16679e-22	-1.8502	-3.84511e-10
95164271	chr13:95164271:A:G	2.57036e-23	-2.0476	-1.3154
95164720	chr13:95164720:A:AT	5.73724e-23	-1.62005	-0.940018
95164757	chr13:95164757:C:T	4.17282e-23	-1.73096	-1.14749
95164979	chr13:95164979:G:A	2.17933e-22	-3.35199e-10	-1.22544
95165142	chr13:95165142:T:C	3.35032e-23	-2.10361	-0.994378
95165531	chr13:95165531:T:C	1.87379e-22	-3.35199e-10	-1.37649
95165864	chr13:95165864:A:C	3.45718e-22	-3.35199e-10	-0.764004
95165939	chr13:95165939:C:T	3.32675e-23	-1.70769	-1.39736
95166374	chr13:95166374:T:C	3.69191e-22	-3.35199e-10	-0.698313
95166637	chr13:95166637:G:A	2.69045e-22	-3.35199e-10	-1.01475
95166648	chr13:95166648:CTT:C	1.84007e-22	-3.35199e-10	-1.39465
95166812	chr13:95166812:G:A	1.84007e-22	-3.35199e-10	-1.39465
95166841	chr13:95166841:C:G	1.88946e-22	-3.35199e-10	-1.36816
95166854	chr13:95166854:T:C	1.83488e-22	-3.35199e-10	-1.39748
95166879	chr13:95166879:G:A	1.44979e-22	-1.63304	-3.84511e-10
95166990	chr13:95166990:T:C	3.55634e-23	-1.70704	-1.33127
95167042	chr13:95167042:A:G	3.43075e-22	-3.35199e-10	-0.771678
95167089	chr13:95167089:A:C	2.43292e-23	-2.08766	-1.33029
95167143	chr13:95167143:C:T	1.86551e-22	-3.35199e-10	-1.38092
95167471	chr13:95167471:G:A	1.90925e-22	-3.35199e-10	-1.35775
95167648	chr13:95167648:T:C	2.5264e-22	-3.35199e-10	-1.07766
95167688	chr13:95167688:A:G	2.99831e-23	-1.83853	-1.37047
95167812	chr13:95167812:T:C	6.12282e-23	-1.91212	-0.582903
95168213	chr13:95168213:C:T	4.37985e-23	-1.49377	-1.33626
95168352	chr13:95168352:T:C	2.24854e-23	-2.09953	-1.39723
95168598	chr13:95168598:A:G	5.27769e-23	-1.37546	-1.26809
95168805	chr13:95168805:G:A	1.83961e-22	-3.35199e-10	-1.3949
95169237	chr13:95169237:T:A	4.35754e-23	-2.08951	-0.745621
95169365	chr13:95169365:T:C	2.08679e-22	-3.35199e-10	-1.26883
95169473	chr13:95169473:C:T	1.0295e-22	-0.670747	-1.30464
95169628	chr13:95169628:G:A	3.72936e-21	-3.35199e-10	1.61436
95169648	chr13:95169648:T:A	6.91369e-22	-3.35199e-10	-0.0709538
95170040	chr13:95170040:T:C	1.86046e-22	-3.35199e-10	-1.38363
95170089	chr13:95170089:G:A	2.85483e-22	-0.955445	-3.84511e-10
95170280	chr13:95170280:T:C	9.07352e-23	-2.10168	-3.84511e-10
95170406	chr13:95170406:T:C	1.8926e-22	-3.35199e-10	-1.36651
95170507	chr13:95170507:C:T	8.76204e-23	-0.865287	-1.27133
95171105	chr13:95171105:G:T	8.06343e-23	-1.21689	-1.00281
95171669	chr13:95171669:T:G	2.04414e-22	-3.35199e-10	-1.28948
95171743	chr13:95171743:T:C	9.09763e-23	-2.09903	-3.84511e-10
95171821	chr13:95171821:C:T	1.85955e-22	-3.35199e-10	-1.38412
95171849	chr13:95171849:T:C	5.15957e-23	-1.39614	-1.27005
95171973	chr13:95171973:G:A	2.2775e-21	1.52783	-0.406625
95172149	chr13:95172149:A:C	1.93193e-22	-3.35199e-10	-1.34594
95172388	chr13:95172388:C:T	3.68293e-22	-0.0353926	-0.665357
95172553	chr13:95172553:G:A	3.03448e-22	-3.35199e-10	-0.894417
95172782	chr13:95172782:CTT:C	4.22252e-22	-0.0357925	-0.528232
95172789	chr13:95172789:A:G	1.47871e-22	-0.216244	-1.39704
95173137	chr13:95173137:A:C	4.89888e-23	-1.32599	-1.39205
95173317	chr13:95173317:G:A	2.45533e-23	-2.0956	-1.31318
95173350	chr13:95173350:A:G	2.2651e-23	-2.09889	-1.39054
95174253	chr13:95174253:T:G	3.79882e-22	-3.35199e-10	-0.669767
95174520	chr13:95174520:C:A	1.83931e-22	-3.35199e-10	-1.39506
95174615	chr13:95174615:A:G	1.11815e-21	1.75852	-1.34871
95174857	chr13:95174857:G:C	2.85944e-22	-3.35199e-10	-0.953832
95175573	chr13:95175573:G:T	1.93393e-22	-3.35199e-10	-1.3449
95175721	chr13:95175721:G:A	9.1215e-23	-2.09641	-3.84511e-10
95175809	chr13:95175809:A:G	7.44096e-22	-3.35199e-10	0.00254243
95175830	chr13:95175830:A:T	4.09903e-23	-1.89958	-0.996713
95176061	chr13:95176061:C:A	1.83608e-22	-3.35199e-10	-1.39682
95177062	chr13:95177062:C:A	2.29839e-22	-1.02116	-0.151092
95177074	chr13:95177074:C:T	1.35006e-22	-0.306846	-1.39747
95177119	chr13:95177119:CATTAG:C	2.68963e-22	-3.35199e-10	-1.01505
95177321	chr13:95177321:T:C	1.73827e-21	2.0742	-1.22318
95177334	chr13:95177334:T:C	5.4248e-22	0.45052	-0.763996
95177427	chr13:95177427:T:C	9.4647e-23	-1.52318	-0.536291
95177438	chr13:95177438:T:A	9.88604e-23	-2.01592	-3.84511e-10
95177589	chr13:95177589:G:A	5.43645e-23	-1.74	-0.873914
95177649	chr13:95177649:A:G	2.25867e-22	-3.35199e-10	-1.18968
95177939	chr13:95177939:A:G	2.69499e-22	-3.35199e-10	-1.01306
95178220	chr13:95178220:C:G	2.74549e-22	-3.35199e-10	-0.994497
95178460	chr13:95178460:A:C	5.25874e-22	0.463366	-0.807932
95178536	chr13:95178536:C:T	1.16903e-21	-3.35199e-10	0.454304
95178824	chr13:95178824:G:A	7.13242e-23	-1.75766	-0.584732
95178886	chr13:95178886:G:A	1.9931e-22	-3.35199e-10	-1.31476
95178952	chr13:95178952:T:G	1.95141e-22	-3.35199e-10	-1.3359
95179132	chr13:95179132:G:A	2.85718e-23	-2.00886	-1.24835
95179245	chr13:95179245:C:T	5.17327e-22	0.48969	-0.850642
95179387	chr13:95179387:T:C	5.3354e-22	0.514049	-0.844143
95179507	chr13:95179507:T:G	5.48193e-23	-1.55367	-1.05192
95179633	chr13:95179633:A:G	1.14846e-21	-3.35199e-10	0.436554
95179702	chr13:95179702:A:G	1.85248e-22	-3.35199e-10	-1.38793
95179707	chr13:95179707:C:A	1.85936e-22	-3.35199e-10	-1.38422
95179709	chr13:95179709:T:C	1.96589e-22	-3.35199e-10	-1.32851
95180028	chr13:95180028:A:G	1.40243e-21	0.636333	-3.84511e-10
95180813	chr13:95180813:C:T	1.37406e-22	-1.68669	-3.84511e-10
95181398	chr13:95181398:T:C	5.81288e-22	0.537411	-0.781792
95181657	chr13:95181657:T:A	3.88803e-22	-3.35199e-10	-0.646554
95182344	chr13:95182344:CTT:C	1.46519e-21	1.97861	-1.2985
95182811	chr13:95182811:T:C	1.83773e-22	-3.35199e-10	-1.39593
95182822	chr13:95182822:A:G	7.39797e-23	-0.908964	-1.39687
95182908	chr13:95182908:C:G	1.85821e-22	-3.35199e-10	-1.38484
95183359	chr13:95183359:A:G	3.08535e-23	-1.83925	-1.34112
95183379	chr13:95183379:T:G	1.64219e-22	-0.166469	-1.34196
95183405	chr13:95183405:C:T	1.88275e-22	-3.35199e-10	-1.37172
95183414	chr13:95183414:T:C	9.36467e-23	-2.0701	-3.84511e-10
95183440	chr13:95183440:G:A	3.46684e-23	-2.09927	-0.964531
95183476	chr13:95183476:G:A	2.56662e-23	-2.045	-1.31946
95183489	chr13:95183489:C:A	1.8994e-22	-3.35199e-10	-1.36292
95183624	chr13:95183624:C:A	5.06539e-23	-1.43998	-1.24463
95183782	chr13:95183782:C:T	3.19807e-23	-1.857	-1.2875
95183981	chr13:95183981:TCCA:T	2.75233e-22	0.113279	-1.10529
95184000	chr13:95184000:C:T	5.60315e-23	-1.19158	-1.39213
95184195	chr13:95184195:C:T	2.36664e-23	-2.09211	-1.35346
95184884	chr13:95184884:C:G	8.77687e-23	-0.875172	-1.25975
95185408	chr13:95185408:T:C	6.33575e-23	-1.21733	-1.2435
95185468	chr13:95185468:A:G	5.04098e-23	-1.39668	-1.29276
95185602	chr13:95185602:A:C	1.20013e-21	-3.35199e-10	0.480556
95185792	chr13:95185792:G:T	3.30039e-23	-1.94347	-1.16954
95185823	chr13:95185823:C:T	1.16478e-20	4.10125	-1.348
95185987	chr13:95185987:A:G	4.65552e-23	-1.63912	-1.12987
95186269	chr13:95186269:A:G	5.93392e-23	-1.26227	-1.26409
95186530	chr13:95186530:G:T	2.89461e-23	-2.0238	-1.22039
95186749	chr13:95186749:G:A	2.22484e-22	-3.35199e-10	-1.20477
95186754	chr13:95186754:T:C	3.1937e-22	-3.35199e-10	-0.843276
95186949	chr13:95186949:C:T	5.98598e-23	-1.39553	-1.12209
95187042	chr13:95187042:T:C	3.07458e-23	-2.04136	-1.14251
95187092	chr13:95187092:T:C	2.19639e-22	-3.35199e-10	-1.21764
95187172	chr13:95187172:A:G	7.02167e-23	-1.83078	-0.527265
95187255	chr13:95187255:C:T	7.31848e-23	-0.921606	-1.39503
95187480	chr13:95187480:G:C	9.08181e-23	-0.843675	-1.25709
95187688	chr13:95187688:T:C	2.01244e-22	-3.35199e-10	-1.30511
95187892	chr13:95187892:G:A	2.03067e-22	-3.35199e-10	-1.29609
95188117	chr13:95188117:A:T	2.56157e-22	-3.35199e-10	-1.06384
95188127	chr13:95188127:G:A	1.1051e-22	-0.802034	-1.10248
95188583	chr13:95188583:G:A	1.131e-22	-1.88136	-3.84511e-10
95188707	chr13:95188707:T:C	1.85647e-22	-3.35199e-10	-1.38578
95189256	chr13:95189256:C:G	6.7168e-23	-1.72651	-0.675916
95189815	chr13:95189815:C:T	4.31757e-23	-1.92957	-0.914781
95190718	chr13:95190718:G:C	2.11628e-22	-3.35199e-10	-1.2548
95190813	chr13:95190813:T:C	6.08219e-23	-1.76351	-0.738168
95190896	chr13:95190896:G:A	2.12337e-22	-0.431517	-0.819933
95191006	chr13:95191006:G:A	2.51914e-22	-0.978766	-0.101775
95191180	chr13:95191180:G:A	2.59542e-22	0.247951	-1.29866
95191205	chr13:95191205:AC:A	9.1791e-23	-2.09011	-3.84511e-10
95191321	chr13:95191321:T:C	1.18706e-22	-0.435546	-1.39744
95191540	chr13:95191540:T:C	6.08813e-23	-1.74145	-0.759253
95191680	chr13:95191680:A:G	1.83976e-22	-3.35199e-10	-1.39482
95191774	chr13:95191774:T:TC	4.30149e-22	-0.545497	-3.84511e-10
95191872	chr13:95191872:C:T	6.96407e-23	-1.39011	-0.976166
95191883	chr13:95191883:T:C	2.88496e-22	-3.35199e-10	-0.944947
95192027	chr13:95192027:C:T	1.70632e-22	-0.679712	-0.790404
95192108	chr13:95192108:G:A	1.21737e-21	-3.35199e-10	0.494821
95192156	chr13:95192156:A:G	1.28797e-22	-1.32324	-0.428145
95192304	chr13:95192304:C:T	2.27416e-22	-3.35199e-10	-1.18285
95192481	chr13:95192481:C:T	2.79303e-22	-0.0307276	-0.946602
95192603	chr13:95192603:C:T	4.91398e-23	-1.41128	-1.30368
95192701	chr13:95192701:T:C	2.66904e-23	-2.0013	-1.32402
95192818	chr13:95192818:T:C	5.82701e-23	-1.32777	-1.21677
95192930	chr13:95192930:A:C	2.6947e-22	-1.01317	-3.84511e-10
95193018	chr13:95193018:G:A	1.75714e-22	-1.24406	-0.196712
95193146	chr13:95193146:AGAGTCTG:A	9.49651e-23	-1.3193	-0.736822
95193149	chr13:95193149:G:A	3.40636e-22	-3.35199e-10	-0.778812
95193204	chr13:95193204:G:T	2.24975e-22	-1.41323	0.219597
95193377	chr13:95193377:T:C	5.52196e-23	-1.64616	-0.952149
95193408	chr13:95193408:T:C	4.21448e-23	-1.94416	-0.924358
95193452	chr13:95193452:G:A	5.03364e-23	-2.06554	-0.625361
95193542	chr13:95193542:G:A	1.87549e-22	-3.35199e-10	-1.37559
95193652	chr13:95193652:C:T	2.27401e-22	-3.35199e-10	-1.18291
95193719	chr13:95193719:G:T	6.01395e-23	-2.0405	-0.472466
95194084	chr13:95194084:A:G	3.11306e-22	-3.35199e-10	-0.868853
95194237	chr13:95194237:C:T	1.15127e-22	-0.553549	-1.31005
95194307	chr13:95194307:G:A	2.05047e-22	-3.35199e-10	-1.28639
95194589	chr13:95194589:G:A	1.05143e-22	-1.95431	-3.84511e-10
95195864	chr13:95195864:C:T	1.18712e-22	-1.05271	-0.780216
95196088	chr13:95196088:A:G	2.3624e-22	-3.35199e-10	-1.14478
95196095	chr13:95196095:A:T	8.09737e-23	-1.67436	-0.541141
95196139	chr13:95196139:G:A	2.13017e-20	4.61429	-1.25738
95196211	chr13:95196211:AG:A	2.12984e-20	4.75405	-1.39729
95196276	chr13:95196276:C:T	1.72142e-22	-0.0655673	-1.39574
95196284	chr13:95196284:A:G	3.03584e-22	-3.35199e-10	-0.893968
95196373	chr13:95196373:G:A	1.89713e-21	-3.35199e-10	0.93847
95196413	chr13:95196413:T:C	6.31461e-19	8.13519	-1.38902
95196799	chr13:95196799:G:A	3.67817e-23	-1.71018	-1.29445
95196861	chr13:95196861:C:A	3.69112e-23	-1.65182	-1.34929
95196922	chr13:95196922:C:A	7.6545e-20	6.0257	-1.38969
95197120	chr13:95197120:C:T	6.5239e-17	11.5598	-0.175907
95197343	chr13:95197343:C:T	2.34548e-23	-2.06327	-1.39129
95197426	chr13:95197426:A:G	6.8909e-19	8.18528	-1.35178
95197563	chr13:95197563:T:C	8.48755e-19	8.3868	-1.3449
95197656	chr13:95197656:C:T	3.51813e-23	-1.68297	-1.36614
95197841	chr13:95197841:C:T	5.43308e-22	-3.35199e-10	-0.31195
95198040	chr13:95198040:C:T	5.10056e-22	-3.35199e-10	-0.375107
95198119	chr13:95198119:T:C	3.22533e-22	-3.35199e-10	-0.833423
95198377	chr13:95198377:T:C	3.47396e-22	-3.35199e-10	-0.759163
95198419	chr13:95198419:C:T	3.44872e-23	-1.71372	-1.35532
95198420	chr13:95198420:A:G	6.35599e-20	5.83961	-1.3895
95198583	chr13:95198583:T:C	8.94076e-23	-0.762134	-1.35429
95198807	chr13:95198807:AG:A	3.1216e-22	-3.35199e-10	-0.86611
95199099	chr13:95199099:CAT:C	1.94885e-22	-3.35199e-10	-1.33722
95199393	chr13:95199393:T:C	1.94642e-22	-3.35199e-10	-1.33846
95199485	chr13:95199485:T:C	2.22485e-21	2.48774	-1.38993
95199556	chr13:95199556:G:A	3.23317e-22	-3.35199e-10	-0.830994
95199925	chr13:95199925:A:G	1.47399e-21	2.08358	-1.39748
95200091	chr13:95200091:GA:G	1.0019e-21	0.300021	-3.84511e-10
95200096	chr13:95200096:C:A	1.29429e-21	-3.35199e-10	0.55609
95200715	chr13:95200715:G:A	4.51833e-22	-3.35199e-10	-0.496315
95201019	chr13:95201019:T:C	6.8953e-22	-3.35199e-10	-0.0736179
95201088	chr13:95201088:A:C	3.7285e-21	2.31796	-0.703822
95201320	chr13:95201320:T:A	2.558e-22	-0.954652	-0.110581
95201526	chr13:95201526:G:A	2.80423e-22	-0.763454	-0.209875
95201597	chr13:95201597:A:G	1.34473e-22	-0.34056	-1.3677
95201616	chr13:95201616:A:G	3.80646e-22	-0.869385	0.201628
95201694	chr13:95201694:C:T	4.00178e-22	-0.818086	0.200367
95202397	chr13:95202397:C:G	4.90993e-22	-3.35199e-10	-0.413198
95202407	chr13:95202407:C:T	5.90913e-23	-1.73637	-0.794171
95202513	chr13:95202513:C:T	3.40131e-22	-3.35199e-10	-0.780296
95202523	chr13:95202523:C:T	2.81065e-22	0.396322	-1.36736
95202524	chr13:95202524:G:A	9.56781e-23	-2.04864	-3.84511e-10
95202903	chr13:95202903:G:A	6.49301e-23	-2.10055	-0.335765
95203233	chr13:95203233:G:A	2.93348e-22	0.4273	-1.35557
95203246	chr13:95203246:T:C	5.52243e-23	-1.90637	-0.691851
95203398	chr13:95203398:G:A	1.31993e-22	-1.72688	-3.84511e-10
95203702	chr13:95203702:G:C	2.26783e-22	-3.35199e-10	-1.18563
95203966	chr13:95203966:G:A	2.77266e-22	-3.35199e-10	-0.984651
95203970	chr13:95203970:A:G	2.95154e-22	-3.35199e-10	-0.92213
95204032	chr13:95204032:C:T	6.89167e-23	-1.12194	-1.25479
95204076	chr13:95204076:G:A	1.94251e-22	-3.35199e-10	-1.34048
95204435	chr13:95204435:TG:T	3.2492e-22	0.562234	-1.38828
95204913	chr13:95204913:C:T	2.36315e-22	-0.981547	-0.162913
95205038	chr13:95205038:C:A	2.27225e-22	-3.35199e-10	-1.18369
95205406	chr13:95205406:C:T	2.27225e-22	-3.35199e-10	-1.18369
95205804	chr13:95205804:A:G	3.83678e-23	-1.84611	-1.1163
95205881	chr13:95205881:G:A	2.94048e-23	-1.85636	-1.37211
95205915	chr13:95205915:G:A	3.38467e-22	-3.35199e-10	-0.7852
95205992	chr13:95205992:C:T	3.53497e-22	-3.35199e-10	-0.741754
95206022	chr13:95206022:A:C	8.14556e-22	-3.35199e-10	0.093016
95206031	chr13:95206031:C:T	2.31152e-22	-1.04467	-0.121878
95206118	chr13:95206118:C:T	9.06279e-23	-2.10287	-3.84511e-10
95206234	chr13:95206234:T:C	8.74544e-22	-3.35199e-10	0.164075
95206300	chr13:95206300:C:T	2.97819e-22	-3.35199e-10	-0.913141
95206432	chr13:95206432:G:A	4.42172e-23	-2.06398	-0.756529
95206524	chr13:95206524:A:T	9.54068e-23	-2.05148	-3.84511e-10
95206724	chr13:95206724:T:C	3.7898e-23	-2.05008	-0.924651
95206742	chr13:95206742:T:C	2.86101e-23	-2.09805	-1.15782
95206781	chr13:95206781:C:A	1.14457e-18	8.48741	-1.1465
95206804	chr13:95206804:A:T	1.24953e-22	-0.434573	-1.34711
95207052	chr13:95207052:T:C	2.10686e-22	-3.35199e-10	-1.25926
95207114	chr13:95207114:C:T	2.96977e-22	-1.00294	0.0869614
95207131	chr13:95207131:G:A	2.94995e-22	-3.35199e-10	-0.922668
95207210	chr13:95207210:T:C	2.10686e-22	-3.35199e-10	-1.25926
95207243	chr13:95207243:G:C	9.10369e-23	-2.09836	-3.84511e-10
95207317	chr13:95207317:T:C	3.6405e-23	-2.06281	-0.952108
95207404	chr13:95207404:A:G	2.07713e-22	-3.35199e-10	-1.27347
95207472	chr13:95207472:T:C	3.65172e-23	-2.0599	-0.951943
95207624	chr13:95207624:C:A	8.04867e-23	-1.63648	-0.585055
95207638	chr13:95207638:G:A	5.01597e-22	-3.35199e-10	-0.39183
95207672	chr13:95207672:C:T	1.04411e-22	-1.96129	-3.84511e-10
95207720	chr13:95207720:T:C	2.64727e-23	-2.09276	-1.24076
95208034	chr13:95208034:C:A	3.32678e-23	-2.0956	-1.00944
95208172	chr13:95208172:G:A	8.67962e-22	-3.35199e-10	0.15652
95208261	chr13:95208261:G:A	3.22509e-22	-3.35199e-10	-0.833496
95208320	chr13:95208320:C:T	2.05777e-22	-3.35199e-10	-1.28283
95208714	chr13:95208714:G:A	2.86079e-23	-2.05097	-1.20498
95208730	chr13:95208730:C:T	2.94559e-23	-2.0082	-1.21853
95208759	chr13:95208759:T:C	2.8562e-22	-3.35199e-10	-0.954963
95208777	chr13:95208777:T:C	3.11865e-23	-2.07012	-1.09953
95208840	chr13:95208840:A:G	3.33357e-23	-2.07269	-1.0303
95208988	chr13:95208988:C:T	3.30378e-23	-2.06532	-1.04666
95209161	chr13:95209161:A:C	8.95572e-22	-3.35199e-10	0.187835
95209284	chr13:95209284:A:G	3.82996e-23	-2.08378	-0.880411
95209550	chr13:95209550:A:G	2.42087e-23	-2.10354	-1.31938
95209942	chr13:95209942:A:G	2.72998e-23	-2.00989	-1.29286
95209943	chr13:95209943:C:T	9.1528e-22	1.41895	-1.20934
95210133	chr13:95210133:C:T	1.54732e-15	15.0068	-0.456646
95210140	chr13:95210140:C:G	2.63444e-22	-3.35199e-10	-1.03579
95210155	chr13:95210155:A:T	3.55802e-23	-1.77479	-1.26305
95210207	chr13:95210207:G:A	1.34263e-22	-1.70982	-3.84511e-10
95210373	chr13:95210373:C:T	1.10856e-22	-0.624736	-1.27666
95210619	chr13:95210619:G:A	6.347e-22	1.23551	-1.39198
95210642	chr13:95210642:A:G	2.75798e-23	-2.04139	-1.25115
95210754	chr13:95210754:C:A	1.41115e-22	-1.66005	-3.84511e-10
95210889	chr13:95210889:A:G	2.64649e-23	-2.04129	-1.29251
95210980	chr13:95210980:A:G	2.52558e-23	-1.99455	-1.38603
95211027	chr13:95211027:C:T	2.76336e-23	-2.02577	-1.26482
95211104	chr13:95211104:A:G	2.84369e-23	-2.02529	-1.23665
95211192	chr13:95211192:T:C	2.84664e-23	-2.01233	-1.24858
95211211	chr13:95211211:C:T	2.24782e-22	-0.261682	-0.932814
95211251	chr13:95211251:A:G	2.81632e-23	-2.01932	-1.25229
95211434	chr13:95211434:C:T	4.58553e-23	-1.40819	-1.37594
95211490	chr13:95211490:C:G	2.11724e-22	-3.35199e-10	-1.25434
95211509	chr13:95211509:G:A	2.40677e-23	-2.03154	-1.39721
95211517	chr13:95211517:A:G	2.81892e-23	-2.03811	-1.23258
95211526	chr13:95211526:A:G	3.25547e-23	-1.81973	-1.30698
95211584	chr13:95211584:G:A	2.42617e-23	-2.02333	-1.3974
95211690	chr13:95211690:G:A	6.85725e-22	-3.35199e-10	-0.0791502
95211807	chr13:95211807:G:A	2.75822e-23	-1.90363	-1.38883
95211901	chr13:95211901:C:T	2.88026e-23	-2.01262	-1.23654
95211906	chr13:95211906:G:A	2.85723e-23	-2.02286	-1.23434
95211997	chr13:95211997:T:G	4.54612e-22	0.904208	-1.39439
95212130	chr13:95212130:G:A	3.16354e-22	0.541431	-1.3942
95212147	chr13:95212147:T:C	2.893e-23	-2.03619	-1.20856
95212224	chr13:95212224:G:A	2.85463e-23	-2.02337	-1.23472
95212542	chr13:95212542:G:C	7.83982e-22	1.39411	-1.33936
95212554	chr13:95212554:G:T	4.00574e-23	-1.87462	-1.04469
95212712	chr13:95212712:A:T	2.97534e-22	0.00570225	-0.919802
95212734	chr13:95212734:TA:T	3.53938e-22	-3.35199e-10	-0.740505
95212742	chr13:95212742:C:T	5.29161e-22	-3.35199e-10	-0.338335
95212764	chr13:95212764:C:T	2.58519e-23	-2.01132	-1.34592
95212918	chr13:95212918:G:A	2.57958e-23	-2.01683	-1.34259
95212930	chr13:95212930:C:G	1.27076e-22	-1.76484	-3.84511e-10
95213065	chr13:95213065:T:A	2.57634e-23	-2.02397	-1.3367
95213118	chr13:95213118:T:C	2.52051e-23	-2.02084	-1.36174
95213321	chr13:95213321:G:A	2.57291e-23	-2.01496	-1.34704
95213645	chr13:95213645:C:A	2.58443e-23	-2.00528	-1.35225
95213668	chr13:95213668:T:C	2.43178e-23	-2.02147	-1.39695
95213806	chr13:95213806:T:C	1.41468e-22	-0.73553	-0.922023
95213813	chr13:95213813:A:G	2.57749e-23	-2.01966	-1.34056
95214053	chr13:95214053:A:G	2.70124e-22	-3.35199e-10	-1.01075
95214213	chr13:95214213:C:T	2.55073e-23	-2.03818	-1.33248
95214334	chr13:95214334:G:A	3.15715e-22	-3.35199e-10	-0.854787
95214360	chr13:95214360:G:A	2.51902e-23	-2.031	-1.35217
95214524	chr13:95214524:A:C	2.5616e-23	-2.01942	-1.34699
95214650	chr13:95214650:T:C	9.47317e-20	4.84918	-3.84511e-10
95214677	chr13:95214677:G:A	2.38132e-23	-2.04212	-1.39726
95214761	chr13:95214761:C:A	1.99687e-22	-3.35199e-10	-1.31287
95214834	chr13:95214834:C:T	7.74832e-22	0.0430194	-3.84511e-10
95214935	chr13:95214935:C:T	1.13038e-21	1.79773	-1.37705
95214981	chr13:95214981:A:T	2.54267e-23	-2.02319	-1.35064
95215148	chr13:95215148:T:C	2.56574e-23	-2.0224	-1.3424
95215223	chr13:95215223:C:G	1.85273e-22	-3.35199e-10	-1.3878
95215305	chr13:95215305:G:A	2.01902e-22	-3.35199e-10	-1.30185
95215338	chr13:95215338:T:C	2.74647e-23	-1.90436	-1.39237
95215375	chr13:95215375:G:A	2.51434e-23	-2.03643	-1.3486
95215378	chr13:95215378:G:A	2.51185e-23	-2.03605	-1.34997
95215500	chr13:95215500:A:G	2.24575e-22	-0.280392	-0.915024
95215755	chr13:95215755:C:T	2.55926e-23	-2.01821	-1.34911
95216076	chr13:95216076:C:T	2.5237e-23	-2.02564	-1.35568
95216726	chr13:95216726:G:C	2.54356e-23	-2.03279	-1.34068
95216803	chr13:95216803:G:A	7.27513e-23	-1.16037	-1.16221
95216838	chr13:95216838:G:A	1.17565e-21	1.55287	-1.09292
95216877	chr13:95216877:G:A	2.53745e-23	-2.02198	-1.3539
95217030	chr13:95217030:C:G	2.74978e-23	-1.90405	-1.39147
95217048	chr13:95217048:A:G	2.4533e-23	-2.06851	-1.3411
95217109	chr13:95217109:T:A	2.06665e-22	-3.35199e-10	-1.27853
95217154	chr13:95217154:G:C	2.55656e-23	-2.02477	-1.34361
95217389	chr13:95217389:A:G	1.22293e-22	-0.958393	-0.844816
95217409	chr13:95217409:C:T	2.44494e-23	-2.02174	-1.39128
95217768	chr13:95217768:C:T	2.58691e-23	-2.01883	-1.33775
95218487	chr13:95218487:C:T	6.80701e-22	-3.35199e-10	-0.0865043
95218859	chr13:95218859:A:AG	3.17805e-22	-3.35199e-10	-0.84819
95219083	chr13:95219083:A:G	2.97438e-23	-1.81998	-1.39702
95219248	chr13:95219248:T:C	2.27774e-22	-3.35199e-10	-1.18127
95219389	chr13:95219389:C:T	6.10636e-22	1.13831	-1.33343
95219404	chr13:95219404:T:C	4.81398e-22	0.958921	-1.39185
95219697	chr13:95219697:G:A	2.52253e-23	-2.04156	-1.34022
95220043	chr13:95220043:T:G	2.04046e-15	15.6555	-0.828728
95220157	chr13:95220157:T:C	2.62409e-23	-2.01326	-1.32905
95220185	chr13:95220185:AATATT:A	2.58852e-23	-2.02352	-1.33244
95220261	chr13:95220261:A:C	3.22351e-23	-1.76944	-1.36713
95220293	chr13:95220293:A:C	2.44321e-23	-2.01801	-1.39572
95220330	chr13:95220330:C:G	4.17161e-21	2.34215	-0.615724
95220353	chr13:95220353:G:A	9.9806e-23	-2.0064	-3.84511e-10
95220838	chr13:95220838:A:G	7.61169e-22	-3.35199e-10	0.0252274
95221140	chr13:95221140:A:G	2.44775e-23	-2.01666	-1.39522
95221252	chr13:95221252:A:T	1.08451e-21	1.45779	-1.07853
95221731	chr13:95221731:T:C	1.23265e-21	1.54866	-1.04137
95221975	chr13:95221975:T:C	3.08443e-22	-0.841023	-0.0370682
95222214	chr13:95222214:A:AAGAGGACC	2.52803e-23	-1.99875	-1.38086
95222337	chr13:95222337:C:T	2.67821e-23	-1.92735	-1.39454
95222529	chr13:95222529:G:A	2.47847e-23	-2.01304	-1.38636
95222688	chr13:95222688:G:A	2.65274e-23	-2.01865	-1.3128
95222702	chr13:95222702:T:C	2.6803e-23	-2.04021	-1.2809
95223164	chr13:95223164:T:C	1.88113e-21	1.79954	-0.869542
95223264	chr13:95223264:C:T	2.33678e-23	-2.07371	-1.38455
95223360	chr13:95223360:T:C	2.31612e-23	-2.07858	-1.38857
95223542	chr13:95223542:C:G	3.55482e-22	-3.35199e-10	-0.736153
95223594	chr13:95223594:C:T	1.4189e-22	-0.841519	-0.813056
95223779	chr13:95223779:T:G	2.3229e-23	-2.07599	-1.38824
95223847	chr13:95223847:C:G	2.34629e-23	-2.06821	-1.38599
95223883	chr13:95223883:G:A	2.34587e-23	-2.06622	-1.38816
95224115	chr13:95224115:C:T	2.66964e-22	-3.35199e-10	-1.02251
95224521	chr13:95224521:G:A	3.22771e-23	-1.75113	-1.38414
95224587	chr13:95224587:T:C	1.39908e-22	-0.854672	-0.813968
95224704	chr13:95224704:T:C	9.06206e-23	-2.10295	-3.84511e-10
95224929	chr13:95224929:T:C	6.86945e-22	-3.35199e-10	-0.0773739
95224981	chr13:95224981:A:T	1.22656e-21	1.74049	-1.23815
95225208	chr13:95225208:A:G	1.89885e-22	-3.35199e-10	-1.36321
95225358	chr13:95225358:C:T	3.54409e-22	-0.843658	0.104483
95225522	chr13:95225522:T:C	1.2356e-22	-1.7929	-3.84511e-10
95225602	chr13:95225602:G:A	2.62566e-22	-3.35199e-10	-1.03913
95225631	chr13:95225631:C:T	2.33767e-23	-2.06838	-1.38951
95225852	chr13:95225852:G:T	2.3426e-23	-2.06676	-1.38902
95225996	chr13:95225996:G:T	2.08582e-22	-3.35199e-10	-1.2693
95226161	chr13:95226161:CTTCATCT:C	2.2667e-23	-2.10138	-1.38733
95226214	chr13:95226214:A:G	3.06533e-23	-1.85117	-1.33572
95226341	chr13:95226341:T:C	1.11228e-21	1.59933	-1.19479
95226387	chr13:95226387:T:C	2.35504e-23	-2.05806	-1.39243
95226588	chr13:95226588:G:A	2.32257e-23	-2.07568	-1.38869
95226598	chr13:95226598:G:A	2.33129e-23	-2.07223	-1.38838
95226613	chr13:95226613:C:T	1.93728e-22	-3.35199e-10	-1.34317
95226686	chr13:95226686:A:G	2.29079e-23	-2.08743	-1.39072
95227187	chr13:95227187:A:C	2.30349e-23	-2.08418	-1.38843
95227407	chr13:95227407:AG:A	1.35947e-22	-0.863416	-0.833946
95227435	chr13:95227435:C:T	9.2905e-23	-2.07805	-3.84511e-10
95227587	chr13:95227587:C:T	2.34663e-23	-2.06592	-1.38815
95227858	chr13:95227858:C:T	2.68801e-22	-3.35199e-10	-1.01566
95227897	chr13:95227897:A:AT	2.62803e-21	1.26436	-3.84511e-10
95228031	chr13:95228031:C:T	2.45901e-22	-3.35199e-10	-1.1047
95228190	chr13:95228190:A:G	2.28205e-22	0.217777	-1.39716
95228206	chr13:95228206:G:T	2.9655e-23	-1.8295	-1.39049
95228229	chr13:95228229:A:G	1.10398e-22	-0.533167	-1.37237
95228369	chr13:95228369:A:G	2.07436e-22	0.12253	-1.39733
95228501	chr13:95228501:G:A	2.41435e-23	-2.03256	-1.39305
95228569	chr13:95228569:G:A	3.10323e-22	-3.35199e-10	-0.872014
95228696	chr13:95228696:G:A	2.96684e-23	-1.82571	-1.39383
95229016	chr13:95229016:C:T	2.49973e-23	-2.00184	-1.38902
95229077	chr13:95229077:T:G	2.52374e-23	-1.99066	-1.39064
95229118	chr13:95229118:C:T	2.49692e-23	-1.99951	-1.39248
95229316	chr13:95229316:A:G	3.33169e-22	-0.800978	-3.84511e-10
95229424	chr13:95229424:A:G	4.70874e-22	-3.35199e-10	-0.455038
95229458	chr13:95229458:G:C	2.09257e-22	-3.35199e-10	-1.26607
95229486	chr13:95229486:G:A	2.5147e-23	-1.99301	-1.39188
95230068	chr13:95230068:C:T	2.89996e-23	-1.84489	-1.39745
95230270	chr13:95230270:G:A	1.54976e-22	-1.56635	-3.84511e-10
95230342	chr13:95230342:A:G	1.51298e-22	-0.854644	-0.735732
95230558	chr13:95230558:C:T	2.42166e-23	-2.0341	-1.38849
95231482	chr13:95231482:C:T	1.97728e-22	-3.35199e-10	-1.32274
95231497	chr13:95231497:G:A	3.61876e-22	-3.35199e-10	-0.718326
95231568	chr13:95231568:C:T	1.9291e-22	-3.35199e-10	-1.3474
95231931	chr13:95231931:G:A	2.1862e-22	-3.35199e-10	-1.22229
95231937	chr13:95231937:C:T	1.20431e-22	-1.81855	-3.84511e-10
95232428	chr13:95232428:C:T	9.24713e-23	-2.08273	-3.84511e-10
95232535	chr13:95232535:G:T	9.89688e-23	-2.01482	-3.84511e-10
95232570	chr13:95232570:G:A	1.38523e-21	-1.05789	1.68188
95232576	chr13:95232576:C:CCT	5.35041e-23	-1.29718	-1.33269
95232826	chr13:95232826:T:C	2.48106e-22	-3.35199e-10	-1.09577
95232918	chr13:95232918:T:C	1.39113e-22	-0.376203	-1.29814
95233227	chr13:95233227:A:G	3.59521e-22	0.409408	-1.13426
95233620	chr13:95233620:A:T	1.01116e-21	-3.35199e-10	0.309231
95233696	chr13:95233696:T:C	1.83573e-22	-3.35199e-10	-1.39701
95233741	chr13:95233741:A:G	9.84336e-23	-2.02025	-3.84511e-10
95234022	chr13:95234022:T:C	3.3823e-23	-2.05715	-1.03133
95234040	chr13:95234040:A:G	3.06599e-23	-2.00128	-1.18539
95234600	chr13:95234600:T:C	2.18267e-22	-3.35199e-10	-1.22391
95234844	chr13:95234844:G:A	2.69814e-22	-3.35199e-10	-1.01189
95234928	chr13:95234928:T:C	3.90532e-22	0.432404	-1.07452
95235187	chr13:95235187:A:G	2.67694e-23	-2.00895	-1.31342
95235730	chr13:95235730:TG:T	2.83408e-23	-2.04758	-1.21775
95235850	chr13:95235850:T:C	3.69539e-22	0.369919	-1.06729
95236023	chr13:95236023:T:C	5.46407e-23	-1.88084	-0.728009
95236090	chr13:95236090:G:A	3.14922e-22	-3.35199e-10	-0.857301
95236365	chr13:95236365:CCTT:C	3.9009e-23	-1.98189	-0.96395
95236417	chr13:95236417:T:C	1.48483e-22	-0.531051	-1.07811
95236425	chr13:95236425:C:T	1.92743e-22	-3.35199e-10	-1.34827
95236547	chr13:95236547:G:A	1.97125e-22	-3.35199e-10	-1.32579
95236585	chr13:95236585:T:C	1.24994e-21	-3.35199e-10	0.521219
95236606	chr13:95236606:A:G	2.54365e-22	-0.0178365	-1.05302
95236622	chr13:95236622:T:A	1.44025e-21	0.662944	-3.84511e-10
95236944	chr13:95236944:G:A	1.83729e-22	-3.35199e-10	-1.39617
95237251	chr13:95237251:T:C	2.09674e-22	-0.6089	-0.655173
95237424	chr13:95237424:C:T	2.96851e-22	-1.0165	0.100102
95237670	chr13:95237670:C:G	2.44015e-22	-3.35199e-10	-1.1124
95237739	chr13:95237739:C:T	3.10024e-22	-3.35199e-10	-0.872978
95237822	chr13:95237822:C:T	1.8391e-22	-3.35199e-10	-1.39518
95238110	chr13:95238110:A:C	7.16669e-23	-1.89226	-0.445341
95238291	chr13:95238291:G:A	1.84378e-22	-3.35199e-10	-1.39264
95238381	chr13:95238381:T:C	1.84256e-22	-3.35199e-10	-1.3933
95238981	chr13:95238981:C:A	1.88392e-22	-3.35199e-10	-1.3711
95239145	chr13:95239145:C:G	4.01144e-22	-3.35199e-10	-0.615307
95239348	chr13:95239348:C:T	9.11285e-23	-2.09736	-3.84511e-10
95239600	chr13:95239600:G:A	2.15501e-22	-3.35199e-10	-1.23666
95239757	chr13:95239757:C:A	2.53491e-22	-3.35199e-10	-1.0743
95239759	chr13:95239759:GT:G	3.27008e-23	-1.91995	-1.20228
95240041	chr13:95240041:T:C	1.21649e-15	14.8882	-0.578628
95240102	chr13:95240102:A:G	1.05501e-21	1.32356	-0.971883
95240160	chr13:95240160:G:A	1.76606e-22	-0.62331	-0.812398
95240332	chr13:95240332:G:A	9.93455e-22	1.27036	-0.978799
95240498	chr13:95240498:T:C	1.61339e-22	-0.130016	-1.39611
95240578	chr13:95240578:G:T	1.83712e-22	-3.35199e-10	-1.39626
95240642	chr13:95240642:C:T	1.91389e-21	2.17778	-1.23052
95240667	chr13:95240667:T:G	1.69086e-21	2.04278	-1.21941
95240807	chr13:95240807:C:T	1.85981e-22	-3.35199e-10	-1.38399
95241104	chr13:95241104:C:T	9.31109e-23	-2.07584	-3.84511e-10
95241254	chr13:95241254:A:G	1.91691e-22	-3.35199e-10	-1.35374
95241522	chr13:95241522:C:T	3.03396e-22	0.124363	-1.01895
95241628	chr13:95241628:T:C	1.13454e-21	1.38827	-0.96392
95241787	chr13:95241787:C:T	1.96393e-22	-3.35199e-10	-1.32951
95241866	chr13:95241866:G:C	1.15627e-22	-1.08562	-0.77364
95242061	chr13:95242061:G:A	5.6188e-12	21.8235	0.923999
95242075	chr13:95242075:G:A	1.03074e-21	1.36097	-1.03256
95242131	chr13:95242131:A:G	1.90463e-21	0.942416	-3.84511e-10
95242373	chr13:95242373:G:A	1.4145e-21	1.10376	-0.458855
95242429	chr13:95242429:G:T	1.61526e-21	1.74629	-0.968667
95242435	chr13:95242435:T:C	2.04173e-22	-3.35199e-10	-1.29066
95242669	chr13:95242669:G:A	8.82058e-22	0.85098	-0.67835
95242683	chr13:95242683:C:T	0.00151821	36.4208	5.74135
95242776	chr13:95242776:C:G	5.41218e-23	-1.36114	-1.25725
95243157	chr13:95243157:G:GCACTGTGTGGGTCCATCTTAA	2.63023e-22	-3.35199e-10	-1.03739
95243321	chr13:95243321:T:C	2.11882e-22	-3.35199e-10	-1.2536
95243359	chr13:95243359:GC:G	2.01501e-22	-3.35199e-10	-1.30383
95243412	chr13:95243412:C:T	0.169661	41.2833	5.59513
95243515	chr13:95243515:G:A	1.45928e-10	25.1386	0.86586
95243612	chr13:95243612:C:CA	4.74506e-23	-1.60659	-1.14335
95243696	chr13:95243696:G:A	7.15723e-21	2.69643	-0.430177
95243974	chr13:95243974:T:C	8.30774e-23	-0.792512	-1.39734
95244067	chr13:95244067:T:C	0.144739	40.9783	5.7413
95244162	chr13:95244162:G:A	8.56783e-22	1.02494	-0.881382
95244195	chr13:95244195:C:T	1.89629e-22	-3.35199e-10	-1.36456
95244245	chr13:95244245:A:G	0.294982	41.8827	5.54889
95244297	chr13:95244297:T:G	5.72846e-21	2.4758	-0.432222
95244557	chr13:95244557:G:A	5.15919e-21	1.93891	-3.84511e-10
95244562	chr13:95244562:C:T	5.34122e-23	-1.64793	-0.983656
95244576	chr13:95244576:C:T	1.86578e-21	1.12378	-0.201973
95244936	chr13:95244936:A:G	0.0111119	41.443	2.70964
95245010	chr13:95245010:C:T	2.29344e-22	-3.35199e-10	-1.1744
95245048	chr13:95245048:C:T	1.3644e-21	1.5725	-0.963657
95245098	chr13:95245098:A:G	1.91782e-22	-3.35199e-10	-1.35327
95245105	chr13:95245105:C:T	0.267894	40.7998	6.5355
95245165	chr13:95245165:A:G	2.20813e-22	-3.35199e-10	-1.21231
95245485	chr13:95245485:C:T	4.83456e-21	2.23747	-0.363551
95245504	chr13:95245504:T:C	5.43973e-21	2.31796	-0.326101
95245613	chr13:95245613:C:T	1.84491e-22	-3.35199e-10	-1.39202
95245953	chr13:95245953:A:G	0.110093	40.0283	6.4177
95246174	chr13:95246174:C:T	9.72257e-23	-0.702516	-1.33008
95246257	chr13:95246257:C:T	2.50119e-23	-2.10348	-1.2868
95246418	chr13:95246418:C:T	2.8222e-22	0.408048	-1.37499
95247100	chr13:95247100:A:G	3.0135e-22	0.480927	-1.38228
95247270	chr13:95247270:A:G	7.65838e-23	-1.58239	-0.68885
95247353	chr13:95247353:A:G	2.47499e-22	0.297789	-1.39601
95247389	chr13:95247389:C:T	2.29013e-22	0.219681	-1.39553
95247636	chr13:95247636:G:A	1.95141e-22	-3.35199e-10	-1.33591
95248822	chr13:95248822:G:A	6.95699e-10	27.0012	0.565137
95248987	chr13:95248987:C:T	6.70727e-20	4.97259	-0.468681
95249025	chr13:95249025:A:G	6.07644e-22	-3.35199e-10	-0.200038
95249409	chr13:95249409:G:A	7.66435e-19	6.93988	-3.84511e-10
95249514	chr13:95249514:C:T	6.26901e-19	6.73892	-3.84511e-10
95249571	chr13:95249571:A:T	6.18974e-22	-3.35199e-10	-0.181564
95250452	chr13:95250452:G:T	3.39895e-22	-3.35199e-10	-0.780992
95250970	chr13:95250970:T:C	2.09229e-22	-3.35199e-10	-1.2662
95251043	chr13:95251043:C:T	1.20973e-21	1.84791	-1.35938
95251356	chr13:95251356:C:T	5.92075e-23	-1.21055	-1.31803
95251450	chr13:95251450:A:T	5.81405e-23	-1.22753	-1.31924
95251858	chr13:95251858:T:C	1.89259e-22	-3.35199e-10	-1.36651
95252027	chr13:95252027:C:T	1.10354e-21	1.17699	-0.780346
95252075	chr13:95252075:A:G	1.84251e-22	-3.35199e-10	-1.39333
95252170	chr13:95252170:A:G	6.36334e-23	-1.13973	-1.31676
95252473	chr13:95252473:C:T	1.55108e-22	-1.56551	-3.84511e-10
95252478	chr13:95252478:C:T	1.38733e-22	-0.846873	-0.830205
95252570	chr13:95252570:G:A	2.22467e-17	10.0361	0.272025
95252629	chr13:95252629:C:T	2.56592e-23	-2.10372	-1.26101
95252749	chr13:95252749:C:T	2.05556e-22	-3.35199e-10	-1.28391
95253051	chr13:95253051:T:C	3.48019e-23	-1.943	-1.11696
95253065	chr13:95253065:T:C	6.29654e-23	-2.02531	-0.441735
95253133	chr13:95253133:G:A	2.02635e-22	-3.35199e-10	-1.29822
95253867	chr13:95253867:T:C	4.21807e-23	-1.9219	-0.945765
95254045	chr13:95254045:T:C	3.77159e-23	-1.95593	-1.02361
95254440	chr13:95254440:C:T	3.39649e-23	-1.96202	-1.12228
95254503	chr13:95254503:C:G	9.05806e-23	-2.10339	-3.84511e-10
95254563	chr13:95254563:G:A	2.64982e-23	-2.08448	-1.24807
95254618	chr13:95254618:T:C	6.12432e-23	-1.21162	-1.28316
95254831	chr13:95254831:T:C	3.33027e-23	-1.96469	-1.1393
95254969	chr13:95254969:T:C	1.8187e-22	-0.146481	-1.25986
95255008	chr13:95255008:T:C	2.87034e-23	-2.10332	-1.14929
95255061	chr13:95255061:G:A	6.11447e-23	-1.22696	-1.26942
95255489	chr13:95255489:C:T	8.12439e-22	-3.35199e-10	0.0904139
95256171	chr13:95256171:A:G	2.35856e-22	0.116316	-1.26272
95256218	chr13:95256218:A:G	3.26448e-22	-3.35199e-10	-0.821357
95256253	chr13:95256253:A:G	3.67207e-22	0.287471	-0.991173
95256333	chr13:95256333:C:A	1.9729e-22	-3.35199e-10	-1.32495
95256401	chr13:95256401:G:A	6.63485e-23	-1.13214	-1.28257
95256457	chr13:95256457:C:T	2.27327e-23	-2.08933	-1.3965
95256825	chr13:95256825:C:T	1.8383e-22	-3.35199e-10	-1.39562
95256874	chr13:95256874:T:C	3.69434e-22	-3.35199e-10	-0.697656
95256951	chr13:95256951:G:A	5.49407e-22	-3.35199e-10	-0.300787
95257215	chr13:95257215:C:T	9.78387e-23	-2.02631	-3.84511e-10
95257407	chr13:95257407:C:T	1.05773e-22	-1.62797	-0.320365
95257424	chr13:95257424:T:C	2.6253e-20	4.88502	-1.31911
95257696	chr13:95257696:A:G	4.24004e-23	-2.0462	-0.816272
95257763	chr13:95257763:G:A	4.44889e-21	1.79078	-3.84511e-10
95257922	chr13:95257922:T:C	2.28163e-23	-2.08496	-1.39719
95257941	chr13:95257941:C:T	6.52811e-23	-1.14392	-1.28701
95257976	chr13:95257976:C:T	4.46807e-22	-0.5075	-3.84511e-10
95258045	chr13:95258045:C:T	2.4342e-22	-1.11484	-3.84511e-10
95258232	chr13:95258232:T:C	7.25209e-23	-1.05177	-1.27398
95258306	chr13:95258306:G:A	1.24051e-22	-1.78893	-3.84511e-10
95258329	chr13:95258329:C:T	9.24028e-23	-2.08347	-3.84511e-10
95258472	chr13:95258472:C:A	3.11492e-23	-2.09781	-1.07303
95259295	chr13:95259295:G:A	3.3086e-23	-1.74137	-1.36915
95259303	chr13:95259303:C:A	1.33816e-22	-2.06363	0.350463
95259494	chr13:95259494:G:A	5.43511e-22	-3.35199e-10	-0.311578
95259525	chr13:95259525:A:G	3.11019e-18	9.16627	-0.825703
95259534	chr13:95259534:C:T	2.55367e-23	-2.10052	-1.26899
95259589	chr13:95259589:G:T	2.65996e-23	-1.93787	-1.39086
95259646	chr13:95259646:A:G	3.12509e-21	2.34805	-0.910461
95259679	chr13:95259679:A:G	2.51296e-23	-1.98824	-1.39734
95259690	chr13:95259690:T:C	2.51828e-23	-1.98626	-1.39721
95259974	chr13:95259974:T:G	2.46674e-23	-2.01013	-1.39402
95260082	chr13:95260082:G:A	2.29605e-15	14.4219	0.52294
95260283	chr13:95260283:T:C	2.47504e-23	-2.03852	-1.36227
95260356	chr13:95260356:C:A	3.42581e-21	1.52947	-3.84511e-10
95260590	chr13:95260590:G:A	3.78742e-22	0.441239	-1.11401
95260650	chr13:95260650:T:G	3.21702e-22	-3.35199e-10	-0.836002
95260667	chr13:95260667:C:A	4.24801e-23	-1.99092	-0.869668
95260828	chr13:95260828:C:T	2.59458e-23	-1.95651	-1.3971
95261535	chr13:95261535:C:A	1.74052e-21	-3.35199e-10	0.852314
95261580	chr13:95261580:T:C	2.50258e-23	-1.99248	-1.39724
95261938	chr13:95261938:A:C	2.31193e-22	-3.35199e-10	-1.16637
95262312	chr13:95262312:T:C	2.44047e-23	-2.06017	-1.35468
95262400	chr13:95262400:T:C	2.47902e-23	-2.09705	-1.30213
95262446	chr13:95262446:T:C	3.20566e-21	1.46304	-3.84511e-10
95262686	chr13:95262686:G:A	2.02425e-22	-3.35199e-10	-1.29926
95262697	chr13:95262697:A:C	3.42419e-22	0.357727	-1.13132
95262903	chr13:95262903:G:A	2.02797e-22	-3.35199e-10	-1.29742
95263131	chr13:95263131:C:T	2.01886e-22	-3.35199e-10	-1.30192
95263290	chr13:95263290:G:A	1.15558e-21	-3.35199e-10	0.442731
95263491	chr13:95263491:C:T	2.48356e-23	-2.03401	-1.36334
95263791	chr13:95263791:T:C	2.27989e-22	0.173884	-1.35421
95263846	chr13:95263846:A:G	2.97917e-23	-1.87755	-1.33785
95263932	chr13:95263932:G:T	2.13684e-22	-3.35199e-10	-1.24513
95263948	chr13:95263948:G:A	1.94054e-22	-3.35199e-10	-1.34149
95264254	chr13:95264254:T:C	6.65848e-22	0.898726	-1.00729
95264269	chr13:95264269:C:T	2.90938e-23	-2.0977	-1.1414
95264307	chr13:95264307:C:T	3.06523e-23	-1.84952	-1.3374
95264499	chr13:95264499:A:G	3.09826e-23	-1.84856	-1.32764
95264546	chr13:95264546:A:G	7.57049e-23	-1.04347	-1.23931
95264697	chr13:95264697:T:C	2.43733e-23	-2.09547	-1.32067
95264931	chr13:95264931:T:TGATC	2.13491e-22	-3.35199e-10	-1.24603
95265053	chr13:95265053:G:A	9.30591e-23	-2.07639	-3.84511e-10
95265651	chr13:95265651:A:G	1.9244e-22	-3.35199e-10	-1.34984
95265809	chr13:95265809:G:A	8.9035e-20	6.17051	-1.38335
95265993	chr13:95265993:T:C	3.03283e-23	-1.80462	-1.39293
95266346	chr13:95266346:A:C	2.09923e-22	-3.35199e-10	-1.26289
95266597	chr13:95266597:C:T	3.1943e-22	-3.35199e-10	-0.843089
95266711	chr13:95266711:A:G	3.05879e-23	-1.84705	-1.34197
95267083	chr13:95267083:T:C	1.30722e-21	-3.35199e-10	0.566033
95267174	chr13:95267174:G:A	3.70386e-23	-1.77853	-1.21913
95267238	chr13:95267238:T:C	5.12449e-22	-3.35199e-10	-0.370427
95267269	chr13:95267269:T:G	4.06375e-23	-1.7265	-1.17843
95267597	chr13:95267597:A:T	2.05222e-22	-3.35199e-10	-1.28554
95267608	chr13:95267608:G:A	5.43239e-22	0.662849	-0.974928
95268204	chr13:95268204:A:G	1.4321e-22	-0.262354	-1.38296
95268425	chr13:95268425:T:A	1.39939e-22	-0.324499	-1.34392
95268863	chr13:95268863:GT:G	2.2812e-22	-3.35199e-10	-1.17975
95268914	chr13:95268914:A:T	2.39237e-23	-2.10303	-1.33173
95268950	chr13:95268950:C:T	1.46774e-22	-0.249726	-1.37101
95269950	chr13:95269950:G:A	2.06417e-22	-3.35199e-10	-1.27973
95270139	chr13:95270139:T:C	3.6287e-22	-3.35199e-10	-0.715584
95270199	chr13:95270199:A:G	8.97492e-23	-0.715974	-1.39663
95270511	chr13:95270511:T:C	1.21524e-22	-0.552689	-1.25682
95270861	chr13:95270861:C:T	9.3912e-23	-0.675441	-1.39183
95270871	chr13:95270871:C:T	2.35537e-23	-2.07159	-1.37875
95270949	chr13:95270949:G:T	1.84088e-18	8.78239	-0.966258
95270996	chr13:95270996:G:A	3.00554e-22	0.382248	-1.28625
95271010	chr13:95271010:G:T	2.12161e-22	-3.35199e-10	-1.25228
95271074	chr13:95271074:G:T	8.83107e-23	-0.734868	-1.3939
95271136	chr13:95271136:C:T	8.69043e-23	-0.75134	-1.39348
95271145	chr13:95271145:C:T	8.6758e-23	-0.751556	-1.39495
95271269	chr13:95271269:A:G	8.64069e-23	-0.761089	-1.38947
95271877	chr13:95271877:C:T	2.12443e-22	-3.35199e-10	-1.25095
95271896	chr13:95271896:T:C	1.85902e-22	-3.35199e-10	-1.38441
95272340	chr13:95272340:T:C	1.85242e-22	-3.35199e-10	-1.38796
95272383	chr13:95272383:A:ACATTGC	2.23234e-22	-3.35199e-10	-1.20141
95272404	chr13:95272404:A:C	2.11743e-22	-3.35199e-10	-1.25425
95272609	chr13:95272609:C:T	4.11238e-22	0.594943	-1.1854
95272723	chr13:95272723:A:G	3.05712e-23	-1.96956	-1.22001
95272729	chr13:95272729:A:C	2.23585e-22	-3.35199e-10	-1.19984
95272756	chr13:95272756:T:C	4.14915e-23	-1.54079	-1.34334
95272905	chr13:95272905:A:AAAAAT	3.06753e-22	-3.35199e-10	-0.883585
95272919	chr13:95272919:CAT:C	2.0272e-18	8.89207	-0.979529
95272997	chr13:95272997:A:G	3.00255e-22	-3.35199e-10	-0.904994
95273006	chr13:95273006:T:C	1.92615e-22	-3.35199e-10	-1.34893
95273060	chr13:95273060:G:T	4.07808e-22	0.681713	-1.28054
95273356	chr13:95273356:T:C	1.8544e-22	-3.35199e-10	-1.38689
95273404	chr13:95273404:T:C	5.51959e-23	-2.00805	-0.590693
95273420	chr13:95273420:T:A	5.57926e-23	-2.01119	-0.576799
95273462	chr13:95273462:G:A	3.12397e-22	-3.35199e-10	-0.865354
95273594	chr13:95273594:C:T	2.3476e-22	-3.35199e-10	-1.15106
95273849	chr13:95273849:G:A	3.69726e-16	13.1186	-3.84511e-10
95273877	chr13:95273877:G:A	3.64682e-23	-1.77528	-1.23791
95273879	chr13:95273879:G:A	2.52435e-23	-1.99415	-1.38691
95274177	chr13:95274177:C:T	3.06753e-23	-2.0643	-1.12187
95274183	chr13:95274183:A:G	7.15771e-21	1.38715	0.879168
95274462	chr13:95274462:A:G	2.44945e-15	16.0026	-0.99308
95274716	chr13:95274716:C:T	2.3351e-23	-2.10307	-1.35591
95274798	chr13:95274798:C:T	2.63266e-23	-1.98382	-1.35523
95274914	chr13:95274914:T:TA	1.85439e-22	-3.35199e-10	-1.3869
95275017	chr13:95275017:C:T	1.90128e-22	-3.35199e-10	-1.36193
95275132	chr13:95275132:G:A	4.59105e-21	1.91096	-0.0887224
95275240	chr13:95275240:T:C	1.88387e-22	-3.35199e-10	-1.37113
95275505	chr13:95275505:T:C	6.41007e-15	16.8686	-0.897111
95275612	chr13:95275612:TG:T	9.70468e-22	0.900486	-0.632335
95275622	chr13:95275622:A:G	1.94017e-22	-3.35199e-10	-1.34168
95276705	chr13:95276705:G:A	2.15685e-22	-3.35199e-10	-1.23581
95276964	chr13:95276964:A:G	2.00274e-22	-3.35199e-10	-1.30994
95276972	chr13:95276972:T:C	3.6243e-21	2.31207	-0.726285
95277096	chr13:95277096:A:C	2.04169e-22	-3.35199e-10	-1.29068
95277104	chr13:95277104:G:A	5.85481e-22	-0.237193	-3.84511e-10
95277327	chr13:95277327:T:C	2.16273e-22	-3.35199e-10	-1.23309
95277542	chr13:95277542:T:C	2.99821e-21	2.19289	-0.796749
95277634	chr13:95277634:C:T	4.45585e-21	2.52433	-0.731987
95277818	chr13:95277818:C:T	5.01597e-15	16.9986	-1.27238
95278057	chr13:95278057:C:G	3.52094e-22	-3.35199e-10	-0.74573
95278110	chr13:95278110:CACAGGTT:C	4.09262e-22	0.205904	-0.801177
95278366	chr13:95278366:G:A	8.76427e-16	15.2902	-1.30847
95278431	chr13:95278431:G:A	4.87163e-22	0.722071	-1.1431
95278941	chr13:95278941:G:T	2.32598e-21	-3.35199e-10	1.14227
95279236	chr13:95279236:A:G	6.66828e-23	-1.72585	-0.683826
95279341	chr13:95279341:G:C	7.7257e-22	-3.35199e-10	0.0400947
95279649	chr13:95279649:C:T	2.61018e-21	-3.35199e-10	1.25755
95279738	chr13:95279738:A:G	2.89193e-23	-1.93095	-1.31417
95279763	chr13:95279763:T:C	1.07503e-22	-1.93211	-3.84511e-10
95279774	chr13:95279774:CAGAAG:C	1.70751e-22	-1.46942	-3.84511e-10
95279846	chr13:95279846:C:T	1.16528e-21	0.480883	-0.0297933
95279886	chr13:95279886:T:C	1.84974e-22	-3.35199e-10	-1.38941
95279887	chr13:95279887:G:A	1.84724e-22	-3.35199e-10	-1.39077
95279986	chr13:95279986:T:C	2.53996e-23	-2.09438	-1.28052
95281014	chr13:95281014:C:T	1.89433e-22	-3.35199e-10	-1.36559
95281197	chr13:95281197:C:CT	1.85746e-22	-3.35199e-10	-1.38525
95281233	chr13:95281233:C:G	1.86443e-22	-3.35199e-10	-1.3815
95281387	chr13:95281387:C:T	1.91632e-22	-3.35199e-10	-1.35405
95281406	chr13:95281406:C:A	1.86205e-22	-3.35199e-10	-1.38278
95281559	chr13:95281559:T:C	1.8418e-22	-3.35199e-10	-1.39371
95281585	chr13:95281585:A:G	1.88449e-22	-3.35199e-10	-1.3708
95281595	chr13:95281595:A:G	1.85903e-22	-3.35199e-10	-1.3844
95281702	chr13:95281702:C:T	1.85618e-22	-3.35199e-10	-1.38594
95281868	chr13:95281868:A:G	1.8519e-22	-3.35199e-10	-1.38824
95281913	chr13:95281913:G:C	1.86748e-22	-3.35199e-10	-1.37987
95281936	chr13:95281936:G:A	1.88727e-22	-3.35199e-10	-1.36932
95282042	chr13:95282042:G:A	1.90772e-22	-3.35199e-10	-1.35855
95282159	chr13:95282159:C:T	2.8919e-23	-1.95258	-1.29255
95282172	chr13:95282172:A:T	1.53727e-21	1.92827	-1.20013
95282240	chr13:95282240:G:A	6.11599e-22	0.511787	-0.705337
95282340	chr13:95282340:C:A	1.01241e-22	-1.99213	-3.84511e-10
95282451	chr13:95282451:G:A	9.89109e-18	10.0592	-0.561636
95282461	chr13:95282461:G:C	2.17222e-22	-3.35199e-10	-1.22871
95282528	chr13:95282528:TA:T	1.84662e-22	-3.35199e-10	-1.3911
95282683	chr13:95282683:C:T	2.91277e-23	-1.87097	-1.36697
95282780	chr13:95282780:A:G	1.59873e-22	-0.14725	-1.388
95283044	chr13:95283044:A:G	5.93336e-23	-1.66746	-0.858996
95283046	chr13:95283046:C:T	1.838e-22	-3.35199e-10	-1.39578
95283077	chr13:95283077:G:A	3.72627e-22	-3.35199e-10	-0.689048
95283106	chr13:95283106:C:T	1.90293e-22	-3.35199e-10	-1.36106
95283173	chr13:95283173:G:A	2.29187e-23	-2.10329	-1.37438
95283207	chr13:95283207:C:T	2.87994e-23	-1.93171	-1.31757
95283277	chr13:95283277:C:T	1.83803e-22	-3.35199e-10	-1.39576
95283335	chr13:95283335:T:C	2.32367e-23	-2.06877	-1.39512
95283344	chr13:95283344:C:T	1.86571e-22	-3.35199e-10	-1.38082
95283616	chr13:95283616:A:C	1.84719e-22	-3.35199e-10	-1.39079
95283640	chr13:95283640:A:G	3.99002e-23	-1.84669	-1.07656
95283746	chr13:95283746:C:T	1.8356e-22	-3.35199e-10	-1.39708
95283847	chr13:95283847:G:A	2.4371e-22	-1.11365	-3.84511e-10
95283925	chr13:95283925:T:C	1.897e-22	-3.35199e-10	-1.36419
95283983	chr13:95283983:T:C	2.43967e-22	-3.35199e-10	-1.11259
95284028	chr13:95284028:C:T	1.8925e-22	-3.35199e-10	-1.36656
95284081	chr13:95284081:T:C	5.07345e-23	-1.6024	-1.08062
95284250	chr13:95284250:G:A	1.13973e-22	-1.87366	-3.84511e-10
95284524	chr13:95284524:C:T	1.83543e-22	-3.35199e-10	-1.39718
95284604	chr13:95284604:G:A	2.45262e-22	-3.35199e-10	-1.1073
95284668	chr13:95284668:T:A	1.8445e-22	-3.35199e-10	-1.39225
95284991	chr13:95284991:T:C	5.01219e-23	-1.31082	-1.38435
95285118	chr13:95285118:C:A	1.8811e-22	-3.35199e-10	-1.3726
95285197	chr13:95285197:G:C	1.88219e-22	-3.35199e-10	-1.37202
95285289	chr13:95285289:A:T	4.70118e-23	-1.36884	-1.39039
95285859	chr13:95285859:C:G	1.2161e-21	-3.35199e-10	0.493774
95285918	chr13:95285918:G:C	2.36579e-23	-2.04845	-1.39748
95285968	chr13:95285968:A:T	1.84425e-22	-3.35199e-10	-1.39239
95286002	chr13:95286002:C:T	1.71013e-22	-0.0709355	-1.39696
95286395	chr13:95286395:C:G	9.05639e-23	-2.10357	-3.84511e-10
95286559	chr13:95286559:G:A	3.15673e-22	-3.35199e-10	-0.85492
95286628	chr13:95286628:C:A	2.72657e-22	-3.35199e-10	-1.00141
95286718	chr13:95286718:A:T	3.76859e-22	-3.35199e-10	-0.677757
95286882	chr13:95286882:C:A	2.97299e-23	-1.85113	-1.36635
95287055	chr13:95287055:T:C	2.03606e-22	-3.35199e-10	-1.29344
95287105	chr13:95287105:C:G	2.68013e-23	-1.92511	-1.39606
95287238	chr13:95287238:G:A	2.70508e-22	-3.35199e-10	-1.00933
95287286	chr13:95287286:T:C	1.26955e-21	0.536788	-3.84511e-10
95287454	chr13:95287454:G:A	2.97506e-23	-2.07629	-1.14048
95287464	chr13:95287464:G:A	2.25279e-22	-3.35199e-10	-1.19229
95287519	chr13:95287519:A:G	2.72717e-23	-1.91184	-1.39193
95287677	chr13:95287677:T:C	2.45743e-23	-2.03293	-1.375
95287679	chr13:95287679:A:T	4.55292e-23	-1.94776	-0.843517
95287786	chr13:95287786:T:C	1.8352e-22	-3.35199e-10	-1.3973
95287826	chr13:95287826:A:C	3.95487e-22	-3.35199e-10	-0.62951
95288282	chr13:95288282:G:A	4.69537e-23	-1.96135	-0.79912
95288926	chr13:95288926:T:C	9.06615e-23	-2.10249	-3.84511e-10
95289355	chr13:95289355:C:T	6.67083e-23	-1.01537	-1.39393
95289390	chr13:95289390:G:A	4.69567e-23	-1.96273	-0.797671
95289689	chr13:95289689:C:T	1.84175e-22	-3.35199e-10	-1.39374
95290221	chr13:95290221:A:G	1.94809e-22	-3.35199e-10	-1.33761
95290307	chr13:95290307:T:C	3.79139e-23	-1.79602	-1.17829
95290442	chr13:95290442:C:T	1.98169e-22	-3.35199e-10	-1.32051
95290845	chr13:95290845:A:T	2.63789e-23	-2.01307	-1.324
95290870	chr13:95290870:AC:A	3.26271e-23	-1.88256	-1.24193
95290874	chr13:95290874:G:A	6.02883e-23	-1.11547	-1.39502
95291059	chr13:95291059:G:A	3.4287e-23	-1.67933	-1.39553
95291152	chr13:95291152:G:A	1.86879e-22	-3.35199e-10	-1.37917
95291477	chr13:95291477:A:G	2.41128e-23	-2.02946	-1.39742
95291631	chr13:95291631:A:G	4.04938e-23	-1.60414	-1.30434
95291902	chr13:95291902:T:C	2.83348e-23	-2.06325	-1.20229
95292242	chr13:95292242:C:T	2.84234e-23	-2.05831	-1.2041
95292255	chr13:95292255:G:A	2.8442e-23	-2.05885	-1.20291
95292266	chr13:95292266:G:C	2.84495e-23	-2.05796	-1.20353
95292745	chr13:95292745:A:T	4.00095e-22	-3.35199e-10	-0.617926
95292864	chr13:95292864:A:T	2.8455e-23	-2.05918	-1.20212
95293387	chr13:95293387:C:G	2.87665e-23	-2.05135	-1.19907
95293442	chr13:95293442:C:T	2.10665e-22	-3.35199e-10	-1.25936
95293594	chr13:95293594:G:A	1.62964e-22	-1.5161	-3.84511e-10
95293628	chr13:95293628:A:G	2.31102e-22	-3.35199e-10	-1.16677
95293884	chr13:95293884:G:A	8.52331e-23	-0.853134	-1.3111
95293966	chr13:95293966:C:G	1.83504e-22	-3.35199e-10	-1.39739
95294221	chr13:95294221:G:A	4.709e-23	-2.03582	-0.721745
95294445	chr13:95294445:C:T	2.16964e-22	-3.35199e-10	-1.22989
95294572	chr13:95294572:T:G	3.14831e-23	-2.07558	-1.0846
95294705	chr13:95294705:C:G	1.16625e-22	-1.85066	-3.84511e-10
95294774	chr13:95294774:GA:G	1.97748e-22	-3.35199e-10	-1.32264
95295485	chr13:95295485:C:G	1.88197e-22	-3.35199e-10	-1.37214
95295521	chr13:95295521:A:G	7.95538e-23	-1.96028	-0.272917
95296169	chr13:95296169:CACACACACACACACAA:C	2.18855e-22	-3.35199e-10	-1.22122
95296213	chr13:95296213:G:C	1.27788e-20	4.17512	-1.32921
95296236	chr13:95296236:C:T	4.14204e-21	2.98865	-1.26933
95297013	chr13:95297013:G:A	1.84471e-22	-3.35199e-10	-1.39214
95297014	chr13:95297014:T:G	9.28061e-23	-2.07912	-3.84511e-10
95297131	chr13:95297131:T:C	4.3963e-23	-2.07059	-0.755693
95297202	chr13:95297202:C:T	1.09768e-20	4.08246	-1.38854
95297233	chr13:95297233:G:A	4.59072e-23	-1.89771	-0.885293
95298100	chr13:95298100:C:T	4.51987e-21	-3.35199e-10	1.80661
95298353	chr13:95298353:T:C	1.91035e-22	-3.35199e-10	-1.35717
95298486	chr13:95298486:G:A	7.02527e-23	-0.960044	-1.39748
95298556	chr13:95298556:A:G	7.84251e-23	-1.62943	-0.618057
95298604	chr13:95298604:G:T	1.22045e-20	4.19098	-1.39105
95298785	chr13:95298785:T:G	1.90013e-22	-3.35199e-10	-1.36253
95298941	chr13:95298941:C:T	1.26092e-20	4.22829	-1.39574
95299139	chr13:95299139:G:A	2.51202e-22	-3.35199e-10	-1.08337
95299306	chr13:95299306:TGAG:T	1.83526e-22	-3.35199e-10	-1.39727
95299339	chr13:95299339:T:C	8.37672e-21	3.81702	-1.39343
95299426	chr13:95299426:C:T	2.74577e-22	-3.35199e-10	-0.994395
95299590	chr13:95299590:A:G	2.17357e-22	-3.35199e-10	-1.22809
95299654	chr13:95299654:G:A	1.84343e-22	-3.35199e-10	-1.39283
95299907	chr13:95299907:T:C	1.33791e-22	-0.334021	-1.37933
95300337	chr13:95300337:C:T	9.89418e-23	-2.0151	-3.84511e-10
95301035	chr13:95301035:C:A	1.11308e-22	-0.597738	-1.29959
95301038	chr13:95301038:G:A	1.14976e-22	-0.505831	-1.35908
95301151	chr13:95301151:G:A	1.0657e-22	-0.641403	-1.29942
95301231	chr13:95301231:G:A	9.07834e-23	-2.10115	-3.84511e-10
95301263	chr13:95301263:G:T	2.36087e-23	-2.07428	-1.37374
95301363	chr13:95301363:G:A	1.05171e-22	-1.95404	-3.84511e-10
95301956	chr13:95301956:C:G	1.04414e-22	-0.637487	-1.32377
95302444	chr13:95302444:C:T	1.41055e-22	-0.318746	-1.34173
95302555	chr13:95302555:A:C	2.15453e-22	-3.35199e-10	-1.23689
95302822	chr13:95302822:C:T	2.95929e-23	-1.95846	-1.26364
95303263	chr13:95303263:C:G	1.01962e-22	-1.98502	-3.84511e-10
95303365	chr13:95303365:G:A	1.53386e-22	-0.210255	-1.36641
95303369	chr13:95303369:G:T	4.04257e-22	0.695764	-1.30334
95304266	chr13:95304266:C:G	2.53054e-23	-2.08624	-1.29237
95304279	chr13:95304279:G:T	1.47195e-22	-0.225329	-1.39254
95304518	chr13:95304518:C:T	5.45652e-22	-3.35199e-10	-0.307645
95304709	chr13:95304709:T:C	4.31221e-23	-1.7471	-1.09849
95304794	chr13:95304794:T:C	4.38393e-23	-1.62148	-1.20762
95305018	chr13:95305018:T:C	2.09792e-22	-3.35199e-10	-1.26351
95305044	chr13:95305044:C:T	1.86459e-22	-3.35199e-10	-1.38142
95305130	chr13:95305130:G:A	1.86221e-22	-3.35199e-10	-1.38269
95305213	chr13:95305213:G:A	2.57211e-23	-2.05924	-1.30307
95305354	chr13:95305354:G:C	9.56256e-23	-0.675679	-1.37351
95305660	chr13:95305660:C:T	9.12782e-23	-0.723742	-1.37197
95305727	chr13:95305727:G:A	8.98401e-23	-0.749363	-1.36223
95305761	chr13:95305761:C:T	8.45167e-23	-0.848091	-1.32459
95305766	chr13:95305766:T:C	9.64985e-22	-3.35199e-10	0.262485
95305936	chr13:95305936:C:T	1.09378e-22	-0.715842	-1.19898
95306102	chr13:95306102:C:T	2.05412e-22	-3.35199e-10	-1.28461
95306314	chr13:95306314:A:G	1.18652e-21	-3.35199e-10	0.469155
95306347	chr13:95306347:C:T	1.04357e-22	-0.757724	-1.20409
95306509	chr13:95306509:G:A	8.41806e-23	-0.850069	-1.32659
95306556	chr13:95306556:AAAAC:A	1.09675e-22	-0.773692	-1.13841
95306569	chr13:95306569:C:T	1.84672e-22	-3.35199e-10	-1.39105
95307134	chr13:95307134:C:T	9.19443e-23	-2.08844	-3.84511e-10
95307335	chr13:95307335:C:G	9.71487e-23	-0.670855	-1.36253
95307344	chr13:95307344:A:G	4.86639e-22	0.821377	-1.24348
95308078	chr13:95308078:CAG:C	9.44973e-23	-0.746639	-1.31442
95308521	chr13:95308521:T:C	2.65211e-22	-3.35199e-10	-1.0291
95308699	chr13:95308699:G:A	2.76677e-22	0.379862	-1.36664
95309064	chr13:95309064:G:A	3.83782e-22	-3.35199e-10	-0.659552
95309238	chr13:95309238:G:T	2.1556e-21	1.0662	-3.84511e-10
95309272	chr13:95309272:G:A	1.45331e-21	0.671974	-3.84511e-10
95309304	chr13:95309304:G:A	9.99698e-23	-0.620561	-1.3842
95309310	chr13:95309310:C:A	2.07831e-20	4.72742	-1.39515
95309424	chr13:95309424:C:A	1.16429e-22	-0.815336	-1.03701
95309456	chr13:95309456:T:C	8.14982e-23	-2.09967	-0.10938
95309866	chr13:95309866:A:C	9.26071e-23	-0.787055	-1.29421
95309966	chr13:95309966:A:G	4.90676e-23	-1.31954	-1.39688
95310170	chr13:95310170:C:A	4.19392e-22	0.682034	-1.25286
95310324	chr13:95310324:T:C	1.11144e-22	-0.88274	-1.01606
95310452	chr13:95310452:C:G	1.84496e-22	-3.35199e-10	-1.392
95310567	chr13:95310567:G:A	2.36418e-22	-3.35199e-10	-1.14403
95310624	chr13:95310624:C:T	4.52983e-23	-1.4036	-1.39275
95310711	chr13:95310711:C:G	2.38433e-20	4.86465	-1.39502
95310775	chr13:95310775:T:C	2.85781e-23	-1.86008	-1.39691
95311184	chr13:95311184:T:C	2.38492e-23	-2.10141	-1.33646
95311264	chr13:95311264:C:T	2.67556e-22	0.328617	-1.34892
95311311	chr13:95311311:A:G	2.39579e-22	0.240079	-1.37082
95311534	chr13:95311534:A:C	2.65848e-23	-1.93926	-1.39002
95311750	chr13:95311750:G:A	8.46297e-22	-3.35199e-10	0.131242
95311891	chr13:95311891:A:G	1.66265e-20	4.49091	-1.38178
95312078	chr13:95312078:G:A	3.6934e-23	-1.66578	-1.33471
95312669	chr13:95312669:T:C	6.93594e-23	-2.08473	-0.285599
95312873	chr13:95312873:G:A	9.7853e-23	-0.813091	-1.21307
95313151	chr13:95313151:G:C	1.01104e-22	-1.99347	-3.84511e-10
95313540	chr13:95313540:T:C	8.20955e-22	1.3407	-1.23986
95313561	chr13:95313561:C:T	8.31237e-22	1.35394	-1.24065
95313622	chr13:95313622:T:A	7.73653e-22	1.2483	-1.2068
95313806	chr13:95313806:TG:T	1.56824e-21	-0.252723	1.0008
95313950	chr13:95313950:C:T	1.99195e-22	-0.0488197	-1.26652
95314281	chr13:95314281:ATAT:A	2.99191e-23	-1.8451	-1.36603
95314377	chr13:95314377:T:G	4.66461e-21	3.20882	-1.37069
95314518	chr13:95314518:G:T	9.34976e-23	-0.90012	-1.17157
95314522	chr13:95314522:C:A	8.27444e-23	-0.897054	-1.29682
95314597	chr13:95314597:A:C	8.12343e-22	1.32863	-1.23833
95314726	chr13:95314726:G:A	5.54591e-23	-1.1971	-1.39688
95315132	chr13:95315132:C:T	1.06618e-21	-0.598348	0.960559
95315161	chr13:95315161:AAAAT:A	6.08252e-23	-1.60953	-0.892092
95315199	chr13:95315199:T:A	8.52932e-22	1.35451	-1.21545
95315298	chr13:95315298:A:G	2.93654e-23	-1.86326	-1.36655
95315540	chr13:95315540:C:A	2.04413e-22	-3.35199e-10	-1.28949
95315618	chr13:95315618:T:C	4.44768e-22	0.263452	-0.775525
95315685	chr13:95315685:C:T	1.12038e-22	-1.89079	-3.84511e-10
95315798	chr13:95315798:T:C	3.9532e-22	0.167468	-0.797399
95315924	chr13:95315924:C:A	1.87066e-22	-3.35199e-10	-1.37816
95315987	chr13:95315987:A:G	5.30201e-23	-1.32945	-1.30951
95315999	chr13:95315999:T:C	8.01721e-22	1.29409	-1.21696
95316005	chr13:95316005:T:G	7.77767e-22	1.28434	-1.23754
95316006	chr13:95316006:T:C	8.33553e-22	1.34091	-1.22484
95316254	chr13:95316254:C:T	1.6652e-22	-1.49451	-3.84511e-10
95316255	chr13:95316255:G:A	3.00172e-23	-1.8382	-1.36965
95316417	chr13:95316417:C:T	1.87838e-22	-3.35199e-10	-1.37405
95317037	chr13:95317037:T:G	6.28717e-23	-1.46674	-1.00179
95317075	chr13:95317075:A:G	8.8695e-22	1.39585	-1.21769
95317650	chr13:95317650:C:T	2.85788e-23	-1.86762	-1.38935
95317893	chr13:95317893:C:A	2.4695e-22	-3.35199e-10	-1.10044
95317943	chr13:95317943:G:T	2.86398e-23	-1.86059	-1.39424
95318004	chr13:95318004:T:C	8.44429e-22	1.3444	-1.21537
95318017	chr13:95318017:A:C	2.27976e-22	0.0209355	-1.20132
95318111	chr13:95318111:G:A	4.16022e-22	0.186837	-0.765725
95318453	chr13:95318453:C:T	2.51417e-22	-3.35199e-10	-1.08251
95318504	chr13:95318504:T:C	2.08898e-22	-3.35199e-10	-1.26778
95318554	chr13:95318554:G:A	4.46967e-21	3.16942	-1.37398
95318728	chr13:95318728:G:T	3.7147e-22	-0.0728777	-0.619283
95318762	chr13:95318762:A:G	7.93674e-22	1.29977	-1.23272
95318866	chr13:95318866:T:C	1.96422e-22	-3.35199e-10	-1.32936
95318918	chr13:95318918:G:A	1.88599e-22	-3.35199e-10	-1.37
95318984	chr13:95318984:G:A	7.92214e-22	1.29955	-1.23435
95318986	chr13:95318986:C:T	2.09316e-22	-3.35199e-10	-1.26578
95319023	chr13:95319023:G:A	7.91217e-22	1.30422	-1.24028
95319097	chr13:95319097:A:G	1.83967e-22	-3.35199e-10	-1.39487
95319223	chr13:95319223:G:A	7.60474e-22	1.25594	-1.23163
95319329	chr13:95319329:C:A	1.90226e-22	-3.35199e-10	-1.36142
95319461	chr13:95319461:T:A	3.25109e-23	-1.7455	-1.38255
95319785	chr13:95319785:G:A	4.21377e-21	3.12704	-1.39055
95320105	chr13:95320105:TTG:T	6.15417e-21	3.49208	-1.37682
95320242	chr13:95320242:C:T	5.09473e-23	-1.43891	-1.23993
95320250	chr13:95320250:A:G	1.83561e-22	-3.35199e-10	-1.39708
95320306	chr13:95320306:C:T	2.37495e-22	-0.725825	-0.413658
95320501	chr13:95320501:C:T	2.30063e-23	-2.09667	-1.37719
95320610	chr13:95320610:C:CAGG	6.16344e-23	-1.57504	-0.913369
95320734	chr13:95320734:G:T	7.7823e-23	-1.99716	-0.258029
95320774	chr13:95320774:C:A	1.14448e-21	0.433076	-3.84511e-10
95320851	chr13:95320851:A:G	1.10373e-22	-0.713203	-1.19256
95321144	chr13:95321144:A:G	3.2512e-23	-2.02814	-1.09988
95321153	chr13:95321153:T:A	1.8446e-22	-3.35199e-10	-1.3922
95321228	chr13:95321228:T:C	1.62564e-22	-0.124574	-1.39398
95321493	chr13:95321493:G:C	2.63379e-23	-1.99364	-1.34498
95321548	chr13:95321548:C:T	2.07905e-22	-3.35199e-10	-1.27255
95321572	chr13:95321572:G:A	1.8547e-22	-3.35199e-10	-1.38674
95321822	chr13:95321822:T:G	1.15791e-22	-0.516198	-1.34165
95321881	chr13:95321881:A:G	2.58077e-23	-1.97067	-1.38828
95321950	chr13:95321950:C:A	1.83597e-22	-3.35199e-10	-1.39689
95322011	chr13:95322011:A:G	1.04696e-22	-0.623034	-1.33553
95322100	chr13:95322100:T:C	4.36644e-23	-1.46156	-1.37154
95322134	chr13:95322134:C:T	4.11174e-22	0.662779	-1.25339
95322209	chr13:95322209:T:C	1.17686e-22	-0.560283	-1.28133
95322271	chr13:95322271:G:T	1.11462e-22	-1.89594	-3.84511e-10
95322322	chr13:95322322:C:T	2.03361e-22	-1.29464	-3.84511e-10
95322872	chr13:95322872:T:C	5.19803e-23	-1.44285	-1.21592
95322931	chr13:95322931:G:A	5.83111e-23	-1.19752	-1.34632
95323068	chr13:95323068:C:T	3.02531e-23	-1.8842	-1.31583
95323128	chr13:95323128:C:T	3.34903e-23	-1.77349	-1.32489
95323161	chr13:95323161:G:A	5.57466e-23	-1.22844	-1.36037
95323230	chr13:95323230:T:C	3.92131e-23	-1.56519	-1.37542
95323278	chr13:95323278:G:A	4.38357e-22	0.484959	-1.01155
95323286	chr13:95323286:A:G	3.25149e-23	-1.77376	-1.35417
95323305	chr13:95323305:C:T	3.28747e-23	-1.74859	-1.36834
95323471	chr13:95323471:A:C	4.17262e-23	-1.63358	-1.24492
95323696	chr13:95323696:T:C	1.87542e-22	-3.35199e-10	-1.37562
95323742	chr13:95323742:G:A	5.38502e-23	-1.87845	-0.744967
95323770	chr13:95323770:C:T	1.09188e-21	1.75226	-1.36622
95323819	chr13:95323819:T:C	1.05937e-21	1.61591	-1.26011
95323898	chr13:95323898:T:C	5.51549e-22	1.00711	-1.30401
95323999	chr13:95323999:C:T	9.28372e-22	1.57323	-1.34943
95324053	chr13:95324053:T:G	8.87319e-23	-0.760665	-1.36334
95324089	chr13:95324089:TA:T	2.95256e-23	-1.90903	-1.31534
95324143	chr13:95324143:G:T	1.03639e-21	1.57718	-1.24331
95324166	chr13:95324166:G:A	9.77408e-22	1.50329	-1.22801
95324222	chr13:95324222:G:A	3.2059e-23	-1.78422	-1.35783
95324443	chr13:95324443:A:G	2.43575e-22	0.259702	-1.3739
95324675	chr13:95324675:T:C	2.26639e-22	0.164965	-1.35123
95324963	chr13:95324963:G:A	1.66426e-22	-0.562757	-0.93232
95325003	chr13:95325003:T:C	1.76866e-22	-0.105306	-1.32893
95325011	chr13:95325011:T:C	5.4027e-22	0.971044	-1.2886
95325026	chr13:95325026:T:C	5.73326e-22	1.00845	-1.26662
95325054	chr13:95325054:G:T	1.04116e-21	1.52798	-1.18952
95325213	chr13:95325213:A:G	1.08504e-22	-0.657043	-1.2658
95325248	chr13:95325248:T:C	2.96547e-22	0.469467	-1.38689
95325462	chr13:95325462:G:A	9.94836e-23	-0.614913	-1.39472
95325749	chr13:95325749:A:G	2.62081e-23	-1.9576	-1.38596
95325757	chr13:95325757:T:C	2.24871e-22	-0.489841	-0.704258
95325788	chr13:95325788:T:A	1.03241e-22	-0.673017	-1.29954
95326547	chr13:95326547:G:A	3.66945e-23	-2.07674	-0.93026
95326569	chr13:95326569:A:C	4.81395e-23	-1.33875	-1.39677
95326638	chr13:95326638:T:C	7.8803e-23	-1.31451	-0.928165
95327112	chr13:95327112:C:T	9.27521e-23	-1.4668	-0.612896
95327232	chr13:95327232:C:T	1.10023e-22	-1.90894	-3.84511e-10
95327294	chr13:95327294:C:T	5.96667e-21	2.48014	-0.395827
95327615	chr13:95327615:G:A	3.14221e-23	-2.00512	-1.157
95327763	chr13:95327763:AAG:A	2.48406e-22	-1.09456	-3.84511e-10
95327770	chr13:95327770:T:G	1.56698e-22	-0.169623	-1.38569
95327877	chr13:95327877:T:C	2.03865e-22	-1.29217	-3.84511e-10
95328181	chr13:95328181:G:A	1.13678e-22	-1.87626	-3.84511e-10
95328249	chr13:95328249:T:G	1.37099e-22	-0.331508	-1.35741
95328425	chr13:95328425:G:A	1.33352e-22	-0.385478	-1.33116
95328501	chr13:95328501:A:G	1.29582e-22	-0.360932	-1.38438
95328641	chr13:95328641:G:C	1.27238e-22	-0.372895	-1.39068
95329020	chr13:95329020:T:C	1.03836e-20	2.63836	-3.84511e-10
95329025	chr13:95329025:G:A	1.30543e-22	-1.73793	-3.84511e-10
95329028	chr13:95329028:C:T	1.36593e-22	-0.345363	-1.34726
95329232	chr13:95329232:A:G	1.2561e-22	-0.384116	-1.39233
95329252	chr13:95329252:G:A	1.35566e-22	-0.346665	-1.3535
95329273	chr13:95329273:A:AT	1.32796e-22	-0.361062	-1.35975
95329323	chr13:95329323:A:G	1.44289e-22	-0.2802	-1.35761
95330080	chr13:95330080:G:A	1.00814e-22	-1.67984	-0.316511
95330092	chr13:95330092:G:A	4.18935e-22	0.766019	-1.33793
95330210	chr13:95330210:G:A	1.60082e-22	-0.170965	-1.36298
95330374	chr13:95330374:C:T	1.92409e-22	-3.35199e-10	-1.35
95330555	chr13:95330555:G:A	6.96808e-22	-0.0631178	-3.84511e-10
95330730	chr13:95330730:T:C	3.00285e-22	0.201491	-1.10639
95331133	chr13:95331133:C:A	3.16244e-22	0.331848	-1.18496
95331283	chr13:95331283:C:T	1.90368e-22	-3.35199e-10	-1.36067
95331751	chr13:95331751:T:C	3.2852e-22	0.343056	-1.15809
95331803	chr13:95331803:C:T	3.2442e-22	0.326165	-1.15376
95331883	chr13:95331883:A:G	3.16188e-22	0.332363	-1.18565
95332161	chr13:95332161:A:G	3.21029e-22	0.333821	-1.17192
95332167	chr13:95332167:C:T	6.47616e-23	-1.62643	-0.812484
95332214	chr13:95332214:AC:A	3.41345e-22	0.388739	-1.16547
95332294	chr13:95332294:C:T	3.18065e-22	0.305416	-1.15279
95332522	chr13:95332522:A:G	2.75732e-22	0.186532	-1.17673
95332657	chr13:95332657:C:T	3.05504e-22	0.266602	-1.15427
95332679	chr13:95332679:T:C	3.1185e-22	0.297468	-1.16457
95332888	chr13:95332888:CCTAA:C	3.18388e-22	0.312916	-1.15927
95333377	chr13:95333377:A:G	2.39009e-22	-0.0110026	-1.12212
95333633	chr13:95333633:A:G	3.05452e-22	0.280719	-1.16855
95333702	chr13:95333702:A:G	3.44957e-23	-1.99909	-1.0697
95333945	chr13:95333945:A:G	2.87104e-22	0.232451	-1.18223
95334401	chr13:95334401:A:G	3.48262e-22	0.560166	-1.31684
95334519	chr13:95334519:G:A	1.11883e-22	-1.66615	-0.226022
95334606	chr13:95334606:A:G	3.40485e-22	0.519833	-1.29909
95334628	chr13:95334628:G:T	1.9524e-22	-3.35199e-10	-1.3354
95334764	chr13:95334764:A:T	2.67702e-22	-3.35199e-10	-1.01975
95334877	chr13:95334877:G:A	1.57275e-22	-1.55163	-3.84511e-10
95334972	chr13:95334972:G:A	1.24878e-21	-3.35199e-10	0.520295
95335028	chr13:95335028:T:C	1.04655e-22	-0.581325	-1.37763
95335036	chr13:95335036:A:G	1.8545e-22	-3.35199e-10	-1.38684
95335060	chr13:95335060:A:G	1.05201e-21	1.20429	-0.85546
95335104	chr13:95335104:T:C	2.01538e-22	0.030059	-1.33371
95335234	chr13:95335234:T:C	1.01756e-22	-0.589558	-1.39749
95335301	chr13:95335301:G:A	1.2167e-22	-0.616868	-1.19144
95335468	chr13:95335468:C:T	5.33428e-23	-2.05516	-0.57773
95335516	chr13:95335516:G:A	1.57157e-22	-0.48322	-1.06916
95335574	chr13:95335574:G:A	2.42974e-23	-2.06831	-1.35094
95335688	chr13:95335688:A:T	1.17083e-22	-1.84674	-3.84511e-10
95335696	chr13:95335696:G:A	4.28764e-23	-2.05187	-0.799431
95335989	chr13:95335989:C:G	1.95733e-22	-3.35199e-10	-1.33288
95336379	chr13:95336379:C:T	6.05299e-23	-1.1642	-1.34229
95336403	chr13:95336403:T:C	2.45922e-23	-2.10219	-1.30501
95336447	chr13:95336447:C:T	4.01158e-23	-1.58794	-1.32992
95336592	chr13:95336592:GC:G	2.34679e-23	-2.10358	-1.35041
95336936	chr13:95336936:A:G	5.30725e-23	-1.59743	-1.04054
95337166	chr13:95337166:G:T	7.40104e-22	-3.35199e-10	-0.00283723
95337673	chr13:95337673:G:A	1.77183e-22	-0.23323	-1.19921
95337812	chr13:95337812:A:G	9.03808e-21	2.49958	-3.84511e-10
95337886	chr13:95337886:G:A	7.83716e-23	-1.14203	-1.10614
95338111	chr13:95338111:C:T	1.44565e-22	-1.6359	-3.84511e-10
95338185	chr13:95338185:G:C	1.90557e-22	-3.35199e-10	-1.35967
95338219	chr13:95338219:C:T	4.27915e-22	-3.35199e-10	-0.550703
95338381	chr13:95338381:TTTTC:T	3.08651e-22	-3.35199e-10	-0.877417
95338587	chr13:95338587:C:T	1.84643e-22	-3.35199e-10	-1.3912
95339119	chr13:95339119:G:T	2.44959e-23	-2.10352	-1.30761
95339271	chr13:95339271:C:T	2.83355e-22	-3.35199e-10	-0.962929
95339638	chr13:95339638:A:T	3.08e-22	-3.35199e-10	-0.879529
95339794	chr13:95339794:G:A	2.35934e-23	-2.1038	-1.34486
95339859	chr13:95339859:A:G	1.8602e-22	-3.35199e-10	-1.38377
95340303	chr13:95340303:G:A	2.43228e-23	-2.09126	-1.32695
95340330	chr13:95340330:G:A	1.87659e-21	1.3066	-0.379012
95340359	chr13:95340359:G:A	2.27223e-23	-2.10384	-1.38244
95340455	chr13:95340455:C:T	8.07628e-23	-2.0719	-0.146206
95340456	chr13:95340456:C:T	1.98231e-22	-1.32019	-3.84511e-10
95340676	chr13:95340676:T:A	3.76583e-23	-1.62456	-1.35651
95340725	chr13:95340725:T:C	4.67753e-23	-1.72474	-1.03954
95340825	chr13:95340825:T:C	2.50777e-23	-2.09612	-1.29153
95340899	chr13:95340899:G:A	6.41491e-22	-3.35199e-10	-0.145832
95341041	chr13:95341041:T:C	1.33034e-22	-0.534873	-1.18415
95341096	chr13:95341096:C:T	1.1245e-22	-0.554593	-1.33252
95341351	chr13:95341351:G:T	5.39235e-23	-1.28035	-1.34171
95341401	chr13:95341401:G:A	9.84812e-22	1.68016	-1.39734
95341414	chr13:95341414:C:G	3.16378e-23	-2.04392	-1.11136
95341670	chr13:95341670:C:T	4.66325e-23	-1.43912	-1.32821
95341722	chr13:95341722:G:A	4.49232e-23	-1.47264	-1.33204
95341729	chr13:95341729:G:A	8.19406e-23	-2.08784	-0.11579
95341786	chr13:95341786:G:C	5.37136e-23	-1.29198	-1.33398
95341854	chr13:95341854:C:T	5.38309e-23	-1.28254	-1.34124
95341863	chr13:95341863:A:G	5.45178e-23	-1.27907	-1.33203
95341865	chr13:95341865:T:C	6.79337e-23	-1.05119	-1.3399
95341891	chr13:95341891:A:G	2.88817e-22	-3.35199e-10	-0.943836
95341912	chr13:95341912:A:G	8.66854e-23	-0.781897	-1.36544
95341992	chr13:95341992:A:C	6.75906e-23	-1.05589	-1.34027
95342027	chr13:95342027:C:A	1.8956e-22	-3.35199e-10	-1.36492
95342103	chr13:95342103:G:A	3.39508e-22	-3.35199e-10	-0.782131
95342164	chr13:95342164:C:T	6.26501e-22	-3.35199e-10	-0.169476
95342363	chr13:95342363:T:C	8.35831e-23	-0.806258	-1.37753
95342518	chr13:95342518:G:A	2.6233e-22	-3.35199e-10	-1.04003
95342545	chr13:95342545:G:A	8.39279e-23	-0.879431	-1.30024
95343039	chr13:95343039:T:C	5.35907e-23	-2.10371	-0.524546
95343056	chr13:95343056:G:C	7.99521e-23	-0.948348	-1.27985
95343088	chr13:95343088:A:T	2.78056e-22	-3.35199e-10	-0.981804
95343117	chr13:95343117:G:A	9.253e-23	-0.859928	-1.22217
95343126	chr13:95343126:A:G	3.77471e-22	-1.74291	1.06678
95343137	chr13:95343137:C:T	1.04914e-22	-0.803209	-1.15328
95343370	chr13:95343370:T:C	7.69951e-23	-1.04447	-1.22142
95343387	chr13:95343387:G:A	1.52717e-22	-1.58104	-3.84511e-10
95343642	chr13:95343642:A:G	7.97591e-23	-0.97322	-1.2574
95343719	chr13:95343719:T:C	8.49321e-23	-0.880558	-1.28722
95343769	chr13:95343769:G:A	3.62746e-23	-2.09406	-0.924448
95343842	chr13:95343842:C:T	1.92531e-22	-0.199318	-1.15005
95343945	chr13:95343945:G:T	1.1061e-22	-0.623769	-1.27985
95344101	chr13:95344101:A:T	8.23117e-21	1.63707	0.768982
95344247	chr13:95344247:C:A	1.18378e-22	-0.553912	-1.28184
95344402	chr13:95344402:A:G	1.17761e-22	-0.574695	-1.26627
95344415	chr13:95344415:T:G	1.76203e-22	-0.360841	-1.07715
95344630	chr13:95344630:G:A	4.89156e-23	-1.66268	-1.05685
95345043	chr13:95345043:A:G	1.10884e-22	-0.577843	-1.3233
95345077	chr13:95345077:A:G	1.27543e-22	-0.502929	-1.25825
95345111	chr13:95345111:A:G	7.91248e-22	-3.35199e-10	0.063984
95345284	chr13:95345284:A:G	1.05197e-22	-0.651516	-1.30227
95345287	chr13:95345287:C:T	2.91437e-23	-2.03808	-1.1993
95345616	chr13:95345616:G:T	2.43281e-22	-3.35199e-10	-1.11541
95345632	chr13:95345632:G:A	2.59305e-22	-3.35199e-10	-1.05162
95345718	chr13:95345718:T:C	1.5369e-21	-3.35199e-10	0.727893
95345775	chr13:95345775:C:T	2.42087e-22	-3.35199e-10	-1.12033
95345803	chr13:95345803:G:A	3.10066e-23	-1.94134	-1.23409
95346034	chr13:95346034:G:A	8.24847e-23	-0.815526	-1.38149
95346075	chr13:95346075:A:G	1.07763e-22	-1.9297	-3.84511e-10
95346396	chr13:95346396:T:C	1.10415e-22	-0.660267	-1.24511
95346410	chr13:95346410:TC:T	2.39957e-22	-3.35199e-10	-1.12917
95346430	chr13:95346430:A:G	7.33694e-22	-3.35199e-10	-0.0115357
95346540	chr13:95346540:A:T	2.4046e-22	-3.35199e-10	-1.12707
95346552	chr13:95346552:G:A	1.0804e-22	-0.563029	-1.3641
95346760	chr13:95346760:C:G	3.65808e-22	-1.21994	0.512419
95346928	chr13:95346928:C:T	2.23424e-22	-3.35199e-10	-1.20055
95346974	chr13:95346974:C:T	1.31437e-22	-1.7311	-3.84511e-10
95347153	chr13:95347153:C:T	5.90308e-23	-1.56696	-0.964603
95347302	chr13:95347302:G:A	1.19879e-22	-0.677507	-1.14564
95347314	chr13:95347314:C:T	1.01771e-22	-0.835844	-1.15106
95347389	chr13:95347389:A:C	3.43435e-23	-1.86634	-1.20687
95347410	chr13:95347410:A:T	4.08623e-23	-1.62497	-1.27445
95347485	chr13:95347485:A:G	3.42447e-23	-1.86649	-1.20961
95347760	chr13:95347760:G:A	4.70693e-22	-0.45542	-3.84511e-10
95347886	chr13:95347886:G:A	3.20366e-22	-3.35199e-10	-0.840162
95348358	chr13:95348358:G:A	1.84222e-22	-1.64927	0.255784
95348409	chr13:95348409:C:A	1.30606e-22	-1.73744	-3.84511e-10
95348495	chr13:95348495:C:T	2.19531e-21	1.37486	-0.290411
95348742	chr13:95348742:G:A	3.26453e-23	-1.84848	-1.27544
95348855	chr13:95348855:T:A	2.34792e-21	1.4557	-0.304037
95349025	chr13:95349025:G:A	1.97295e-22	-3.35199e-10	-1.32493
95349026	chr13:95349026:T:C	6.40962e-23	-1.06497	-1.38427
95349076	chr13:95349076:C:G	6.3801e-23	-1.05839	-1.39547
95349095	chr13:95349095:T:G	6.19601e-23	-1.09126	-1.39188
95349220	chr13:95349220:G:A	2.61978e-23	-1.94739	-1.39656
95349619	chr13:95349619:A:G	1.50373e-22	-0.229495	-1.36701
95349647	chr13:95349647:C:T	6.61116e-23	-1.02752	-1.39076
95349794	chr13:95349794:C:A	4.48702e-23	-1.4679	-1.33795
95349812	chr13:95349812:G:A	4.48683e-23	-1.46624	-1.33966
95349881	chr13:95349881:T:G	1.30037e-22	-1.74181	-3.84511e-10
95350191	chr13:95350191:T:C	4.66183e-23	-1.43895	-1.32868
95350192	chr13:95350192:G:A	4.60082e-23	-1.44603	-1.33477
95350304	chr13:95350304:A:C	1.25751e-22	-1.77533	-3.84511e-10
95350511	chr13:95350511:T:C	8.90548e-22	-3.35199e-10	0.18221
95350956	chr13:95350956:T:C	4.5907e-23	-1.43655	-1.34646
95351082	chr13:95351082:C:T	7.68988e-23	-0.911938	-1.3552
95351122	chr13:95351122:A:C	1.15895e-22	-1.85694	-3.84511e-10
95351409	chr13:95351409:C:T	4.79338e-23	-1.40425	-1.33555
95351476	chr13:95351476:C:T	5.34206e-22	-3.35199e-10	-0.328846
95351600	chr13:95351600:A:G	9.30787e-23	-0.712663	-1.36352
95351890	chr13:95351890:C:T	1.65665e-22	-0.256259	-1.2434
95351950	chr13:95351950:A:G	7.38984e-23	-2.04976	-0.257174
95352135	chr13:95352135:G:T	2.2529e-22	-3.35199e-10	-1.19224
95352233	chr13:95352233:G:A	2.44858e-22	-3.35199e-10	-1.10895
95352239	chr13:95352239:G:A	1.50698e-22	-0.288779	-1.30557
95352547	chr13:95352547:C:T	4.99153e-23	-1.35968	-1.33962
95352601	chr13:95352601:C:T	5.73328e-23	-1.22603	-1.33472
95352649	chr13:95352649:T:C	1.24329e-22	-1.7867	-3.84511e-10
95352874	chr13:95352874:C:T	1.6818e-22	-0.195109	-1.28948
95353206	chr13:95353206:T:C	3.86383e-23	-1.79814	-1.15724
95353221	chr13:95353221:G:C	8.22798e-23	-2.0538	-0.145698
95353251	chr13:95353251:TTA:T	1.1983e-22	-1.82355	-3.84511e-10
95353252	chr13:95353252:TA:T	1.71408e-21	1.34165	-0.504645
95353257	chr13:95353257:T:A	1.91939e-22	-3.35199e-10	-1.35245
95353550	chr13:95353550:A:T	5.14102e-23	-1.33435	-1.33544
95353787	chr13:95353787:A:G	5.15233e-23	-1.33182	-1.33577
95353859	chr13:95353859:C:T	4.20359e-23	-1.72503	-1.14607
95353917	chr13:95353917:C:T	5.03793e-23	-1.3562	-1.33385
95354223	chr13:95354223:G:A	5.5915e-23	-1.96328	-0.622512
95354282	chr13:95354282:C:T	1.04649e-22	-1.95901	-3.84511e-10
95355244	chr13:95355244:C:A	1.9465e-22	-3.35199e-10	-1.33842
95355665	chr13:95355665:A:T	2.87196e-22	0.0608594	-1.01032
95355887	chr13:95355887:C:T	2.15662e-22	-3.35199e-10	-1.23592
95355935	chr13:95355935:C:T	7.8338e-23	-1.69274	-0.555851
95356071	chr13:95356071:C:T	2.15148e-22	-3.35199e-10	-1.2383
95356140	chr13:95356140:A:C	1.22148e-22	-2.07644	0.27205
95356212	chr13:95356212:T:C	1.95324e-22	-3.35199e-10	-1.33497
95356261	chr13:95356261:A:G	1.84139e-22	-3.35199e-10	-1.39393
95356333	chr13:95356333:A:G	2.0127e-22	-3.35199e-10	-1.30498
95356606	chr13:95356606:T:C	3.73109e-21	-3.35199e-10	1.61483
95356648	chr13:95356648:C:T	1.2658e-22	-1.76875	-3.84511e-10
95356724	chr13:95356724:T:C	2.25077e-21	-3.35199e-10	1.1094
95356775	chr13:95356775:T:C	2.35612e-21	2.06502	-0.909874
95356858	chr13:95356858:T:C	2.25004e-22	-3.35199e-10	-1.19351
95356923	chr13:95356923:C:T	2.60226e-22	-3.35199e-10	-1.04808
95357202	chr13:95357202:A:G	1.88389e-22	-1.37112	-3.84511e-10
95357285	chr13:95357285:T:A	1.25823e-22	-0.845571	-0.929177
95357983	chr13:95357983:C:T	2.53675e-21	1.64801	-0.418996
95358151	chr13:95358151:C:T	1.94466e-22	-3.35199e-10	-1.33937
95358608	chr13:95358608:C:T	3.292e-22	-1.60173	0.78877
95358827	chr13:95358827:T:G	2.81052e-21	1.60707	-0.275569
95358994	chr13:95358994:G:T	3.04778e-22	-1.60645	0.716406
95359361	chr13:95359361:T:C	2.29682e-21	1.6431	-0.513447
95359770	chr13:95359770:T:TG	4.02229e-22	0.247735	-0.860341
95360227	chr13:95360227:G:A	6.14385e-23	-1.55837	-0.933219
95360404	chr13:95360404:G:A	2.30998e-22	-1.16722	-3.84511e-10
95360536	chr13:95360536:A:G	3.3112e-21	1.77606	-0.280622
95360751	chr13:95360751:G:T	3.5264e-21	1.80996	-0.251553
95361185	chr13:95361185:G:A	6.77191e-23	-1.36024	-1.03402
95361567	chr13:95361567:A:G	1.2595e-22	-0.994597	-0.779146
95361631	chr13:95361631:G:A	8.86896e-22	0.84278	-0.66468
95362187	chr13:95362187:C:G	6.80452e-23	-1.94618	-0.443272
95362255	chr13:95362255:C:T	1.48758e-22	-2.02914	0.421837
95362298	chr13:95362298:G:A	2.68847e-22	-0.935907	-0.0795772
95362506	chr13:95362506:C:T	7.3841e-23	-1.39644	-0.911276
95362575	chr13:95362575:C:T	1.69372e-21	1.09453	-0.269471
95362594	chr13:95362594:C:T	1.29561e-22	-2.07395	0.328472
95362797	chr13:95362797:A:C	1.1637e-22	-2.09628	0.243427
95362875	chr13:95362875:C:T	1.24669e-22	-2.09272	0.308756
95363230	chr13:95363230:G:A	3.61774e-21	2.10441	-0.520432
95363338	chr13:95363338:T:A	2.80945e-22	0.181321	-1.15279
95363970	chr13:95363970:C:T	1.99781e-22	-3.35199e-10	-1.3124
95364191	chr13:95364191:G:C	3.54213e-22	0.291303	-1.03103
95364433	chr13:95364433:T:C	3.24836e-22	-3.35199e-10	-0.826307
95364606	chr13:95364606:T:C	3.33802e-21	1.82647	-0.322966
95364791	chr13:95364791:C:T	2.20319e-22	-3.35199e-10	-1.21455
95364803	chr13:95364803:C:T	8.79261e-23	-1.97084	-0.162295
95365471	chr13:95365471:C:A	1.84375e-22	-3.35199e-10	-1.39266
95366073	chr13:95366073:G:A	4.06981e-22	-3.35199e-10	-0.600861
95366105	chr13:95366105:G:A	5.63191e-23	-1.35314	-1.22546
95366154	chr13:95366154:T:C	3.38323e-22	-3.35199e-10	-0.785626
95366223	chr13:95366223:C:T	2.40041e-22	-3.35199e-10	-1.12882
95366292	chr13:95366292:A:G	2.48994e-22	0.300844	-1.39304
95366494	chr13:95366494:G:T	2.62792e-22	0.349101	-1.38737
95366573	chr13:95366573:A:G	3.15758e-22	-3.35199e-10	-0.854652
95366712	chr13:95366712:T:C	2.18998e-22	-0.112711	-1.10785
95366936	chr13:95366936:T:C	1.84907e-22	-3.35199e-10	-1.38977
95366941	chr13:95366941:A:G	7.05179e-23	-2.0517	-0.302061
95367075	chr13:95367075:G:A	1.22548e-22	-0.419283	-1.38184
95367100	chr13:95367100:C:T	1.06214e-22	-0.550276	-1.39389
95367535	chr13:95367535:T:C	3.16672e-22	0.263211	-1.11497
95367814	chr13:95367814:C:T	1.86773e-22	-3.35199e-10	-1.37973
95367902	chr13:95367902:C:T	2.48352e-22	-3.35199e-10	-1.09478
95367996	chr13:95367996:T:C	3.26284e-22	-3.35199e-10	-0.821858
95368009	chr13:95368009:A:C	3.44765e-22	-3.35199e-10	-0.766763
95368022	chr13:95368022:C:G	1.77072e-21	0.405411	0.464104
95368034	chr13:95368034:C:T	2.55845e-22	-3.35199e-10	-1.06505
95368088	chr13:95368088:G:A	1.31743e-22	-1.72877	-3.84511e-10
95368263	chr13:95368263:A:G	2.77855e-22	-0.982528	-3.84511e-10
95368268	chr13:95368268:A:T	2.90269e-22	-0.938818	-3.84511e-10
95368384	chr13:95368384:C:A	1.65674e-22	-1.49961	-3.84511e-10
95368562	chr13:95368562:C:T	1.64811e-21	0.797758	-3.84511e-10
95368574	chr13:95368574:G:A	1.03908e-22	-1.96612	-3.84511e-10
95368745	chr13:95368745:C:A	2.34635e-22	-3.35199e-10	-1.1516
95369183	chr13:95369183:A:G	1.99553e-22	-3.35199e-10	-1.31355
95369194	chr13:95369194:C:T	7.11539e-23	-1.11869	-1.22609
95369227	chr13:95369227:A:G	1.23569e-22	-1.79283	-3.84511e-10
95369231	chr13:95369231:A:ACTC	2.56085e-22	-3.35199e-10	-1.06412
95369232	chr13:95369232:A:ACACTATAAAGTCTCACACTG	2.48051e-22	-3.35199e-10	-1.09599
95369301	chr13:95369301:A:T	9.66455e-23	-2.03858	-3.84511e-10
95369385	chr13:95369385:G:A	1.58956e-22	-1.541	-3.84511e-10
95369602	chr13:95369602:T:G	4.25186e-22	-3.35199e-10	-0.557101
95369658	chr13:95369658:G:C	1.34779e-22	-1.70599	-3.84511e-10
95369781	chr13:95369781:T:A	1.2367e-22	-1.79201	-3.84511e-10
95369865	chr13:95369865:T:C	4.04674e-22	-0.606545	-3.84511e-10
95369883	chr13:95369883:T:C	7.67095e-22	0.0329833	-3.84511e-10
95370322	chr13:95370322:G:A	2.50272e-22	-3.35199e-10	-1.08708
95370671	chr13:95370671:C:T	7.77354e-22	0.0462685	-3.84511e-10
95370804	chr13:95370804:T:C	5.58282e-22	-0.284763	-3.84511e-10
95371798	chr13:95371798:T:C	2.42904e-22	-1.11696	-3.84511e-10
95371812	chr13:95371812:TTTCTTA:T	7.62529e-22	0.0270126	-3.84511e-10
95371867	chr13:95371867:A:G	1.73869e-22	-1.45132	-3.84511e-10
95371909	chr13:95371909:C:T	4.20037e-22	-3.35199e-10	-0.569284
95372219	chr13:95372219:G:A	1.26882e-22	-1.76637	-3.84511e-10
95372242	chr13:95372242:C:T	1.85406e-22	-3.35199e-10	-1.38708
95372472	chr13:95372472:G:T	2.0895e-22	-3.35199e-10	-1.26753
95372488	chr13:95372488:G:C	9.23923e-23	-2.08358	-3.84511e-10
95372676	chr13:95372676:A:C	1.46057e-22	-1.62563	-3.84511e-10
95372879	chr13:95372879:A:T	1.98611e-22	-3.35199e-10	-1.31828
95373296	chr13:95373296:T:A	2.56692e-22	-1.06175	-3.84511e-10
95373516	chr13:95373516:A:G	5.05556e-23	-1.29127	-1.39529
95373528	chr13:95373528:G:A	4.86161e-22	-3.35199e-10	-0.423087
95373657	chr13:95373657:C:T	9.32707e-23	-0.773656	-1.30047
95373717	chr13:95373717:C:T	1.98651e-22	-3.35199e-10	-1.31808
95373876	chr13:95373876:G:A	1.17202e-22	-1.84573	-3.84511e-10
95373965	chr13:95373965:A:G	7.5438e-23	-0.989386	-1.29693
95373975	chr13:95373975:A:G	3.80376e-23	-1.70202	-1.26904
95374124	chr13:95374124:G:A	3.39622e-22	-3.35199e-10	-0.781793
95374147	chr13:95374147:C:T	1.42955e-22	-1.6471	-3.84511e-10
95374362	chr13:95374362:T:C	8.17498e-23	-0.82045	-1.38551
95374379	chr13:95374379:T:C	1.88677e-22	-3.35199e-10	-1.36959
95374709	chr13:95374709:T:TG	1.99192e-22	-3.35199e-10	-1.31536
95374832	chr13:95374832:G:A	3.59115e-23	-1.64874	-1.37982
95375154	chr13:95375154:G:A	5.05957e-23	-1.29137	-1.39439
95375983	chr13:95375983:C:T	1.8715e-22	-3.35199e-10	-1.37772
95376058	chr13:95376058:CAGAGT:C	3.27057e-22	-3.35199e-10	-0.819494
95376256	chr13:95376256:A:G	3.82711e-23	-1.62378	-1.34116
95376271	chr13:95376271:T:A	4.5495e-23	-1.49036	-1.30166
95376657	chr13:95376657:G:C	7.71697e-23	-0.882894	-1.38073
95376658	chr13:95376658:G:T	7.87549e-23	-0.866779	-1.37651
95376723	chr13:95376723:A:G	1.41931e-22	-0.293504	-1.36078
95377127	chr13:95377127:G:A	2.09296e-22	-3.35199e-10	-1.26588
95377935	chr13:95377935:TTC:T	1.38291e-22	-1.68026	-3.84511e-10
95377955	chr13:95377955:A:G	7.90044e-23	-0.856418	-1.38371
95378040	chr13:95378040:A:G	1.37063e-22	-0.298895	-1.39029
95378408	chr13:95378408:A:G	7.30563e-23	-0.932977	-1.38542
95379228	chr13:95379228:C:T	1.86648e-22	-3.35199e-10	-1.3804
95379467	chr13:95379467:C:T	1.10508e-22	-1.90454	-3.84511e-10
95380011	chr13:95380011:G:A	1.93141e-22	-3.35199e-10	-1.3462
95380575	chr13:95380575:G:A	5.18783e-23	-1.26373	-1.39699
95380666	chr13:95380666:C:T	8.55596e-23	-0.83366	-1.32675
95380774	chr13:95380774:G:A	4.23574e-22	-3.35199e-10	-0.560898
95380797	chr13:95380797:G:A	8.44611e-23	-0.842128	-1.33121
95380921	chr13:95380921:G:C	7.44089e-23	-0.96785	-1.3322
95381097	chr13:95381097:A:G	1.04726e-22	-1.95828	-3.84511e-10
95381357	chr13:95381357:C:T	9.10593e-23	-2.09812	-3.84511e-10
95381736	chr13:95381736:C:A	5.34878e-23	-1.39679	-1.23338
95381898	chr13:95381898:A:T	3.80214e-23	-1.67764	-1.29384
95382589	chr13:95382589:T:G	6.5717e-23	-1.02958	-1.39468
95382720	chr13:95382720:T:G	8.11163e-23	-0.816257	-1.39749
95382902	chr13:95382902:G:A	7.32103e-23	-0.91947	-1.39682
95382976	chr13:95382976:A:G	7.98369e-23	-0.832158	-1.39748
95383353	chr13:95383353:A:G	1.62479e-22	-1.51908	-3.84511e-10
95383414	chr13:95383414:G:A	4.68501e-23	-1.54098	-1.2217
95383479	chr13:95383479:G:A	1.02427e-22	-0.583873	-1.39661
95383509	chr13:95383509:A:T	1.92074e-22	-1.35174	-3.84511e-10
95383607	chr13:95383607:A:G	4.32811e-22	-3.35199e-10	-0.539325
95383629	chr13:95383629:T:C	4.93111e-23	-1.5186	-1.19288
95383714	chr13:95383714:GT:G	7.50218e-23	-1.98104	-0.310807
95383722	chr13:95383722:T:C	7.46491e-23	-1.98602	-0.310807
95383840	chr13:95383840:C:T	2.44834e-22	-3.35199e-10	-1.10905
95384165	chr13:95384165:T:C	7.48093e-23	-0.904875	-1.38981
95384239	chr13:95384239:C:T	4.68039e-23	-1.51488	-1.24878
95384377	chr13:95384377:G:A	7.90915e-23	-0.843316	-1.39571
95384380	chr13:95384380:C:T	8.42943e-23	-0.779928	-1.39539
95384540	chr13:95384540:C:T	5.85392e-23	-1.21903	-1.3209
95384689	chr13:95384689:C:T	8.15077e-23	-0.813238	-1.39569
95384704	chr13:95384704:T:C	9.93301e-22	-3.35199e-10	0.291407
95384772	chr13:95384772:G:A	9.28861e-23	-0.685866	-1.39239
95384813	chr13:95384813:C:T	1.5183e-22	-0.215228	-1.37164
95384897	chr13:95384897:A:G	4.93163e-23	-1.48267	-1.2287
95385003	chr13:95385003:T:C	9.35464e-23	-0.677411	-1.39376
95385234	chr13:95385234:G:A	1.91637e-22	-3.35199e-10	-1.35403
95385534	chr13:95385534:G:T	2.36664e-22	-3.35199e-10	-1.14299
95385537	chr13:95385537:G:A	8.606e-23	-0.779811	-1.37477
95385836	chr13:95385836:A:G	7.75802e-23	-0.884069	-1.37425
95385885	chr13:95385885:AG:A	7.58604e-23	-0.91012	-1.37061
95386091	chr13:95386091:C:T	2.50637e-22	-1.08562	-3.84511e-10
95386267	chr13:95386267:C:A	1.15454e-22	-1.86076	-3.84511e-10
95386384	chr13:95386384:G:A	2.75334e-23	-1.89679	-1.39743
95386400	chr13:95386400:A:C	2.77508e-23	-1.88895	-1.39741
95386572	chr13:95386572:A:C	2.92719e-22	-3.35199e-10	-0.930413
95386615	chr13:95386615:C:T	2.79749e-23	-1.88154	-1.39678
95386647	chr13:95386647:G:A	2.78963e-23	-1.88402	-1.39711
95387237	chr13:95387237:G:T	6.51666e-23	-1.1199	-1.31278
95387263	chr13:95387263:T:G	1.86717e-22	-3.35199e-10	-1.38004
95387852	chr13:95387852:C:A	2.98839e-22	-3.35199e-10	-0.909722
95387926	chr13:95387926:T:A	4.39582e-23	-1.42904	-1.39735
95388462	chr13:95388462:C:A	2.29168e-22	-3.35199e-10	-1.17517
95388511	chr13:95388511:C:T	1.2977e-22	-1.74386	-3.84511e-10
95388633	chr13:95388633:A:C	4.51428e-23	-1.40247	-1.39732
95388634	chr13:95388634:G:A	3.17435e-23	-2.07742	-1.07452
95388646	chr13:95388646:T:C	4.02067e-23	-1.5937	-1.32189
95388800	chr13:95388800:T:C	4.79534e-23	-1.58496	-1.15444
95388888	chr13:95388888:T:C	1.03717e-22	-0.759921	-1.20804
95389057	chr13:95389057:C:T	5.84993e-23	-1.18012	-1.36049
95389356	chr13:95389356:G:A	3.87175e-22	-3.35199e-10	-0.65075
95389766	chr13:95389766:G:A	4.3108e-23	-1.99639	-0.849524
95389909	chr13:95389909:A:G	4.05556e-23	-1.89162	-1.01533
95390055	chr13:95390055:C:T	2.28496e-22	-3.35199e-10	-1.17811
95390331	chr13:95390331:C:T	1.1081e-22	-0.927499	-0.974315
95391866	chr13:95391866:G:A	2.05892e-22	-1.28228	-3.84511e-10
95392248	chr13:95392248:A:G	1.91421e-22	-0.111156	-1.244
95392277	chr13:95392277:A:G	1.57139e-22	-0.416409	-1.13609
95392515	chr13:95392515:T:C	2.16743e-22	-1.8039	0.572985
95392743	chr13:95392743:A:G	4.25598e-22	0.841338	-1.39747
95392765	chr13:95392765:T:C	3.37052e-22	-3.35199e-10	-0.78939
95394415	chr13:95394415:C:T	3.76298e-23	-2.00926	-0.972567
95394631	chr13:95394631:G:A	4.90961e-22	-3.35199e-10	-0.413263
95394651	chr13:95394651:G:A	3.84104e-23	-2.07133	-0.889968
95394653	chr13:95394653:T:C	1.54746e-22	-1.09224	-0.475602
95394816	chr13:95394816:A:G	4.10949e-23	-1.96355	-0.930197
95394928	chr13:95394928:G:C	3.59766e-23	-2.02532	-1.00144
95395081	chr13:95395081:G:A	2.3112e-22	-3.35199e-10	-1.16669
95395455	chr13:95395455:C:T	1.28367e-22	-1.75473	-3.84511e-10
95395670	chr13:95395670:A:G	6.51881e-23	-1.10805	-1.3243
95395859	chr13:95395859:A:T	3.44506e-22	-3.35199e-10	-0.767517
95395938	chr13:95395938:C:T	2.53437e-22	-3.35199e-10	-1.07451
95395946	chr13:95395946:C:A	3.48481e-22	-3.35199e-10	-0.756043
95395982	chr13:95395982:T:C	6.48127e-23	-1.10657	-1.33155
95396057	chr13:95396057:C:T	3.23773e-22	-3.35199e-10	-0.829586
95396144	chr13:95396144:T:C	1.8734e-22	-1.47072	0.0940174
95396165	chr13:95396165:G:A	6.23995e-23	-1.111	-1.36507
95396221	chr13:95396221:T:G	6.28159e-23	-1.14071	-1.32871
95396763	chr13:95396763:T:G	5.45394e-22	-3.35199e-10	-0.30812
95396773	chr13:95396773:G:A	2.46409e-23	-2.0992	-1.30602
95397177	chr13:95397177:C:T	6.1589e-23	-1.17879	-1.31035
95397489	chr13:95397489:A:G	4.32662e-23	-2.01682	-0.825434
95397555	chr13:95397555:G:A	2.47838e-22	-0.409998	-0.686856
95397572	chr13:95397572:G:A	1.85012e-22	-3.35199e-10	-1.38921
95397685	chr13:95397685:C:T	6.30085e-23	-1.16442	-1.30194
95397764	chr13:95397764:A:G	6.06138e-23	-1.18718	-1.31793
95397804	chr13:95397804:TTTGG:T	3.19252e-23	-2.05422	-1.09201
95398027	chr13:95398027:G:A	6.52657e-23	-1.08652	-1.34465
95398493	chr13:95398493:A:G	5.81192e-23	-2.00572	-0.541409
95398609	chr13:95398609:A:G	1.92786e-22	-0.302859	-1.04519
95398673	chr13:95398673:G:A	6.27308e-23	-1.15844	-1.31234
95398817	chr13:95398817:C:T	2.13533e-22	-3.35199e-10	-1.24583
95398862	chr13:95398862:A:G	5.65186e-23	-1.31588	-1.25918
95398935	chr13:95398935:G:A	1.89077e-22	-3.35199e-10	-1.36747
95399067	chr13:95399067:C:T	2.812e-23	-2.08914	-1.18401
95399091	chr13:95399091:C:T	5.97784e-23	-1.24487	-1.27412
95399376	chr13:95399376:G:A	1.02464e-22	-1.98011	-3.84511e-10
95399825	chr13:95399825:C:T	1.91476e-22	-3.35199e-10	-1.35487
95400098	chr13:95400098:G:A	6.41726e-23	-1.06162	-1.38643
95400139	chr13:95400139:G:C	3.25467e-23	-1.94801	-1.17894
95400294	chr13:95400294:C:T	5.90007e-23	-1.21389	-1.31819
95400526	chr13:95400526:GA:G	1.90013e-22	-3.35199e-10	-1.36253
95400545	chr13:95400545:A:G	5.8764e-23	-1.21671	-1.31939
95400596	chr13:95400596:C:A	5.84662e-23	-1.22576	-1.31542
95400761	chr13:95400761:C:T	5.79166e-23	-1.24453	-1.3061
95400949	chr13:95400949:G:T	1.46638e-22	-1.62166	-3.84511e-10
95401524	chr13:95401524:C:T	2.03642e-22	-3.35199e-10	-1.29327
95401624	chr13:95401624:C:T	1.91438e-22	0.0208602	-1.37592
95401814	chr13:95401814:AGT:A	6.9444e-23	-0.971941	-1.39717
95402106	chr13:95402106:G:C	3.89529e-22	0.745629	-1.39032
95402123	chr13:95402123:G:A	3.23753e-22	0.274329	-1.10397
95402747	chr13:95402747:C:T	1.78126e-22	-1.42713	-3.84511e-10
95403144	chr13:95403144:A:C	2.9951e-23	-1.83656	-1.3735
95403206	chr13:95403206:G:C	3.25656e-23	-1.75545	-1.37092
95403240	chr13:95403240:T:C	2.27873e-22	-3.35199e-10	-1.18084
95403540	chr13:95403540:C:A	2.25765e-22	-3.35199e-10	-1.19013
95403542	chr13:95403542:A:G	2.34774e-23	-2.05671	-1.39688
95403700	chr13:95403700:G:C	3.72044e-23	-1.62515	-1.36805
95403901	chr13:95403901:C:T	3.54828e-23	-2.02488	-1.0157
95404128	chr13:95404128:C:T	5.12935e-23	-1.39325	-1.27881
95404286	chr13:95404286:G:A	3.87347e-23	-1.83882	-1.11408
95404437	chr13:95404437:A:G	1.84551e-22	-3.35199e-10	-1.3917
95404563	chr13:95404563:G:A	1.25179e-20	-3.35199e-10	2.82529
95404683	chr13:95404683:GA:G	2.31731e-23	-2.08869	-1.37794
95404688	chr13:95404688:G:A	2.24013e-21	-3.35199e-10	1.10466
95404791	chr13:95404791:C:T	3.01864e-23	-1.81702	-1.38522
95405692	chr13:95405692:C:G	1.90431e-22	-3.35199e-10	-1.36034
95405764	chr13:95405764:G:A	1.83489e-22	-3.35199e-10	-1.39747
95405929	chr13:95405929:A:G	3.11763e-23	-1.85469	-1.31528
95406203	chr13:95406203:T:A	2.56646e-23	-2.09801	-1.2665
95406270	chr13:95406270:C:T	1.99174e-22	-3.35199e-10	-1.31545
95406428	chr13:95406428:G:A	7.57669e-22	-0.264841	0.28546
95406589	chr13:95406589:G:A	2.27166e-23	-2.09948	-1.38705
95406971	chr13:95406971:C:T	1.67268e-22	-0.473215	-1.01682
95407603	chr13:95407603:A:G	1.92573e-22	-3.35199e-10	-1.34915
95407627	chr13:95407627:C:G	2.46818e-22	-3.35199e-10	-1.10098
95407659	chr13:95407659:T:A	5.23138e-23	-1.5441	-1.10827
95407681	chr13:95407681:A:G	6.62147e-21	-3.35199e-10	2.18845
95407775	chr13:95407775:T:C	3.73659e-23	-1.81507	-1.1738
95407834	chr13:95407834:G:A	1.76785e-22	-1.4347	-3.84511e-10
95407918	chr13:95407918:G:A	2.33961e-22	-3.35199e-10	-1.15447
95407959	chr13:95407959:A:C	3.95277e-22	-3.35199e-10	-0.630042
95407970	chr13:95407970:C:T	4.30595e-22	-3.35199e-10	-0.544459
95408091	chr13:95408091:C:T	2.7473e-22	-3.35199e-10	-0.99384
95408332	chr13:95408332:C:T	2.32714e-23	-2.07113	-1.39128
95408924	chr13:95408924:A:G	9.56582e-23	-1.2042	-0.84465
95408998	chr13:95408998:A:G	3.38258e-23	-1.69542	-1.39298
95409076	chr13:95409076:T:C	3.10176e-22	-0.113051	-0.759435
95409148	chr13:95409148:C:T	1.52823e-22	-0.198516	-1.38183
95409244	chr13:95409244:C:T	3.42396e-23	-2.06341	-1.01283
95409248	chr13:95409248:G:A	2.64138e-21	-3.35199e-10	1.26943
95409282	chr13:95409282:C:T	1.44436e-22	-0.258741	-1.37805
95409283	chr13:95409283:G:A	2.23925e-23	-2.10343	-1.39747
95409287	chr13:95409287:T:C	2.70888e-21	-3.35199e-10	1.29466
95409799	chr13:95409799:C:T	1.75881e-22	-0.0646119	-1.37521
95409816	chr13:95409816:G:A	1.90738e-22	-3.35199e-10	-1.35873
95409817	chr13:95409817:T:C	1.68269e-22	-1.48406	-3.84511e-10
95410005	chr13:95410005:C:T	2.87151e-21	-3.35199e-10	1.35297
95410192	chr13:95410192:T:C	1.67554e-21	-3.35199e-10	0.814263
95410232	chr13:95410232:C:T	1.67926e-22	-0.115708	-1.3704
95410595	chr13:95410595:C:A	1.16279e-22	-1.85364	-3.84511e-10
95410978	chr13:95410978:A:C	2.73106e-21	-3.35199e-10	1.30282
95411337	chr13:95411337:GCT:G	2.09953e-22	-3.35199e-10	-1.26274
95411355	chr13:95411355:G:A	2.18856e-22	-3.35199e-10	-1.22121
95411408	chr13:95411408:C:T	1.55755e-22	-0.224927	-1.33641
95411674	chr13:95411674:T:G	2.57494e-21	-3.35199e-10	1.24395
95411750	chr13:95411750:G:A	3.90278e-22	-3.35199e-10	-0.642769
95411801	chr13:95411801:C:T	2.13744e-22	0.147425	-1.39227
95412219	chr13:95412219:G:C	1.86127e-22	-3.35199e-10	-1.3832
95412241	chr13:95412241:A:C	2.93336e-22	-1.64664	0.718329
95412484	chr13:95412484:T:G	1.83812e-22	-3.35199e-10	-1.39572
95412494	chr13:95412494:G:C	2.83685e-22	-1.35856	0.396795
95412530	chr13:95412530:T:G	2.71672e-22	-1.54587	0.540842
95412585	chr13:95412585:A:G	2.45858e-22	-3.35199e-10	-1.10487
95412776	chr13:95412776:T:C	1.86566e-22	-3.35199e-10	-1.38084
95413362	chr13:95413362:C:T	2.28661e-23	-2.09876	-1.38121
95413388	chr13:95413388:T:C	3.55387e-22	-3.35199e-10	-0.736421
95413423	chr13:95413423:T:C	2.01453e-22	0.0728312	-1.3769
95414160	chr13:95414160:G:A	2.25899e-23	-2.10381	-1.38832
95414274	chr13:95414274:T:TTAAA	9.22858e-23	-2.08474	-3.84511e-10
95414392	chr13:95414392:C:T	3.24237e-23	-2.06117	-1.06957
95414551	chr13:95414551:C:A	3.71327e-21	-3.35199e-10	1.61004
95414792	chr13:95414792:A:G	2.3626e-23	-2.06573	-1.38155
95414950	chr13:95414950:A:T	2.714e-22	-1.73722	0.73119
95414977	chr13:95414977:C:A	9.32531e-23	-2.07431	-3.84511e-10
95415104	chr13:95415104:A:G	4.47723e-22	-0.505453	-3.84511e-10
95415191	chr13:95415191:T:C	2.12915e-22	-3.35199e-10	-1.24873
95415226	chr13:95415226:G:T	8.00446e-21	-3.35199e-10	2.37813
95415240	chr13:95415240:T:C	3.35573e-23	-2.05949	-1.03688
95415620	chr13:95415620:A:C	5.77762e-23	-1.5099	-1.04315
95415950	chr13:95415950:A:G	8.69816e-23	-1.53691	-0.60702
95416198	chr13:95416198:A:AGGTT	3.06863e-22	-3.35199e-10	-0.883227
95416200	chr13:95416200:TCCCA:T	3.0526e-22	-3.35199e-10	-0.888464
95416267	chr13:95416267:C:T	3.01358e-21	-3.35199e-10	1.40126
95416920	chr13:95416920:C:G	8.44742e-22	-1.5181	1.64751
95417231	chr13:95417231:T:C	2.61488e-22	-3.35199e-10	-1.04324
95417471	chr13:95417471:G:A	3.2538e-23	-2.05748	-1.06974
95417843	chr13:95417843:T:C	9.77135e-22	-1.54297	1.81796
95418068	chr13:95418068:A:C	2.84084e-23	-2.08398	-1.17896
95418189	chr13:95418189:C:T	2.82369e-23	-2.10321	-1.16578
95418534	chr13:95418534:A:G	1.02734e-21	-1.59291	1.91801
95418774	chr13:95418774:TG:T	1.8681e-22	-3.35199e-10	-1.37954
95418860	chr13:95418860:A:G	1.99702e-22	0.0747984	-1.3876
95418893	chr13:95418893:G:A	3.81068e-22	-1.71919	1.05254
95418929	chr13:95418929:C:A	9.29358e-23	-2.07772	-3.84511e-10
95419043	chr13:95419043:G:A	2.33705e-23	-2.10016	-1.35799
95419091	chr13:95419091:C:G	1.74197e-22	-0.0967306	-1.35271
95419180	chr13:95419180:A:G	1.99489e-22	-3.35199e-10	-1.31387
95419284	chr13:95419284:C:A	4.22903e-23	-1.9135	-0.951565
95419760	chr13:95419760:G:A	7.35261e-21	-3.35199e-10	2.29318
95420009	chr13:95420009:G:T	3.04379e-23	-1.83548	-1.35846
95420133	chr13:95420133:C:T	4.45266e-23	-2.08786	-0.725684
95420243	chr13:95420243:A:G	9.77517e-22	-3.35199e-10	0.275388
95421397	chr13:95421397:AT:A	2.07326e-22	-0.547487	-0.727849
95421484	chr13:95421484:A:C	9.46157e-23	-2.0598	-3.84511e-10
95421596	chr13:95421596:G:A	2.11371e-22	-3.35199e-10	-1.25601
95422205	chr13:95422205:C:T	2.00249e-22	-0.529316	-0.780748
95422354	chr13:95422354:A:T	2.0297e-22	-3.35199e-10	-1.29657
95422936	chr13:95422936:C:T	2.01001e-22	-3.35199e-10	-1.30632
95423291	chr13:95423291:C:T	8.21672e-23	-1.00583	-1.19504
95423584	chr13:95423584:C:G	1.86655e-22	-3.35199e-10	-1.38036
95423802	chr13:95423802:G:A	9.37691e-23	-0.870919	-1.19787
95424090	chr13:95424090:T:G	9.07857e-23	-2.10113	-3.84511e-10
95424115	chr13:95424115:T:A	2.40567e-21	-3.35199e-10	1.17596
95424207	chr13:95424207:C:T	2.61704e-22	-3.35199e-10	-1.04241
95424259	chr13:95424259:G:A	2.35558e-22	-0.666802	-0.480866
95424332	chr13:95424332:C:G	1.84254e-22	-3.35199e-10	-1.39331
95424513	chr13:95424513:C:A	1.88525e-22	-3.35199e-10	-1.37039
95424632	chr13:95424632:T:A	1.87523e-22	-0.103727	-1.272
95424798	chr13:95424798:T:A	2.50524e-22	-0.566563	-0.519511
95424823	chr13:95424823:G:A	6.75562e-23	-1.56189	-0.834781
95425125	chr13:95425125:C:G	1.99978e-22	-3.35199e-10	-1.31142
95425317	chr13:95425317:A:G	7.83068e-23	-1.43597	-0.813019
95425651	chr13:95425651:G:A	6.59176e-23	-1.5733	-0.847925
95425745	chr13:95425745:A:G	3.5712e-23	-1.7549	-1.27924
95426034	chr13:95426034:T:C	5.32699e-23	-1.85887	-0.775388
95426288	chr13:95426288:A:G	1.26398e-22	-1.77019	-3.84511e-10
95426424	chr13:95426424:T:A	2.4619e-22	-3.35199e-10	-1.10352
95426481	chr13:95426481:T:A	1.93204e-22	-3.35199e-10	-1.34588
95426900	chr13:95426900:A:G	5.65873e-23	-1.80068	-0.773169
95426957	chr13:95426957:A:T	9.2587e-23	-2.08148	-3.84511e-10
95427117	chr13:95427117:T:C	9.65396e-23	-2.03967	-3.84511e-10
95427192	chr13:95427192:T:C	2.35503e-22	-0.656574	-0.491332
95427290	chr13:95427290:A:G	2.38353e-21	-3.35199e-10	1.16671
95427453	chr13:95427453:G:T	2.75509e-22	-0.546985	-0.444022
95427575	chr13:95427575:A:T	3.23972e-22	-3.35199e-10	-0.82897
95427605	chr13:95427605:G:A	9.90784e-23	-0.807167	-1.20655
95427807	chr13:95427807:G:C	8.12729e-23	-0.982378	-1.22944
95427845	chr13:95427845:C:T	1.8421e-22	0.00219255	-1.39574
95427894	chr13:95427894:G:T	1.91476e-22	-3.35199e-10	-1.35486
95427938	chr13:95427938:C:T	2.65388e-22	-3.35199e-10	-1.02843
95427942	chr13:95427942:C:A	2.66618e-22	-0.529474	-0.494338
95428056	chr13:95428056:G:A	1.861e-22	-3.35199e-10	-1.38334
95428194	chr13:95428194:C:T	7.96587e-23	-1.00688	-1.225
95428200	chr13:95428200:T:C	1.91104e-22	-0.10619	-1.25062
95428371	chr13:95428371:C:T	1.89339e-22	-0.611312	-0.754779
95428415	chr13:95428415:T:G	7.98276e-23	-1.04015	-1.18961
95428470	chr13:95428470:C:A	1.84077e-22	-3.35199e-10	-1.39427
95428537	chr13:95428537:G:A	2.03705e-22	-3.35199e-10	-1.29295
95428561	chr13:95428561:C:T	2.76339e-22	-0.499976	-0.488024
95428891	chr13:95428891:T:C	2.13331e-22	-3.35199e-10	-1.24678
95428960	chr13:95428960:T:C	3.29445e-22	-3.35199e-10	-0.812217
95429113	chr13:95429113:G:A	1.93174e-22	-3.35199e-10	-1.34603
95429254	chr13:95429254:G:A	3.97969e-23	-1.60136	-1.32448
95429393	chr13:95429393:A:T	2.5794e-22	-0.552878	-0.504023
95429424	chr13:95429424:T:A	2.5838e-22	-0.532155	-0.52304
95429885	chr13:95429885:T:G	7.64947e-23	-1.09928	-1.17313
95430006	chr13:95430006:T:C	2.77403e-21	-3.35199e-10	1.31843
95430582	chr13:95430582:A:G	4.69238e-22	-3.35199e-10	-0.458517
95431392	chr13:95431392:C:T	6.71173e-23	-2.04755	-0.355639
95431675	chr13:95431675:C:T	2.29196e-22	-3.35199e-10	-1.17505
95432015	chr13:95432015:A:G	1.07992e-22	-1.92757	-3.84511e-10
95432454	chr13:95432454:C:A	2.25865e-22	-3.35199e-10	-1.18969
95433136	chr13:95433136:A:C	7.55426e-23	-1.78988	-0.495048
95433425	chr13:95433425:A:C	1.03682e-22	-1.9683	-3.84511e-10
95433431	chr13:95433431:C:T	4.06994e-23	-2.06477	-0.838644
95433480	chr13:95433480:T:C	3.95235e-22	-3.35199e-10	-0.630148
95433756	chr13:95433756:A:G	3.92722e-23	-1.55167	-1.38744
95434226	chr13:95434226:C:T	4.5404e-23	-1.82426	-0.96977
95434332	chr13:95434332:T:C	2.50254e-22	-3.35199e-10	-1.08715
95434694	chr13:95434694:C:T	8.4496e-23	-1.93266	-0.240265
95434749	chr13:95434749:T:C	5.03718e-23	-1.61497	-1.07522
95434791	chr13:95434791:C:T	1.68786e-22	-1.481	-3.84511e-10
95434834	chr13:95434834:G:A	3.96404e-23	-1.75884	-1.17093
95434901	chr13:95434901:A:G	2.82843e-22	-3.35199e-10	-0.964737
95434964	chr13:95434964:G:A	2.59709e-22	-3.35199e-10	-1.05007
95434990	chr13:95434990:CT:C	2.85892e-23	-1.88162	-1.37498
95435042	chr13:95435042:T:C	7.97003e-23	-1.91155	-0.319803
95435304	chr13:95435304:T:C	1.17709e-22	-2.06909	0.227676
95435616	chr13:95435616:A:G	3.07151e-21	1.4203	-3.84511e-10
95435921	chr13:95435921:G:A	3.72115e-23	-1.99256	-1.00045
95436401	chr13:95436401:T:C	2.0977e-22	-3.35199e-10	-1.26362
95436476	chr13:95436476:C:T	2.03365e-22	-3.35199e-10	-1.29463
95436563	chr13:95436563:G:A	2.11087e-22	-3.35199e-10	-1.25736
95436738	chr13:95436738:G:A	2.97317e-22	-0.914827	-3.84511e-10
95436792	chr13:95436792:C:T	2.473e-23	-2.00832	-1.39329
95437392	chr13:95437392:G:A	1.79139e-22	-0.268143	-1.15332
95437423	chr13:95437423:T:A	5.67588e-23	-2.04435	-0.526465
95437887	chr13:95437887:A:G	8.96402e-23	-2.08604	-0.0277854
95438362	chr13:95438362:C:T	1.83717e-22	-3.35199e-10	-1.39623
95438767	chr13:95438767:T:C	2.44606e-23	-2.01742	-1.39514
95438840	chr13:95438840:G:A	2.8435e-22	-3.35199e-10	-0.959422
95439350	chr13:95439350:TA:T	2.0946e-22	-3.35199e-10	-1.26509
95439611	chr13:95439611:C:T	1.88165e-22	-3.35199e-10	-1.37231
95439774	chr13:95439774:A:T	1.69065e-21	-3.35199e-10	0.82324
95439833	chr13:95439833:C:T	3.25242e-23	-2.09896	-1.02869
95439902	chr13:95439902:C:T	2.12143e-22	-3.35199e-10	-1.25237
95440181	chr13:95440181:G:C	1.85878e-22	-3.35199e-10	-1.38454
95440274	chr13:95440274:G:T	1.90937e-22	-3.35199e-10	-1.35768
95440314	chr13:95440314:A:T	2.1456e-22	-3.35199e-10	-1.24104
95440838	chr13:95440838:A:G	1.84264e-22	-3.35199e-10	-1.39326
95441198	chr13:95441198:G:A	1.84387e-22	-3.35199e-10	-1.39259
95441215	chr13:95441215:G:T	2.08418e-22	-3.35199e-10	-1.27008
95441258	chr13:95441258:C:A	1.83826e-22	-3.35199e-10	-1.39564
95441364	chr13:95441364:C:T	2.0837e-22	-3.35199e-10	-1.27031
95441822	chr13:95441822:A:C	1.91781e-22	-3.35199e-10	-1.35327
95442229	chr13:95442229:C:T	1.84268e-22	-3.35199e-10	-1.39324
95442310	chr13:95442310:C:T	2.76103e-22	-3.35199e-10	-0.988853
95442527	chr13:95442527:T:C	2.9448e-23	-2.09318	-1.13382
95442540	chr13:95442540:T:A	1.47479e-22	-0.229854	-1.38609
95442608	chr13:95442608:A:C	2.9014e-23	-1.84953	-1.39232
95442671	chr13:95442671:G:A	2.75897e-22	-3.35199e-10	-0.9896
95442753	chr13:95442753:T:C	1.98047e-22	-3.35199e-10	-1.32112
95442928	chr13:95442928:T:C	1.95557e-22	-3.35199e-10	-1.33378
95442964	chr13:95442964:C:T	2.75464e-23	-2.10382	-1.18993
95443172	chr13:95443172:G:A	2.89093e-23	-2.10031	-1.14515
95443178	chr13:95443178:T:C	2.90418e-23	-2.09557	-1.14532
95443235	chr13:95443235:C:T	2.11372e-22	-3.35199e-10	-1.25601
95443271	chr13:95443271:G:A	8.40725e-22	-3.35199e-10	0.124638
95443402	chr13:95443402:A:C	2.19426e-22	-3.35199e-10	-1.21861
95443428	chr13:95443428:T:C	1.89568e-22	-3.35199e-10	-1.36488
95443507	chr13:95443507:G:A	1.95548e-22	-3.35199e-10	-1.33382
95443636	chr13:95443636:A:G	1.87922e-22	-3.35199e-10	-1.3736
95443731	chr13:95443731:G:T	3.8664e-23	-1.59398	-1.36074
95444550	chr13:95444550:T:C	2.75753e-22	-0.990122	-3.84511e-10
95444592	chr13:95444592:G:A	1.94426e-22	-3.35199e-10	-1.33957
95444653	chr13:95444653:G:A	1.84598e-22	-3.35199e-10	-1.39145
95444802	chr13:95444802:G:T	1.93803e-22	-3.35199e-10	-1.34278
95444827	chr13:95444827:C:T	1.8349e-22	-3.35199e-10	-1.39747
95444857	chr13:95444857:C:T	2.97789e-23	-2.09744	-1.11839
95444921	chr13:95444921:G:A	4.66391e-23	-1.56698	-1.2002
95445028	chr13:95445028:A:G	2.59548e-23	-2.07745	-1.27581
95445839	chr13:95445839:G:A	1.87805e-22	-3.35199e-10	-1.37422
95446101	chr13:95446101:G:A	1.94526e-22	-3.35199e-10	-1.33906
95446553	chr13:95446553:A:G	1.88916e-22	-3.35199e-10	-1.36833
95446707	chr13:95446707:A:T	2.40843e-22	0.268287	-1.39377
95446708	chr13:95446708:A:G	2.51529e-22	0.310323	-1.39239
95447245	chr13:95447245:T:C	2.98093e-23	-2.06818	-1.14663
95448263	chr13:95448263:G:A	6.24679e-23	-1.09379	-1.38119
95448310	chr13:95448310:A:G	3.06292e-23	-1.7913	-1.39637
95449062	chr13:95449062:C:T	2.10575e-22	0.0193707	-1.27916
95449191	chr13:95449191:A:T	2.26007e-22	0.0887743	-1.27784
95449233	chr13:95449233:C:G	2.00228e-22	-3.35199e-10	-1.31017
95449332	chr13:95449332:A:G	2.08004e-22	0.00673674	-1.27881
95449385	chr13:95449385:G:A	6.71117e-23	-1.11547	-1.2878
95449465	chr13:95449465:G:C	6.7545e-22	-3.35199e-10	-0.0942483
95449833	chr13:95449833:T:C	2.13242e-22	-3.35199e-10	-1.2472
95449900	chr13:95449900:C:T	1.89037e-22	-3.35199e-10	-1.36768
95450046	chr13:95450046:A:C	2.25201e-22	0.0720194	-1.26465
95450107	chr13:95450107:T:C	2.03478e-22	-3.35199e-10	-1.29407
95451511	chr13:95451511:G:A	2.0035e-22	-3.35199e-10	-1.30956
95451529	chr13:95451529:C:T	3.86907e-22	-3.35199e-10	-0.651444
95452093	chr13:95452093:G:T	4.45846e-22	0.369284	-0.878939
95452210	chr13:95452210:C:T	1.83764e-22	-3.35199e-10	-1.39598
95452693	chr13:95452693:T:C	4.2439e-22	0.40969	-0.968666
95452902	chr13:95452902:T:C	4.13531e-22	0.382514	-0.967409
95453833	chr13:95453833:C:T	5.33369e-22	-3.35199e-10	-0.330413
95454006	chr13:95454006:G:A	2.29515e-22	0.222838	-1.3965
95454015	chr13:95454015:C:T	2.25268e-22	-3.35199e-10	-1.19234
95454382	chr13:95454382:A:G	1.9364e-22	-3.35199e-10	-1.34363
95454390	chr13:95454390:T:C	1.83489e-22	-3.35199e-10	-1.39748
95454913	chr13:95454913:G:A	2.32241e-22	0.234576	-1.39643
95455710	chr13:95455710:A:G	2.48814e-22	0.303758	-1.39668
95455737	chr13:95455737:A:T	1.94613e-22	-3.35199e-10	-1.33862
95456980	chr13:95456980:T:C	7.76435e-23	-1.9349	-0.322598
95457091	chr13:95457091:T:C	2.74202e-22	0.400518	-1.39628
95457530	chr13:95457530:G:A	2.93402e-22	0.411888	-1.33997
95457590	chr13:95457590:A:G	1.84612e-22	-3.35199e-10	-1.39137
95457615	chr13:95457615:A:G	2.74528e-22	0.40287	-1.39745
95457903	chr13:95457903:C:T	2.0408e-22	-3.35199e-10	-1.29112
95458070	chr13:95458070:C:T	3.17022e-23	-1.99932	-1.15392
95458202	chr13:95458202:A:G	3.19004e-23	-2.00168	-1.14533
95458261	chr13:95458261:A:T	3.25462e-23	-2.00796	-1.119
95459137	chr13:95459137:T:C	3.23906e-23	-1.99476	-1.137
95459434	chr13:95459434:C:T	3.15662e-23	-2.00024	-1.1573
95459928	chr13:95459928:T:C	6.17485e-23	-1.51522	-0.971342
95459981	chr13:95459981:C:T	1.25552e-22	-1.77691	-3.84511e-10
95460192	chr13:95460192:C:T	3.56224e-23	-1.74623	-1.29043
95460874	chr13:95460874:T:C	3.31938e-23	-1.94093	-1.16633
95461286	chr13:95461286:G:A	3.16276e-23	-1.99474	-1.16085
95461463	chr13:95461463:C:T	9.09003e-23	-2.09986	-3.84511e-10
95462243	chr13:95462243:C:T	7.98716e-22	-3.35199e-10	0.0733776
95462246	chr13:95462246:T:C	1.89208e-22	-3.35199e-10	-1.36678
95462527	chr13:95462527:G:A	2.26074e-22	-3.35199e-10	-1.18877
95462590	chr13:95462590:G:A	3.67656e-22	-3.35199e-10	-0.702478
95462611	chr13:95462611:G:C	3.09695e-23	-2.02815	-1.14848
95462858	chr13:95462858:A:T	3.06872e-23	-2.01964	-1.16614
95462867	chr13:95462867:C:T	1.87364e-22	-3.35199e-10	-1.37657
95462919	chr13:95462919:C:T	1.01417e-21	-3.35199e-10	0.312198
95462938	chr13:95462938:A:G	3.25427e-23	-2.01031	-1.11677
95463041	chr13:95463041:A:T	4.84883e-23	-1.39674	-1.33157
95463104	chr13:95463104:A:G	1.86431e-22	-3.35199e-10	-1.38156
95463146	chr13:95463146:A:G	3.1737e-23	-2.01249	-1.13965
95463452	chr13:95463452:C:A	6.18788e-23	-1.45465	-1.02981
95463772	chr13:95463772:A:G	5.52277e-23	-1.53205	-1.06611
95463834	chr13:95463834:T:G	1.87339e-22	-3.35199e-10	-1.37671
95464199	chr13:95464199:C:A	4.06784e-22	-3.35199e-10	-0.601345
95464277	chr13:95464277:G:A	1.89182e-22	-3.35199e-10	-1.36692
95464479	chr13:95464479:A:G	3.13219e-23	-2.02568	-1.13963
95464649	chr13:95464649:T:C	3.2547e-23	-2.035	-1.09194
95464707	chr13:95464707:G:A	3.04944e-23	-2.03249	-1.15959
95465065	chr13:95465065:A:G	3.14718e-23	-2.0232	-1.13733
95465167	chr13:95465167:C:T	5.61435e-23	-1.49603	-1.08568
95466169	chr13:95466169:A:T	3.09675e-23	-1.96078	-1.21591
95466281	chr13:95466281:ATGT:A	2.16906e-22	-3.35199e-10	-1.23016
95466302	chr13:95466302:G:A	2.87473e-23	-1.85961	-1.39147
95466860	chr13:95466860:C:T	2.18638e-22	-3.35199e-10	-1.22221
95466907	chr13:95466907:C:T	2.174e-22	-3.35199e-10	-1.22789
95467040	chr13:95467040:T:G	2.57775e-23	-2.00053	-1.35959
95467117	chr13:95467117:T:C	6.52475e-22	-3.35199e-10	-0.128855
95467487	chr13:95467487:A:C	3.65801e-23	-1.95179	-1.05833
95467546	chr13:95467546:T:C	1.67101e-22	-1.49103	-3.84511e-10
95467685	chr13:95467685:G:T	1.89642e-22	-3.35199e-10	-1.36449
95468362	chr13:95468362:T:G	1.54375e-22	-1.57024	-3.84511e-10
95468408	chr13:95468408:C:T	1.9194e-22	-3.35199e-10	-1.35245
95468595	chr13:95468595:A:G	3.48335e-23	-1.98784	-1.07121
95468861	chr13:95468861:T:C	7.13297e-23	-2.04547	-0.296846
95468862	chr13:95468862:A:G	2.37833e-23	-2.08697	-1.35368
95469442	chr13:95469442:AGCT:A	1.14192e-21	-3.35199e-10	0.43084
95469449	chr13:95469449:G:A	1.1431e-21	-3.35199e-10	0.43187
95469450	chr13:95469450:T:A	1.1431e-21	-3.35199e-10	0.43187
95469661	chr13:95469661:T:G	2.39038e-23	-2.0771	-1.35849
95469889	chr13:95469889:G:T	1.88519e-22	-3.35199e-10	-1.37043
95470037	chr13:95470037:A:T	2.36199e-22	-3.35199e-10	-1.14495
95470832	chr13:95470832:T:G	6.86525e-22	-3.35199e-10	-0.077985
95470864	chr13:95470864:T:C	7.14668e-22	-3.35199e-10	-0.0378094
95470943	chr13:95470943:C:T	1.88877e-22	-3.35199e-10	-1.36853
95471211	chr13:95471211:A:G	9.66215e-22	1.63324	-1.36948
95471392	chr13:95471392:C:A	1.89691e-22	-3.35199e-10	-1.36423
95471492	chr13:95471492:G:A	3.14329e-22	0.533642	-1.39283
95471874	chr13:95471874:C:A	2.27956e-23	-2.08559	-1.39747
95471957	chr13:95471957:TTTTTTTTG:T	1.8881e-22	-3.35199e-10	-1.36889
95472326	chr13:95472326:C:G	1.87595e-22	-3.35199e-10	-1.37534
95472395	chr13:95472395:C:A	3.40729e-23	-1.77045	-1.31068
95472631	chr13:95472631:C:T	4.41325e-23	-1.44905	-1.37338
95472760	chr13:95472760:T:A	1.85146e-22	-3.35199e-10	-1.38848
95472873	chr13:95472873:G:A	2.30492e-23	-2.07784	-1.39415
95472992	chr13:95472992:T:C	6.97565e-22	-3.35199e-10	-0.0620316
95473037	chr13:95473037:G:T	1.86572e-22	-3.35199e-10	-1.38081
95473047	chr13:95473047:G:A	7.91536e-22	-3.35199e-10	0.0643473
95473804	chr13:95473804:C:T	1.31277e-22	-1.73232	-3.84511e-10
95474141	chr13:95474141:C:T	6.55458e-22	-3.35199e-10	-0.124293
95474187	chr13:95474187:CAGTGACAGATCATCAAG:C	5.72059e-23	-1.17246	-1.39051
95474242	chr13:95474242:G:C	3.26618e-23	-1.89047	-1.23295
95474376	chr13:95474376:G:A	7.04319e-23	-1.2492	-1.10578
95474486	chr13:95474486:T:TA	3.68442e-22	-3.35199e-10	-0.700345
95474536	chr13:95474536:C:T	3.55734e-22	-3.35199e-10	-0.735443
95474574	chr13:95474574:C:A	5.72652e-22	0.470828	-0.730177
95474943	chr13:95474943:A:G	3.59703e-22	0.664249	-1.3886
95474970	chr13:95474970:C:T	1.8689e-22	-3.35199e-10	-1.37911
95475380	chr13:95475380:C:T	2.6267e-22	0.312445	-1.35117
95475512	chr13:95475512:G:A	2.61966e-22	0.336937	-1.37835
95475641	chr13:95475641:G:A	3.27941e-22	0.545276	-1.36207
95475704	chr13:95475704:C:T	2.20082e-22	0.126726	-1.34235
95475873	chr13:95475873:G:A	4.24744e-23	-1.46324	-1.39748
95475879	chr13:95475879:T:C	1.78506e-22	-0.0863615	-1.33865
95475880	chr13:95475880:G:A	3.98655e-22	-3.35199e-10	-0.621531
95475887	chr13:95475887:A:G	9.08049e-23	-2.10091	-3.84511e-10
95476055	chr13:95476055:C:T	6.92969e-23	-0.991468	-1.37976
95476304	chr13:95476304:G:A	2.7718e-23	-1.89441	-1.39313
95476363	chr13:95476363:G:A	1.70633e-22	-0.100736	-1.36938
95476437	chr13:95476437:C:T	6.84615e-23	-1.63857	-0.74479
95476524	chr13:95476524:C:T	1.33123e-22	-0.354998	-1.36335
95476531	chr13:95476531:A:C	4.40714e-22	-3.35199e-10	-0.521231
95476603	chr13:95476603:G:A	2.7326e-23	-1.90452	-1.39727
95476621	chr13:95476621:A:G	1.56119e-22	-0.231462	-1.32755
95477256	chr13:95477256:A:G	4.48251e-23	-1.80508	-1.00178
95477317	chr13:95477317:T:A	7.03174e-22	-3.35199e-10	-0.0540225
95477516	chr13:95477516:G:A	2.73845e-22	0.396686	-1.39375
95477683	chr13:95477683:C:T	2.11989e-22	0.0191506	-1.27224
95477686	chr13:95477686:A:G	2.14547e-22	0.0311089	-1.27221
95477689	chr13:95477689:G:C	2.09081e-22	0.00658243	-1.27349
95477762	chr13:95477762:G:A	4.68766e-22	-3.35199e-10	-0.459524
95477980	chr13:95477980:G:A	5.03008e-22	-3.35199e-10	-0.38902
95478013	chr13:95478013:A:G	2.09069e-22	-3.35199e-10	-1.26696
95478017	chr13:95478017:C:T	2.02684e-22	-3.35199e-10	-1.29798
95478442	chr13:95478442:A:G	2.16434e-22	-3.35199e-10	-1.23234
95478568	chr13:95478568:C:T	7.39212e-23	-1.13078	-1.17585
95478722	chr13:95478722:C:T	1.39792e-22	-0.348993	-1.32048
95479008	chr13:95479008:A:C	4.31967e-23	-1.45422	-1.38964
95479010	chr13:95479010:C:T	1.03673e-22	-1.96839	-3.84511e-10
95479260	chr13:95479260:A:G	8.31695e-22	-3.35199e-10	0.113839
95480198	chr13:95480198:GA:G	2.97507e-23	-1.86741	-1.34936
95480217	chr13:95480217:G:A	2.70328e-22	-3.35199e-10	-1.00999
95480236	chr13:95480236:T:C	2.77283e-23	-2.01652	-1.27065
95480330	chr13:95480330:ACTTC:A	2.35536e-23	-2.05454	-1.39581
95480370	chr13:95480370:A:G	3.12445e-23	-1.81423	-1.35356
95480633	chr13:95480633:G:A	2.88568e-23	-2.06344	-1.18384
95480779	chr13:95480779:A:G	4.29906e-22	-3.35199e-10	-0.54606
95480910	chr13:95480910:G:A	6.4304e-23	-1.21248	-1.23352
95481170	chr13:95481170:A:G	2.58464e-22	-3.35199e-10	-1.05487
95481280	chr13:95481280:G:A	4.50136e-23	-1.58419	-1.21847
95481300	chr13:95481300:G:C	4.80669e-23	-1.51053	-1.2265
95481303	chr13:95481303:A:G	4.26108e-23	-1.67474	-1.18277
95481393	chr13:95481393:T:C	4.31263e-23	-1.56004	-1.28546
95481657	chr13:95481657:A:G	6.60227e-23	-1.4734	-0.946234
95481782	chr13:95481782:A:G	4.32341e-23	-1.53517	-1.30783
95481785	chr13:95481785:C:T	5.461e-22	-0.306825	-3.84511e-10
95481933	chr13:95481933:C:T	4.71919e-23	-1.55784	-1.19757
95482004	chr13:95482004:G:A	2.3148e-22	-3.35199e-10	-1.16513
95482071	chr13:95482071:A:C	4.46241e-23	-1.75613	-1.05522
95482158	chr13:95482158:C:T	5.16883e-23	-1.47785	-1.18655
95482176	chr13:95482176:C:T	5.07855e-23	-1.48527	-1.19675
95482202	chr13:95482202:C:T	4.71072e-23	-1.56188	-1.19532
95482296	chr13:95482296:A:C	1.83559e-22	-3.35199e-10	-1.39709
95482378	chr13:95482378:G:A	5.26766e-23	-1.45036	-1.1951
95482587	chr13:95482587:A:G	5.49958e-23	-1.78	-0.822365
95482836	chr13:95482836:T:G	4.95745e-23	-1.50031	-1.20584
95482873	chr13:95482873:G:A	4.91413e-23	-1.50743	-1.2075
95482906	chr13:95482906:G:T	4.85875e-23	-1.53365	-1.19261
95483194	chr13:95483194:AC:A	7.74273e-23	-1.31013	-0.950157
95483218	chr13:95483218:T:C	5.01421e-23	-1.48385	-1.21091
95483235	chr13:95483235:C:T	4.96373e-23	-1.5021	-1.20278
95483311	chr13:95483311:A:G	5.21083e-23	-1.77891	-0.877399
95483458	chr13:95483458:T:C	4.80548e-23	-1.52276	-1.21452
95483833	chr13:95483833:A:G	5.251e-23	-1.49424	-1.15438
95483899	chr13:95483899:G:A	4.55269e-23	-1.68922	-1.10211
95484014	chr13:95484014:C:G	4.56514e-23	-1.54232	-1.24628
95484294	chr13:95484294:G:A	1.91223e-22	-3.35199e-10	-1.35619
95484573	chr13:95484573:T:C	1.90305e-22	-3.35199e-10	-1.361
95484647	chr13:95484647:A:G	4.31364e-23	-1.55862	-1.28664
95484663	chr13:95484663:C:T	4.7345e-23	-1.53298	-1.21918
95484671	chr13:95484671:C:T	1.83486e-22	-3.35199e-10	-1.39749
95484748	chr13:95484748:T:C	4.49614e-23	-1.58068	-1.22314
95484771	chr13:95484771:C:A	5.62955e-23	-1.64397	-0.93504
95484808	chr13:95484808:A:G	2.68507e-22	-3.35199e-10	-1.01675
95484995	chr13:95484995:G:C	3.16582e-23	-1.75718	-1.39745
95485044	chr13:95485044:A:G	4.76926e-23	-1.51064	-1.23421
95485151	chr13:95485151:GA:G	4.79127e-23	-1.53673	-1.20352
95485167	chr13:95485167:G:A	3.00191e-23	-1.85411	-1.35368
95485280	chr13:95485280:G:A	5.24498e-23	-1.81385	-0.83592
95485487	chr13:95485487:T:C	4.83112e-23	-1.5091	-1.22286
95485566	chr13:95485566:A:C	9.87472e-23	-2.01706	-3.84511e-10
95485758	chr13:95485758:G:A	5.14377e-23	-1.51292	-1.15634
95485833	chr13:95485833:G:A	3.11825e-23	-1.77457	-1.3952
95485885	chr13:95485885:T:C	4.68512e-23	-1.52842	-1.23424
95485913	chr13:95485913:G:A	5.12331e-23	-1.7601	-0.913143
95485937	chr13:95485937:T:C	4.9759e-23	-1.52832	-1.17412
95486134	chr13:95486134:C:T	4.18926e-22	-3.35199e-10	-0.571933
95486288	chr13:95486288:C:T	5.17796e-23	-1.79128	-0.871348
95486352	chr13:95486352:G:A	5.66034e-23	-1.48475	-1.08881
95486392	chr13:95486392:G:A	4.45767e-23	-1.42839	-1.38402
95486433	chr13:95486433:T:G	5.13199e-23	-1.524	-1.14754
95486513	chr13:95486513:A:AC	5.10289e-23	-1.439	-1.23824
95487048	chr13:95487048:T:C	5.05461e-23	-1.80802	-0.878726
95487522	chr13:95487522:G:A	2.48927e-22	-3.35199e-10	-1.09247
95487573	chr13:95487573:T:C	5.35248e-23	-1.4803	-1.14918
95487633	chr13:95487633:G:C	5.59118e-23	-1.45531	-1.13054
95487859	chr13:95487859:G:A	1.10537e-21	-3.35199e-10	0.398304
95487878	chr13:95487878:G:A	5.05951e-23	-1.47838	-1.20739
95487994	chr13:95487994:C:T	5.07636e-23	-1.48293	-1.19952
95488145	chr13:95488145:C:T	4.09745e-23	-1.66802	-1.22866
95488359	chr13:95488359:C:T	2.78568e-22	-3.35199e-10	-0.979965
95488510	chr13:95488510:T:C	5.2034e-23	-1.84504	-0.812692
95488513	chr13:95488513:C:CA	5.34895e-23	-1.85345	-0.776694
95488549	chr13:95488549:C:T	5.02271e-23	-1.84588	-0.847192
95488626	chr13:95488626:C:T	5.21801e-23	-1.82123	-0.833693
95488638	chr13:95488638:C:A	3.35706e-23	-1.95992	-1.13605
95488701	chr13:95488701:C:A	9.78247e-22	-3.35199e-10	0.276135
95488891	chr13:95488891:T:C	3.48866e-23	-1.80638	-1.25114
95488994	chr13:95488994:C:T	1.8388e-22	-3.35199e-10	-1.39534
95489123	chr13:95489123:C:T	5.0426e-23	-1.79708	-0.892038
95489389	chr13:95489389:T:G	1.89101e-22	-3.35199e-10	-1.36735
95489909	chr13:95489909:G:A	2.4485e-22	-3.35199e-10	-1.10898
95489973	chr13:95489973:T:G	2.32304e-23	-2.09724	-1.36693
95490137	chr13:95490137:G:A	3.21056e-22	-3.35199e-10	-0.838013
95490677	chr13:95490677:T:TGG	3.19797e-22	-3.35199e-10	-0.84194
95490758	chr13:95490758:A:G	4.84132e-23	-1.85213	-0.877724
95490851	chr13:95490851:A:G	3.67942e-23	-1.75341	-1.25088
95490888	chr13:95490888:T:C	3.65364e-23	-1.75525	-1.25607
95491010	chr13:95491010:C:A	2.16188e-22	-3.35199e-10	-1.23348
95491192	chr13:95491192:T:C	3.12511e-23	-1.82127	-1.3463
95491193	chr13:95491193:G:A	3.29183e-23	-1.95633	-1.15927
95491246	chr13:95491246:A:G	2.64492e-22	-3.35199e-10	-1.03181
95491373	chr13:95491373:A:T	4.029e-23	-1.52391	-1.38961
95491374	chr13:95491374:G:T	4.07049e-23	-1.51118	-1.3921
95491628	chr13:95491628:T:A	8.89221e-22	-3.35199e-10	0.180718
95491672	chr13:95491672:G:A	9.51325e-22	-3.35199e-10	0.248228
95491874	chr13:95491874:A:T	3.52045e-23	-1.78112	-1.26734
95492090	chr13:95492090:G:A	4.30761e-23	-1.67324	-1.17342
95492107	chr13:95492107:C:T	1.87209e-22	-3.35199e-10	-1.3774
95492241	chr13:95492241:C:T	3.14026e-22	-3.35199e-10	-0.860153
95492287	chr13:95492287:G:C	1.87971e-22	-3.35199e-10	-1.37334
95492450	chr13:95492450:G:A	3.64983e-23	-1.77017	-1.24219
95492584	chr13:95492584:T:G	3.7436e-23	-1.8005	-1.18649
95492668	chr13:95492668:T:C	2.53596e-23	-2.06608	-1.31039
95492826	chr13:95492826:G:A	2.13582e-22	-3.35199e-10	-1.24561
95492907	chr13:95492907:A:G	1.47229e-22	-1.62864	0.0110012
95492950	chr13:95492950:G:T	1.93229e-22	-3.35199e-10	-1.34575
95492987	chr13:95492987:C:T	1.00628e-21	-3.35199e-10	0.30439
95493125	chr13:95493125:T:C	1.78701e-22	-1.38477	-0.0391381
95493169	chr13:95493169:C:T	2.9977e-23	-1.81206	-1.39714
95493323	chr13:95493323:C:T	2.49702e-23	-1.99814	-1.39381
95493861	chr13:95493861:T:C	9.12488e-23	-2.09604	-3.84511e-10
95493899	chr13:95493899:G:A	1.87014e-22	-3.35199e-10	-1.37844
95494800	chr13:95494800:G:T	2.94723e-22	-3.35199e-10	-0.92359
95495142	chr13:95495142:G:T	2.6359e-23	-1.94656	-1.39125
95495577	chr13:95495577:T:C	1.19972e-22	-1.82237	-3.84511e-10
95495624	chr13:95495624:A:G	2.79045e-23	-1.91564	-1.36519
95495758	chr13:95495758:AG:A	4.93856e-23	-1.76039	-0.949582
95496003	chr13:95496003:A:G	4.17072e-23	-1.64881	-1.23014
95496586	chr13:95496586:G:A	3.75719e-23	-1.99706	-0.986314
95496687	chr13:95496687:C:T	3.59827e-23	-1.98296	-1.04363
95496831	chr13:95496831:A:G	3.92221e-23	-1.99113	-0.949253
95497606	chr13:95497606:A:T	4.03872e-23	-1.66511	-1.246
95497790	chr13:95497790:T:C	4.95946e-23	-1.67063	-1.03512
95498253	chr13:95498253:G:A	2.04193e-22	-3.35199e-10	-1.29056
95498380	chr13:95498380:G:A	5.54572e-23	-1.73808	-0.855938
95498463	chr13:95498463:C:T	3.58168e-23	-2.00077	-1.03044
95498602	chr13:95498602:C:G	1.83514e-22	-3.35199e-10	-1.39734
95498691	chr13:95498691:A:G	3.98634e-23	-1.748	-1.17617
95498799	chr13:95498799:C:G	4.16994e-23	-1.72077	-1.15837
95498871	chr13:95498871:A:G	2.4541e-22	-3.35199e-10	-1.1067
95498969	chr13:95498969:C:T	2.68217e-22	-3.35199e-10	-1.01783
95499098	chr13:95499098:G:A	2.72609e-23	-1.94434	-1.35983
95499333	chr13:95499333:G:A	2.27786e-22	-3.35199e-10	-1.18122
95499371	chr13:95499371:G:A	2.07184e-22	-3.35199e-10	-1.27602
95499418	chr13:95499418:T:G	2.27774e-22	-3.35199e-10	-1.18127
95499738	chr13:95499738:G:A	3.73144e-23	-2.00167	-0.98858
95499933	chr13:95499933:A:T	3.23883e-23	-1.73838	-1.39345
95499955	chr13:95499955:T:C	2.38633e-22	-3.35199e-10	-1.1347
95500054	chr13:95500054:G:A	2.98303e-23	-1.82766	-1.38644
95500077	chr13:95500077:CA:C	3.03792e-23	-1.80943	-1.38644
95500193	chr13:95500193:ACATTC:A	3.93746e-23	-1.73467	-1.20183
95500338	chr13:95500338:C:T	3.15998e-23	-1.76316	-1.39332
95500361	chr13:95500361:C:G	3.94592e-23	-1.74832	-1.18604
95500377	chr13:95500377:C:T	3.20159e-23	-1.75404	-1.38936
95500754	chr13:95500754:T:C	4.30985e-23	-1.68025	-1.16589
95501069	chr13:95501069:T:C	4.00553e-23	-1.71282	-1.20655
95501076	chr13:95501076:A:G	1.15949e-22	-1.74829	-0.108183
95501465	chr13:95501465:C:T	2.9452e-23	-1.82993	-1.39694
95501834	chr13:95501834:G:T	2.90575e-23	-1.84286	-1.39749
95502022	chr13:95502022:C:T	2.36735e-22	-3.35199e-10	-1.14269
95502117	chr13:95502117:C:T	3.09581e-23	-1.78323	-1.39376
95502118	chr13:95502118:A:G	2.93053e-23	-1.84764	-1.38422
95502178	chr13:95502178:T:A	2.27455e-22	-3.35199e-10	-1.18267
95502185	chr13:95502185:G:C	2.29511e-23	-2.0797	-1.39656
95502195	chr13:95502195:C:G	2.97849e-23	-1.88631	-1.32932
95502377	chr13:95502377:T:C	2.29496e-23	-2.07885	-1.39748
95502715	chr13:95502715:C:T	2.98231e-23	-1.81688	-1.39746
95502828	chr13:95502828:T:A	3.34754e-23	-1.96731	-1.13151
95502928	chr13:95502928:CT:C	2.96267e-23	-1.83989	-1.38106
95502964	chr13:95502964:A:G	2.29104e-23	-2.0906	-1.38744
95503215	chr13:95503215:A:G	5.01892e-23	-1.93929	-0.754535
95503497	chr13:95503497:T:C	3.05905e-23	-1.79523	-1.3937
95503774	chr13:95503774:A:G	2.29845e-23	-2.08003	-1.39478
95503965	chr13:95503965:C:A	2.45019e-23	-2.10017	-1.3107
95504239	chr13:95504239:A:T	5.39949e-23	-1.73983	-0.880907
95504285	chr13:95504285:T:C	2.83357e-23	-1.88303	-1.38248
95504322	chr13:95504322:A:G	2.54101e-23	-2.10181	-1.27267
95504401	chr13:95504401:G:A	9.8397e-23	-2.02062	-3.84511e-10
95504449	chr13:95504449:A:G	3.02449e-23	-1.84189	-1.35841
95504728	chr13:95504728:T:C	2.28652e-23	-2.08396	-1.39605
95504862	chr13:95504862:T:C	3.27599e-23	-1.90717	-1.21326
95505149	chr13:95505149:G:A	3.19086e-23	-1.75361	-1.39314
95505226	chr13:95505226:G:A	3.07215e-23	-1.78762	-1.39705
95505306	chr13:95505306:A:T	1.83532e-22	-3.35199e-10	-1.39724
95505311	chr13:95505311:A:G	4.8659e-23	-1.3356	-1.38919
95505459	chr13:95505459:C:T	2.55376e-23	-2.05024	-1.31923
95505506	chr13:95505506:C:T	4.35356e-23	-1.45147	-1.38458
95505957	chr13:95505957:C:A	2.7149e-22	-3.35199e-10	-1.0057
95505958	chr13:95505958:T:A	2.75195e-22	-3.35199e-10	-0.992146
95506117	chr13:95506117:C:T	4.35188e-22	-3.35199e-10	-0.533848
95506311	chr13:95506311:G:C	4.30975e-22	-3.35199e-10	-0.543578
95507306	chr13:95507306:A:G	2.5385e-23	-2.01558	-1.35989
95507685	chr13:95507685:G:A	2.16122e-22	-3.35199e-10	-1.23378
95507785	chr13:95507785:G:A	6.7037e-23	-1.01228	-1.39211
95507878	chr13:95507878:C:T	4.63305e-23	-1.99462	-0.779203
95508258	chr13:95508258:A:G	8.05698e-23	-0.823941	-1.39656
95508453	chr13:95508453:A:C	9.28842e-23	-2.07827	-3.84511e-10
95508508	chr13:95508508:C:T	1.0745e-22	-1.6102	-0.322395
95508643	chr13:95508643:A:G	2.36808e-22	-3.35199e-10	-1.14238
95508666	chr13:95508666:G:A	9.66313e-23	-0.641241	-1.39748
95508735	chr13:95508735:A:G	2.36134e-23	-2.06969	-1.37812
95508769	chr13:95508769:G:C	2.56483e-22	-3.35199e-10	-1.06257
95508883	chr13:95508883:G:T	3.86566e-23	-1.96038	-0.994533
95509049	chr13:95509049:C:T	1.85252e-22	-3.35199e-10	-1.38791
95509417	chr13:95509417:C:T	2.02067e-22	-3.35199e-10	-1.30103
95509483	chr13:95509483:A:T	6.3953e-23	-1.35245	-1.09903
95509633	chr13:95509633:A:G	2.09367e-22	-3.35199e-10	-1.26554
95509750	chr13:95509750:G:A	5.5222e-22	-0.29568	-3.84511e-10
95510057	chr13:95510057:C:CA	1.96434e-22	-3.35199e-10	-1.3293
95510205	chr13:95510205:T:C	2.87663e-23	-2.08807	-1.16235
95510448	chr13:95510448:T:C	2.97764e-23	-2.0665	-1.14942
95510470	chr13:95510470:G:A	3.01651e-23	-2.07449	-1.12845
95510563	chr13:95510563:T:C	5.17139e-23	-1.29989	-1.36401
95510872	chr13:95510872:C:T	2.09092e-22	-3.35199e-10	-1.26685
95510988	chr13:95510988:A:C	4.97684e-23	-1.33692	-1.36533
95511049	chr13:95511049:G:C	4.54459e-22	-3.35199e-10	-0.490521
95511096	chr13:95511096:T:G	3.62773e-23	-1.86629	-1.15215
95511134	chr13:95511134:A:G	2.95134e-23	-2.07886	-1.14592
95511824	chr13:95511824:T:C	1.93339e-22	-3.35199e-10	-1.34518
95512223	chr13:95512223:T:A	2.66971e-22	-3.35199e-10	-1.02249
95512317	chr13:95512317:TA:T	2.06266e-22	-3.35199e-10	-1.28046
95512842	chr13:95512842:C:T	3.77675e-22	-3.35199e-10	-0.675594
95513132	chr13:95513132:T:C	2.14521e-22	-3.35199e-10	-1.24122
95513577	chr13:95513577:CA:C	2.11005e-22	-3.35199e-10	-1.25774
95513583	chr13:95513583:C:T	2.10674e-22	-3.35199e-10	-1.25932
95513768	chr13:95513768:C:T	8.20847e-23	-1.01875	-1.18312
95513831	chr13:95513831:A:C	7.90947e-23	-1.07019	-1.16879
95514790	chr13:95514790:G:A	1.86718e-22	-3.35199e-10	-1.38003
95514986	chr13:95514986:G:C	1.83586e-22	-3.35199e-10	-1.39694
95515250	chr13:95515250:A:G	1.90893e-22	-3.35199e-10	-1.35791
95515765	chr13:95515765:C:A	4.34565e-23	-1.90225	-0.935618
95515849	chr13:95515849:A:G	7.21932e-23	-0.956385	-1.3739
95515860	chr13:95515860:G:A	2.16794e-22	-1.23068	-3.84511e-10
95515935	chr13:95515935:G:A	2.51968e-22	-3.35199e-10	-1.08033
95515949	chr13:95515949:C:T	1.58973e-22	-1.54089	-3.84511e-10
95515991	chr13:95515991:T:A	6.74395e-23	-1.02287	-1.37553
95516000	chr13:95516000:A:G	6.64174e-23	-1.03947	-1.3742
95516238	chr13:95516238:G:A	1.06873e-22	-0.676495	-1.2615
95516359	chr13:95516359:C:G	2.02151e-22	-3.35199e-10	-1.30061
95516394	chr13:95516394:G:A	7.22719e-23	-0.957675	-1.37152
95516540	chr13:95516540:G:GATA	1.14152e-22	-0.685191	-1.1869
95516563	chr13:95516563:C:T	2.03096e-22	-3.35199e-10	-1.29595
95516623	chr13:95516623:A:C	1.14348e-22	-0.684642	-1.18574
95516795	chr13:95516795:T:C	1.20634e-22	-0.620226	-1.19664
95516894	chr13:95516894:G:T	1.99364e-22	-3.35199e-10	-1.3145
95517100	chr13:95517100:C:T	1.23184e-22	-0.957815	-0.838134
95517124	chr13:95517124:T:C	1.65563e-22	-1.0621	-0.438172
95517184	chr13:95517184:T:C	3.70369e-22	-3.35199e-10	-0.695129
95517213	chr13:95517213:C:T	1.83508e-22	-3.35199e-10	-1.39737
95517370	chr13:95517370:A:C	2.95862e-23	-2.06326	-1.15906
95517398	chr13:95517398:G:T	2.03441e-22	-3.35199e-10	-1.29425
95517408	chr13:95517408:G:A	1.19034e-22	-0.636334	-1.19389
95517462	chr13:95517462:C:T	1.89308e-22	-3.35199e-10	-1.36625
95517707	chr13:95517707:G:A	2.04894e-22	-3.35199e-10	-1.28713
95517790	chr13:95517790:C:T	1.85388e-22	-3.35199e-10	-1.38718
95517791	chr13:95517791:A:G	1.13078e-22	-0.685855	-1.19569
95517803	chr13:95517803:G:A	1.14881e-22	-0.668187	-1.19754
95517888	chr13:95517888:C:T	8.71971e-23	-0.807176	-1.33428
95518241	chr13:95518241:T:C	1.1338e-22	-0.677809	-1.20107
95518341	chr13:95518341:C:T	1.19937e-22	-0.637005	-1.18565
95518533	chr13:95518533:A:G	2.07549e-22	-3.35199e-10	-1.27426
95518720	chr13:95518720:C:T	1.25418e-22	-0.583735	-1.19424
95518745	chr13:95518745:T:C	1.30291e-22	-0.537678	-1.20218
95518818	chr13:95518818:G:A	1.17665e-22	-0.656936	-1.18485
95518909	chr13:95518909:A:G	1.9441e-22	-3.35199e-10	-1.33966
95519102	chr13:95519102:T:C	1.2008e-22	-0.635446	-1.18602
95519156	chr13:95519156:G:A	1.1798e-22	-0.655685	-1.18342
95519276	chr13:95519276:G:C	6.42942e-23	-1.07894	-1.36722
95519348	chr13:95519348:C:A	6.56619e-23	-1.06346	-1.36165
95519365	chr13:95519365:C:T	6.4618e-23	-1.06612	-1.37502
95519495	chr13:95519495:G:A	1.93714e-22	-3.35199e-10	-1.34325
95519570	chr13:95519570:A:C	6.7254e-23	-1.0395	-1.36165
95519685	chr13:95519685:G:A	3.25721e-23	-2.05005	-1.07612
95519736	chr13:95519736:T:C	3.05183e-23	-2.04467	-1.14663
95519816	chr13:95519816:C:A	3.48087e-22	-3.35199e-10	-0.757176
95519911	chr13:95519911:C:T	6.56557e-23	-1.05407	-1.37113
95520021	chr13:95520021:TG:T	3.0465e-23	-2.0428	-1.15025
95520461	chr13:95520461:C:T	2.03389e-22	-3.35199e-10	-1.29451
95520503	chr13:95520503:A:G	5.72289e-23	-1.17826	-1.38431
95520540	chr13:95520540:C:A	1.87648e-22	-3.35199e-10	-1.37506
95520705	chr13:95520705:G:A	5.56467e-23	-1.20923	-1.38138
95521240	chr13:95521240:T:C	5.59565e-23	-1.19682	-1.38823
95521245	chr13:95521245:C:G	2.25946e-22	-3.35199e-10	-1.18933
95521270	chr13:95521270:G:T	2.26033e-22	-3.35199e-10	-1.18895
95521373	chr13:95521373:G:A	5.56886e-23	-1.20129	-1.38856
95521585	chr13:95521585:C:T	4.80067e-22	-0.435702	-3.84511e-10
95522202	chr13:95522202:A:G	5.24627e-23	-1.2611	-1.38842
95522203	chr13:95522203:T:C	2.97986e-23	-2.03935	-1.17581
95522840	chr13:95522840:A:G	2.89873e-23	-2.04898	-1.19379
95522980	chr13:95522980:T:C	1.87421e-22	-3.35199e-10	-1.37627
95523091	chr13:95523091:C:T	5.3353e-23	-1.24475	-1.38795
95523178	chr13:95523178:T:A	2.98625e-23	-2.04551	-1.16752
95523342	chr13:95523342:G:A	5.82111e-23	-1.15891	-1.38664
95523510	chr13:95523510:G:A	5.63045e-23	-1.19319	-1.38566
95523592	chr13:95523592:TA:T	5.58857e-23	-1.19761	-1.38871
95523600	chr13:95523600:C:T	5.72284e-23	-1.17057	-1.39201
95523738	chr13:95523738:C:T	5.76424e-23	-1.16893	-1.38643
95523780	chr13:95523780:C:A	3.78056e-23	-1.88446	-1.09271
95523853	chr13:95523853:A:T	5.60831e-23	-1.19451	-1.38828
95523899	chr13:95523899:C:T	5.57844e-23	-1.19711	-1.39102
95524066	chr13:95524066:A:T	5.84929e-23	-1.15334	-1.38738
95524427	chr13:95524427:G:A	2.66431e-23	-2.05369	-1.27341
95524654	chr13:95524654:T:C	3.55101e-22	-3.35199e-10	-0.737225
95524676	chr13:95524676:AGAT:A	2.60716e-22	-3.35199e-10	-1.04619
95524760	chr13:95524760:T:C	2.06366e-22	-3.35199e-10	-1.27997
95524863	chr13:95524863:T:A	3.4247e-22	-3.35199e-10	-0.773444
95524929	chr13:95524929:G:A	5.60371e-23	-1.19088	-1.39274
95525087	chr13:95525087:G:A	5.36794e-23	-1.23693	-1.38966
95525192	chr13:95525192:A:G	5.5123e-23	-1.21011	-1.38995
95525433	chr13:95525433:G:A	2.15791e-22	-3.35199e-10	-1.23532
95525632	chr13:95525632:C:T	3.69505e-23	-2.05412	-0.945929
95525649	chr13:95525649:G:A	2.05902e-22	-3.35199e-10	-1.28223
95526158	chr13:95526158:G:T	5.4274e-23	-1.2329	-1.38269
95527146	chr13:95527146:G:A	1.42262e-21	-3.35199e-10	0.650626
95527600	chr13:95527600:A:G	1.97703e-22	-3.35199e-10	-1.32286
95527642	chr13:95527642:A:G	5.55982e-23	-1.19604	-1.39544
95527945	chr13:95527945:C:T	2.11959e-22	-1.02484	-0.228394
95528104	chr13:95528104:C:G	5.31729e-23	-1.23932	-1.39676
95528160	chr13:95528160:T:G	2.33822e-22	-3.35199e-10	-1.15507
95528179	chr13:95528179:C:T	1.97739e-22	-3.35199e-10	-1.32268
95528293	chr13:95528293:TC:T	3.10658e-23	-2.06772	-1.10581
95528466	chr13:95528466:C:T	3.08745e-23	-2.06714	-1.11256
95528542	chr13:95528542:G:C	1.87889e-22	-3.35199e-10	-1.37378
95528816	chr13:95528816:G:A	5.61452e-23	-1.23113	-1.35055
95528823	chr13:95528823:A:C	3.92431e-23	-1.88849	-1.05136
95528975	chr13:95528975:A:G	2.599e-22	-3.35199e-10	-1.04933
95529343	chr13:95529343:G:T	2.3945e-22	-3.35199e-10	-1.13128
95529364	chr13:95529364:T:G	3.73324e-22	-3.35199e-10	-0.687182
95529808	chr13:95529808:G:T	2.41426e-22	-3.35199e-10	-1.12306
95529871	chr13:95529871:C:G	3.03202e-23	-2.10269	-1.09513
95530015	chr13:95530015:G:A	2.51465e-22	-3.35199e-10	-1.08233
95530140	chr13:95530140:T:C	6.96681e-23	-1.04937	-1.31651
95530506	chr13:95530506:C:T	3.49098e-23	-1.96675	-1.0901
95530984	chr13:95530984:G:A	1.84512e-22	-3.35199e-10	-1.39191
95531043	chr13:95531043:C:T	3.1418e-23	-2.05509	-1.10715
95531505	chr13:95531505:A:C	1.87101e-22	-3.35199e-10	-1.37798
95531649	chr13:95531649:C:T	2.68279e-23	-2.05728	-1.26291
95531831	chr13:95531831:G:A	1.98105e-22	-3.35199e-10	-1.32083
95532231	chr13:95532231:T:C	1.83654e-22	-3.35199e-10	-1.39657
95532787	chr13:95532787:T:C	1.83488e-22	-3.35199e-10	-1.39748
95533053	chr13:95533053:T:C	1.84052e-22	-3.35199e-10	-1.39441
95533448	chr13:95533448:A:G	2.49872e-22	-3.35199e-10	-1.08868
95533788	chr13:95533788:T:C	1.94922e-22	-3.35199e-10	-1.33703
95534576	chr13:95534576:T:C	2.80563e-22	-3.35199e-10	-0.972828
95534827	chr13:95534827:C:T	2.47572e-22	-0.297034	-0.80089
95535131	chr13:95535131:G:GC	2.3179e-22	-3.35199e-10	-1.1638
95535144	chr13:95535144:T:A	2.54364e-23	-2.01139	-1.36206
95535150	chr13:95535150:G:A	3.27408e-23	-1.77839	-1.34262
95535186	chr13:95535186:G:A	3.76995e-21	-3.35199e-10	1.62519
95535663	chr13:95535663:A:AGGT	2.21369e-22	-3.35199e-10	-1.2098
95535665	chr13:95535665:A:C	2.21405e-22	-3.35199e-10	-1.20963
95535671	chr13:95535671:C:A	2.21369e-22	-3.35199e-10	-1.2098
95536082	chr13:95536082:A:G	1.87359e-22	-3.35199e-10	-1.3766
95536444	chr13:95536444:G:A	5.1518e-23	-1.32261	-1.34509
95536599	chr13:95536599:T:C	2.07115e-22	-3.35199e-10	-1.27635
95536997	chr13:95536997:C:T	3.14778e-22	-3.35199e-10	-0.857759
95537025	chr13:95537025:A:G	2.02923e-22	-3.35199e-10	-1.2968
95537080	chr13:95537080:C:A	2.02684e-22	-3.35199e-10	-1.29798
95537489	chr13:95537489:A:G	2.08792e-22	-3.35199e-10	-1.26829
95537655	chr13:95537655:C:A	2.41966e-22	-3.35199e-10	-1.12083
95537673	chr13:95537673:G:C	6.26776e-23	-1.12888	-1.34275
95537754	chr13:95537754:A:C	2.08449e-22	-3.35199e-10	-1.26993
95537791	chr13:95537791:T:C	1.96473e-22	-3.35199e-10	-1.3291
95537835	chr13:95537835:G:A	2.00495e-22	-3.35199e-10	-1.30884
95537939	chr13:95537939:A:G	2.0174e-22	-3.35199e-10	-1.30265
95537992	chr13:95537992:A:G	2.06519e-22	-3.35199e-10	-1.27924
95538582	chr13:95538582:A:G	1.19435e-22	-1.11779	-0.709065
95538766	chr13:95538766:C:T	2.1838e-22	-3.35199e-10	-1.22339
95538853	chr13:95538853:A:G	3.34416e-22	-3.35199e-10	-0.797241
95539034	chr13:95539034:C:A	4.83499e-23	-1.34839	-1.38277
95539112	chr13:95539112:C:G	2.2379e-22	-3.35199e-10	-1.19892
95539258	chr13:95539258:A:C	2.12335e-22	-3.35199e-10	-1.25146
95539475	chr13:95539475:G:GTT	1.92096e-22	-3.35199e-10	-1.35163
95540145	chr13:95540145:CA:C	4.80179e-23	-1.3642	-1.37385
95540220	chr13:95540220:G:A	2.42219e-22	-3.35199e-10	-1.11978
95540402	chr13:95540402:G:A	1.15609e-22	-1.85941	-3.84511e-10
95540476	chr13:95540476:A:G	2.89424e-22	-3.35199e-10	-0.941733
95540557	chr13:95540557:T:C	1.96157e-22	-3.35199e-10	-1.33071
95540594	chr13:95540594:A:G	1.09632e-22	-1.9125	-3.84511e-10
95541021	chr13:95541021:C:T	6.70829e-22	-0.101113	-3.84511e-10
95541063	chr13:95541063:A:G	2.31321e-22	-3.35199e-10	-1.16582
95541612	chr13:95541612:A:G	2.1907e-22	-3.35199e-10	-1.22024
95541635	chr13:95541635:T:C	1.3565e-22	-0.724539	-0.975012
95542115	chr13:95542115:G:A	1.93723e-22	-3.35199e-10	-1.3432
95542154	chr13:95542154:T:C	2.19176e-22	-3.35199e-10	-1.21975
95542628	chr13:95542628:G:A	4.23829e-23	-2.04187	-0.821009
95542700	chr13:95542700:G:A	2.19789e-22	-3.35199e-10	-1.21696
95543125	chr13:95543125:G:A	6.94173e-22	-3.35199e-10	-0.0669059
95543241	chr13:95543241:AT:A	3.48431e-22	-0.335011	-0.421177
95543921	chr13:95543921:A:G	3.10195e-23	-2.03233	-1.14268
95544127	chr13:95544127:T:C	2.1165e-22	-3.35199e-10	-1.2547
95545039	chr13:95545039:A:C	1.84449e-22	-3.35199e-10	-1.39225
95545310	chr13:95545310:A:G	9.73498e-23	-0.87638	-1.15494
95545558	chr13:95545558:T:A	3.00146e-21	-3.35199e-10	1.39723
95546322	chr13:95546322:C:T	2.57175e-23	-2.0036	-1.35886
95546908	chr13:95546908:G:A	2.77564e-22	-0.481551	-0.502026
95546926	chr13:95546926:C:G	1.55163e-21	-3.35199e-10	0.737436
95547090	chr13:95547090:T:C	7.2748e-23	-0.974008	-1.34862
95547155	chr13:95547155:G:A	5.41746e-23	-2.03172	-0.585693
95547206	chr13:95547206:C:T	2.20493e-22	-3.35199e-10	-1.21376
95547435	chr13:95547435:T:C	9.20861e-23	-2.0869	-3.84511e-10
95547615	chr13:95547615:T:G	2.91009e-22	-3.35199e-10	-0.936272
95548069	chr13:95548069:G:A	1.91734e-22	-3.35199e-10	-1.35352
95548298	chr13:95548298:G:A	5.60634e-23	-2.0422	-0.540949
95548489	chr13:95548489:A:T	2.4288e-22	-3.35199e-10	-1.11706
95548579	chr13:95548579:T:C	2.28639e-22	-0.350107	-0.827378
95549101	chr13:95549101:A:T	2.08535e-22	-3.35199e-10	-1.26952
95549259	chr13:95549259:C:T	4.45456e-23	-2.0234	-0.789714
95549332	chr13:95549332:C:T	2.42397e-22	-3.35199e-10	-1.11905
95549343	chr13:95549343:C:T	4.67051e-22	-3.35199e-10	-0.463188
95549474	chr13:95549474:C:G	2.44069e-22	-3.35199e-10	-1.11218
95549679	chr13:95549679:A:G	2.4288e-22	-3.35199e-10	-1.11706
95549812	chr13:95549812:C:A	2.40535e-22	-3.35199e-10	-1.12676
95549941	chr13:95549941:G:A	4.90758e-23	-2.03173	-0.684533
95550487	chr13:95550487:G:A	7.09074e-23	-1.24718	-1.10108
95550639	chr13:95550639:A:G	5.94284e-23	-1.14094	-1.38391
95550683	chr13:95550683:G:A	2.4296e-22	-3.35199e-10	-1.11673
95550793	chr13:95550793:A:G	6.96201e-23	-0.983726	-1.38285
95550952	chr13:95550952:T:C	2.04724e-22	-3.35199e-10	-1.28796
95551009	chr13:95551009:T:G	6.09371e-23	-1.12739	-1.3724
95551091	chr13:95551091:C:A	2.43128e-22	-3.35199e-10	-1.11604
95551123	chr13:95551123:A:G	6.31303e-23	-1.09359	-1.37084
95551239	chr13:95551239:C:G	9.31512e-23	-2.0754	-3.84511e-10
95551262	chr13:95551262:A:C	2.40837e-22	-3.35199e-10	-1.12551
95551273	chr13:95551273:T:A	6.19647e-23	-1.12161	-1.36145
95551586	chr13:95551586:G:A	1.6542e-22	-1.29775	-0.203393
95552516	chr13:95552516:CG:C	7.17748e-22	-3.35199e-10	-0.0335091
95553481	chr13:95553481:G:T	2.33975e-22	-3.35199e-10	-1.15441
95554208	chr13:95554208:A:G	2.44603e-23	-2.05335	-1.35922
95554215	chr13:95554215:T:C	1.84112e-22	-3.35199e-10	-1.39409
95554387	chr13:95554387:T:C	2.97124e-23	-2.10074	-1.11733
95554634	chr13:95554634:A:C	1.34046e-21	-3.35199e-10	0.591138
95554718	chr13:95554718:G:T	2.47119e-23	-2.03178	-1.37056
95555100	chr13:95555100:G:C	2.06211e-21	-3.35199e-10	1.02186
95555263	chr13:95555263:A:G	5.69477e-23	-1.19044	-1.37705
95556321	chr13:95556321:C:G	1.65806e-21	-3.35199e-10	0.803775
95556431	chr13:95556431:T:C	1.65904e-21	-3.35199e-10	0.804369
95556577	chr13:95556577:T:C	1.55147e-21	-3.35199e-10	0.737332
95557435	chr13:95557435:T:C	9.50254e-23	-1.56844	-0.48704
95558201	chr13:95558201:T:C	7.80784e-22	-3.35199e-10	0.0506717
95558339	chr13:95558339:T:C	1.07988e-22	-1.65412	-0.273485
95558779	chr13:95558779:G:T	8.58702e-22	-3.35199e-10	0.145795
95559076	chr13:95559076:G:GT	7.83118e-22	-3.35199e-10	0.0536562
95559391	chr13:95559391:C:T	1.9868e-22	-3.35199e-10	-1.31793
95559527	chr13:95559527:G:A	9.31675e-22	-3.35199e-10	0.227356
95559621	chr13:95559621:T:G	1.23718e-21	-3.35199e-10	0.510965
95560139	chr13:95560139:A:C	1.17604e-21	-3.35199e-10	0.460285
95560712	chr13:95560712:TTCA:T	1.98859e-22	-3.35199e-10	-1.31703
95560720	chr13:95560720:T:C	9.98269e-23	-1.19659	-0.809599
95560777	chr13:95560777:A:G	1.2017e-21	-3.35199e-10	0.481868
95561161	chr13:95561161:T:C	1.14458e-21	-3.35199e-10	0.433165
95561352	chr13:95561352:T:A	1.18813e-21	-3.35199e-10	0.470508
95561460	chr13:95561460:C:T	1.05312e-21	-3.35199e-10	0.349889
95561761	chr13:95561761:G:A	2.08706e-22	-3.35199e-10	-1.2687
95562160	chr13:95562160:G:T	2.31874e-22	-3.35199e-10	-1.16343
95562401	chr13:95562401:T:C	2.10699e-22	-3.35199e-10	-1.2592
95563035	chr13:95563035:A:G	6.21602e-23	-1.81176	-0.668158
95563236	chr13:95563236:T:G	1.83835e-22	-3.35199e-10	-1.39559
95563728	chr13:95563728:G:T	6.34512e-23	-1.85456	-0.604794
95564280	chr13:95564280:A:G	5.66871e-22	-3.35199e-10	-0.269496
95564615	chr13:95564615:G:A	2.10692e-22	-3.35199e-10	-1.25923
95564649	chr13:95564649:A:G	3.02915e-23	-1.95978	-1.23898
95564882	chr13:95564882:T:C	3.09651e-23	-1.94529	-1.23148
95564974	chr13:95564974:C:T	1.0946e-22	-1.91407	-3.84511e-10
95565252	chr13:95565252:C:T	4.01672e-22	-0.613992	-3.84511e-10
95565284	chr13:95565284:A:G	4.2381e-22	-3.35199e-10	-0.560342
95565419	chr13:95565419:A:G	1.88418e-22	-3.35199e-10	-1.37096
95565430	chr13:95565430:C:T	6.38019e-22	-3.35199e-10	-0.151259
95565454	chr13:95565454:T:C	6.25532e-22	-3.35199e-10	-0.171025
95566146	chr13:95566146:T:A	1.96059e-22	-3.35199e-10	-1.33121
95566359	chr13:95566359:A:G	2.09669e-22	-3.35199e-10	-1.2641
95566926	chr13:95566926:G:C	2.8713e-23	-1.95297	-1.29931
95567066	chr13:95567066:C:G	1.85819e-22	-3.35199e-10	-1.38485
95568433	chr13:95568433:C:T	5.85408e-22	-0.750247	0.51293
95568439	chr13:95568439:A:G	1.31588e-21	-3.35199e-10	0.572637
95568803	chr13:95568803:A:G	1.02214e-22	-1.98256	-3.84511e-10
95568951	chr13:95568951:GA:G	1.99627e-22	-3.35199e-10	-1.31318
95569157	chr13:95569157:A:G	2.04218e-22	-3.35199e-10	-1.29044
95569213	chr13:95569213:A:AC	5.7347e-23	-1.85568	-0.704823
95569352	chr13:95569352:C:T	8.06455e-23	-1.44535	-0.774217
95569361	chr13:95569361:A:G	1.79646e-22	-1.49043	0.0717927
95569490	chr13:95569490:A:G	3.97817e-22	-3.35199e-10	-0.623635
95569657	chr13:95569657:C:T	1.1143e-22	-1.89623	-3.84511e-10
95569720	chr13:95569720:C:T	6.28096e-23	-1.86163	-0.607889
95570277	chr13:95570277:T:C	2.36565e-23	-2.0516	-1.39438
95570351	chr13:95570351:G:T	9.61447e-23	-2.04377	-3.84511e-10
95570864	chr13:95570864:A:G	5.26827e-23	-1.95168	-0.693662
95571079	chr13:95571079:A:G	3.17128e-23	-1.96228	-1.19063
95571860	chr13:95571860:T:C	1.88886e-22	-3.35199e-10	-1.36848
95572879	chr13:95572879:C:T	1.37854e-22	-1.68343	-3.84511e-10
95573086	chr13:95573086:C:T	1.14127e-22	-1.87231	-3.84511e-10
95573297	chr13:95573297:T:A	5.39736e-23	-1.23978	-1.38135
95573560	chr13:95573560:CCAGA:C	6.11527e-23	-1.90837	-0.587883
95574046	chr13:95574046:A:G	2.76109e-22	-0.830038	-0.158795
95574344	chr13:95574344:A:G	2.12853e-22	-3.35199e-10	-1.24903
95574422	chr13:95574422:C:A	2.7034e-22	-3.35199e-10	-1.00995
95574433	chr13:95574433:G:C	9.15352e-22	-3.35199e-10	0.209681
95574905	chr13:95574905:G:C	2.2515e-22	-3.35199e-10	-1.19286
95574998	chr13:95574998:CT:C	2.12755e-22	-3.35199e-10	-1.24948
95575547	chr13:95575547:T:C	2.34867e-22	-3.35199e-10	-1.15061
95575973	chr13:95575973:G:A	2.1066e-22	-3.35199e-10	-1.25938
95576127	chr13:95576127:C:T	1.91841e-22	-3.35199e-10	-1.35296
95576206	chr13:95576206:T:C	3.30449e-22	-1.38513	0.575958
95578443	chr13:95578443:A:G	2.17937e-22	-3.35199e-10	-1.22542
95579225	chr13:95579225:C:T	2.82735e-23	-2.04438	-1.22332
95579307	chr13:95579307:A:C	4.52921e-22	-3.35199e-10	-0.49391
95579340	chr13:95579340:A:G	2.26602e-22	-3.35199e-10	-1.18643
95579578	chr13:95579578:TTG:T	2.08268e-22	-3.35199e-10	-1.2708
95579611	chr13:95579611:T:C	2.10579e-22	-3.35199e-10	-1.25977
95579906	chr13:95579906:G:C	1.9869e-22	-3.35199e-10	-1.31788
95580133	chr13:95580133:G:A	2.53494e-22	-1.07429	-3.84511e-10
95580247	chr13:95580247:A:G	4.08269e-22	-1.82393	1.22623
95580495	chr13:95580495:A:C	2.17234e-22	-3.35199e-10	-1.22865
95580509	chr13:95580509:G:A	2.65087e-22	-3.35199e-10	-1.02957
95580628	chr13:95580628:T:C	1.91063e-22	-3.35199e-10	-1.35702
95581103	chr13:95581103:G:C	1.97407e-22	-3.35199e-10	-1.32436
95582330	chr13:95582330:G:C	9.12271e-23	-2.09628	-3.84511e-10
95582499	chr13:95582499:C:T	1.35524e-22	-1.9668	0.266317
95583901	chr13:95583901:T:C	1.92692e-22	-3.35199e-10	-1.34853
95583958	chr13:95583958:T:TA	1.87276e-22	-3.35199e-10	-1.37705
95584122	chr13:95584122:G:A	1.08234e-22	-1.75053	-0.174798
95584159	chr13:95584159:C:T	1.10774e-22	-1.90214	-3.84511e-10
95584178	chr13:95584178:T:G	2.41082e-22	-3.35199e-10	-1.12449
95584362	chr13:95584362:G:A	3.76935e-22	-1.30427	0.62671
95586389	chr13:95586389:G:A	9.16625e-23	-2.09151	-3.84511e-10
95586934	chr13:95586934:C:T	9.8917e-23	-2.01535	-3.84511e-10
95587481	chr13:95587481:G:A	2.18086e-22	-3.35199e-10	-1.22474
95587551	chr13:95587551:G:A	2.71734e-22	-1.29195	0.287147
95588608	chr13:95588608:A:C	8.37991e-22	0.12138	-3.84511e-10
95589242	chr13:95589242:A:G	2.2066e-22	-3.35199e-10	-1.21301
95589311	chr13:95589311:C:T	4.29197e-22	-3.35199e-10	-0.54771
95589536	chr13:95589536:G:A	1.91413e-22	-3.35199e-10	-1.35519
95589581	chr13:95589581:G:T	2.02617e-22	-1.97597	0.677664
95590030	chr13:95590030:A:G	2.21827e-22	-3.35199e-10	-1.20773
95590070	chr13:95590070:GGTT:G	2.01072e-22	-3.35199e-10	-1.30596
95590625	chr13:95590625:C:T	1.93333e-22	-3.35199e-10	-1.34521
95591335	chr13:95591335:C:T	3.27855e-23	-1.72995	-1.38969
95594626	chr13:95594626:C:A	1.84515e-22	-3.35199e-10	-1.3919
95595573	chr13:95595573:C:A	5.44404e-23	-1.9258	-0.686721
95595822	chr13:95595822:C:A	2.19011e-22	-3.35199e-10	-1.22051
95596297	chr13:95596297:A:G	2.19147e-22	-3.35199e-10	-1.21988
95596365	chr13:95596365:A:C	1.93622e-22	-3.35199e-10	-1.34372
95597299	chr13:95597299:A:AG	2.8046e-22	-0.510736	-0.462459
95597313	chr13:95597313:C:T	1.95566e-22	-3.35199e-10	-1.33373
95597641	chr13:95597641:C:T	2.20196e-22	-3.35199e-10	-1.21511
95597690	chr13:95597690:T:C	1.00801e-22	-1.99648	-3.84511e-10
95598174	chr13:95598174:T:C	2.17907e-22	-3.35199e-10	-1.22556
95600394	chr13:95600394:A:G	1.83881e-22	-3.35199e-10	-1.39534
95600501	chr13:95600501:GT:G	1.90743e-22	-3.35199e-10	-1.3587
95600884	chr13:95600884:T:G	1.86618e-22	-3.35199e-10	-1.38056
95600975	chr13:95600975:A:G	2.95041e-22	-3.35199e-10	-0.922513
95601060	chr13:95601060:G:A	1.92312e-22	-3.35199e-10	-1.35051
95601061	chr13:95601061:A:T	3.00791e-22	-1.12101	0.217797
95601425	chr13:95601425:C:G	6.07334e-23	-1.99007	-0.513067
95601688	chr13:95601688:C:T	1.84017e-22	-3.35199e-10	-1.3946
95602152	chr13:95602152:C:T	3.35439e-23	-2.10303	-0.993742
95602373	chr13:95602373:G:A	1.89952e-22	-3.35199e-10	-1.36286
95602740	chr13:95602740:C:T	1.91095e-22	-3.35199e-10	-1.35686
95602985	chr13:95602985:G:T	1.90259e-22	-3.35199e-10	-1.36124
95603452	chr13:95603452:T:C	2.44884e-23	-2.03837	-1.37306
95604565	chr13:95604565:G:A	1.83486e-22	-3.35199e-10	-1.39749
95604813	chr13:95604813:C:T	3.71244e-22	-0.692767	-3.84511e-10
95605014	chr13:95605014:A:G	3.63407e-22	-3.35199e-10	-0.714105
95605324	chr13:95605324:T:C	2.19346e-22	-3.35199e-10	-1.21898
95606132	chr13:95606132:C:T	7.41918e-23	-0.907127	-1.39585
95606156	chr13:95606156:A:G	1.79637e-22	-1.21199	-0.206694
95606210	chr13:95606210:T:C	1.94808e-22	-3.35199e-10	-1.33761
95606309	chr13:95606309:A:C	1.22611e-21	-3.35199e-10	0.501975
95606372	chr13:95606372:ATACCCAT:A	2.53565e-23	-2.05255	-1.32404
95607042	chr13:95607042:TTTTTA:T	1.60754e-22	-1.31639	-0.213364
95607083	chr13:95607083:G:A	4.67683e-22	-3.35199e-10	-0.461837
95607106	chr13:95607106:G:A	1.87745e-21	0.928044	-3.84511e-10
95607428	chr13:95607428:TA:T	2.36894e-23	-2.05522	-1.38938
95607761	chr13:95607761:T:G	9.29882e-23	-2.07715	-3.84511e-10
95607987	chr13:95607987:T:C	1.91095e-22	-3.35199e-10	-1.35686
95608167	chr13:95608167:A:T	1.86903e-22	-3.35199e-10	-1.37904
95608224	chr13:95608224:C:T	2.24477e-22	-3.35199e-10	-1.19585
95608352	chr13:95608352:A:G	6.3119e-23	-1.97048	-0.494124
95608359	chr13:95608359:G:T	1.84727e-22	-3.35199e-10	-1.39075
95608441	chr13:95608441:A:C	1.93227e-22	-3.35199e-10	-1.34576
95608509	chr13:95608509:T:C	1.47009e-22	-1.39875	-0.220382
95609628	chr13:95609628:T:C	1.86927e-22	-3.35199e-10	-1.37891
95609860	chr13:95609860:A:T	1.17677e-22	-1.84169	-3.84511e-10
95610268	chr13:95610268:C:T	1.83956e-22	-3.35199e-10	-1.39493
95610543	chr13:95610543:G:A	2.20089e-22	-0.722981	-0.492612
95610662	chr13:95610662:A:G	3.68683e-23	-1.63296	-1.36931
95611202	chr13:95611202:A:T	2.53587e-22	-1.25723	0.183308
95611556	chr13:95611556:T:A	1.8823e-22	-3.35199e-10	-1.37196
95612986	chr13:95612986:G:A	1.87078e-22	-3.35199e-10	-1.3781
95613249	chr13:95613249:G:A	1.98423e-22	-3.35199e-10	-1.31923
95613263	chr13:95613263:A:C	1.87819e-22	-3.35199e-10	-1.37415
95613760	chr13:95613760:C:T	3.12105e-22	-3.35199e-10	-0.866287
95614697	chr13:95614697:C:T	1.87011e-22	-3.35199e-10	-1.37846
95615339	chr13:95615339:C:T	1.89561e-22	-3.35199e-10	-1.36492
95615521	chr13:95615521:T:C	1.8905e-22	-3.35199e-10	-1.36762
95615593	chr13:95615593:G:A	1.8633e-22	-3.35199e-10	-1.38211
95615648	chr13:95615648:G:A	2.4547e-22	-3.35199e-10	-1.10645
95615684	chr13:95615684:G:A	2.07338e-22	-3.35199e-10	-1.27527
95616240	chr13:95616240:C:A	2.07338e-22	-3.35199e-10	-1.27527
95616263	chr13:95616263:G:C	1.21791e-22	-0.706369	-1.10095
95616350	chr13:95616350:T:C	1.87563e-22	-3.35199e-10	-1.37551
95616446	chr13:95616446:A:G	1.86086e-22	-3.35199e-10	-1.38342
95616547	chr13:95616547:A:C	1.99278e-22	-3.35199e-10	-1.31493
95616906	chr13:95616906:G:C	2.30139e-23	-2.07604	-1.39749
95616907	chr13:95616907:C:T	1.38622e-22	-1.37065	-0.307226
95617257	chr13:95617257:A:G	2.43617e-22	-3.35199e-10	-1.11403
95617340	chr13:95617340:C:A	3.87127e-23	-1.99611	-0.957349
95617480	chr13:95617480:G:T	1.419e-22	-1.6545	-3.84511e-10
95617581	chr13:95617581:G:A	1.04599e-22	-1.9595	-3.84511e-10
95617909	chr13:95617909:G:T	1.8874e-22	-3.35199e-10	-1.36926
95617930	chr13:95617930:AT:A	2.64434e-23	-2.08176	-1.25286
95617948	chr13:95617948:A:T	1.06367e-22	-1.2909	-0.651831
95618667	chr13:95618667:G:A	4.4234e-23	-2.05005	-0.770084
95618752	chr13:95618752:G:A	4.22397e-22	-3.35199e-10	-0.563683
95618808	chr13:95618808:T:A	9.38264e-23	-2.06818	-3.84511e-10
95619075	chr13:95619075:CTG:C	5.75024e-23	-1.73698	-0.820816
95619311	chr13:95619311:C:G	2.61173e-22	-3.35199e-10	-1.04444
95619610	chr13:95619610:A:G	5.02419e-23	-1.36131	-1.33146
95620084	chr13:95620084:C:T	1.05863e-21	-3.35199e-10	0.355104
95620269	chr13:95620269:G:C	9.04085e-22	-3.35199e-10	0.197296
95620382	chr13:95620382:A:G	1.14749e-21	-3.35199e-10	0.435706
95620715	chr13:95620715:G:A	9.10159e-22	-3.35199e-10	0.203992
95621073	chr13:95621073:C:T	6.68505e-23	-1.1214	-1.28577
95621074	chr13:95621074:A:G	1.83491e-22	-3.35199e-10	-1.39746
95621143	chr13:95621143:CT:C	1.7585e-22	-0.964263	-0.475734
95621252	chr13:95621252:A:T	7.61905e-22	-3.35199e-10	0.0261948
95621655	chr13:95621655:A:G	8.66672e-22	-3.35199e-10	0.155033
95621892	chr13:95621892:G:A	2.10127e-22	-3.35199e-10	-1.26191
95621906	chr13:95621906:A:G	9.09337e-22	-3.35199e-10	0.203089
95621924	chr13:95621924:A:G	8.60258e-22	-3.35199e-10	0.147605
95622612	chr13:95622612:C:T	7.73615e-22	-3.35199e-10	0.0414465
95622883	chr13:95622883:C:G	9.06603e-22	-3.35199e-10	0.200077
95623297	chr13:95623297:C:T	3.27995e-23	-2.04093	-1.07829
95623346	chr13:95623346:G:C	9.0736e-22	-3.35199e-10	0.200912
95623530	chr13:95623530:G:A	1.84186e-22	-3.35199e-10	-1.39368
95623735	chr13:95623735:G:A	9.09456e-22	-3.35199e-10	0.203219
95623846	chr13:95623846:C:T	1.0446e-21	-3.35199e-10	0.34176
95623847	chr13:95623847:G:A	2.70876e-23	-2.05999	-1.25057
95624664	chr13:95624664:G:A	2.09219e-22	-3.35199e-10	-1.26625
95625384	chr13:95625384:C:A	3.48988e-22	-3.35199e-10	-0.754589
95625672	chr13:95625672:G:A	2.53049e-23	-2.06115	-1.31748
95625728	chr13:95625728:C:T	3.31311e-23	-1.77785	-1.33131
95626015	chr13:95626015:C:A	1.83955e-22	-3.35199e-10	-1.39494
95626517	chr13:95626517:T:G	9.40995e-22	-3.35199e-10	0.23731
95627379	chr13:95627379:T:TA	9.0736e-22	-3.35199e-10	0.200912
95627873	chr13:95627873:GA:G	2.02237e-22	-3.35199e-10	-1.30019
95628111	chr13:95628111:C:T	1.95592e-22	-3.35199e-10	-1.3336
95628596	chr13:95628596:A:G	9.03951e-22	-3.35199e-10	0.197148
95629010	chr13:95629010:T:C	8.68874e-22	-3.35199e-10	0.15757
95629080	chr13:95629080:A:G	1.94866e-22	-3.35199e-10	-1.33732
95629317	chr13:95629317:A:G	3.47981e-22	-3.35199e-10	-0.757481
95629442	chr13:95629442:G:A	2.69155e-23	-2.05982	-1.2571
95629611	chr13:95629611:C:T	1.66565e-22	-1.49424	-3.84511e-10
95630423	chr13:95630423:A:G	9.3038e-23	-2.07662	-3.84511e-10
95631140	chr13:95631140:G:A	8.7551e-22	-3.35199e-10	0.165179
95631344	chr13:95631344:G:A	1.22788e-21	-3.35199e-10	0.503415
95631806	chr13:95631806:A:G	9.76245e-22	-3.35199e-10	0.274086
95631964	chr13:95631964:C:T	9.23369e-23	-2.08418	-3.84511e-10
95632687	chr13:95632687:C:T	2.8465e-22	-3.35199e-10	-0.958367
95632922	chr13:95632922:T:C	9.091e-22	-3.35199e-10	0.202827
95633359	chr13:95633359:C:T	2.63246e-22	-3.35199e-10	-1.03654
95633475	chr13:95633475:A:G	3.72944e-23	-2.08593	-0.904853
95633537	chr13:95633537:G:A	1.13186e-21	-3.35199e-10	0.421991
95633597	chr13:95633597:T:C	9.0511e-22	-3.35199e-10	0.198429
95633605	chr13:95633605:G:A	3.50865e-22	-3.35199e-10	-0.749227
95633789	chr13:95633789:A:G	3.27801e-22	-3.35199e-10	-0.817221
95634004	chr13:95634004:T:A	2.02627e-22	-0.8973	-0.400959
95634334	chr13:95634334:G:A	1.83521e-22	-3.35199e-10	-1.3973
95634430	chr13:95634430:TTAGAATA:T	3.34175e-23	-2.06724	-1.0333
95634482	chr13:95634482:G:A	1.14841e-21	-3.35199e-10	0.436509
95634739	chr13:95634739:A:G	2.20876e-22	-3.35199e-10	-1.21202
95635014	chr13:95635014:A:G	3.2841e-23	-1.75237	-1.36558
95635022	chr13:95635022:G:A	2.09144e-22	-3.35199e-10	-1.2666
95635088	chr13:95635088:T:C	2.55025e-22	-3.35199e-10	-1.06826
95635259	chr13:95635259:T:C	8.82746e-22	-3.35199e-10	0.17341
95635460	chr13:95635460:G:C	2.18773e-22	-3.35199e-10	-1.22159
95635461	chr13:95635461:T:C	4.71199e-22	-3.35199e-10	-0.454346
95635614	chr13:95635614:GCT:G	9.61017e-22	-3.35199e-10	0.258364
95635944	chr13:95635944:G:A	3.9353e-22	-3.35199e-10	-0.634469
95636076	chr13:95636076:G:A	1.89609e-22	-3.35199e-10	-1.36466
95636436	chr13:95636436:G:A	1.0618e-22	-1.94449	-3.84511e-10
95636678	chr13:95636678:T:C	1.97027e-22	-3.35199e-10	-1.32628
95636794	chr13:95636794:G:C	4.52639e-22	-3.35199e-10	-0.494534
95637425	chr13:95637425:T:C	1.21133e-22	-0.773091	-1.03965
95637893	chr13:95637893:A:G	1.42391e-21	-3.35199e-10	0.651537
95638239	chr13:95638239:G:A	1.89559e-22	-3.35199e-10	-1.36493
95638418	chr13:95638418:A:G	1.83511e-22	-3.35199e-10	-1.39735
95638423	chr13:95638423:G:C	2.51654e-22	-3.35199e-10	-1.08157
95638872	chr13:95638872:TAA:T	2.86488e-22	-3.35199e-10	-0.951931
95640116	chr13:95640116:C:G	4.55445e-22	-3.35199e-10	-0.488352
95640341	chr13:95640341:A:T	1.49589e-22	-0.572187	-1.02955
95640362	chr13:95640362:C:T	1.6404e-22	-0.484338	-1.02518
95640730	chr13:95640730:A:C	4.38778e-23	-1.9696	-0.85862
95640857	chr13:95640857:A:T	2.04872e-22	-3.35199e-10	-1.28724
95641269	chr13:95641269:A:C	2.64282e-23	-2.10382	-1.23138
95641377	chr13:95641377:G:A	2.03192e-22	-0.567437	-0.728039
95642837	chr13:95642837:T:TA	3.66656e-23	-2.02026	-0.987529
95642957	chr13:95642957:A:T	5.96837e-23	-1.66689	-0.853678
95643032	chr13:95643032:A:G	2.99935e-22	-3.35199e-10	-0.906061
95643067	chr13:95643067:A:G	4.93649e-23	-2.03108	-0.679309
95643134	chr13:95643134:A:G	1.84964e-22	-3.35199e-10	-1.38947
95643377	chr13:95643377:T:A	5.28266e-23	-1.3745	-1.26811
95643570	chr13:95643570:T:C	3.28695e-23	-1.99366	-1.12342
95643882	chr13:95643882:G:A	7.78697e-23	-1.50027	-0.754322
95644856	chr13:95644856:A:AT	1.84711e-22	-3.35199e-10	-1.39084
95645085	chr13:95645085:G:A	6.90874e-23	-1.2629	-1.11136
95645281	chr13:95645281:A:ATT	1.1706e-22	-1.96196	0.115024
95645331	chr13:95645331:TATATATATA:T	5.49725e-22	-3.35199e-10	-0.300209
95645477	chr13:95645477:T:G	1.92804e-22	-3.35199e-10	-1.34795
95645726	chr13:95645726:G:A	1.13734e-21	-3.35199e-10	0.426823
95645883	chr13:95645883:T:C	7.33318e-22	-3.35199e-10	-0.0120476
95645985	chr13:95645985:G:C	2.07474e-22	-0.320559	-0.95406
95646092	chr13:95646092:T:A	3.40748e-22	-3.35199e-10	-0.778484
95646106	chr13:95646106:A:T	2.01207e-22	-1.30529	-3.84511e-10
95646181	chr13:95646181:C:G	1.92643e-22	-3.35199e-10	-1.34879
95646547	chr13:95646547:G:C	2.66459e-23	-2.05273	-1.27426
95646620	chr13:95646620:CAT:C	1.90444e-22	-3.35199e-10	-1.36027
95646816	chr13:95646816:A:G	9.76316e-23	-2.02843	-3.84511e-10
95647372	chr13:95647372:C:T	1.83488e-22	-3.35199e-10	-1.39748
95647409	chr13:95647409:C:T	6.08679e-23	-2.03141	-0.469513
95647992	chr13:95647992:T:C	5.53787e-22	-3.35199e-10	-0.292848
95648149	chr13:95648149:G:A	2.64713e-23	-2.0439	-1.28967
95648194	chr13:95648194:T:A	1.29917e-22	-2.02943	0.286698
95648240	chr13:95648240:A:G	3.68202e-23	-1.96441	-1.03917
95648533	chr13:95648533:G:C	5.37369e-23	-2.10375	-0.52178
95648724	chr13:95648724:T:C	6.32724e-22	-3.35199e-10	-0.159593
95648771	chr13:95648771:A:G	1.92559e-22	-3.35199e-10	-1.34922
95648941	chr13:95648941:T:C	1.13143e-22	-1.88097	-3.84511e-10
95649606	chr13:95649606:T:C	1.88767e-22	-3.35199e-10	-1.36912
95649682	chr13:95649682:A:G	4.9376e-23	-1.95269	-0.757469
95650001	chr13:95650001:G:A	2.58418e-23	-2.06674	-1.2909
95650572	chr13:95650572:T:C	2.7002e-22	-3.35199e-10	-1.01113
95651092	chr13:95651092:A:G	5.01662e-22	-3.35199e-10	-0.391701
95651127	chr13:95651127:A:G	5.33405e-23	-2.10133	-0.531597
95651220	chr13:95651220:A:T	1.45045e-22	-1.03637	-0.596213
95651370	chr13:95651370:C:T	1.07193e-22	-1.98771	0.0527078
95651712	chr13:95651712:A:T	3.51599e-23	-1.74678	-1.30294
95653058	chr13:95653058:G:A	1.85254e-22	-3.35199e-10	-1.3879
95653374	chr13:95653374:T:C	1.86095e-22	-3.35199e-10	-1.38337
95653906	chr13:95653906:C:G	7.72652e-23	-1.02098	-1.2414
95654148	chr13:95654148:C:T	2.36037e-23	-2.05318	-1.39505
95654576	chr13:95654576:A:G	5.10771e-23	-2.04781	-0.628481
95654673	chr13:95654673:A:T	3.07899e-23	-1.79578	-1.38666
95654862	chr13:95654862:C:T	5.86295e-22	-3.35199e-10	-0.235804
95655308	chr13:95655308:G:A	4.6327e-22	-3.35199e-10	-0.471317
95655391	chr13:95655391:T:C	3.23204e-23	-1.73853	-1.3954
95655848	chr13:95655848:C:T	2.34358e-23	-2.09407	-1.36129
95656006	chr13:95656006:A:T	1.83502e-22	-3.35199e-10	-1.3974
95656442	chr13:95656442:C:T	1.93129e-22	-3.35199e-10	-1.34627
95656463	chr13:95656463:G:A	2.65855e-22	-3.35199e-10	-1.02668
95656700	chr13:95656700:CTT:C	2.51559e-22	-3.35199e-10	-1.08195
95656990	chr13:95656990:G:A	1.84089e-22	-3.35199e-10	-1.39421
95657476	chr13:95657476:C:A	5.35146e-23	-1.32489	-1.30478
95657760	chr13:95657760:C:T	2.36249e-23	-2.05527	-1.39205
95658012	chr13:95658012:C:T	3.96583e-22	-3.35199e-10	-0.626741
95658044	chr13:95658044:G:A	1.84703e-22	-3.35199e-10	-1.39088
95658092	chr13:95658092:G:T	1.84773e-22	-3.35199e-10	-1.3905
95658852	chr13:95658852:G:A	1.8691e-22	-3.35199e-10	-1.379
95658914	chr13:95658914:C:T	9.11152e-23	-2.0975	-3.84511e-10
95659323	chr13:95659323:T:C	2.41972e-23	-2.08658	-1.33681
95659431	chr13:95659431:T:C	1.88277e-22	-3.35199e-10	-1.37171
95659476	chr13:95659476:A:G	1.87497e-22	-3.35199e-10	-1.37587
95659486	chr13:95659486:C:G	1.92877e-22	-3.35199e-10	-1.34757
95660175	chr13:95660175:T:C	2.26683e-22	-3.35199e-10	-1.18608
95660316	chr13:95660316:G:T	1.8754e-22	-3.35199e-10	-1.37564
95660359	chr13:95660359:T:C	1.8381e-22	-3.35199e-10	-1.39573
95660375	chr13:95660375:G:A	3.73048e-23	-1.597	-1.39351
95660400	chr13:95660400:G:A	2.10615e-22	-3.35199e-10	-1.2596
95660872	chr13:95660872:T:G	2.69319e-22	-3.35199e-10	-1.01373
95661127	chr13:95661127:A:G	1.29863e-22	-1.74315	-3.84511e-10
95661132	chr13:95661132:T:A	4.28472e-22	-3.35199e-10	-0.549401
95661491	chr13:95661491:A:T	1.84973e-22	-3.35199e-10	-1.38942
95661702	chr13:95661702:A:G	2.41878e-22	-3.35199e-10	-1.12119
95662156	chr13:95662156:C:T	4.59408e-22	-3.35199e-10	-0.479688
95662370	chr13:95662370:C:T	5.61807e-23	-1.19085	-1.39021
95662933	chr13:95662933:C:A	5.69187e-22	-0.265419	-3.84511e-10
95663235	chr13:95663235:A:G	2.57271e-23	-2.09955	-1.26253
95663760	chr13:95663760:C:A	9.83437e-23	-2.02116	-3.84511e-10
95663794	chr13:95663794:T:G	2.37481e-22	-3.35199e-10	-1.13954
95664303	chr13:95664303:C:T	1.86429e-22	-3.35199e-10	-1.38158
95665251	chr13:95665251:C:T	3.56125e-23	-1.64404	-1.39289
95665627	chr13:95665627:A:C	2.50457e-23	-2.02996	-1.35896
95665689	chr13:95665689:T:A	1.85489e-22	-3.35199e-10	-1.38663
95666430	chr13:95666430:A:G	2.50086e-23	-2.02889	-1.36151
95666991	chr13:95666991:A:G	9.6838e-23	-2.03659	-3.84511e-10
95667234	chr13:95667234:G:T	3.55733e-23	-1.64313	-1.39491
95667269	chr13:95667269:A:G	2.10491e-22	-3.35199e-10	-1.26019
95667875	chr13:95667875:A:G	4.18668e-23	-1.5541	-1.32104
95667906	chr13:95667906:TTTTA:T	1.83768e-22	-3.35199e-10	-1.39595
95668977	chr13:95668977:C:G	3.76735e-22	-3.35199e-10	-0.678084
95669725	chr13:95669725:G:A	2.75926e-22	-3.35199e-10	-0.989495
95669853	chr13:95669853:T:G	5.09168e-23	-1.29474	-1.38469
95670009	chr13:95670009:C:T	2.86543e-22	-3.35199e-10	-0.951738
95670426	chr13:95670426:T:A	2.50057e-22	-3.35199e-10	-1.08794
95670613	chr13:95670613:C:T	3.7114e-23	-1.61453	-1.3811
95670818	chr13:95670818:G:A	1.85031e-22	-3.35199e-10	-1.3891
95671195	chr13:95671195:T:C	3.41627e-22	-3.35199e-10	-0.775907
95671454	chr13:95671454:G:A	3.42109e-23	-1.6955	-1.38159
95672531	chr13:95672531:AAG:A	2.22759e-22	-3.35199e-10	-1.20354
95672896	chr13:95672896:G:A	2.08183e-22	-3.35199e-10	-1.27121
95673070	chr13:95673070:T:G	1.83532e-22	-3.35199e-10	-1.39724
95674197	chr13:95674197:G:T	1.07478e-22	-1.93234	-3.84511e-10
95674620	chr13:95674620:G:A	2.12123e-22	-3.35199e-10	-1.25246
95675000	chr13:95675000:T:C	2.16681e-22	-3.35199e-10	-1.2312
95675320	chr13:95675320:T:C	1.83492e-22	-3.35199e-10	-1.39746
95675811	chr13:95675811:C:T	1.86076e-22	-1.38347	-3.84511e-10
95675947	chr13:95675947:T:G	2.19744e-22	-3.35199e-10	-1.21716
95676561	chr13:95676561:C:T	2.43392e-22	-3.35199e-10	-1.11495
95676584	chr13:95676584:G:A	2.43879e-23	-2.0497	-1.36584
95676821	chr13:95676821:C:A	2.97474e-23	-1.82649	-1.39039
95676935	chr13:95676935:C:G	9.95301e-23	-2.00917	-3.84511e-10
95676974	chr13:95676974:A:G	2.08355e-22	-3.35199e-10	-1.27038
95677060	chr13:95677060:G:C	3.56912e-23	-1.69422	-1.3405
95677232	chr13:95677232:C:T	2.72302e-22	-3.35199e-10	-1.00272
95677627	chr13:95677627:A:C	1.89949e-22	-3.35199e-10	-1.36287
95677821	chr13:95677821:T:C	3.00625e-23	-1.81757	-1.38878
95677844	chr13:95677844:A:G	2.44232e-22	-3.35199e-10	-1.11151
95678166	chr13:95678166:A:G	2.2263e-22	-3.35199e-10	-1.20412
95678624	chr13:95678624:C:T	2.80305e-22	-3.35199e-10	-0.97375
95678669	chr13:95678669:T:C	3.31161e-22	-3.35199e-10	-0.807022
95679305	chr13:95679305:CT:C	7.38797e-23	-1.06404	-1.24315
95679814	chr13:95679814:T:G	2.58317e-22	-3.35199e-10	-1.05544
95680046	chr13:95680046:A:G	3.57878e-23	-1.64621	-1.38581
95680386	chr13:95680386:T:C	1.27061e-22	-1.76496	-3.84511e-10
95681272	chr13:95681272:G:C	2.5612e-22	-3.35199e-10	-1.06398
95681325	chr13:95681325:T:C	1.31566e-22	-1.73012	-3.84511e-10
95681392	chr13:95681392:C:T	2.53743e-22	-3.35199e-10	-1.0733
95682324	chr13:95682324:T:C	2.45102e-22	-3.35199e-10	-1.10795
95683793	chr13:95683793:T:G	2.51025e-22	-3.35199e-10	-1.08407
95683959	chr13:95683959:G:C	2.80807e-22	-3.35199e-10	-0.97196
95684242	chr13:95684242:A:G	2.42693e-22	-3.35199e-10	-1.11783
95684850	chr13:95684850:G:A	4.10988e-22	-3.35199e-10	-0.591063
95685105	chr13:95685105:G:A	1.85949e-22	-3.35199e-10	-1.38415
95685117	chr13:95685117:C:CGG	2.56379e-22	-3.35199e-10	-1.06297
95685203	chr13:95685203:G:A	2.02633e-22	-3.35199e-10	-1.29823
95685374	chr13:95685374:G:A	2.5612e-22	-3.35199e-10	-1.06398
95685701	chr13:95685701:A:T	2.55306e-22	-3.35199e-10	-1.06716
95686706	chr13:95686706:TG:T	2.5612e-22	-3.35199e-10	-1.06398
95687711	chr13:95687711:A:G	2.56036e-22	-3.35199e-10	-1.06431
95687744	chr13:95687744:T:C	2.00802e-22	-3.35199e-10	-1.30731
95688347	chr13:95688347:T:TG	6.39461e-23	-1.2161	-1.23548
95688759	chr13:95688759:C:T	9.05651e-23	-2.10356	-3.84511e-10
95690469	chr13:95690469:T:C	3.28064e-23	-1.74394	-1.37507
95691221	chr13:95691221:G:A	9.53897e-23	-2.05166	-3.84511e-10
95691258	chr13:95691258:C:T	2.4558e-22	-3.35199e-10	-1.106
95691648	chr13:95691648:G:A	2.82273e-23	-1.87587	-1.39347
95691919	chr13:95691919:G:T	2.57046e-22	-3.35199e-10	-1.06037
95691923	chr13:95691923:C:T	2.36241e-22	-3.35199e-10	-1.14477
95692803	chr13:95692803:C:T	2.47621e-22	-3.35199e-10	-1.09773
95692842	chr13:95692842:A:G	2.77238e-22	-3.35199e-10	-0.984752
95692859	chr13:95692859:T:C	2.65508e-22	-3.35199e-10	-1.02798
95692966	chr13:95692966:G:A	9.10599e-23	-2.09811	-3.84511e-10
95693022	chr13:95693022:A:G	2.45655e-22	-3.35199e-10	-1.1057
95693119	chr13:95693119:C:T	1.94377e-22	-3.35199e-10	-1.33983
95693375	chr13:95693375:A:G	2.8722e-23	-1.85465	-1.39731
95693431	chr13:95693431:A:G	1.98417e-22	-3.35199e-10	-1.31926
95693461	chr13:95693461:A:T	3.88879e-23	-1.59889	-1.35005
95693545	chr13:95693545:A:G	2.58315e-22	-3.35199e-10	-1.05545
95693932	chr13:95693932:A:T	2.32679e-22	-1.15997	-3.84511e-10
95694682	chr13:95694682:T:C	2.50382e-22	-3.35199e-10	-1.08664
95694841	chr13:95694841:C:T	2.49885e-22	-3.35199e-10	-1.08863
95694923	chr13:95694923:C:T	2.95337e-23	-1.93636	-1.28774
95695157	chr13:95695157:C:T	1.26005e-22	-1.77331	-3.84511e-10
95695294	chr13:95695294:T:C	2.80145e-22	-3.35199e-10	-0.97432
95695414	chr13:95695414:G:A	2.80305e-22	-3.35199e-10	-0.97375
95695635	chr13:95695635:T:C	2.5366e-22	-3.35199e-10	-1.07363
95696362	chr13:95696362:G:A	2.53224e-23	-2.02519	-1.35275
95696419	chr13:95696419:G:A	4.66938e-23	-1.56353	-1.20248
95696578	chr13:95696578:T:A	2.9567e-22	-3.35199e-10	-0.920385
95696748	chr13:95696748:T:C	1.99837e-22	-3.35199e-10	-1.31213
95696858	chr13:95696858:G:A	2.51035e-22	-3.35199e-10	-1.08404
95696869	chr13:95696869:C:T	1.89317e-22	-3.35199e-10	-1.36621
95696984	chr13:95696984:G:A	1.03199e-22	-1.97297	-3.84511e-10
95697611	chr13:95697611:A:T	1.86061e-22	-3.35199e-10	-1.38355
95698137	chr13:95698137:A:G	2.49421e-22	-3.35199e-10	-1.09048
95698452	chr13:95698452:A:G	2.56747e-22	-3.35199e-10	-1.06154
95698627	chr13:95698627:T:C	3.48055e-22	-3.35199e-10	-0.757266
95698908	chr13:95698908:T:A	2.80305e-22	-3.35199e-10	-0.97375
95699034	chr13:95699034:G:A	2.50724e-22	-3.35199e-10	-1.08527
95699231	chr13:95699231:T:G	3.20165e-23	-1.82207	-1.32131
95699305	chr13:95699305:A:G	2.4463e-22	-3.35199e-10	-1.10988
95699842	chr13:95699842:C:A	2.44866e-22	-3.35199e-10	-1.10892
95699880	chr13:95699880:A:G	2.46675e-22	-3.35199e-10	-1.10156
95700174	chr13:95700174:C:T	3.56405e-22	-3.35199e-10	-0.733559
95700591	chr13:95700591:G:A	2.69774e-22	-3.35199e-10	-1.01204
95700958	chr13:95700958:T:C	2.49419e-22	-3.35199e-10	-1.09049
95701112	chr13:95701112:G:A	1.97231e-22	-3.35199e-10	-1.32525
95701235	chr13:95701235:T:G	1.84265e-22	-3.35199e-10	-1.39325
95701417	chr13:95701417:G:A	4.25977e-23	-1.61678	-1.24104
95701479	chr13:95701479:T:TG	2.47955e-22	-3.35199e-10	-1.09638
95701498	chr13:95701498:CT:C	2.35764e-22	-3.35199e-10	-1.14679
95702128	chr13:95702128:T:C	3.92399e-23	-1.61268	-1.32725
95702189	chr13:95702189:G:A	2.37809e-23	-2.10239	-1.33836
95702332	chr13:95702332:C:T	2.49658e-22	-3.35199e-10	-1.08953
95702509	chr13:95702509:A:G	2.49419e-22	-3.35199e-10	-1.09049
95704439	chr13:95704439:G:A	2.41864e-22	-3.35199e-10	-1.12125
95704790	chr13:95704790:T:C	3.21314e-23	-1.75558	-1.38421
95705063	chr13:95705063:G:A	1.89742e-22	-3.35199e-10	-1.36396
95705065	chr13:95705065:T:C	2.79995e-22	-3.35199e-10	-0.974857
95706025	chr13:95706025:T:G	2.49419e-22	-3.35199e-10	-1.09049
95706590	chr13:95706590:C:T	1.84948e-22	-3.35199e-10	-1.38955
95706944	chr13:95706944:G:A	2.19736e-22	-3.35199e-10	-1.2172
95706989	chr13:95706989:A:G	2.44168e-22	-3.35199e-10	-1.11177
95707207	chr13:95707207:G:A	1.96837e-22	-3.35199e-10	-1.32725
95707825	chr13:95707825:G:T	2.24131e-23	-2.10267	-1.39731
95708216	chr13:95708216:G:A	2.18592e-22	-1.22242	-3.84511e-10
95708217	chr13:95708217:C:A	2.2186e-22	-1.20758	-3.84511e-10
95708247	chr13:95708247:T:C	7.10036e-23	-1.12103	-1.22587
95708286	chr13:95708286:G:A	2.51133e-22	-3.35199e-10	-1.08364
95708589	chr13:95708589:C:T	2.38574e-22	-3.35199e-10	-1.13495
95709150	chr13:95709150:A:G	7.72371e-22	-3.35199e-10	0.039837
95709396	chr13:95709396:C:CT	3.43923e-22	-3.35199e-10	-0.76921
95709426	chr13:95709426:A:G	2.36379e-23	-2.04929	-1.39749
95709874	chr13:95709874:C:T	2.00511e-22	-3.35199e-10	-1.30876
95709881	chr13:95709881:C:T	2.50465e-22	-3.35199e-10	-1.08631
95710012	chr13:95710012:C:T	9.51464e-23	-2.05421	-3.84511e-10
95710171	chr13:95710171:G:A	1.86238e-22	-3.35199e-10	-1.3826
95710578	chr13:95710578:G:GACATT	1.84842e-22	-3.35199e-10	-1.39013
95710811	chr13:95710811:T:A	2.57151e-22	-3.35199e-10	-1.05997
95712805	chr13:95712805:C:T	2.49419e-22	-3.35199e-10	-1.09049
95713369	chr13:95713369:CAG:C	2.49658e-22	-3.35199e-10	-1.08953
95713381	chr13:95713381:A:G	2.49419e-22	-3.35199e-10	-1.09049
95713686	chr13:95713686:C:T	2.39436e-22	-3.35199e-10	-1.13134
95713854	chr13:95713854:A:T	2.19864e-22	-3.35199e-10	-1.21662
95714139	chr13:95714139:T:C	2.36542e-22	-3.35199e-10	-1.1435
95714276	chr13:95714276:A:G	2.38581e-22	-3.35199e-10	-1.13492
95714324	chr13:95714324:G:A	3.54915e-22	-3.35199e-10	-0.737748
95714567	chr13:95714567:G:A	2.49764e-22	-3.35199e-10	-1.08911
95714901	chr13:95714901:G:T	2.47344e-22	-3.35199e-10	-1.09885
95715378	chr13:95715378:A:G	3.63834e-22	-3.35199e-10	-0.712931
95715473	chr13:95715473:G:A	2.81141e-23	-1.88279	-1.39057
95715778	chr13:95715778:C:T	4.15751e-22	-3.35199e-10	-0.579541
95716137	chr13:95716137:G:A	2.45984e-22	-3.35199e-10	-1.10436
95716251	chr13:95716251:A:C	1.8426e-22	-3.35199e-10	-1.39328
95716305	chr13:95716305:G:A	3.70641e-22	-3.35199e-10	-0.694393
95716432	chr13:95716432:C:T	3.4452e-22	-3.35199e-10	-0.767474
95716669	chr13:95716669:C:T	1.91774e-22	-3.35199e-10	-1.35331
95717063	chr13:95717063:C:T	3.49165e-23	-1.66728	-1.38939
95717261	chr13:95717261:T:C	5.00875e-22	-0.393272	-3.84511e-10
95717413	chr13:95717413:T:C	3.36245e-22	-3.35199e-10	-0.791788
95717565	chr13:95717565:G:A	4.45194e-22	-3.35199e-10	-0.511117
95717604	chr13:95717604:C:T	9.12726e-23	-2.09578	-3.84511e-10
95717768	chr13:95717768:C:T	2.05116e-22	-3.35199e-10	-1.28605
95718039	chr13:95718039:C:T	5.07378e-23	-1.44495	-1.238
95718171	chr13:95718171:T:A	2.80305e-22	-3.35199e-10	-0.97375
95718515	chr13:95718515:T:C	5.47095e-23	-1.38526	-1.22233
95718912	chr13:95718912:C:G	1.98972e-22	-3.35199e-10	-1.31647
95719214	chr13:95719214:G:T	2.50851e-22	-3.35199e-10	-1.08477
95719256	chr13:95719256:C:T	2.50218e-22	-3.35199e-10	-1.08729
95719285	chr13:95719285:T:C	2.50851e-22	-3.35199e-10	-1.08477
95719419	chr13:95719419:G:A	2.51215e-22	-3.35199e-10	-1.08332
95719567	chr13:95719567:C:T	2.50432e-22	-3.35199e-10	-1.08644
95719969	chr13:95719969:A:C	3.70846e-22	-3.35199e-10	-0.693842
95720115	chr13:95720115:G:T	1.85106e-22	-3.35199e-10	-1.3887
95720669	chr13:95720669:C:T	2.39533e-22	-3.35199e-10	-1.13094
95720822	chr13:95720822:T:G	5.76475e-23	-1.21356	-1.34172
95721252	chr13:95721252:G:A	2.31978e-22	-3.35199e-10	-1.16298
95721743	chr13:95721743:G:A	2.01297e-22	-3.35199e-10	-1.30485
95722090	chr13:95722090:A:AT	2.49504e-22	-3.35199e-10	-1.09015
95722132	chr13:95722132:C:T	5.91541e-23	-1.18692	-1.34256
95723075	chr13:95723075:T:C	1.178e-22	-1.84064	-3.84511e-10
95723112	chr13:95723112:T:C	2.35858e-22	-3.35199e-10	-1.1464
95723137	chr13:95723137:A:G	2.45856e-22	-3.35199e-10	-1.10488
95723188	chr13:95723188:T:A	2.34083e-22	-3.35199e-10	-1.15395
95723421	chr13:95723421:T:G	2.0084e-22	-3.35199e-10	-1.30712
95723569	chr13:95723569:G:GT	1.32052e-22	-1.72643	-3.84511e-10
95723638	chr13:95723638:G:A	2.43713e-22	-3.35199e-10	-1.11364
95724064	chr13:95724064:G:T	1.95508e-22	-3.35199e-10	-1.33403
95724445	chr13:95724445:G:C	3.84493e-23	-1.56932	-1.39096
95724738	chr13:95724738:G:C	4.70358e-22	-3.35199e-10	-0.456133
95725604	chr13:95725604:T:G	2.34312e-22	-3.35199e-10	-1.15297
95725739	chr13:95725739:A:G	2.30757e-22	-3.35199e-10	-1.16826
95725757	chr13:95725757:T:C	4.32426e-22	-3.35199e-10	-0.540215
95726969	chr13:95726969:C:T	2.53716e-22	-3.35199e-10	-1.07341
95727920	chr13:95727920:G:T	2.47764e-22	-3.35199e-10	-1.09715
95728184	chr13:95728184:T:C	2.49181e-22	-3.35199e-10	-1.09145
95728286	chr13:95728286:C:G	2.98384e-23	-1.97725	-1.23658
95728310	chr13:95728310:T:C	2.50053e-22	-3.35199e-10	-1.08795
95728331	chr13:95728331:C:T	2.48646e-22	-3.35199e-10	-1.0936
95728452	chr13:95728452:T:C	1.94887e-22	-3.35199e-10	-1.33721
95728524	chr13:95728524:G:A	1.99656e-22	-3.35199e-10	-1.31303
95728643	chr13:95728643:G:A	2.95836e-23	-1.82864	-1.39377
95728685	chr13:95728685:T:C	2.4352e-22	-3.35199e-10	-1.11443
95729135	chr13:95729135:T:C	2.71331e-22	-3.35199e-10	-1.00629
95729683	chr13:95729683:C:G	3.39542e-22	-3.35199e-10	-0.782031
95729825	chr13:95729825:C:G	4.98818e-22	-3.35199e-10	-0.397385
95730407	chr13:95730407:T:C	1.8533e-22	-3.35199e-10	-1.38749
95730448	chr13:95730448:C:T	5.06055e-23	-1.48188	-1.20369
95730847	chr13:95730847:G:A	3.7523e-22	-3.35199e-10	-0.682088
95730905	chr13:95730905:T:A	3.36395e-23	-1.7002	-1.39372
95731241	chr13:95731241:G:A	3.54584e-22	-3.35199e-10	-0.738683
95732575	chr13:95732575:G:T	2.33872e-22	-3.35199e-10	-1.15485
95732890	chr13:95732890:T:A	2.88681e-22	-3.35199e-10	-0.944306
95733241	chr13:95733241:C:T	2.47195e-22	-3.35199e-10	-1.09945
95733321	chr13:95733321:G:A	4.17041e-23	-1.54044	-1.33859
95733422	chr13:95733422:T:C	2.55477e-22	-3.35199e-10	-1.0665
95733553	chr13:95733553:C:A	2.42641e-22	-3.35199e-10	-1.11804
95733859	chr13:95733859:G:C	2.47036e-22	-3.35199e-10	-1.10009
95734389	chr13:95734389:T:G	2.1728e-22	-3.35199e-10	-1.22844
95734588	chr13:95734588:CTAT:C	1.99593e-22	-3.35199e-10	-1.31335
95734679	chr13:95734679:G:A	4.01013e-23	-1.52433	-1.39389
95734899	chr13:95734899:A:G	2.16818e-22	-3.35199e-10	-1.23057
95735407	chr13:95735407:CAATGGTTGAACTAG:C	2.94972e-22	-3.35199e-10	-0.922746
95735849	chr13:95735849:T:G	6.78832e-22	-0.0892533	-3.84511e-10
95736244	chr13:95736244:G:A	1.10161e-22	-1.90768	-3.84511e-10
95737639	chr13:95737639:T:G	3.32417e-23	-1.71695	-1.38888
95738339	chr13:95738339:C:T	3.2807e-22	-0.816401	-3.84511e-10
95738635	chr13:95738635:A:T	7.68663e-23	-0.99706	-1.2705
95738670	chr13:95738670:G:T	2.7731e-23	-1.89121	-1.39587
95738866	chr13:95738866:T:A	2.63747e-22	-3.35199e-10	-1.03464
95738962	chr13:95738962:T:C	1.86793e-22	-3.35199e-10	-1.37963
95739081	chr13:95739081:G:T	2.81115e-22	-3.35199e-10	-0.970863
95739155	chr13:95739155:A:G	7.7902e-23	-1.02473	-1.22945
95739183	chr13:95739183:T:C	1.32779e-22	-1.72094	-3.84511e-10
95739557	chr13:95739557:G:A	4.0817e-23	-1.58326	-1.31726
95739661	chr13:95739661:A:G	2.89092e-22	-3.35199e-10	-0.942881
95739871	chr13:95739871:A:G	2.63735e-22	-3.35199e-10	-1.03468
95740237	chr13:95740237:G:A	2.61987e-23	-2.10356	-1.24035
95740294	chr13:95740294:G:T	3.78884e-22	-3.35199e-10	-0.672399
95740345	chr13:95740345:G:C	3.83247e-23	-1.5752	-1.38833
95740485	chr13:95740485:C:T	1.84774e-22	-3.35199e-10	-1.3905
95741719	chr13:95741719:G:A	2.03586e-22	-3.35199e-10	-1.29354
95741940	chr13:95741940:A:G	2.28817e-22	-3.35199e-10	-1.17671
95742512	chr13:95742512:C:A	3.47984e-23	-1.74385	-1.3162
95743079	chr13:95743079:A:G	2.50217e-22	-3.35199e-10	-1.0873
95743146	chr13:95743146:C:G	2.42173e-22	-3.35199e-10	-1.11998
95743678	chr13:95743678:C:T	2.46593e-22	-3.35199e-10	-1.10189
95743773	chr13:95743773:A:G	2.41815e-22	-3.35199e-10	-1.12145
95743850	chr13:95743850:C:T	3.2032e-22	-3.35199e-10	-0.840308
95744188	chr13:95744188:A:AT	2.48729e-22	-3.35199e-10	-1.09326
95744351	chr13:95744351:C:A	4.89839e-23	-1.50336	-1.21478
95744678	chr13:95744678:A:C	2.42587e-22	-3.35199e-10	-1.11827
95744707	chr13:95744707:A:T	2.44234e-22	-3.35199e-10	-1.1115
```
