## Supplementary material for "Characterization of shared and ancestry-specific signals driving complex traits using multi-ancestry fine-mapping": susiex_nc2.cs80.summary

```
# chr13:94744245-95745104
CS_ID	CS_LENGTH	CS_PURITY	MAX_PIP_SNP	BP	REF_ALLELE	ALT_ALLELE	REF_FRQ	BETA	SE	-LOG10P	MAX_PIP	POST-HOC_PROB_POP1	POST-HOC_PROB_POP2
1	4	0.998036	chr13:95244245:A:G	95244245	G,G	A,A	1,1	-inf,-inf	inf,inf	15.3775,3.5864	0.294982	1	0.996457
```
