## Supplementary material for "Characterization of shared and ancestry-specific signals driving complex traits using multi-ancestry fine-mapping": susiex_nc3.cs80.cs

```
CS_ID	SNP	BP	REF_ALLELE	ALT_ALLELE	REF_FRQ	BETA	SE	-LOG10P	CS_PIP	OVRL_PIP
1	chr13:95244245:A:G	95244245	G,G	A,A	1,1	-inf,-inf	inf,inf	15.3775,3.5864	0.295201	0.295214
1	chr13:95245105:C:T	95245105	T,T	C,C	1,1	-inf,-inf	inf,inf	14.9603,4.0488	0.267137	0.267153
1	chr13:95243412:C:T	95243412	T,T	C,C	1,1	-inf,-inf	inf,inf	15.147,3.60805	0.169727	0.169742
1	chr13:95244067:T:C	95244067	C,C	T,T	1,1	-inf,-inf	inf,inf	15.0311,3.6767	0.144888	0.144904
2	chr13:95607106:G:A	95607106	A,NA	G,NA	1,NA	-inf,NA	inf,NA	2.01555,NA	0.0198432	0.0198432
2	chr13:94816755:C:T	94816755	NA,T	NA,C	NA,1	NA,-inf	NA,inf	NA,2.80786	0.0127588	0.0127588
2	chr13:95404563:G:A	95404563	NA,A	NA,G	NA,1	NA,inf	NA,inf	NA,2.31917	0.00917714	0.00917714
2	chr13:95337812:A:G	95337812	G,NA	A,NA	1,NA	-inf,NA	inf,NA	2.66343,NA	0.00857399	0.00857399
2	chr13:94955107:A:G	94955107	G,NA	A,NA	1,NA	inf,NA	inf,NA	2.94499,NA	0.00746083	0.00746083
2	chr13:95415226:G:T	95415226	NA,T	NA,G	NA,1	NA,inf	NA,inf	NA,2.11526	0.00648873	0.00648873
2	chr13:95419760:G:A	95419760	NA,A	NA,G	NA,1	NA,inf	NA,inf	NA,2.07017	0.00596165	0.00596165
2	chr13:95407681:A:G	95407681	NA,G	NA,A	NA,1	NA,inf	NA,inf	NA,2.0206	0.00591656	0.00591656
2	chr13:94964070:C:T	94964070	T,T	C,C	1,1	-inf,inf	inf,inf	2.72452,0.874201	0.00574129	0.00574129
2	chr13:95344101:A:T	95344101	T,T	A,A	1,1	-inf,-inf	inf,inf	3.53582,1.97512	0.00571061	0.00571061
2	chr13:95063770:C:T	95063770	NA,T	NA,C	NA,1	NA,-inf	NA,inf	NA,2.02524	0.00546718	0.00546718
2	chr13:94988209:A:G	94988209	G,NA	A,NA	1,NA	-inf,NA	inf,NA	2.36529,NA	0.00499825	0.00499825
2	chr13:94950101:T:C	94950101	NA,C	NA,T	NA,1	NA,inf	NA,inf	NA,2.07743	0.00498114	0.00498114
2	chr13:94826694:C:G	94826694	NA,G	NA,C	NA,1	NA,-inf	NA,inf	NA,2.13187	0.00476854	0.00476854
2	chr13:95058275:T:C	95058275	NA,C	NA,T	NA,1	NA,-inf	NA,inf	NA,1.91111	0.00424759	0.00424759
2	chr13:95363230:G:A	95363230	A,A	G,G	1,1	inf,inf	inf,inf	3.93087,0.991244	0.0037784	0.0037784
2	chr13:95077903:A:G	95077903	G,NA	A,NA	1,NA	inf,NA	inf,NA	2.8798,NA	0.00374935	0.00374935
2	chr13:95360751:G:T	95360751	T,T	G,G	1,1	inf,inf	inf,inf	3.7505,1.16353	0.00372795	0.00372795
2	chr13:95364606:T:C	95364606	C,C	T,T	1,1	inf,inf	inf,inf	3.72529,1.11701	0.00360919	0.00360919
2	chr13:95298100:C:T	95298100	NA,T	NA,C	NA,1	NA,-inf	NA,inf	NA,2.15578	0.00349315	0.00349315
2	chr13:95360536:A:G	95360536	G,G	A,A	1,1	inf,inf	inf,inf	3.73107,1.14576	0.00348454	0.00348454
2	chr13:95000250:C:A	95000250	A,NA	C,NA	1,NA	-inf,NA	inf,NA	2.22746,NA	0.00332687	0.00332687
2	chr13:94830153:T:A	94830153	A,A	T,T	1,1	inf,-inf	inf,inf	0.00409556,2.03496	0.00323762	0.00323762
2	chr13:95329020:T:C	95329020	C,NA	T,NA	1,NA	-inf,NA	inf,NA	2.64867,NA	0.00312139	0.00312139
2	chr13:95001913:A:C	95001913	C,C	A,A	1,1	inf,inf	inf,inf	2.71438,0.104947	0.00303951	0.00303951
2	chr13:95169628:G:A	95169628	NA,A	NA,G	NA,1	NA,inf	NA,inf	NA,1.82369	0.00303699	0.00303699
2	chr13:95001187:C:T	95001187	T,T	C,C	1,1	inf,inf	inf,inf	2.70197,0.112672	0.00299593	0.00299593
2	chr13:95358827:T:G	95358827	G,G	T,T	1,1	inf,inf	inf,inf	3.62482,1.1493	0.00299451	0.00299451
2	chr13:95003141:T:A	95003141	A,A	T,T	1,1	inf,inf	inf,inf	2.50947,0.957018	0.00286792	0.00286792
2	chr13:95414551:C:A	95414551	NA,A	NA,C	NA,1	NA,inf	NA,inf	NA,1.7323	0.00284894	0.00284894
2	chr13:95535186:G:A	95535186	NA,A	NA,G	NA,1	NA,-inf	NA,inf	NA,1.86448	0.0027909	0.0027909
2	chr13:95357983:C:T	95357983	T,T	C,C	1,1	inf,inf	inf,inf	3.64835,1.05257	0.00269785	0.00269785
2	chr13:95002989:G:C	95002989	C,C	G,G	1,1	inf,inf	inf,inf	2.46291,0.974106	0.00266319	0.00266319
2	chr13:94958781:G:A	94958781	NA,A	NA,G	NA,1	NA,-inf	NA,inf	NA,2.09488	0.00262787	0.00262787
2	chr13:95142910:G:T	95142910	NA,T	NA,G	NA,1	NA,inf	NA,inf	NA,1.67891	0.00249979	0.00249979
2	chr13:95002953:G:A	95002953	A,A	G,G	1,1	inf,inf	inf,inf	2.43254,0.939867	0.00237436	0.00237436
2	chr13:95020011:A:T	95020011	NA,T	NA,A	NA,1	NA,inf	NA,inf	NA,1.62789	0.00234278	0.00234278
2	chr13:95359361:T:C	95359361	C,C	T,T	1,1	inf,inf	inf,inf	3.64346,0.989516	0.00231972	0.00231972
2	chr13:94927692:C:T	94927692	T,T	C,C	1,1	inf,-inf	inf,inf	0.179569,2.48967	0.00229877	0.00229877
2	chr13:95001215:G:A	95001215	A,A	G,G	1,1	-inf,-inf	inf,inf	2.64963,0.642044	0.00225256	0.00225256
2	chr13:95074609:T:C	95074609	NA,C	NA,T	NA,1	NA,-inf	NA,inf	NA,1.84196	0.00225202	0.00225202
2	chr13:95410005:C:T	95410005	NA,T	NA,C	NA,1	NA,inf	NA,inf	NA,1.56735	0.00223341	0.00223341
2	chr13:95545558:T:A	95545558	NA,A	NA,T	NA,1	NA,-inf	NA,inf	NA,1.74416	0.00220776	0.00220776
2	chr13:95410978:A:C	95410978	NA,C	NA,A	NA,1	NA,inf	NA,inf	NA,1.54162	0.00212353	0.00212353
2	chr13:95427290:A:G	95427290	NA,G	NA,A	NA,1	NA,inf	NA,inf	NA,1.46279	0.00211376	0.00211376
2	chr13:95409287:T:C	95409287	NA,C	NA,T	NA,1	NA,inf	NA,inf	NA,1.53874	0.00210366	0.00210366
2	chr13:95409248:G:A	95409248	NA,A	NA,G	NA,1	NA,inf	NA,inf	NA,1.52643	0.00204936	0.00204936
2	chr13:95005527:T:A	95005527	A,A	T,T	1,1	-inf,-inf	inf,inf	2.70449,0.388029	0.00201528	0.00201528
2	chr13:95411674:T:G	95411674	NA,G	NA,T	NA,1	NA,-inf	NA,inf	NA,1.85089	0.00193967	0.00193967
2	chr13:95416267:C:T	95416267	NA,T	NA,C	NA,1	NA,-inf	NA,inf	NA,1.93616	0.00184301	0.00184301
2	chr13:95404688:G:A	95404688	NA,A	NA,G	NA,1	NA,inf	NA,inf	NA,1.45193	0.00183321	0.00183321
2	chr13:95362575:C:T	95362575	T,T	C,C	1,1	inf,inf	inf,inf	3.31979,1.1566	0.00180389	0.00180389
2	chr13:95555100:G:C	95555100	NA,C	NA,G	NA,1	NA,-inf	NA,inf	NA,1.7081	0.00180033	0.00180033
2	chr13:94865572:G:A	94865572	NA,A	NA,G	NA,1	NA,inf	NA,inf	NA,1.63852	0.00177933	0.00177933
2	chr13:95327294:C:T	95327294	T,T	C,C	1,1	-inf,-inf	inf,inf	2.19266,0.80908	0.00175399	0.00175399
2	chr13:95348855:T:A	95348855	A,A	T,T	1,1	inf,inf	inf,inf	3.41668,1.307	0.00174045	0.00174045
2	chr13:95430006:T:C	95430006	NA,C	NA,T	NA,1	NA,-inf	NA,inf	NA,1.88972	0.00169557	0.00169557
2	chr13:95340330:G:A	95340330	A,A	G,G	1,1	inf,-inf	inf,inf	2.15406,0.862956	0.00168092	0.00168092
2	chr13:95353252:TA:T	95353252	T,T	TA,TA	1,1	inf,inf	inf,inf	3.45016,1.18299	0.00166874	0.00166874
2	chr13:95356606:T:C	95356606	NA,C	NA,T	NA,1	NA,-inf	NA,inf	NA,1.76245	0.00166789	0.00166789
2	chr13:94993330:A:G	94993330	G,G	A,A	1,1	-inf,-inf	inf,inf	2.45805,0.249295	0.00165963	0.00165963
2	chr13:95016955:G:A	95016955	NA,A	NA,G	NA,1	NA,inf	NA,inf	NA,1.46268	0.00163699	0.00163699
2	chr13:95348495:C:T	95348495	T,T	C,C	1,1	inf,inf	inf,inf	3.37285,1.32523	0.00162489	0.00162489
2	chr13:94883800:G:A	94883800	NA,A	NA,G	NA,1	NA,inf	NA,inf	NA,1.62051	0.00162148	0.00162148
2	chr13:95356775:T:C	95356775	C,C	T,T	1,1	inf,-inf	inf,inf	2.64168,0.345689	0.00159858	0.00159858
2	chr13:95439774:A:T	95439774	NA,T	NA,A	NA,1	NA,inf	NA,inf	NA,1.3487	0.00157079	0.00157079
2	chr13:94992708:C:T	94992708	T,T	C,C	1,1	-inf,-inf	inf,inf	2.41395,0.277491	0.00154104	0.00154104
2	chr13:94884981:C:T	94884981	NA,T	NA,C	NA,1	NA,-inf	NA,inf	NA,1.50602	0.00152449	0.00152449
2	chr13:94992520:G:A	94992520	A,A	G,G	1,1	-inf,-inf	inf,inf	2.39191,0.289423	0.0015085	0.0015085
2	chr13:94993583:T:C	94993583	C,C	T,T	1,1	-inf,-inf	inf,inf	2.40709,0.259058	0.00150148	0.00150148
2	chr13:95118698:T:G	95118698	NA,G	NA,T	NA,1	NA,-inf	NA,inf	NA,1.64373	0.00149808	0.00149808
2	chr13:94993427:T:C	94993427	C,C	T,T	1,1	-inf,-inf	inf,inf	2.40483,0.264008	0.00149768	0.00149768
2	chr13:95556321:C:G	95556321	NA,G	NA,C	NA,1	NA,-inf	NA,inf	NA,1.59023	0.001483	0.001483
2	chr13:95556431:T:C	95556431	NA,C	NA,T	NA,1	NA,-inf	NA,inf	NA,1.59081	0.00148273	0.00148273
2	chr13:95424115:T:A	95424115	NA,A	NA,T	NA,1	NA,-inf	NA,inf	NA,1.8125	0.00148145	0.00148145
2	chr13:95159410:T:C	95159410	NA,C	NA,T	NA,1	NA,inf	NA,inf	NA,1.58571	0.00144033	0.00144033
2	chr13:95556577:T:C	95556577	NA,C	NA,T	NA,1	NA,-inf	NA,inf	NA,1.55378	0.00138387	0.00138387
2	chr13:94990167:T:C	94990167	C,C	T,T	1,1	-inf,-inf	inf,inf	2.35992,0.25966	0.00138221	0.00138221
2	chr13:94991228:T:C	94991228	C,C	T,T	1,1	-inf,-inf	inf,inf	2.35959,0.258313	0.00138119	0.00138119
2	chr13:95546926:C:G	95546926	NA,G	NA,C	NA,1	NA,-inf	NA,inf	NA,1.55851	0.00137742	0.00137742
2	chr13:94991004:C:T	94991004	T,T	C,C	1,1	-inf,-inf	inf,inf	2.35277,0.269307	0.00136965	0.00136965
2	chr13:94990608:T:C	94990608	C,C	T,T	1,1	-inf,-inf	inf,inf	2.35095,0.258987	0.00136034	0.00136034
2	chr13:94989742:A:G	94989742	G,G	A,A	1,1	-inf,-inf	inf,inf	2.35073,0.260074	0.00135681	0.00135681
2	chr13:94989148:T:A	94989148	A,A	T,T	1,1	-inf,-inf	inf,inf	2.34623,0.260636	0.00134441	0.00134441
2	chr13:94988618:C:A	94988618	A,A	C,C	1,1	-inf,-inf	inf,inf	2.33881,0.267829	0.00133558	0.00133558
2	chr13:94875956:T:C	94875956	NA,C	NA,T	NA,1	NA,inf	NA,inf	NA,1.4955	0.00132878	0.00132878
2	chr13:95410192:T:C	95410192	NA,C	NA,T	NA,1	NA,inf	NA,inf	NA,1.29234	0.00131778	0.00131778
2	chr13:95178536:C:T	95178536	NA,T	NA,C	NA,1	NA,inf	NA,inf	NA,1.18151	0.00130458	0.00130458
2	chr13:95092089:G:C	95092089	NA,C	NA,G	NA,1	NA,inf	NA,inf	NA,1.38117	0.00127556	0.00127556
2	chr13:94989232:G:A	94989232	A,A	G,G	1,1	-inf,-inf	inf,inf	2.32198,0.258131	0.00127193	0.00127193
2	chr13:94928304:T:C	94928304	C,NA	T,NA	1,NA	-inf,NA	inf,NA	2.19716,NA	0.0012334	0.0012334
2	chr13:95279649:C:T	95279649	NA,T	NA,C	NA,1	NA,inf	NA,inf	NA,1.67104	0.00123243	0.00123243
2	chr13:95469450:T:A	95469450	NA,A	NA,T	NA,1	NA,-inf	NA,inf	NA,1.28797	0.00122694	0.00122694
2	chr13:95469449:G:A	95469449	NA,A	NA,G	NA,1	NA,-inf	NA,inf	NA,1.28797	0.00122694	0.00122694
2	chr13:95469442:AGCT:A	95469442	NA,A	NA,AGCT	NA,1	NA,-inf	NA,inf	NA,1.28739	0.00122541	0.00122541
2	chr13:95637893:A:G	95637893	NA,G	NA,A	NA,1	NA,-inf	NA,inf	NA,1.50618	0.00121033	0.00121033
2	chr13:94813299:A:G	94813299	NA,G	NA,A	NA,1	NA,-inf	NA,inf	NA,1.5734	0.00117088	0.00117088
2	chr13:95000177:AAT:A	95000177	A,A	AAT,AAT	1,1	inf,inf	inf,inf	2.32653,0.0772659	0.001161	0.001161
2	chr13:94997695:T:C	94997695	C,C	T,T	1,1	inf,inf	inf,inf	2.33747,0.195431	0.00116019	0.00116019
2	chr13:95554634:A:C	95554634	NA,C	NA,A	NA,1	NA,-inf	NA,inf	NA,1.44768	0.00115766	0.00115766
2	chr13:95345718:T:C	95345718	NA,C	NA,T	NA,1	NA,-inf	NA,inf	NA,1.51332	0.00115669	0.00115669
2	chr13:95527146:G:A	95527146	NA,A	NA,G	NA,1	NA,-inf	NA,inf	NA,1.35603	0.00112358	0.00112358
2	chr13:95104907:G:T	95104907	NA,T	NA,G	NA,1	NA,inf	NA,inf	NA,1.35896	0.00112354	0.00112354
2	chr13:95179633:A:G	95179633	NA,G	NA,A	NA,1	NA,inf	NA,inf	NA,1.23878	0.00111474	0.00111474
2	chr13:95356724:T:C	95356724	NA,C	NA,T	NA,1	NA,-inf	NA,inf	NA,1.49915	0.00111042	0.00111042
2	chr13:94957229:G:C	94957229	NA,C	NA,G	NA,1	NA,inf	NA,inf	NA,1.33541	0.0010919	0.0010919
2	chr13:95487859:G:A	95487859	NA,A	NA,G	NA,1	NA,-inf	NA,inf	NA,1.35854	0.00106457	0.00106457
2	chr13:94807330:T:C	94807330	NA,C	NA,T	NA,1	NA,-inf	NA,inf	NA,1.53268	0.00106332	0.00106332
2	chr13:95361631:G:A	95361631	A,A	G,G	1,1	inf,inf	inf,inf	3.11921,0.894601	0.00104864	0.00104864
2	chr13:95631344:G:A	95631344	NA,A	NA,G	NA,1	NA,-inf	NA,inf	NA,1.39424	0.00104777	0.00104777
2	chr13:94997801:C:T	94997801	T,T	C,C	1,1	inf,inf	inf,inf	2.29413,0.193644	0.00104304	0.00104304
2	chr13:95262446:T:C	95262446	C,NA	T,NA	1,NA	-inf,NA	inf,NA	1.40549,NA	0.00104243	0.00104243
2	chr13:95101023:C:T	95101023	NA,T	NA,C	NA,1	NA,inf	NA,inf	NA,1.31879	0.0010377	0.0010377
2	chr13:94929682:G:A	94929682	A,A	G,G	1,1	inf,-inf	inf,inf	2.40339,0.571343	0.00103599	0.00103599
2	chr13:94965338:T:G	94965338	G,G	T,T	1,1	inf,inf	inf,inf	2.22415,0.442277	0.00101428	0.00101428
2	chr13:94965340:T:G	94965340	G,G	T,T	1,1	inf,inf	inf,inf	2.22993,0.433472	0.00100787	0.00100787
2	chr13:94926384:C:T	94926384	T,T	C,C	1,1	inf,-inf	inf,inf	0.911655,1.48065	0.00100362	0.00100362
2	chr13:95559621:T:G	95559621	NA,G	NA,T	NA,1	NA,-inf	NA,inf	NA,1.43554	0.0010026	0.0010026
2	chr13:95185602:A:C	95185602	NA,C	NA,A	NA,1	NA,inf	NA,inf	NA,1.25168	0.000989006	0.000989006
2	chr13:94753928:C:A	94753928	NA,A	NA,C	NA,1	NA,-inf	NA,inf	NA,1.40449	0.000985853	0.000985853
2	chr13:95568439:A:G	95568439	NA,G	NA,A	NA,1	NA,-inf	NA,inf	NA,1.31866	0.000981791	0.000981791
2	chr13:95157024:G:A	95157024	NA,A	NA,G	NA,1	NA,inf	NA,inf	NA,1.41664	0.000978513	0.000978513
2	chr13:95263290:G:A	95263290	NA,A	NA,G	NA,1	NA,inf	NA,inf	NA,1.97673	0.000977138	0.000977138
2	chr13:95560777:A:G	95560777	NA,G	NA,A	NA,1	NA,-inf	NA,inf	NA,1.41901	0.000974465	0.000974465
2	chr13:95634482:G:A	95634482	NA,A	NA,G	NA,1	NA,-inf	NA,inf	NA,1.38549	0.000974118	0.000974118
2	chr13:95620382:A:G	95620382	NA,G	NA,A	NA,1	NA,-inf	NA,inf	NA,1.38508	0.00097332	0.00097332
2	chr13:95492987:C:T	95492987	NA,T	NA,C	NA,1	NA,-inf	NA,inf	NA,1.30788	0.000967101	0.000967101
2	chr13:95561352:T:A	95561352	NA,A	NA,T	NA,1	NA,-inf	NA,inf	NA,1.4125	0.000963854	0.000963854
2	chr13:95418534:A:G	95418534	G,G	A,A	1,1	inf,-inf	inf,inf	0.515798,1.83004	0.000963263	0.000963263
2	chr13:95633537:G:A	95633537	NA,A	NA,G	NA,1	NA,-inf	NA,inf	NA,1.37729	0.000959891	0.000959891
2	chr13:95560139:A:C	95560139	NA,C	NA,A	NA,1	NA,-inf	NA,inf	NA,1.40696	0.00095295	0.00095295
2	chr13:94749960:G:A	94749960	NA,A	NA,G	NA,1	NA,inf	NA,inf	NA,1.24981	0.000949209	0.000949209
2	chr13:94985693:T:A	94985693	A,NA	T,NA	1,NA	-inf,NA	inf,NA	1.87798,NA	0.000948985	0.000948985
2	chr13:95154052:CT:C	95154052	NA,C	NA,CT	NA,1	NA,inf	NA,inf	NA,1.11456	0.000941162	0.000941162
2	chr13:95488701:C:A	95488701	NA,A	NA,C	NA,1	NA,-inf	NA,inf	NA,1.2887	0.000938087	0.000938087
2	chr13:94953506:A:G	94953506	NA,G	NA,A	NA,1	NA,inf	NA,inf	NA,1.2532	0.000928786	0.000928786
2	chr13:95561161:T:C	95561161	NA,C	NA,T	NA,1	NA,-inf	NA,inf	NA,1.39172	0.000927251	0.000927251
2	chr13:94952811:A:G	94952811	NA,G	NA,A	NA,1	NA,inf	NA,inf	NA,1.24289	0.000922064	0.000922064
2	chr13:95491672:G:A	95491672	NA,A	NA,G	NA,1	NA,-inf	NA,inf	NA,1.27609	0.000915577	0.000915577
2	chr13:95606309:A:C	95606309	NA,C	NA,A	NA,1	NA,-inf	NA,inf	NA,1.28233	0.000914359	0.000914359
2	chr13:95384704:T:C	95384704	NA,C	NA,T	NA,1	NA,inf	NA,inf	NA,1.08673	0.000910691	0.000910691
2	chr13:95417843:T:C	95417843	C,C	T,T	1,1	inf,-inf	inf,inf	0.548685,1.78214	0.000909322	0.000909322
2	chr13:95358994:G:T	95358994	T,T	G,G	1,1	-inf,-inf	inf,inf	0.0100316,1.53212	0.000906336	0.000906336
2	chr13:95471211:A:G	95471211	G,G	A,A	1,1	-inf,-inf	inf,inf	2.41223,0.134175	0.000903169	0.000903169
2	chr13:94952358:T:C	94952358	NA,C	NA,T	NA,1	NA,inf	NA,inf	NA,1.23215	0.000899898	0.000899898
2	chr13:94775943:C:T	94775943	NA,T	NA,C	NA,1	NA,-inf	NA,inf	NA,1.29944	0.000897512	0.000897512
2	chr13:94872304:G:C	94872304	NA,C	NA,G	NA,1	NA,inf	NA,inf	NA,1.16101	0.000896329	0.000896329
2	chr13:95623846:C:T	95623846	NA,T	NA,C	NA,1	NA,-inf	NA,inf	NA,1.33358	0.000895594	0.000895594
2	chr13:94989699:G:T	94989699	T,T	G,G	1,1	-inf,-inf	inf,inf	1.99964,0.131407	0.000887459	0.000887459
2	chr13:94955671:G:GT	94955671	NA,GT	NA,G	NA,1	NA,inf	NA,inf	NA,1.24209	0.000880819	0.000880819
2	chr13:95561460:C:T	95561460	NA,T	NA,C	NA,1	NA,-inf	NA,inf	NA,1.34499	0.000854377	0.000854377
2	chr13:95358608:C:T	95358608	T,T	C,C	1,1	-inf,-inf	inf,inf	0.0687169,1.61291	0.000853115	0.000853115
2	chr13:95491628:T:A	95491628	NA,A	NA,T	NA,1	NA,-inf	NA,inf	NA,1.23716	0.000847738	0.000847738
2	chr13:94989705:C:G	94989705	G,G	C,C	1,1	-inf,-inf	inf,inf	1.97878,0.13051	0.000846957	0.000846957
2	chr13:95631806:A:G	95631806	NA,G	NA,A	NA,1	NA,-inf	NA,inf	NA,1.29511	0.00083557	0.00083557
2	chr13:94950641:G:C	94950641	NA,C	NA,G	NA,1	NA,inf	NA,inf	NA,1.19071	0.000834849	0.000834849
2	chr13:95620084:C:T	95620084	NA,T	NA,C	NA,1	NA,inf	NA,inf	NA,1.23139	0.000825676	0.000825676
2	chr13:95645726:G:A	95645726	NA,A	NA,G	NA,1	NA,-inf	NA,inf	NA,1.39094	0.000822198	0.000822198
2	chr13:95635614:GCT:G	95635614	NA,G	NA,GCT	NA,1	NA,-inf	NA,inf	NA,1.28341	0.000814614	0.000814614
2	chr13:94958523:CA:C	94958523	NA,C	NA,CA	NA,1	NA,-inf	NA,inf	NA,1.51006	0.000813746	0.000813746
2	chr13:94933956:C:T	94933956	T,T	C,C	1,1	inf,-inf	inf,inf	2.34692,0.462875	0.000812006	0.000812006
2	chr13:95200096:C:A	95200096	NA,A	NA,C	NA,1	NA,-inf	NA,inf	NA,1.47071	0.000808428	0.000808428
2	chr13:95345077:A:G	95345077	G,G	A,A	1,1	-inf,inf	inf,inf	0.925122,0.264621	0.000806379	0.000806379
2	chr13:94952489:T:C	94952489	NA,C	NA,T	NA,1	NA,inf	NA,inf	NA,1.17279	0.000804747	0.000804747
2	chr13:95626517:T:G	95626517	NA,G	NA,T	NA,1	NA,-inf	NA,inf	NA,1.27397	0.000804591	0.000804591
2	chr13:95416920:C:G	95416920	G,G	C,C	1,1	inf,-inf	inf,inf	0.560596,1.69536	0.00079865	0.00079865
2	chr13:94874144:A:G	94874144	NA,G	NA,A	NA,1	NA,-inf	NA,inf	NA,1.37358	0.000797653	0.000797653
2	chr13:95028055:C:T	95028055	NA,T	NA,C	NA,1	NA,inf	NA,inf	NA,1.04394	0.000794901	0.000794901
2	chr13:95169648:T:A	95169648	NA,A	NA,T	NA,1	NA,inf	NA,inf	NA,0.943525	0.000789773	0.000789773
2	chr13:95473047:G:A	95473047	NA,A	NA,G	NA,1	NA,-inf	NA,inf	NA,1.09797	0.000786862	0.000786862
2	chr13:95462919:C:T	95462919	NA,T	NA,C	NA,1	NA,-inf	NA,inf	NA,1.30101	0.000782794	0.000782794
2	chr13:95233620:A:T	95233620	NA,T	NA,A	NA,1	NA,inf	NA,inf	NA,1.16434	0.000779465	0.000779465
2	chr13:95620715:G:A	95620715	NA,A	NA,G	NA,1	NA,-inf	NA,inf	NA,1.25487	0.000777584	0.000777584
2	chr13:95623735:G:A	95623735	NA,A	NA,G	NA,1	NA,-inf	NA,inf	NA,1.25443	0.000776934	0.000776934
2	chr13:94917729:G:C	94917729	NA,C	NA,G	NA,1	NA,inf	NA,inf	NA,1.24124	0.000776842	0.000776842
2	chr13:95621906:A:G	95621906	NA,G	NA,A	NA,1	NA,-inf	NA,inf	NA,1.25434	0.000776795	0.000776795
2	chr13:95632922:T:C	95632922	NA,C	NA,T	NA,1	NA,-inf	NA,inf	NA,1.25421	0.000776621	0.000776621
2	chr13:95627379:T:TA	95627379	NA,TA	NA,T	NA,1	NA,-inf	NA,inf	NA,1.25309	0.000775149	0.000775149
2	chr13:95623346:G:C	95623346	NA,C	NA,G	NA,1	NA,-inf	NA,inf	NA,1.25309	0.000775149	0.000775149
2	chr13:95622883:C:G	95622883	NA,G	NA,C	NA,1	NA,-inf	NA,inf	NA,1.25264	0.000774561	0.000774561
2	chr13:95028761:G:A	95028761	NA,A	NA,G	NA,1	NA,inf	NA,inf	NA,1.1663	0.000774371	0.000774371
2	chr13:95633597:T:C	95633597	NA,C	NA,T	NA,1	NA,-inf	NA,inf	NA,1.2517	0.000773141	0.000773141
2	chr13:95620269:G:C	95620269	NA,C	NA,G	NA,1	NA,-inf	NA,inf	NA,1.25102	0.000772408	0.000772408
2	chr13:95628596:A:G	95628596	NA,G	NA,A	NA,1	NA,-inf	NA,inf	NA,1.25093	0.000772145	0.000772145
2	chr13:94993656:G:A	94993656	A,A	G,G	1,1	inf,inf	inf,inf	2.13247,0.218378	0.00077047	0.00077047
2	chr13:95559527:G:A	95559527	NA,A	NA,G	NA,1	NA,-inf	NA,inf	NA,1.27355	0.00076896	0.00076896
2	chr13:95574433:G:C	95574433	NA,C	NA,G	NA,1	NA,inf	NA,inf	NA,1.17672	0.000763587	0.000763587
2	chr13:95091623:C:T	95091623	NA,T	NA,C	NA,1	NA,-inf	NA,inf	NA,1.20444	0.000758821	0.000758821
2	chr13:95635259:T:C	95635259	NA,C	NA,T	NA,1	NA,-inf	NA,inf	NA,1.23764	0.000757364	0.000757364
2	chr13:95631140:G:A	95631140	NA,A	NA,G	NA,1	NA,-inf	NA,inf	NA,1.23264	0.000746714	0.000746714
2	chr13:94969716:A:T	94969716	T,T	A,A	1,1	inf,inf	inf,inf	2.05496,0.35517	0.000745967	0.000745967
2	chr13:95132568:A:G	95132568	NA,G	NA,A	NA,1	NA,-inf	NA,inf	NA,0.868081	0.000745532	0.000745532
2	chr13:94993703:T:C	94993703	C,C	T,T	1,1	inf,inf	inf,inf	2.11625,0.215535	0.000744686	0.000744686
2	chr13:95117798:G:A	95117798	A,NA	G,NA	1,NA	-inf,NA	inf,NA	2.01749,NA	0.000743109	0.000743109
2	chr13:95344247:C:A	95344247	A,A	C,C	1,1	-inf,inf	inf,inf	0.900246,0.240081	0.000741906	0.000741906
2	chr13:94871673:G:C	94871673	NA,C	NA,G	NA,1	NA,inf	NA,inf	NA,1.06204	0.000741463	0.000741463
2	chr13:95629010:T:C	95629010	NA,C	NA,T	NA,1	NA,-inf	NA,inf	NA,1.22811	0.000741442	0.000741442
2	chr13:94972747:G:A	94972747	A,A	G,G	1,1	inf,inf	inf,inf	2.06673,0.307091	0.000741278	0.000741278
2	chr13:95192108:G:A	95192108	NA,A	NA,G	NA,1	NA,-inf	NA,inf	NA,1.43146	0.000740452	0.000740452
2	chr13:95621655:A:G	95621655	NA,G	NA,A	NA,1	NA,-inf	NA,inf	NA,1.22593	0.000739906	0.000739906
2	chr13:95220838:A:G	95220838	NA,G	NA,A	NA,1	NA,inf	NA,inf	NA,1.02974	0.000738706	0.000738706
2	chr13:95621924:A:G	95621924	NA,G	NA,A	NA,1	NA,-inf	NA,inf	NA,1.22229	0.000733852	0.000733852
2	chr13:94973731:G:A	94973731	A,A	G,G	1,1	inf,inf	inf,inf	2.06112,0.30566	0.000731426	0.000731426
2	chr13:95344402:A:G	95344402	G,G	A,A	1,1	-inf,inf	inf,inf	0.889911,0.256843	0.000721645	0.000721645
2	chr13:95105176:T:C	95105176	NA,C	NA,T	NA,1	NA,-inf	NA,inf	NA,1.22714	0.00070904	0.00070904
2	chr13:95345043:A:G	95345043	G,G	A,A	1,1	-inf,inf	inf,inf	0.88825,0.190853	0.000707177	0.000707177
2	chr13:95470864:T:C	95470864	NA,C	NA,T	NA,1	NA,-inf	NA,inf	NA,1.04454	0.000706822	0.000706822
2	chr13:94876326:T:C	94876326	NA,C	NA,T	NA,1	NA,inf	NA,inf	NA,1.0359	0.00070617	0.00070617
2	chr13:95558779:G:T	95558779	NA,T	NA,G	NA,1	NA,-inf	NA,inf	NA,1.22516	0.000704246	0.000704246
2	chr13:94996491:G:A	94996491	A,A	G,G	1,1	inf,inf	inf,inf	2.05263,0.33021	0.000703948	0.000703948
2	chr13:95012635:T:C	95012635	C,C	T,T	1,1	-inf,-inf	inf,inf	2.34239,0.00730047	0.000700158	0.000700158
2	chr13:94946319:G:A	94946319	NA,A	NA,G	NA,1	NA,inf	NA,inf	NA,1.08962	0.000699568	0.000699568
2	chr13:94976035:T:G	94976035	NA,G	NA,T	NA,1	NA,inf	NA,inf	NA,0.965107	0.000693856	0.000693856
2	chr13:94965896:C:A	94965896	A,A	C,C	1,1	inf,inf	inf,inf	2.0496,0.303858	0.000693356	0.000693356
2	chr13:95343126:A:G	95343126	G,G	A,A	1,1	-inf,-inf	inf,inf	0.090658,1.70504	0.000687651	0.000687651
2	chr13:95477317:T:A	95477317	NA,A	NA,T	NA,1	NA,-inf	NA,inf	NA,1.03071	0.000687243	0.000687243
2	chr13:94994127:T:C	94994127	C,C	T,T	1,1	inf,inf	inf,inf	2.07519,0.210504	0.000681526	0.000681526
2	chr13:94864511:A:T	94864511	T,T	A,A	1,1	-inf,inf	inf,inf	1.97807,0.803138	0.000681502	0.000681502
2	chr13:95472992:T:C	95472992	NA,C	NA,T	NA,1	NA,-inf	NA,inf	NA,1.02638	0.000680827	0.000680827
2	chr13:95278941:G:T	95278941	NA,T	NA,G	NA,1	NA,inf	NA,inf	NA,1.60948	0.000680803	0.000680803
2	chr13:94996030:TTAAGA:T	94996030	T,T	TTAAGA,TTAAGA	1,1	inf,inf	inf,inf	2.06056,0.250807	0.000680163	0.000680163
2	chr13:94996197:G:A	94996197	A,A	G,G	1,1	inf,inf	inf,inf	2.04796,0.281613	0.000678459	0.000678459
2	chr13:94929349:G:A	94929349	A,A	G,G	1,1	inf,-inf	inf,inf	0.0920866,2.03353	0.000677738	0.000677738
2	chr13:94992387:C:A	94992387	A,A	C,C	1,1	inf,inf	inf,inf	2.06164,0.22292	0.000677393	0.000677393
2	chr13:95474574:C:A	95474574	A,A	C,C	1,1	-inf,-inf	inf,inf	1.80987,0.630268	0.000675004	0.000675004
2	chr13:94939438:GA:G	94939438	NA,G	NA,GA	NA,1	NA,-inf	NA,inf	NA,1.33917	0.000674041	0.000674041
2	chr13:94992502:C:A	94992502	A,A	C,C	1,1	inf,inf	inf,inf	2.04801,0.253571	0.000670565	0.000670565
2	chr13:95470832:T:G	95470832	NA,G	NA,T	NA,1	NA,-inf	NA,inf	NA,1.01725	0.000669522	0.000669522
2	chr13:94941749:G:A	94941749	NA,A	NA,G	NA,1	NA,-inf	NA,inf	NA,1.33459	0.000668046	0.000668046
2	chr13:95343945:G:T	95343945	T,T	G,G	1,1	-inf,inf	inf,inf	0.865859,0.242157	0.00066593	0.00066593
2	chr13:95113287:A:G	95113287	G,NA	A,NA	1,NA	-inf,NA	inf,NA	1.95402,NA	0.000664343	0.000664343
2	chr13:95415104:A:G	95415104	G,NA	A,NA	1,NA	inf,NA	inf,NA	1.08455,NA	0.000663373	0.000663373
2	chr13:94925472:G:A	94925472	NA,A	NA,G	NA,1	NA,-inf	NA,inf	NA,1.06242	0.000663149	0.000663149
2	chr13:95256874:T:C	95256874	NA,C	NA,T	NA,1	NA,-inf	NA,inf	NA,0.704751	0.000661506	0.000661506
2	chr13:94993571:C:T	94993571	T,T	C,C	1,1	inf,inf	inf,inf	2.03568,0.282748	0.000658125	0.000658125
2	chr13:94958536:G:A	94958536	NA,A	NA,G	NA,1	NA,-inf	NA,inf	NA,1.35951	0.000657957	0.000657957
2	chr13:94864510:T:G	94864510	G,G	T,T	1,1	-inf,inf	inf,inf	1.95839,0.802384	0.00065693	0.00065693
2	chr13:95622612:C:T	95622612	NA,T	NA,C	NA,1	NA,-inf	NA,inf	NA,1.16022	0.000655416	0.000655416
2	chr13:94946678:T:C	94946678	NA,C	NA,T	NA,1	NA,inf	NA,inf	NA,1.05653	0.000653105	0.000653105
2	chr13:94991574:G:A	94991574	A,A	G,G	1,1	inf,inf	inf,inf	2.04258,0.215861	0.000648076	0.000648076
2	chr13:95479260:A:G	95479260	NA,G	NA,A	NA,1	NA,-inf	NA,inf	NA,1.23635	0.000644603	0.000644603
2	chr13:95559076:G:GT	95559076	NA,GT	NA,G	NA,1	NA,-inf	NA,inf	NA,1.17184	0.000640849	0.000640849
2	chr13:94880170:G:A	94880170	NA,A	NA,G	NA,1	NA,-inf	NA,inf	NA,1.10488	0.000639879	0.000639879
2	chr13:95558201:T:C	95558201	NA,C	NA,T	NA,1	NA,-inf	NA,inf	NA,1.17005	0.000639335	0.000639335
2	chr13:95474141:C:T	95474141	NA,T	NA,C	NA,1	NA,-inf	NA,inf	NA,0.990253	0.000637348	0.000637348
2	chr13:95346396:T:C	95346396	C,C	T,T	1,1	-inf,inf	inf,inf	0.848201,0.277509	0.000637182	0.000637182
2	chr13:95347302:G:A	95347302	A,A	G,G	1,1	-inf,inf	inf,inf	0.83271,0.379724	0.000636959	0.000636959
2	chr13:95467117:T:C	95467117	NA,C	NA,T	NA,1	NA,-inf	NA,inf	NA,0.98619	0.000636403	0.000636403
2	chr13:95462243:C:T	95462243	NA,T	NA,C	NA,1	NA,inf	NA,inf	NA,0.952787	0.000634908	0.000634908
2	chr13:95345284:A:G	95345284	G,G	A,A	1,1	-inf,inf	inf,inf	0.852591,0.216713	0.000633121	0.000633121
2	chr13:95306314:A:G	95306314	NA,G	NA,A	NA,1	NA,-inf	NA,inf	NA,1.45598	0.000631291	0.000631291
2	chr13:95350511:T:C	95350511	NA,C	NA,T	NA,1	NA,-inf	NA,inf	NA,1.24299	0.000628412	0.000628412
2	chr13:95443271:G:A	95443271	NA,A	NA,G	NA,1	NA,inf	NA,inf	NA,1.0612	0.000625333	0.000625333
2	chr13:95420243:A:G	95420243	NA,G	NA,A	NA,1	NA,-inf	NA,inf	NA,1.27478	0.000621952	0.000621952
2	chr13:95368562:C:T	95368562	T,NA	C,NA	1,NA	inf,NA	inf,NA	2.28114,NA	0.000621253	0.000621253
2	chr13:95337166:G:T	95337166	NA,T	NA,G	NA,1	NA,-inf	NA,inf	NA,1.03728	0.000612655	0.000612655
2	chr13:94995597:A:G	94995597	G,G	A,A	1,1	inf,inf	inf,inf	2.01181,0.241782	0.000610976	0.000610976
2	chr13:95201019:T:C	95201019	NA,C	NA,T	NA,1	NA,inf	NA,inf	NA,0.945376	0.000610124	0.000610124
2	chr13:94995062:T:G	94995062	G,G	T,T	1,1	inf,inf	inf,inf	2.00564,0.256902	0.000608076	0.000608076
2	chr13:95621252:A:T	95621252	NA,T	NA,A	NA,1	NA,inf	NA,inf	NA,1.05126	0.000602635	0.000602635
2	chr13:94994704:G:A	94994704	A,A	G,G	1,1	inf,inf	inf,inf	2.01462,0.205253	0.000602295	0.000602295
2	chr13:95437392:G:A	95437392	A,A	G,G	1,1	inf,-inf	inf,inf	1.6091,0.267312	0.000595671	0.000595671
2	chr13:94994754:G:A	94994754	A,A	G,G	1,1	inf,inf	inf,inf	2.00789,0.208046	0.000594031	0.000594031
2	chr13:94995736:G:A	94995736	A,A	G,G	1,1	inf,inf	inf,inf	1.99908,0.228116	0.000589117	0.000589117
2	chr13:95257763:G:A	95257763	A,NA	G,NA	1,NA	-inf,NA	inf,NA	0.676417,NA	0.000588456	0.000588456
2	chr13:94752096:T:C	94752096	NA,C	NA,T	NA,1	NA,inf	NA,inf	NA,0.991813	0.00058594	0.00058594
2	chr13:94804109:G:C	94804109	NA,C	NA,G	NA,1	NA,-inf	NA,inf	NA,1.17949	0.000585439	0.000585439
2	chr13:95341401:G:A	95341401	A,A	G,G	1,1	-inf,-inf	inf,inf	2.52675,0.0841531	0.000583897	0.000583897
2	chr13:95543125:G:A	95543125	NA,A	NA,G	NA,1	NA,-inf	NA,inf	NA,1.07312	0.000573891	0.000573891
2	chr13:95129022:A:C	95129022	NA,C	NA,A	NA,1	NA,-inf	NA,inf	NA,1.10381	0.000573415	0.000573415
2	chr13:94919936:A:T	94919936	NA,T	NA,A	NA,1	NA,-inf	NA,inf	NA,1.13798	0.000569833	0.000569833
2	chr13:95330555:G:A	95330555	A,NA	G,NA	1,NA	-inf,NA	inf,NA	1.45067,NA	0.000568976	0.000568976
2	chr13:95196373:G:A	95196373	NA,A	NA,G	NA,1	NA,inf	NA,inf	NA,1.50295	0.000565892	0.000565892
2	chr13:94807290:C:A	94807290	NA,A	NA,C	NA,1	NA,inf	NA,inf	NA,1.07852	0.00056551	0.00056551
2	chr13:95043875:A:T	95043875	NA,T	NA,A	NA,1	NA,-inf	NA,inf	NA,1.21376	0.000564385	0.000564385
2	chr13:94985843:C:T	94985843	T,T	C,C	1,1	inf,inf	inf,inf	1.97632,0.229642	0.000564012	0.000564012
2	chr13:95085493:C:T	95085493	NA,T	NA,C	NA,1	NA,inf	NA,inf	NA,1.01045	0.000563619	0.000563619
2	chr13:95552516:CG:C	95552516	NA,C	NA,CG	NA,1	NA,-inf	NA,inf	NA,1.1622	0.000561676	0.000561676
2	chr13:95249025:A:G	95249025	NA,G	NA,A	NA,1	NA,inf	NA,inf	NA,1.60582	0.000559481	0.000559481
2	chr13:94936772:G:A	94936772	A,A	G,G	1,1	inf,-inf	inf,inf	0.10889,1.92806	0.000556045	0.000556045
2	chr13:94931875:C:T	94931875	T,T	C,C	1,1	inf,-inf	inf,inf	2.27615,0.242162	0.000553792	0.000553792
2	chr13:94872920:C:T	94872920	T,T	C,C	1,1	-inf,-inf	inf,inf	0.530399,1.28772	0.000552435	0.000552435
2	chr13:94908914:A:G	94908914	NA,G	NA,A	NA,1	NA,-inf	NA,inf	NA,1.11319	0.000547798	0.000547798
2	chr13:94809948:G:A	94809948	NA,A	NA,G	NA,1	NA,-inf	NA,inf	NA,1.07204	0.00054604	0.00054604
2	chr13:94902912:C:A	94902912	NA,A	NA,C	NA,1	NA,-inf	NA,inf	NA,1.1085	0.00054304	0.00054304
2	chr13:94911073:T:A	94911073	NA,A	NA,T	NA,1	NA,-inf	NA,inf	NA,1.09886	0.000535203	0.000535203
2	chr13:95141863:G:A	95141863	NA,A	NA,G	NA,1	NA,-inf	NA,inf	NA,0.70372	0.000534357	0.000534357
2	chr13:94861568:T:C	94861568	NA,C	NA,T	NA,1	NA,inf	NA,inf	NA,1.00768	0.000533782	0.000533782
2	chr13:95346430:A:G	95346430	NA,G	NA,A	NA,1	NA,inf	NA,inf	NA,0.885891	0.000533055	0.000533055
2	chr13:95309238:G:T	95309238	T,NA	G,NA	1,NA	-inf,NA	inf,NA	1.7291,NA	0.000531953	0.000531953
2	chr13:95274183:A:G	95274183	G,G	A,A	1,1	-inf,inf	inf,inf	3.43121,1.41292	0.000530663	0.000530663
2	chr13:95261535:C:A	95261535	NA,A	NA,C	NA,1	NA,inf	NA,inf	NA,1.45817	0.000530287	0.000530287
2	chr13:95170089:G:A	95170089	A,NA	G,NA	1,NA	inf,NA	inf,NA	1.33816,NA	0.00052732	0.00052732
2	chr13:94838060:G:A	94838060	A,NA	G,NA	1,NA	inf,NA	inf,NA	1.37406,NA	0.000525687	0.000525687
2	chr13:95648724:T:C	95648724	NA,C	NA,T	NA,1	NA,inf	NA,inf	NA,0.9836	0.000524726	0.000524726
2	chr13:95449465:G:C	95449465	NA,C	NA,G	NA,1	NA,-inf	NA,inf	NA,1.06521	0.000521983	0.000521983
2	chr13:95709150:A:G	95709150	NA,G	NA,A	NA,1	NA,-inf	NA,inf	NA,1.15077	0.000519044	0.000519044
2	chr13:94804529:T:A	94804529	NA,A	NA,T	NA,1	NA,-inf	NA,inf	NA,1.11054	0.00051886	0.00051886
2	chr13:95565430:C:T	95565430	NA,T	NA,C	NA,1	NA,-inf	NA,inf	NA,1.05251	0.000515124	0.000515124
2	chr13:94996113:T:C	94996113	C,C	T,T	1,1	inf,inf	inf,inf	1.92154,0.246196	0.000512437	0.000512437
2	chr13:95368022:C:G	95368022	G,G	C,C	1,1	inf,-inf	inf,inf	1.47037,1.37044	0.000509656	0.000509656
2	chr13:95334972:G:A	95334972	NA,A	NA,G	NA,1	NA,inf	NA,inf	NA,1.29256	0.00050503	0.00050503
2	chr13:95565454:T:C	95565454	NA,C	NA,T	NA,1	NA,-inf	NA,inf	NA,1.04052	0.000503534	0.000503534
2	chr13:95304518:C:T	95304518	NA,T	NA,C	NA,1	NA,inf	NA,inf	NA,0.948549	0.00050281	0.00050281
2	chr13:94945945:G:C	94945945	NA,C	NA,G	NA,1	NA,-inf	NA,inf	NA,1.18375	0.000500169	0.000500169
2	chr13:95396763:T:G	95396763	NA,G	NA,T	NA,1	NA,-inf	NA,inf	NA,0.891247	0.000499103	0.000499103
2	chr13:95256218:A:G	95256218	NA,G	NA,A	NA,1	NA,-inf	NA,inf	NA,0.621343	0.000496152	0.000496152
2	chr13:95343117:G:A	95343117	A,A	G,G	1,1	-inf,inf	inf,inf	0.80964,0.290867	0.000494358	0.000494358
2	chr13:95347314:C:T	95347314	T,T	C,C	1,1	-inf,inf	inf,inf	0.754578,0.374857	0.000493933	0.000493933
2	chr13:95034701:C:T	95034701	NA,T	NA,C	NA,1	NA,-inf	NA,inf	NA,1.15376	0.000493657	0.000493657
2	chr13:95311750:G:A	95311750	NA,A	NA,G	NA,1	NA,-inf	NA,inf	NA,1.23867	0.000491683	0.000491683
2	chr13:95123617:C:T	95123617	NA,T	NA,C	NA,1	NA,-inf	NA,inf	NA,1.0151	0.000491462	0.000491462
2	chr13:95453833:C:T	95453833	NA,T	NA,C	NA,1	NA,inf	NA,inf	NA,0.791994	0.000490711	0.000490711
2	chr13:94995338:C:G	94995338	G,G	C,C	1,1	inf,inf	inf,inf	1.85613,0.447448	0.000488012	0.000488012
2	chr13:95645883:T:C	95645883	NA,C	NA,T	NA,1	NA,-inf	NA,inf	NA,1.1094	0.000485035	0.000485035
2	chr13:95207638:G:A	95207638	NA,A	NA,G	NA,1	NA,inf	NA,inf	NA,0.714243	0.000484469	0.000484469
2	chr13:95143929:T:C	95143929	NA,C	NA,T	NA,1	NA,-inf	NA,inf	NA,0.656215	0.000484392	0.000484392
2	chr13:95095938:C:T	95095938	NA,T	NA,C	NA,1	NA,-inf	NA,inf	NA,1.02577	0.000484099	0.000484099
2	chr13:95023654:G:T	95023654	NA,T	NA,G	NA,1	NA,inf	NA,inf	NA,0.829567	0.000481322	0.000481322
2	chr13:94889344:A:G	94889344	NA,G	NA,A	NA,1	NA,inf	NA,inf	NA,0.875446	0.000481073	0.000481073
2	chr13:95060161:A:G	95060161	NA,G	NA,A	NA,1	NA,-inf	NA,inf	NA,0.907027	0.000480512	0.000480512
2	chr13:95477980:G:A	95477980	NA,A	NA,G	NA,1	NA,-inf	NA,inf	NA,0.834033	0.000479971	0.000479971
2	chr13:94967968:G:T	94967968	NA,T	NA,G	NA,1	NA,inf	NA,inf	NA,0.84602	0.000477483	0.000477483
2	chr13:95340899:G:A	95340899	NA,A	NA,G	NA,1	NA,inf	NA,inf	NA,0.813794	0.000475521	0.000475521
2	chr13:94816366:G:A	94816366	NA,A	NA,G	NA,1	NA,inf	NA,inf	NA,0.970803	0.000474038	0.000474038
2	chr13:94900897:A:AC	94900897	AC,AC	A,A	1,1	inf,-inf	inf,inf	0.608253,1.54878	0.000473523	0.000473523
2	chr13:95335060:A:G	95335060	G,G	A,A	1,1	-inf,inf	inf,inf	2.46018,0.440093	0.000473517	0.000473517
2	chr13:95359770:T:TG	95359770	TG,TG	T,T	1,1	inf,inf	inf,inf	2.8002,0.763136	0.000471951	0.000471951
2	chr13:94927072:C:G	94927072	NA,G	NA,C	NA,1	NA,-inf	NA,inf	NA,1.05812	0.000471825	0.000471825
2	chr13:95198040:C:T	95198040	NA,T	NA,C	NA,1	NA,inf	NA,inf	NA,0.817329	0.000470312	0.000470312
2	chr13:95212742:C:T	95212742	NA,T	NA,C	NA,1	NA,inf	NA,inf	NA,1.48475	0.000468823	0.000468823
2	chr13:95039388:A:G	95039388	NA,G	NA,A	NA,1	NA,-inf	NA,inf	NA,1.09998	0.000468369	0.000468369
2	chr13:95140434:C:T	95140434	NA,T	NA,C	NA,1	NA,-inf	NA,inf	NA,0.642159	0.000467067	0.000467067
2	chr13:95342545:G:A	95342545	A,A	G,G	1,1	-inf,inf	inf,inf	0.799236,0.20963	0.000466448	0.000466448
2	chr13:95343719:T:C	95343719	C,C	T,T	1,1	-inf,inf	inf,inf	0.797858,0.225527	0.000466392	0.000466392
2	chr13:95342164:C:T	95342164	NA,T	NA,C	NA,1	NA,inf	NA,inf	NA,0.800758	0.000465179	0.000465179
2	chr13:94984713:C:T	94984713	NA,T	NA,C	NA,1	NA,inf	NA,inf	NA,0.830326	0.000464988	0.000464988
2	chr13:95283847:G:A	95283847	A,NA	G,NA	1,NA	inf,NA	inf,NA	0.431451,NA	0.000462905	0.000462905
2	chr13:95654862:C:T	95654862	NA,T	NA,C	NA,1	NA,inf	NA,inf	NA,0.89959	0.000461798	0.000461798
2	chr13:95647992:T:C	95647992	NA,C	NA,T	NA,1	NA,inf	NA,inf	NA,0.905687	0.000459356	0.000459356
2	chr13:94958485:C:T	94958485	T,T	C,C	1,1	-inf,-inf	inf,inf	0.115513,1.89404	0.000459212	0.000459212
2	chr13:95305766:T:C	95305766	NA,C	NA,T	NA,1	NA,inf	NA,inf	NA,1.19341	0.000457741	0.000457741
2	chr13:95564280:A:G	95564280	NA,G	NA,A	NA,1	NA,-inf	NA,inf	NA,0.981178	0.000455492	0.000455492
2	chr13:95645331:TATATATATA:T	95645331	NA,T	NA,TATATATATA	NA,1	NA,inf	NA,inf	NA,0.895438	0.00045454	0.00045454
2	chr13:94934737:A:G	94934737	G,G	A,A	1,1	inf,-inf	inf,inf	2.14652,0.295596	0.000452149	0.000452149
2	chr13:94980516:C:T	94980516	T,T	C,C	1,1	inf,inf	inf,inf	1.86553,0.202446	0.000452145	0.000452145
2	chr13:94766709:G:A	94766709	NA,A	NA,G	NA,1	NA,inf	NA,inf	NA,0.869939	0.000450355	0.000450355
2	chr13:94906318:G:A	94906318	NA,A	NA,G	NA,1	NA,-inf	NA,inf	NA,0.989903	0.000449121	0.000449121
2	chr13:94889265:C:T	94889265	T,T	C,C	1,1	inf,-inf	inf,inf	0.0775985,2.2699	0.000447214	0.000447214
2	chr13:95197841:C:T	95197841	NA,T	NA,C	NA,1	NA,inf	NA,inf	NA,0.815359	0.00044586	0.00044586
2	chr13:95477762:G:A	95477762	NA,A	NA,G	NA,1	NA,-inf	NA,inf	NA,0.791826	0.000443808	0.000443808
2	chr13:95285859:C:G	95285859	NA,G	NA,C	NA,1	NA,inf	NA,inf	NA,1.26003	0.000443604	0.000443604
2	chr13:95206234:T:C	95206234	NA,C	NA,T	NA,1	NA,inf	NA,inf	NA,1.11216	0.000442112	0.000442112
2	chr13:94972513:A:G	94972513	NA,G	NA,A	NA,1	NA,inf	NA,inf	NA,0.844915	0.000441337	0.000441337
2	chr13:95446708:A:G	95446708	G,G	A,A	1,1	inf,-inf	inf,inf	2.20976,0.00200802	0.000440779	0.000440779
2	chr13:94935490:G:A	94935490	A,A	G,G	1,1	inf,inf	inf,inf	2.17115,0.248594	0.000439081	0.000439081
2	chr13:94798349:C:T	94798349	NA,T	NA,C	NA,1	NA,inf	NA,inf	NA,0.807878	0.000438262	0.000438262
2	chr13:94854032:A:G	94854032	G,NA	A,NA	1,NA	-inf,NA	inf,NA	1.32462,NA	0.000437671	0.000437671
2	chr13:94815854:T:G	94815854	NA,G	NA,T	NA,1	NA,inf	NA,inf	NA,0.923984	0.000437535	0.000437535
2	chr13:95148551:T:C	95148551	NA,C	NA,T	NA,1	NA,-inf	NA,inf	NA,0.610113	0.000436467	0.000436467
2	chr13:94836085:A:G	94836085	NA,G	NA,A	NA,1	NA,inf	NA,inf	NA,0.850942	0.000436035	0.000436035
2	chr13:95158453:T:G	95158453	NA,G	NA,T	NA,1	NA,-inf	NA,inf	NA,0.921882	0.000434963	0.000434963
2	chr13:95267083:T:C	95267083	NA,C	NA,T	NA,1	NA,inf	NA,inf	NA,1.30726	0.000433196	0.000433196
2	chr13:95208172:G:A	95208172	NA,A	NA,G	NA,1	NA,inf	NA,inf	NA,1.10747	0.000433174	0.000433174
2	chr13:94869217:T:C	94869217	C,C	T,T	1,1	-inf,inf	inf,inf	0.975485,1.54998	0.000433034	0.000433034
2	chr13:94864776:G:C	94864776	C,C	G,G	1,1	-inf,inf	inf,inf	1.74576,0.592832	0.000432538	0.000432538
2	chr13:95111002:C:A	95111002	NA,A	NA,C	NA,1	NA,inf	NA,inf	NA,0.833854	0.000430664	0.000430664
2	chr13:95348358:G:A	95348358	A,A	G,G	1,1	-inf,-inf	inf,inf	0.0367469,1.1439	0.000428236	0.000428236
2	chr13:94797066:G:A	94797066	NA,A	NA,G	NA,1	NA,inf	NA,inf	NA,0.813735	0.000423312	0.000423312
2	chr13:94834341:C:T	94834341	NA,T	NA,C	NA,1	NA,-inf	NA,inf	NA,0.989121	0.000422758	0.000422758
2	chr13:95209161:A:C	95209161	NA,C	NA,A	NA,1	NA,inf	NA,inf	NA,1.12201	0.000421725	0.000421725
2	chr13:95549343:C:T	95549343	NA,T	NA,C	NA,1	NA,-inf	NA,inf	NA,0.865057	0.000421491	0.000421491
2	chr13:95343056:G:C	95343056	C,C	G,G	1,1	-inf,inf	inf,inf	0.763289,0.233335	0.000419416	0.000419416
2	chr13:95446707:A:T	95446707	T,T	A,A	1,1	inf,inf	inf,inf	2.18449,0.00327576	0.000418129	0.000418129
2	chr13:95022033:G:A	95022033	NA,A	NA,G	NA,1	NA,inf	NA,inf	NA,0.787545	0.000417622	0.000417622
2	chr13:95175809:A:G	95175809	NA,G	NA,A	NA,1	NA,-inf	NA,inf	NA,1.2299	0.000417024	0.000417024
2	chr13:95651092:A:G	95651092	NA,G	NA,A	NA,1	NA,inf	NA,inf	NA,0.844148	0.000416065	0.000416065
2	chr13:94982190:A:G	94982190	G,G	A,A	1,1	inf,inf	inf,inf	1.81789,0.211777	0.000414512	0.000414512
2	chr13:95034206:T:C	95034206	NA,C	NA,T	NA,1	NA,inf	NA,inf	NA,0.832545	0.000413804	0.000413804
2	chr13:94977463:TGA:T	94977463	T,T	TGA,TGA	1,1	inf,inf	inf,inf	1.82585,0.166456	0.00041305	0.00041305
2	chr13:94945598:G:A	94945598	A,NA	G,NA	1,NA	inf,NA	inf,NA	1.27947,NA	0.000412678	0.000412678
2	chr13:94852800:G:A	94852800	NA,A	NA,G	NA,1	NA,inf	NA,inf	NA,0.829828	0.000409785	0.000409785
2	chr13:95565284:A:G	95565284	NA,G	NA,A	NA,1	NA,inf	NA,inf	NA,0.599262	0.000409668	0.000409668
2	chr13:94834619:G:A	94834619	NA,A	NA,G	NA,1	NA,inf	NA,inf	NA,0.812949	0.000407124	0.000407124
2	chr13:95418893:G:A	95418893	A,A	G,G	1,1	-inf,inf	inf,inf	0.388607,1.45189	0.00040667	0.00040667
2	chr13:94816385:G:A	94816385	NA,A	NA,G	NA,1	NA,inf	NA,inf	NA,0.874647	0.000406408	0.000406408
2	chr13:95224929:T:C	95224929	NA,C	NA,T	NA,1	NA,inf	NA,inf	NA,1.00391	0.00040527	0.00040527
2	chr13:95211690:G:A	95211690	NA,A	NA,G	NA,1	NA,inf	NA,inf	NA,1.00289	0.000404617	0.000404617
2	chr13:95343642:A:G	95343642	G,G	A,A	1,1	-inf,inf	inf,inf	0.750528,0.256719	0.00040456	0.00040456
2	chr13:95541021:C:T	95541021	T,NA	C,NA	1,NA	-inf,NA	inf,NA	1.43865,NA	0.000399599	0.000399599
2	chr13:95242131:A:G	95242131	G,NA	A,NA	1,NA	-inf,NA	inf,NA	2.73517,NA	0.000398257	0.000398257
2	chr13:95122072:A:C	95122072	NA,C	NA,A	NA,1	NA,inf	NA,inf	NA,0.787286	0.000398129	0.000398129
2	chr13:94994161:G:C	94994161	NA,C	NA,G	NA,1	NA,inf	NA,inf	NA,0.734917	0.000397415	0.000397415
2	chr13:95480779:A:G	95480779	NA,G	NA,A	NA,1	NA,inf	NA,inf	NA,0.664082	0.000396025	0.000396025
2	chr13:95369602:T:G	95369602	NA,G	NA,T	NA,1	NA,-inf	NA,inf	NA,0.798855	0.000394572	0.000394572
2	chr13:95227897:A:AT	95227897	AT,NA	A,NA	1,NA	-inf,NA	inf,NA	0.540348,NA	0.000392922	0.000392922
2	chr13:95001853:G:A	95001853	NA,A	NA,G	NA,1	NA,-inf	NA,inf	NA,0.934014	0.000392242	0.000392242
2	chr13:95152652:T:G	95152652	NA,G	NA,T	NA,1	NA,-inf	NA,inf	NA,0.550937	0.000392092	0.000392092
2	chr13:94820157:AT:A	94820157	A,NA	AT,NA	1,NA	-inf,NA	inf,NA	1.26234,NA	0.000391724	0.000391724
2	chr13:95040455:A:G	95040455	NA,G	NA,A	NA,1	NA,-inf	NA,inf	NA,0.816103	0.00038715	0.00038715
2	chr13:94906857:C:T	94906857	NA,T	NA,C	NA,1	NA,-inf	NA,inf	NA,1.00452	0.000386695	0.000386695
2	chr13:95371909:C:T	95371909	NA,T	NA,C	NA,1	NA,inf	NA,inf	NA,0.649657	0.000385527	0.000385527
2	chr13:94878315:T:G	94878315	G,G	T,T	1,1	inf,inf	inf,inf	1.70604,0.143983	0.000382937	0.000382937
2	chr13:95131471:T:C	95131471	NA,C	NA,T	NA,1	NA,inf	NA,inf	NA,1.06695	0.000380143	0.000380143
2	chr13:95033799:T:C	95033799	NA,C	NA,T	NA,1	NA,inf	NA,inf	NA,0.782004	0.000379794	0.000379794
2	chr13:95334519:G:A	95334519	A,A	G,G	1,1	-inf,-inf	inf,inf	0.0869494,1.06274	0.000379701	0.000379701
2	chr13:95236585:T:C	95236585	NA,C	NA,T	NA,1	NA,-inf	NA,inf	NA,1.71788	0.000379574	0.000379574
2	chr13:94760494:C:T	94760494	NA,T	NA,C	NA,1	NA,-inf	NA,inf	NA,0.938081	0.000379175	0.000379175
2	chr13:95579307:A:C	95579307	NA,C	NA,A	NA,1	NA,-inf	NA,inf	NA,0.836045	0.000378869	0.000378869
2	chr13:95109751:A:G	95109751	G,G	A,A	1,1	-inf,inf	inf,inf	1.39367,0.118904	0.000377044	0.000377044
2	chr13:94774994:G:A	94774994	NA,A	NA,G	NA,1	NA,-inf	NA,inf	NA,0.904994	0.00037693	0.00037693
2	chr13:95729825:C:G	95729825	NA,G	NA,C	NA,1	NA,-inf	NA,inf	NA,0.901316	0.000376083	0.000376083
2	chr13:95126023:A:G	95126023	NA,G	NA,A	NA,1	NA,-inf	NA,inf	NA,0.79994	0.000374936	0.000374936
2	chr13:95662156:C:T	95662156	NA,T	NA,C	NA,1	NA,inf	NA,inf	NA,0.792306	0.000372756	0.000372756
2	chr13:95380774:G:A	95380774	NA,A	NA,G	NA,1	NA,-inf	NA,inf	NA,0.689645	0.000371548	0.000371548
2	chr13:94989240:A:C	94989240	C,C	A,A	1,1	-inf,-inf	inf,inf	1.71695,0.122099	0.000371419	0.000371419
2	chr13:95259494:G:A	95259494	NA,A	NA,G	NA,1	NA,-inf	NA,inf	NA,1.00682	0.000369726	0.000369726
2	chr13:94805630:T:G	94805630	NA,G	NA,T	NA,1	NA,-inf	NA,inf	NA,0.823549	0.00036926	0.00036926
2	chr13:94952483:C:T	94952483	NA,T	NA,C	NA,1	NA,-inf	NA,inf	NA,0.951031	0.000367195	0.000367195
2	chr13:94839996:A:G	94839996	G,NA	A,NA	1,NA	-inf,NA	inf,NA	1.2311,NA	0.000366215	0.000366215
2	chr13:94996598:G:A	94996598	A,A	G,G	1,1	-inf,-inf	inf,inf	1.51323,0.0755291	0.000365882	0.000365882
2	chr13:95655308:G:A	95655308	NA,A	NA,G	NA,1	NA,inf	NA,inf	NA,0.758363	0.000364274	0.000364274
2	chr13:95412494:G:C	95412494	C,C	G,G	1,1	inf,-inf	inf,inf	0.703914,0.949822	0.000361842	0.000361842
2	chr13:94766957:C:T	94766957	NA,T	NA,C	NA,1	NA,-inf	NA,inf	NA,0.907346	0.000361469	0.000361469
2	chr13:95474943:A:G	95474943	G,G	A,A	1,1	-inf,inf	inf,inf	1.87928,0.014258	0.000361259	0.000361259
2	chr13:95000282:C:T	95000282	T,T	C,C	1,1	inf,-inf	inf,inf	1.77086,0.305498	0.000361252	0.000361252
2	chr13:95343370:T:C	95343370	C,C	T,T	1,1	-inf,inf	inf,inf	0.714042,0.293074	0.000360636	0.000360636
2	chr13:94860216:T:C	94860216	NA,C	NA,T	NA,1	NA,inf	NA,inf	NA,0.765522	0.000359274	0.000359274
2	chr13:95001220:G:A	95001220	NA,A	NA,G	NA,1	NA,-inf	NA,inf	NA,0.836823	0.000358769	0.000358769
2	chr13:94828001:T:G	94828001	G,G	T,T	1,1	inf,-inf	inf,inf	0.961954,0.859663	0.000358333	0.000358333
2	chr13:95395946:C:A	95395946	NA,A	NA,C	NA,1	NA,-inf	NA,inf	NA,0.641351	0.000358135	0.000358135
2	chr13:95133591:C:T	95133591	NA,T	NA,C	NA,1	NA,inf	NA,inf	NA,0.66075	0.00035793	0.00035793
2	chr13:94870760:T:G	94870760	NA,G	NA,T	NA,1	NA,inf	NA,inf	NA,0.582441	0.000357163	0.000357163
2	chr13:94872113:G:A	94872113	NA,A	NA,G	NA,1	NA,inf	NA,inf	NA,0.582044	0.00035585	0.00035585
2	chr13:94793382:AC:A	94793382	NA,A	NA,AC	NA,1	NA,inf	NA,inf	NA,0.691807	0.000354149	0.000354149
2	chr13:94772196:A:G	94772196	NA,G	NA,A	NA,1	NA,-inf	NA,inf	NA,0.893164	0.000353694	0.000353694
2	chr13:94870785:G:A	94870785	NA,A	NA,G	NA,1	NA,inf	NA,inf	NA,0.576563	0.000353403	0.000353403
2	chr13:95395859:A:T	95395859	NA,T	NA,A	NA,1	NA,-inf	NA,inf	NA,0.633672	0.00035326	0.00035326
2	chr13:94903948:C:A	94903948	NA,A	NA,C	NA,1	NA,-inf	NA,inf	NA,0.864092	0.000352817	0.000352817
2	chr13:95267238:T:C	95267238	NA,C	NA,T	NA,1	NA,-inf	NA,inf	NA,0.970778	0.000350675	0.000350675
2	chr13:94794195:A:G	94794195	NA,G	NA,A	NA,1	NA,inf	NA,inf	NA,0.687896	0.000350658	0.000350658
2	chr13:95204435:TG:T	95204435	T,T	TG,TG	1,1	inf,-inf	inf,inf	1.35755,0.0270226	0.000350064	0.000350064
2	chr13:95181657:T:A	95181657	NA,A	NA,T	NA,1	NA,inf	NA,inf	NA,0.643969	0.000349299	0.000349299
2	chr13:95661132:T:A	95661132	NA,A	NA,T	NA,1	NA,inf	NA,inf	NA,0.745536	0.0003492	0.0003492
2	chr13:94768698:T:C	94768698	NA,C	NA,T	NA,1	NA,-inf	NA,inf	NA,0.883513	0.000348529	0.000348529
2	chr13:94871072:C:T	94871072	NA,T	NA,C	NA,1	NA,inf	NA,inf	NA,0.570932	0.000348455	0.000348455
2	chr13:94849783:A:G	94849783	NA,G	NA,A	NA,1	NA,inf	NA,inf	NA,0.726079	0.000346792	0.000346792
2	chr13:94995321:G:A	94995321	A,A	G,G	1,1	inf,inf	inf,inf	1.74319,0.247298	0.000346732	0.000346732
2	chr13:95351476:C:T	95351476	NA,T	NA,C	NA,1	NA,-inf	NA,inf	NA,0.876414	0.000346721	0.000346721
2	chr13:95345111:A:G	95345111	NA,G	NA,A	NA,1	NA,inf	NA,inf	NA,1.0471	0.000346189	0.000346189
2	chr13:95635461:T:C	95635461	NA,C	NA,T	NA,1	NA,-inf	NA,inf	NA,0.885369	0.000346147	0.000346147
2	chr13:95366073:G:A	95366073	NA,A	NA,G	NA,1	NA,inf	NA,inf	NA,0.66105	0.000345804	0.000345804
2	chr13:94938438:G:A	94938438	A,A	G,G	1,1	inf,inf	inf,inf	2.06873,0.224173	0.000345631	0.000345631
2	chr13:95389356:G:A	95389356	NA,A	NA,G	NA,1	NA,-inf	NA,inf	NA,0.731982	0.000345473	0.000345473
2	chr13:95407970:C:T	95407970	NA,T	NA,C	NA,1	NA,-inf	NA,inf	NA,0.79563	0.00034528	0.00034528
2	chr13:95126004:C:T	95126004	NA,T	NA,C	NA,1	NA,inf	NA,inf	NA,0.655465	0.000344915	0.000344915
2	chr13:95037688:C:T	95037688	NA,T	NA,C	NA,1	NA,inf	NA,inf	NA,0.63908	0.000344506	0.000344506
2	chr13:95589311:C:T	95589311	NA,T	NA,C	NA,1	NA,-inf	NA,inf	NA,0.837438	0.000344295	0.000344295
2	chr13:94829609:G:A	94829609	A,A	G,G	1,1	inf,-inf	inf,inf	1.46221,0.382664	0.00034296	0.00034296
2	chr13:95371812:TTTCTTA:T	95371812	T,NA	TTTCTTA,NA	1,NA	-inf,NA	inf,NA	1.85462,NA	0.000342347	0.000342347
2	chr13:94873362:T:C	94873362	NA,C	NA,T	NA,1	NA,inf	NA,inf	NA,0.560896	0.000342062	0.000342062
2	chr13:95174253:T:G	95174253	NA,G	NA,T	NA,1	NA,inf	NA,inf	NA,0.636341	0.000341743	0.000341743
2	chr13:95270139:T:C	95270139	NA,C	NA,T	NA,1	NA,inf	NA,inf	NA,0.549416	0.000341716	0.000341716
2	chr13:94930559:T:C	94930559	NA,C	NA,T	NA,1	NA,inf	NA,inf	NA,0.693531	0.000341304	0.000341304
2	chr13:94873621:G:C	94873621	NA,C	NA,G	NA,1	NA,inf	NA,inf	NA,0.559654	0.000340498	0.000340498
2	chr13:95313806:TG:T	95313806	T,T	TG,TG	1,1	-inf,-inf	inf,inf	1.75344,1.7579	0.000339271	0.000339271
2	chr13:95096130:T:C	95096130	C,NA	T,NA	1,NA	-inf,NA	inf,NA	1.39824,NA	0.000338954	0.000338954
2	chr13:95452093:G:T	95452093	T,T	G,G	1,1	-inf,-inf	inf,inf	1.74737,0.432119	0.00033792	0.00033792
2	chr13:94876016:C:A	94876016	NA,A	NA,C	NA,1	NA,inf	NA,inf	NA,0.554249	0.000337914	0.000337914
2	chr13:95509750:G:A	95509750	A,NA	G,NA	1,NA	-inf,NA	inf,NA	1.33843,NA	0.000337199	0.000337199
2	chr13:95717565:G:A	95717565	NA,A	NA,G	NA,1	NA,-inf	NA,inf	NA,0.829467	0.000336784	0.000336784
2	chr13:95394631:G:A	95394631	NA,A	NA,G	NA,1	NA,-inf	NA,inf	NA,0.940862	0.000336268	0.000336268
2	chr13:94876451:G:A	94876451	NA,A	NA,G	NA,1	NA,inf	NA,inf	NA,0.550365	0.000336069	0.000336069
2	chr13:94796785:G:A	94796785	NA,A	NA,G	NA,1	NA,inf	NA,inf	NA,0.663499	0.000335612	0.000335612
2	chr13:94875214:G:A	94875214	NA,A	NA,G	NA,1	NA,inf	NA,inf	NA,0.551259	0.000335585	0.000335585
2	chr13:94951081:CCAAAGTGTG:C	94951081	C,C	CCAAAGTGTG,CCAAAGTGTG	1,1	-inf,-inf	inf,inf	0.0181775,1.72985	0.000334687	0.000334687
2	chr13:94918011:G:A	94918011	NA,A	NA,G	NA,1	NA,-inf	NA,inf	NA,0.903471	0.00033432	0.00033432
2	chr13:95607083:G:A	95607083	NA,A	NA,G	NA,1	NA,-inf	NA,inf	NA,0.874277	0.000334111	0.000334111
2	chr13:94873250:C:T	94873250	NA,T	NA,C	NA,1	NA,inf	NA,inf	NA,0.548027	0.000333892	0.000333892
2	chr13:95511049:G:C	95511049	NA,C	NA,G	NA,1	NA,-inf	NA,inf	NA,0.860529	0.000333463	0.000333463
2	chr13:95166374:T:C	95166374	NA,C	NA,T	NA,1	NA,-inf	NA,inf	NA,0.728805	0.000332957	0.000332957
2	chr13:94873382:A:G	94873382	NA,G	NA,A	NA,1	NA,inf	NA,inf	NA,0.545766	0.000332631	0.000332631
2	chr13:94957010:G:A	94957010	A,A	G,G	1,1	-inf,-inf	inf,inf	0.0307146,1.72968	0.000332272	0.000332272
2	chr13:95138587:G:A	95138587	NA,A	NA,G	NA,1	NA,inf	NA,inf	NA,0.612395	0.000331345	0.000331345
2	chr13:95725757:T:C	95725757	NA,C	NA,T	NA,1	NA,-inf	NA,inf	NA,0.816713	0.000330233	0.000330233
2	chr13:95475641:G:A	95475641	A,A	G,G	1,1	-inf,-inf	inf,inf	1.81118,0.0340597	0.000330158	0.000330158
2	chr13:95724738:G:C	95724738	NA,C	NA,G	NA,1	NA,-inf	NA,inf	NA,0.861897	0.000329839	0.000329839
2	chr13:94837696:C:T	94837696	T,NA	C,NA	1,NA	-inf,NA	inf,NA	1.23265,NA	0.000329694	0.000329694
2	chr13:95618752:G:A	95618752	NA,A	NA,G	NA,1	NA,-inf	NA,inf	NA,0.758439	0.000329424	0.000329424
2	chr13:94871715:A:T	94871715	NA,T	NA,A	NA,1	NA,inf	NA,inf	NA,0.540351	0.000329336	0.000329336
2	chr13:94988118:T:C	94988118	NA,C	NA,T	NA,1	NA,-inf	NA,inf	NA,0.820547	0.000329288	0.000329288
2	chr13:94872777:G:A	94872777	NA,A	NA,G	NA,1	NA,inf	NA,inf	NA,0.539345	0.000328636	0.000328636
2	chr13:95003121:C:G	95003121	NA,G	NA,C	NA,1	NA,inf	NA,inf	NA,0.655681	0.000328455	0.000328455
2	chr13:94876481:C:T	94876481	NA,T	NA,C	NA,1	NA,inf	NA,inf	NA,0.538823	0.000328432	0.000328432
2	chr13:95320774:C:A	95320774	A,NA	C,NA	1,NA	-inf,NA	inf,NA	2.11412,NA	0.000327836	0.000327836
2	chr13:94871025:C:T	94871025	NA,T	NA,C	NA,1	NA,inf	NA,inf	NA,0.537682	0.000327795	0.000327795
2	chr13:95396057:C:T	95396057	NA,T	NA,C	NA,1	NA,-inf	NA,inf	NA,0.591217	0.000327783	0.000327783
2	chr13:94873483:A:C	94873483	NA,C	NA,A	NA,1	NA,-inf	NA,inf	NA,0.776311	0.00032752	0.00032752
2	chr13:95046926:C:T	95046926	NA,T	NA,C	NA,1	NA,inf	NA,inf	NA,0.589075	0.000327296	0.000327296
2	chr13:94864185:T:A	94864185	A,A	T,T	1,1	-inf,inf	inf,inf	1.63466,0.544896	0.000326931	0.000326931
2	chr13:95256951:G:A	95256951	NA,A	NA,G	NA,1	NA,-inf	NA,inf	NA,1.06945	0.000326809	0.000326809
2	chr13:95249571:A:T	95249571	NA,T	NA,A	NA,1	NA,-inf	NA,inf	NA,1.05377	0.000326664	0.000326664
2	chr13:95369883:T:C	95369883	C,NA	T,NA	1,NA	inf,NA	inf,NA	1.85986,NA	0.000326573	0.000326573
2	chr13:94878210:T:A	94878210	NA,A	NA,T	NA,1	NA,inf	NA,inf	NA,0.534384	0.000326368	0.000326368
2	chr13:94878211:T:C	94878211	NA,C	NA,T	NA,1	NA,inf	NA,inf	NA,0.534384	0.000326368	0.000326368
2	chr13:94876452:T:C	94876452	NA,C	NA,T	NA,1	NA,inf	NA,inf	NA,0.532887	0.000325494	0.000325494
2	chr13:94875307:T:C	94875307	NA,C	NA,T	NA,1	NA,inf	NA,inf	NA,0.533454	0.000325315	0.000325315
2	chr13:94871253:A:G	94871253	NA,G	NA,A	NA,1	NA,inf	NA,inf	NA,0.533546	0.000325314	0.000325314
2	chr13:95640116:C:G	95640116	NA,G	NA,C	NA,1	NA,-inf	NA,inf	NA,0.811714	0.000324781	0.000324781
2	chr13:95635944:G:A	95635944	NA,A	NA,G	NA,1	NA,inf	NA,inf	NA,0.692463	0.000324333	0.000324333
2	chr13:94871120:C:T	94871120	NA,T	NA,C	NA,1	NA,inf	NA,inf	NA,0.531733	0.000324271	0.000324271
2	chr13:94952084:A:T	94952084	T,T	A,A	1,1	inf,-inf	inf,inf	1.33179,0.808741	0.00032399	0.00032399
2	chr13:94887146:C:T	94887146	NA,T	NA,C	NA,1	NA,inf	NA,inf	NA,0.685131	0.000323526	0.000323526
2	chr13:95053698:C:T	95053698	NA,T	NA,C	NA,1	NA,-inf	NA,inf	NA,0.783995	0.000323227	0.000323227
2	chr13:94874829:G:T	94874829	NA,T	NA,G	NA,1	NA,inf	NA,inf	NA,0.529917	0.000323204	0.000323204
2	chr13:95658012:C:T	95658012	NA,T	NA,C	NA,1	NA,inf	NA,inf	NA,0.696971	0.0003224	0.0003224
2	chr13:95105018:T:C	95105018	NA,C	NA,T	NA,1	NA,-inf	NA,inf	NA,0.785756	0.000321727	0.000321727
2	chr13:95153198:T:C	95153198	C,NA	T,NA	1,NA	-inf,NA	inf,NA	2.0179,NA	0.000321504	0.000321504
2	chr13:95146105:G:A	95146105	NA,A	NA,G	NA,1	NA,-inf	NA,inf	NA,0.750447	0.000321502	0.000321502
2	chr13:95279341:G:C	95279341	NA,C	NA,G	NA,1	NA,inf	NA,inf	NA,1.01864	0.00032141	0.00032141
2	chr13:94772540:T:G	94772540	NA,G	NA,T	NA,1	NA,-inf	NA,inf	NA,0.675123	0.000321291	0.000321291
2	chr13:95202397:C:G	95202397	NA,G	NA,C	NA,1	NA,inf	NA,inf	NA,0.7897	0.000320761	0.000320761
2	chr13:94876667:C:T	94876667	NA,T	NA,C	NA,1	NA,inf	NA,inf	NA,0.525369	0.000320715	0.000320715
2	chr13:95464199:C:A	95464199	NA,A	NA,C	NA,1	NA,inf	NA,inf	NA,0.647989	0.000320592	0.000320592
2	chr13:95430582:A:G	95430582	NA,G	NA,A	NA,1	NA,-inf	NA,inf	NA,0.857076	0.000320563	0.000320563
2	chr13:94870183:G:A	94870183	NA,A	NA,G	NA,1	NA,inf	NA,inf	NA,0.524529	0.000320208	0.000320208
2	chr13:95157898:G:A	95157898	NA,A	NA,G	NA,1	NA,inf	NA,inf	NA,0.612049	0.000319828	0.000319828
2	chr13:94803654:A:G	94803654	NA,G	NA,A	NA,1	NA,-inf	NA,inf	NA,0.761647	0.00031977	0.00031977
2	chr13:95076046:T:C	95076046	NA,C	NA,T	NA,1	NA,inf	NA,inf	NA,0.632859	0.000319533	0.000319533
2	chr13:94915073:C:A	94915073	A,A	C,C	1,1	inf,-inf	inf,inf	0.595477,1.29062	0.000319524	0.000319524
2	chr13:94876942:G:A	94876942	NA,A	NA,G	NA,1	NA,inf	NA,inf	NA,0.522918	0.000319034	0.000319034
2	chr13:94905301:T:C	94905301	NA,C	NA,T	NA,1	NA,inf	NA,inf	NA,0.655669	0.000318581	0.000318581
2	chr13:95474486:T:TA	95474486	NA,TA	NA,T	NA,1	NA,-inf	NA,inf	NA,0.720089	0.000318409	0.000318409
2	chr13:95045084:T:A	95045084	NA,A	NA,T	NA,1	NA,inf	NA,inf	NA,0.573051	0.000318317	0.000318317
2	chr13:95569490:A:G	95569490	NA,G	NA,A	NA,1	NA,-inf	NA,inf	NA,0.787927	0.000318218	0.000318218
2	chr13:95735849:T:G	95735849	G,NA	T,NA	1,NA	inf,NA	inf,NA	1.26001,NA	0.000318017	0.000318017
2	chr13:94862306:G:GTCTA	94862306	GTCTA,GTCTA	G,G	1,1	-inf,inf	inf,inf	1.63039,0.711104	0.000317935	0.000317935
2	chr13:94874524:G:C	94874524	NA,C	NA,G	NA,1	NA,inf	NA,inf	NA,0.520512	0.000317855	0.000317855
2	chr13:94878205:C:T	94878205	NA,T	NA,C	NA,1	NA,inf	NA,inf	NA,0.518369	0.000317294	0.000317294
2	chr13:95452693:T:C	95452693	C,C	T,T	1,1	-inf,-inf	inf,inf	1.76313,0.374745	0.000316593	0.000316593
2	chr13:95506117:C:T	95506117	NA,T	NA,C	NA,1	NA,-inf	NA,inf	NA,0.846537	0.000315965	0.000315965
2	chr13:95322322:C:T	95322322	T,NA	C,NA	1,NA	inf,NA	inf,NA	0.418557,NA	0.000315731	0.000315731
2	chr13:94876104:C:G	94876104	NA,G	NA,C	NA,1	NA,inf	NA,inf	NA,0.516231	0.000315376	0.000315376
2	chr13:95433480:T:C	95433480	NA,C	NA,T	NA,1	NA,-inf	NA,inf	NA,0.762647	0.00031526	0.00031526
2	chr13:94746257:C:T	94746257	NA,T	NA,C	NA,1	NA,-inf	NA,inf	NA,0.793782	0.000315196	0.000315196
2	chr13:95512842:C:T	95512842	NA,T	NA,C	NA,1	NA,-inf	NA,inf	NA,0.711923	0.000314678	0.000314678
2	chr13:95636794:G:C	95636794	NA,C	NA,G	NA,1	NA,inf	NA,inf	NA,0.704315	0.000314343	0.000314343
2	chr13:94938410:T:TCTG	94938410	NA,TCTG	NA,T	NA,1	NA,-inf	NA,inf	NA,0.786025	0.000314262	0.000314262
2	chr13:95255489:C:T	95255489	NA,T	NA,C	NA,1	NA,inf	NA,inf	NA,1.05132	0.000313839	0.000313839
2	chr13:95506311:G:C	95506311	NA,C	NA,G	NA,1	NA,-inf	NA,inf	NA,0.839979	0.000313357	0.000313357
2	chr13:94883779:G:T	94883779	NA,T	NA,G	NA,1	NA,inf	NA,inf	NA,0.636456	0.000312918	0.000312918
2	chr13:94835289:G:A	94835289	A,NA	G,NA	1,NA	-inf,NA	inf,NA	1.14246,NA	0.000312788	0.000312788
2	chr13:95338219:C:T	95338219	NA,T	NA,C	NA,1	NA,-inf	NA,inf	NA,0.807225	0.000312768	0.000312768
2	chr13:95412241:A:C	95412241	C,C	A,A	1,1	inf,-inf	inf,inf	0.480205,1.22927	0.000312226	0.000312226
2	chr13:95684850:G:A	95684850	NA,A	NA,G	NA,1	NA,-inf	NA,inf	NA,0.778185	0.000311341	0.000311341
2	chr13:95476531:A:C	95476531	NA,C	NA,A	NA,1	NA,-inf	NA,inf	NA,0.80047	0.000310843	0.000310843
2	chr13:94863452:A:G	94863452	G,G	A,A	1,1	-inf,inf	inf,inf	1.72865,0.407908	0.000310491	0.000310491
2	chr13:95030267:C:T	95030267	NA,T	NA,C	NA,1	NA,inf	NA,inf	NA,0.621921	0.000310239	0.000310239
2	chr13:95165864:A:C	95165864	NA,C	NA,A	NA,1	NA,-inf	NA,inf	NA,0.684499	0.000310038	0.000310038
2	chr13:95386572:A:C	95386572	NA,C	NA,A	NA,1	NA,-inf	NA,inf	NA,0.541292	0.000309805	0.000309805
2	chr13:95040384:A:G	95040384	NA,G	NA,A	NA,1	NA,inf	NA,inf	NA,0.557385	0.000309709	0.000309709
2	chr13:94808615:A:G	94808615	NA,G	NA,A	NA,1	NA,-inf	NA,inf	NA,0.80596	0.000309247	0.000309247
2	chr13:95471492:G:A	95471492	A,A	G,G	1,1	-inf,inf	inf,inf	1.81449,0.0534306	0.00030922	0.00030922
2	chr13:95452902:T:C	95452902	C,C	T,T	1,1	-inf,-inf	inf,inf	1.74906,0.375589	0.000308963	0.000308963
2	chr13:95355665:A:T	95355665	T,T	A,A	1,1	inf,inf	inf,inf	2.60098,0.778806	0.000308924	0.000308924
2	chr13:95309064:G:A	95309064	NA,A	NA,G	NA,1	NA,inf	NA,inf	NA,0.691693	0.000307061	0.000307061
2	chr13:95025129:G:C	95025129	NA,C	NA,G	NA,1	NA,inf	NA,inf	NA,0.527462	0.000306967	0.000306967
2	chr13:95474536:C:T	95474536	NA,T	NA,C	NA,1	NA,-inf	NA,inf	NA,0.696372	0.000306703	0.000306703
2	chr13:94851874:C:T	94851874	NA,T	NA,C	NA,1	NA,inf	NA,inf	NA,0.61931	0.000306447	0.000306447
2	chr13:94882052:T:C	94882052	NA,C	NA,T	NA,1	NA,-inf	NA,inf	NA,0.798794	0.000305471	0.000305471
2	chr13:95017614:T:C	95017614	NA,C	NA,T	NA,1	NA,inf	NA,inf	NA,0.522276	0.000305309	0.000305309
2	chr13:94881302:G:C	94881302	NA,C	NA,G	NA,1	NA,inf	NA,inf	NA,0.789534	0.00030491	0.00030491
2	chr13:94816359:C:G	94816359	NA,G	NA,C	NA,1	NA,-inf	NA,inf	NA,0.793306	0.000304897	0.000304897
2	chr13:94960875:A:G	94960875	NA,G	NA,A	NA,1	NA,-inf	NA,inf	NA,0.80736	0.000304778	0.000304778
2	chr13:95451529:C:T	95451529	NA,T	NA,C	NA,1	NA,inf	NA,inf	NA,0.616643	0.000304644	0.000304644
2	chr13:95366154:T:C	95366154	NA,C	NA,T	NA,1	NA,inf	NA,inf	NA,0.521387	0.000303651	0.000303651
2	chr13:95368009:A:C	95368009	NA,C	NA,A	NA,1	NA,inf	NA,inf	NA,0.505805	0.00030364	0.00030364
2	chr13:94772877:T:G	94772877	NA,G	NA,T	NA,1	NA,-inf	NA,inf	NA,0.638389	0.000303143	0.000303143
2	chr13:95475880:G:A	95475880	NA,A	NA,G	NA,1	NA,inf	NA,inf	NA,0.669058	0.000302555	0.000302555
2	chr13:94925677:T:C	94925677	NA,C	NA,T	NA,1	NA,inf	NA,inf	NA,0.588116	0.000302528	0.000302528
2	chr13:94873806:C:T	94873806	NA,T	NA,C	NA,1	NA,inf	NA,inf	NA,0.492852	0.000302332	0.000302332
2	chr13:95662933:C:A	95662933	A,NA	C,NA	1,NA	-inf,NA	inf,NA	1.37436,NA	0.000301762	0.000301762
2	chr13:95719969:A:C	95719969	NA,C	NA,A	NA,1	NA,inf	NA,inf	NA,0.654211	0.0003013	0.0003013
2	chr13:95668977:C:G	95668977	NA,G	NA,C	NA,1	NA,inf	NA,inf	NA,0.609084	0.000301217	0.000301217
2	chr13:95716305:G:A	95716305	NA,A	NA,G	NA,1	NA,inf	NA,inf	NA,0.653861	0.000301175	0.000301175
2	chr13:95486134:C:T	95486134	NA,T	NA,C	NA,1	NA,-inf	NA,inf	NA,0.808645	0.000300972	0.000300972
2	chr13:95056890:T:C	95056890	NA,C	NA,T	NA,1	NA,-inf	NA,inf	NA,0.714555	0.000300754	0.000300754
2	chr13:95605014:A:G	95605014	NA,G	NA,A	NA,1	NA,-inf	NA,inf	NA,0.700238	0.000298117	0.000298117
2	chr13:95056413:T:C	95056413	NA,C	NA,T	NA,1	NA,inf	NA,inf	NA,0.524223	0.000297843	0.000297843
2	chr13:95411750:G:A	95411750	NA,A	NA,G	NA,1	NA,-inf	NA,inf	NA,0.741952	0.000297663	0.000297663
2	chr13:95214334:G:A	95214334	NA,A	NA,G	NA,1	NA,inf	NA,inf	NA,0.471664	0.000297347	0.000297347
2	chr13:95457530:G:A	95457530	A,A	G,G	1,1	-inf,-inf	inf,inf	1.74405,0.053964	0.000296994	0.000296994
2	chr13:94814281:A:G	94814281	NA,G	NA,A	NA,1	NA,-inf	NA,inf	NA,0.775606	0.000296867	0.000296867
2	chr13:94814129:A:C	94814129	NA,C	NA,A	NA,1	NA,-inf	NA,inf	NA,0.774325	0.000296327	0.000296327
2	chr13:94921368:G:A	94921368	NA,A	NA,G	NA,1	NA,inf	NA,inf	NA,0.552031	0.000296008	0.000296008
2	chr13:95035893:T:C	95035893	NA,C	NA,T	NA,1	NA,inf	NA,inf	NA,0.549921	0.000295564	0.000295564
2	chr13:94864357:T:C	94864357	C,C	T,T	1,1	-inf,inf	inf,inf	1.56924,0.554904	0.000295073	0.000295073
2	chr13:94770497:A:G	94770497	NA,G	NA,A	NA,1	NA,-inf	NA,inf	NA,0.690383	0.000294688	0.000294688
2	chr13:94815300:C:T	94815300	NA,T	NA,C	NA,1	NA,-inf	NA,inf	NA,0.769929	0.00029456	0.00029456
2	chr13:95730847:G:A	95730847	NA,A	NA,G	NA,1	NA,inf	NA,inf	NA,0.632474	0.000294444	0.000294444
2	chr13:94819427:G:A	94819427	NA,A	NA,G	NA,1	NA,inf	NA,inf	NA,0.66446	0.000293594	0.000293594
2	chr13:95203233:G:A	95203233	A,A	G,G	1,1	inf,-inf	inf,inf	1.27981,0.235922	0.000293233	0.000293233
2	chr13:95715778:C:T	95715778	NA,T	NA,C	NA,1	NA,-inf	NA,inf	NA,0.769623	0.000293009	0.000293009
2	chr13:95202513:C:T	95202513	NA,T	NA,C	NA,1	NA,inf	NA,inf	NA,1.09225	0.000292684	0.000292684
2	chr13:95376058:CAGAGT:C	95376058	NA,C	NA,CAGAGT	NA,1	NA,inf	NA,inf	NA,0.499307	0.000292647	0.000292647
2	chr13:95367996:T:C	95367996	NA,C	NA,T	NA,1	NA,inf	NA,inf	NA,0.498677	0.000292622	0.000292622
2	chr13:95412530:T:G	95412530	G,G	T,T	1,1	inf,-inf	inf,inf	0.54756,1.14286	0.000292506	0.000292506
2	chr13:94864386:T:C	94864386	C,C	T,T	1,1	-inf,inf	inf,inf	1.57976,0.538154	0.000292404	0.000292404
2	chr13:95144910:G:A	95144910	NA,A	NA,G	NA,1	NA,-inf	NA,inf	NA,0.688611	0.000291228	0.000291228
2	chr13:95343842:C:T	95343842	T,T	C,C	1,1	-inf,-inf	inf,inf	2.23611,0.48074	0.000290549	0.000290549
2	chr13:94759870:G:A	94759870	NA,A	NA,G	NA,1	NA,-inf	NA,inf	NA,0.678094	0.000289252	0.000289252
2	chr13:94863641:A:G	94863641	G,G	A,A	1,1	-inf,inf	inf,inf	1.61052,0.497808	0.000288106	0.000288106
2	chr13:95366573:A:G	95366573	NA,G	NA,A	NA,1	NA,-inf	NA,inf	NA,0.593933	0.000287513	0.000287513
2	chr13:94888480:G:T	94888480	NA,T	NA,G	NA,1	NA,-inf	NA,inf	NA,0.716306	0.000287089	0.000287089
2	chr13:95521585:C:T	95521585	T,NA	C,NA	1,NA	-inf,NA	inf,NA	1.11367,NA	0.000287033	0.000287033
2	chr13:95214834:C:T	95214834	T,NA	C,NA	1,NA	-inf,NA	inf,NA	0.751538,NA	0.000286689	0.000286689
2	chr13:95064579:G:C	95064579	NA,C	NA,G	NA,1	NA,-inf	NA,inf	NA,0.658842	0.00028611	0.00028611
2	chr13:95223542:C:G	95223542	NA,G	NA,C	NA,1	NA,inf	NA,inf	NA,0.554396	0.000285877	0.000285877
2	chr13:94858364:T:C	94858364	NA,C	NA,T	NA,1	NA,inf	NA,inf	NA,0.59632	0.000285858	0.000285858
2	chr13:94747376:T:C	94747376	NA,C	NA,T	NA,1	NA,-inf	NA,inf	NA,0.664976	0.000285276	0.000285276
2	chr13:95202523:C:T	95202523	T,T	C,C	1,1	inf,-inf	inf,inf	1.26699,0.213069	0.000284221	0.000284221
2	chr13:95698627:T:C	95698627	NA,C	NA,T	NA,1	NA,inf	NA,inf	NA,0.613429	0.000283892	0.000283892
2	chr13:95407959:A:C	95407959	NA,C	NA,A	NA,1	NA,-inf	NA,inf	NA,0.726645	0.00028377	0.00028377
2	chr13:95142436:G:T	95142436	NA,T	NA,G	NA,1	NA,-inf	NA,inf	NA,0.665854	0.000283716	0.000283716
2	chr13:94881506:T:G	94881506	NA,G	NA,T	NA,1	NA,inf	NA,inf	NA,0.741616	0.000283525	0.000283525
2	chr13:95012092:G:A	95012092	NA,A	NA,G	NA,1	NA,-inf	NA,inf	NA,0.75457	0.000281465	0.000281465
2	chr13:95091793:C:T	95091793	T,T	C,C	1,1	inf,inf	inf,inf	1.02709,1.18387	0.000281347	0.000281347
2	chr13:95462590:G:A	95462590	NA,A	NA,G	NA,1	NA,-inf	NA,inf	NA,0.667251	0.000281145	0.000281145
2	chr13:95205915:G:A	95205915	NA,A	NA,G	NA,1	NA,inf	NA,inf	NA,0.555098	0.000281142	0.000281142
2	chr13:94884563:A:G	94884563	NA,G	NA,A	NA,1	NA,-inf	NA,inf	NA,0.619791	0.000280656	0.000280656
2	chr13:95032394:T:C	95032394	NA,C	NA,T	NA,1	NA,-inf	NA,inf	NA,0.677442	0.000280417	0.000280417
2	chr13:95588608:A:C	95588608	C,NA	A,NA	1,NA	inf,NA	inf,NA	1.38965,NA	0.000280414	0.000280414
2	chr13:95347760:G:A	95347760	A,NA	G,NA	1,NA	inf,NA	inf,NA	1.05572,NA	0.000280402	0.000280402
2	chr13:95287826:A:C	95287826	NA,C	NA,A	NA,1	NA,inf	NA,inf	NA,0.638708	0.000279751	0.000279751
2	chr13:95715378:A:G	95715378	NA,G	NA,A	NA,1	NA,-inf	NA,inf	NA,0.704001	0.000279101	0.000279101
2	chr13:94818044:T:A	94818044	A,NA	T,NA	1,NA	inf,NA	inf,NA	1.04807,NA	0.000278292	0.000278292
2	chr13:95074284:G:A	95074284	NA,A	NA,G	NA,1	NA,-inf	NA,inf	NA,0.640861	0.000278064	0.000278064
2	chr13:95199556:G:A	95199556	NA,A	NA,G	NA,1	NA,inf	NA,inf	NA,1.0437	0.000277948	0.000277948
2	chr13:94819069:C:T	94819069	NA,T	NA,C	NA,1	NA,inf	NA,inf	NA,0.549001	0.000277149	0.000277149
2	chr13:95360404:G:A	95360404	A,NA	G,NA	1,NA	inf,NA	inf,NA	1.21456,NA	0.00027696	0.00027696
2	chr13:95604813:C:T	95604813	T,NA	C,NA	1,NA	inf,NA	inf,NA	1.04401,NA	0.000276023	0.000276023
2	chr13:94919823:T:C	94919823	NA,C	NA,T	NA,1	NA,inf	NA,inf	NA,0.552281	0.000275335	0.000275335
2	chr13:94778248:G:A	94778248	NA,A	NA,G	NA,1	NA,-inf	NA,inf	NA,0.615216	0.000275079	0.000275079
2	chr13:95071279:A:G	95071279	NA,G	NA,A	NA,1	NA,inf	NA,inf	NA,0.519541	0.000275011	0.000275011
2	chr13:95272905:A:AAAAAT	95272905	NA,AAAAAT	NA,A	NA,1	NA,inf	NA,inf	NA,0.443846	0.00027388	0.00027388
2	chr13:95671195:T:C	95671195	NA,C	NA,T	NA,1	NA,inf	NA,inf	NA,0.600693	0.0002733	0.0002733
2	chr13:95342103:G:A	95342103	NA,A	NA,G	NA,1	NA,inf	NA,inf	NA,0.511556	0.000273189	0.000273189
2	chr13:95266597:C:T	95266597	NA,T	NA,C	NA,1	NA,inf	NA,inf	NA,0.508405	0.00027276	0.00027276
2	chr13:95198119:T:C	95198119	NA,C	NA,T	NA,1	NA,inf	NA,inf	NA,1.0304	0.000272447	0.000272447
2	chr13:95413388:T:C	95413388	NA,C	NA,T	NA,1	NA,-inf	NA,inf	NA,0.683598	0.000272336	0.000272336
2	chr13:95731241:G:A	95731241	NA,A	NA,G	NA,1	NA,-inf	NA,inf	NA,0.686662	0.000272142	0.000272142
2	chr13:95273462:G:A	95273462	NA,A	NA,G	NA,1	NA,inf	NA,inf	NA,0.454917	0.000271634	0.000271634
2	chr13:94863749:T:A	94863749	A,A	T,T	1,1	-inf,inf	inf,inf	1.58656,0.490485	0.000271568	0.000271568
2	chr13:95740294:G:T	95740294	NA,T	NA,G	NA,1	NA,-inf	NA,inf	NA,0.722605	0.000269989	0.000269989
2	chr13:95049664:A:T	95049664	T,T	A,A	1,1	inf,inf	inf,inf	1.51039,0.685148	0.000269689	0.000269689
2	chr13:95717261:T:C	95717261	C,NA	T,NA	1,NA	-inf,NA	inf,NA	1.30443,NA	0.000269547	0.000269547
2	chr13:95025096:A:G	95025096	NA,G	NA,A	NA,1	NA,inf	NA,inf	NA,0.45574	0.000269113	0.000269113
2	chr13:95315132:C:T	95315132	T,T	C,C	1,1	-inf,-inf	inf,inf	1.53176,1.71544	0.000268761	0.000268761
2	chr13:94886974:A:C	94886974	NA,C	NA,A	NA,1	NA,-inf	NA,inf	NA,0.60278	0.000268521	0.000268521
2	chr13:95272997:A:G	95272997	NA,G	NA,A	NA,1	NA,inf	NA,inf	NA,0.429792	0.000268276	0.000268276
2	chr13:95064936:C:G	95064936	NA,G	NA,C	NA,1	NA,-inf	NA,inf	NA,0.616401	0.000268227	0.000268227
2	chr13:95383607:A:G	95383607	NA,G	NA,A	NA,1	NA,inf	NA,inf	NA,0.712245	0.000268215	0.000268215
2	chr13:95060995:T:C	95060995	NA,C	NA,T	NA,1	NA,-inf	NA,inf	NA,0.616264	0.000268168	0.000268168
2	chr13:95436738:G:A	95436738	A,NA	G,NA	1,NA	inf,NA	inf,NA	0.83107,NA	0.000267977	0.000267977
2	chr13:95129797:A:G	95129797	NA,G	NA,A	NA,1	NA,-inf	NA,inf	NA,0.597392	0.000267691	0.000267691
2	chr13:95370804:T:C	95370804	C,NA	T,NA	1,NA	-inf,NA	inf,NA	1.53391,NA	0.000267614	0.000267614
2	chr13:95194084:A:G	95194084	NA,G	NA,A	NA,1	NA,inf	NA,inf	NA,1.0023	0.000267429	0.000267429
2	chr13:95477516:G:A	95477516	A,A	G,G	1,1	-inf,inf	inf,inf	1.74387,0.036945	0.000267176	0.000267176
2	chr13:95198807:AG:A	95198807	NA,A	NA,AG	NA,1	NA,inf	NA,inf	NA,1.01472	0.000267141	0.000267141
2	chr13:95633789:A:G	95633789	NA,G	NA,A	NA,1	NA,-inf	NA,inf	NA,0.629282	0.000267112	0.000267112
2	chr13:95457615:A:G	95457615	G,G	A,A	1,1	-inf,inf	inf,inf	1.7405,0.0632888	0.000267016	0.000267016
2	chr13:95287238:G:A	95287238	NA,A	NA,G	NA,1	NA,inf	NA,inf	NA,0.33143	0.000266798	0.000266798
2	chr13:95406428:G:A	95406428	A,A	G,G	1,1	-inf,-inf	inf,inf	1.16625,1.14112	0.000266518	0.000266518
2	chr13:94827888:T:C	94827888	NA,C	NA,T	NA,1	NA,-inf	NA,inf	NA,0.647527	0.000265355	0.000265355
2	chr13:95716432:C:T	95716432	NA,T	NA,C	NA,1	NA,-inf	NA,inf	NA,0.665063	0.000265093	0.000265093
2	chr13:95387852:C:A	95387852	NA,A	NA,C	NA,1	NA,inf	NA,inf	NA,0.440939	0.000264701	0.000264701
2	chr13:95200715:G:A	95200715	NA,A	NA,G	NA,1	NA,inf	NA,inf	NA,0.739073	0.000264646	0.000264646
2	chr13:95529364:T:G	95529364	NA,G	NA,T	NA,1	NA,-inf	NA,inf	NA,0.71607	0.000264602	0.000264602
2	chr13:95069336:A:G	95069336	NA,G	NA,A	NA,1	NA,-inf	NA,inf	NA,0.607757	0.000264565	0.000264565
2	chr13:95026099:T:C	95026099	NA,C	NA,T	NA,1	NA,inf	NA,inf	NA,0.443618	0.000264433	0.000264433
2	chr13:94863552:G:A	94863552	A,A	G,G	1,1	-inf,inf	inf,inf	1.57216,0.489531	0.000264427	0.000264427
2	chr13:95026215:T:C	95026215	NA,C	NA,T	NA,1	NA,inf	NA,inf	NA,0.442113	0.000263873	0.000263873
2	chr13:95475380:C:T	95475380	T,T	C,C	1,1	-inf,-inf	inf,inf	1.69104,0.0423124	0.000263638	0.000263638
2	chr13:95457091:T:C	95457091	C,C	T,T	1,1	-inf,inf	inf,inf	1.73957,0.0882536	0.00026355	0.00026355
2	chr13:95051552:A:T	95051552	T,NA	A,NA	1,NA	inf,NA	inf,NA	1.19942,NA	0.000263068	0.000263068
2	chr13:95025018:C:T	95025018	NA,T	NA,C	NA,1	NA,inf	NA,inf	NA,0.440205	0.000262527	0.000262527
2	chr13:95203970:A:G	95203970	NA,G	NA,A	NA,1	NA,inf	NA,inf	NA,0.456787	0.000262508	0.000262508
2	chr13:94806021:G:A	94806021	NA,A	NA,G	NA,1	NA,inf	NA,inf	NA,0.51586	0.00026244	0.00026244
2	chr13:95392515:T:C	95392515	C,C	T,T	1,1	inf,-inf	inf,inf	0.58951,1.07335	0.000262418	0.000262418
2	chr13:94779616:T:C	94779616	NA,C	NA,T	NA,1	NA,-inf	NA,inf	NA,0.671265	0.000262296	0.000262296
2	chr13:94815088:T:C	94815088	NA,C	NA,T	NA,1	NA,inf	NA,inf	NA,0.4741	0.000262244	0.000262244
2	chr13:95517184:T:C	95517184	NA,C	NA,T	NA,1	NA,-inf	NA,inf	NA,0.724023	0.000262141	0.000262141
2	chr13:95146764:G:T	95146764	NA,T	NA,G	NA,1	NA,inf	NA,inf	NA,0.488591	0.000261973	0.000261973
2	chr13:94944177:C:A	94944177	NA,A	NA,C	NA,1	NA,inf	NA,inf	NA,0.615217	0.000261789	0.000261789
2	chr13:95700174:C:T	95700174	NA,T	NA,C	NA,1	NA,-inf	NA,inf	NA,0.681833	0.000261382	0.000261382
2	chr13:94832571:C:T	94832571	T,T	C,C	1,1	inf,-inf	inf,inf	1.27539,0.422139	0.000261376	0.000261376
2	chr13:95729683:C:G	95729683	NA,G	NA,C	NA,1	NA,-inf	NA,inf	NA,0.65506	0.000261349	0.000261349
2	chr13:95063585:G:A	95063585	NA,A	NA,G	NA,1	NA,-inf	NA,inf	NA,0.598706	0.000261259	0.000261259
2	chr13:95008223:C:T	95008223	T,T	C,C	1,1	inf,inf	inf,inf	1.64852,0.0875231	0.000261092	0.000261092
2	chr13:95344415:T:G	95344415	G,G	T,T	1,1	-inf,-inf	inf,inf	2.12633,0.549453	0.000260518	0.000260518
2	chr13:95714324:G:A	95714324	NA,A	NA,G	NA,1	NA,-inf	NA,inf	NA,0.679067	0.000260265	0.000260265
2	chr13:94778674:G:T	94778674	NA,T	NA,G	NA,1	NA,-inf	NA,inf	NA,0.665173	0.000259934	0.000259934
2	chr13:94823444:G:A	94823444	A,NA	G,NA	1,NA	-inf,NA	inf,NA	0.965911,NA	0.000259675	0.000259675
2	chr13:95414950:A:T	95414950	T,T	A,A	1,1	inf,-inf	inf,inf	0.391135,1.10781	0.000259252	0.000259252
2	chr13:94827815:T:A	94827815	NA,A	NA,T	NA,1	NA,-inf	NA,inf	NA,0.684516	0.000259102	0.000259102
2	chr13:94903629:A:G	94903629	NA,G	NA,A	NA,1	NA,inf	NA,inf	NA,0.525386	0.000258935	0.000258935
2	chr13:95126211:TAA:T	95126211	NA,T	NA,TAA	NA,1	NA,inf	NA,inf	NA,0.480448	0.00025885	0.00025885
2	chr13:95427575:A:T	95427575	NA,T	NA,A	NA,1	NA,-inf	NA,inf	NA,0.627149	0.000258408	0.000258408
2	chr13:95475512:G:A	95475512	A,A	G,G	1,1	-inf,-inf	inf,inf	1.70386,0.00209906	0.000258341	0.000258341
2	chr13:95717413:T:C	95717413	NA,C	NA,T	NA,1	NA,-inf	NA,inf	NA,0.650255	0.000258261	0.000258261
2	chr13:95198377:T:C	95198377	NA,C	NA,T	NA,1	NA,inf	NA,inf	NA,0.510004	0.000258096	0.000258096
2	chr13:95203966:G:A	95203966	NA,A	NA,G	NA,1	NA,inf	NA,inf	NA,0.387274	0.000256817	0.000256817
2	chr13:95118110:T:C	95118110	NA,C	NA,T	NA,1	NA,-inf	NA,inf	NA,0.703103	0.000255478	0.000255478
2	chr13:94799387:C:T	94799387	NA,T	NA,C	NA,1	NA,-inf	NA,inf	NA,0.583826	0.000255445	0.000255445
2	chr13:94961301:G:C	94961301	C,NA	G,NA	1,NA	inf,NA	inf,NA	0.88995,NA	0.00025497	0.00025497
2	chr13:95538853:A:G	95538853	NA,G	NA,A	NA,1	NA,inf	NA,inf	NA,0.493554	0.000254672	0.000254672
2	chr13:95524654:T:C	95524654	NA,C	NA,T	NA,1	NA,-inf	NA,inf	NA,0.681413	0.000253794	0.000253794
2	chr13:94915344:G:A	94915344	NA,A	NA,G	NA,1	NA,inf	NA,inf	NA,0.581757	0.00025341	0.00025341
2	chr13:94774333:A:C	94774333	NA,C	NA,A	NA,1	NA,-inf	NA,inf	NA,0.591311	0.000252588	0.000252588
2	chr13:94774395:G:T	94774395	NA,T	NA,G	NA,1	NA,-inf	NA,inf	NA,0.591261	0.000252571	0.000252571
2	chr13:95709396:C:CT	95709396	NA,CT	NA,C	NA,1	NA,-inf	NA,inf	NA,0.658166	0.000252305	0.000252305
2	chr13:95258045:C:T	95258045	T,NA	C,NA	1,NA	inf,NA	inf,NA	0.443283,NA	0.000252061	0.000252061
2	chr13:94873990:A:G	94873990	NA,G	NA,A	NA,1	NA,inf	NA,inf	NA,0.405337	0.000251694	0.000251694
2	chr13:95027294:G:A	95027294	NA,A	NA,G	NA,1	NA,inf	NA,inf	NA,0.408661	0.000251669	0.000251669
2	chr13:95151974:G:C	95151974	NA,C	NA,G	NA,1	NA,inf	NA,inf	NA,0.4801	0.000251562	0.000251562
2	chr13:94777891:G:A	94777891	NA,A	NA,G	NA,1	NA,-inf	NA,inf	NA,0.55532	0.000251296	0.000251296
2	chr13:94791134:G:A	94791134	NA,A	NA,G	NA,1	NA,inf	NA,inf	NA,0.442506	0.000251256	0.000251256
2	chr13:95059833:C:T	95059833	NA,T	NA,C	NA,1	NA,inf	NA,inf	NA,0.453349	0.000251134	0.000251134
2	chr13:95239145:C:G	95239145	NA,G	NA,C	NA,1	NA,-inf	NA,inf	NA,0.867174	0.00025092	0.00025092
2	chr13:94781990:T:C	94781990	NA,C	NA,T	NA,1	NA,-inf	NA,inf	NA,0.495829	0.000250495	0.000250495
2	chr13:94875436:GACAA:G	94875436	G,NA	GACAA,NA	1,NA	-inf,NA	inf,NA	0.942601,NA	0.000250006	0.000250006
2	chr13:95167042:A:G	95167042	NA,G	NA,A	NA,1	NA,inf	NA,inf	NA,0.62872	0.000249374	0.000249374
2	chr13:95098710:C:T	95098710	NA,T	NA,C	NA,1	NA,-inf	NA,inf	NA,0.671194	0.000249359	0.000249359
2	chr13:95373528:G:A	95373528	NA,A	NA,G	NA,1	NA,inf	NA,inf	NA,0.742835	0.000249236	0.000249236
2	chr13:95519816:C:A	95519816	NA,A	NA,C	NA,1	NA,-inf	NA,inf	NA,0.66784	0.000249169	0.000249169
2	chr13:95633605:G:A	95633605	NA,A	NA,G	NA,1	NA,inf	NA,inf	NA,0.551344	0.000248878	0.000248878
2	chr13:95524863:T:A	95524863	NA,A	NA,T	NA,1	NA,-inf	NA,inf	NA,0.637454	0.000248625	0.000248625
2	chr13:95565252:C:T	95565252	T,NA	C,NA	1,NA	-inf,NA	inf,NA	1.16427,NA	0.000247927	0.000247927
2	chr13:94958577:C:T	94958577	NA,T	NA,C	NA,1	NA,inf	NA,inf	NA,0.516522	0.00024777	0.00024777
2	chr13:95191883:T:C	95191883	NA,C	NA,T	NA,1	NA,inf	NA,inf	NA,0.931507	0.00024724	0.00024724
2	chr13:95536997:C:T	95536997	NA,T	NA,C	NA,1	NA,inf	NA,inf	NA,0.540605	0.000247219	0.000247219
2	chr13:94936306:A:C	94936306	NA,C	NA,A	NA,1	NA,inf	NA,inf	NA,0.643514	0.000247214	0.000247214
2	chr13:94908850:A:G	94908850	NA,G	NA,A	NA,1	NA,inf	NA,inf	NA,0.573913	0.000247208	0.000247208
2	chr13:95444550:T:C	95444550	C,NA	T,NA	1,NA	inf,NA	inf,NA	0.788881,NA	0.000246337	0.000246337
2	chr13:94936523:C:T	94936523	NA,T	NA,C	NA,1	NA,-inf	NA,inf	NA,0.662476	0.00024631	0.00024631
2	chr13:95625384:C:A	95625384	NA,A	NA,C	NA,1	NA,inf	NA,inf	NA,0.547746	0.00024622	0.00024622
2	chr13:94813580:G:A	94813580	A,A	G,G	1,1	-inf,-inf	inf,inf	0.169253,1.92625	0.000245662	0.000245662
2	chr13:95172553:G:A	95172553	NA,A	NA,G	NA,1	NA,inf	NA,inf	NA,0.877179	0.000245215	0.000245215
2	chr13:95347886:G:A	95347886	NA,A	NA,G	NA,1	NA,inf	NA,inf	NA,0.47866	0.000245123	0.000245123
2	chr13:95629317:A:G	95629317	NA,G	NA,A	NA,1	NA,-inf	NA,inf	NA,0.644137	0.000244678	0.000244678
2	chr13:95455710:A:G	95455710	G,G	A,A	1,1	-inf,inf	inf,inf	1.68754,0.0841609	0.000244641	0.000244641
2	chr13:95232570:G:A	95232570	A,A	G,G	1,1	-inf,-inf	inf,inf	2.70753,2.13471	0.000244582	0.000244582
2	chr13:95110929:C:T	95110929	NA,T	NA,C	NA,1	NA,-inf	NA,inf	NA,0.655739	0.000244075	0.000244075
2	chr13:95149324:A:G	95149324	NA,G	NA,A	NA,1	NA,inf	NA,inf	NA,0.429458	0.000243883	0.000243883
2	chr13:95678669:T:C	95678669	NA,C	NA,T	NA,1	NA,-inf	NA,inf	NA,0.631727	0.000243797	0.000243797
2	chr13:95015345:T:C	95015345	NA,C	NA,T	NA,1	NA,inf	NA,inf	NA,0.395096	0.000243648	0.000243648
2	chr13:95286718:A:T	95286718	NA,T	NA,A	NA,1	NA,-inf	NA,inf	NA,0.803439	0.000243434	0.000243434
2	chr13:95174857:G:C	95174857	NA,C	NA,G	NA,1	NA,inf	NA,inf	NA,0.875561	0.000243323	0.000243323
2	chr13:95580247:A:G	95580247	G,G	A,A	1,1	-inf,-inf	inf,inf	0.229379,1.92984	0.000242585	0.000242585
2	chr13:94920358:A:C	94920358	NA,C	NA,A	NA,1	NA,inf	NA,inf	NA,0.478221	0.000242134	0.000242134
2	chr13:94864418:C:T	94864418	NA,T	NA,C	NA,1	NA,-inf	NA,inf	NA,0.625097	0.000241989	0.000241989
2	chr13:95205992:C:T	95205992	NA,T	NA,C	NA,1	NA,-inf	NA,inf	NA,0.65186	0.000241021	0.000241021
2	chr13:95283077:G:A	95283077	NA,A	NA,G	NA,1	NA,-inf	NA,inf	NA,0.799539	0.000240721	0.000240721
2	chr13:95346075:A:G	95346075	G,NA	A,NA	1,NA	-inf,NA	inf,NA	0.147471,NA	0.000240221	0.000240221
2	chr13:94812317:T:C	94812317	NA,C	NA,T	NA,1	NA,inf	NA,inf	NA,0.431893	0.00023987	0.00023987
2	chr13:95099064:A:C	95099064	NA,C	NA,A	NA,1	NA,-inf	NA,inf	NA,0.591384	0.000239226	0.000239226
2	chr13:95104542:C:T	95104542	NA,T	NA,C	NA,1	NA,-inf	NA,inf	NA,0.459791	0.000239084	0.000239084
2	chr13:94913861:G:A	94913861	NA,A	NA,G	NA,1	NA,inf	NA,inf	NA,0.609676	0.000239051	0.000239051
2	chr13:95057400:C:T	95057400	NA,T	NA,C	NA,1	NA,inf	NA,inf	NA,0.413595	0.000238926	0.000238926
2	chr13:94810433:GT:G	94810433	NA,G	NA,GT	NA,1	NA,inf	NA,inf	NA,0.454339	0.000238882	0.000238882
2	chr13:95016322:AAT:A	95016322	NA,A	NA,AAT	NA,1	NA,inf	NA,inf	NA,0.383122	0.000238843	0.000238843
2	chr13:95646092:T:A	95646092	NA,A	NA,T	NA,1	NA,inf	NA,inf	NA,0.551126	0.000238417	0.000238417
2	chr13:95234844:G:A	95234844	NA,A	NA,G	NA,1	NA,inf	NA,inf	NA,0.355657	0.000237448	0.000237448
2	chr13:94792847:G:A	94792847	NA,A	NA,G	NA,1	NA,-inf	NA,inf	NA,0.556826	0.000237268	0.000237268
2	chr13:94885452:A:G	94885452	NA,G	NA,A	NA,1	NA,-inf	NA,inf	NA,0.530955	0.000236621	0.000236621
2	chr13:95103296:C:T	95103296	T,T	C,C	1,1	inf,inf	inf,inf	0.641392,1.54945	0.000236481	0.000236481
2	chr13:95026224:C:T	95026224	NA,T	NA,C	NA,1	NA,inf	NA,inf	NA,0.376582	0.000236454	0.000236454
2	chr13:95020251:A:G	95020251	NA,G	NA,A	NA,1	NA,inf	NA,inf	NA,0.375274	0.000236113	0.000236113
2	chr13:95416198:A:AGGTT	95416198	NA,AGGTT	NA,A	NA,1	NA,-inf	NA,inf	NA,0.575398	0.000235895	0.000235895
2	chr13:95250452:G:T	95250452	NA,T	NA,G	NA,1	NA,-inf	NA,inf	NA,0.654856	0.000235782	0.000235782
2	chr13:95696578:T:A	95696578	NA,A	NA,T	NA,1	NA,inf	NA,inf	NA,0.450753	0.000235064	0.000235064
2	chr13:95416200:TCCCA:T	95416200	NA,T	NA,TCCCA	NA,1	NA,-inf	NA,inf	NA,0.57166	0.000234831	0.000234831
2	chr13:94797187:C:T	94797187	NA,T	NA,C	NA,1	NA,inf	NA,inf	NA,0.413426	0.000233871	0.000233871
2	chr13:94952376:G:A	94952376	A,A	G,G	1,1	inf,-inf	inf,inf	1.34406,0.57951	0.000233602	0.000233602
2	chr13:95178220:C:G	95178220	NA,G	NA,C	NA,1	NA,inf	NA,inf	NA,0.838087	0.000233504	0.000233504
2	chr13:95017496:T:C	95017496	NA,C	NA,T	NA,1	NA,inf	NA,inf	NA,0.368368	0.000233494	0.000233494
2	chr13:95032211:G:A	95032211	NA,A	NA,G	NA,1	NA,-inf	NA,inf	NA,0.647524	0.000233441	0.000233441
2	chr13:95206022:A:C	95206022	NA,C	NA,A	NA,1	NA,inf	NA,inf	NA,1.05024	0.000233415	0.000233415
2	chr13:95018294:C:G	95018294	NA,G	NA,C	NA,1	NA,inf	NA,inf	NA,0.365226	0.000232267	0.000232267
2	chr13:94927344:T:C	94927344	NA,C	NA,T	NA,1	NA,-inf	NA,inf	NA,0.569293	0.00023226	0.00023226
2	chr13:95428960:T:C	95428960	NA,C	NA,T	NA,1	NA,-inf	NA,inf	NA,0.625917	0.000232083	0.000232083
2	chr13:95638872:TAA:T	95638872	NA,T	NA,TAA	NA,1	NA,inf	NA,inf	NA,0.440454	0.000231766	0.000231766
2	chr13:95278057:C:G	95278057	NA,G	NA,C	NA,1	NA,-inf	NA,inf	NA,0.764106	0.000231643	0.000231643
2	chr13:94954184:G:A	94954184	NA,A	NA,G	NA,1	NA,-inf	NA,inf	NA,0.542871	0.000230839	0.000230839
2	chr13:95743850:C:T	95743850	NA,T	NA,C	NA,1	NA,-inf	NA,inf	NA,0.578304	0.000230757	0.000230757
2	chr13:95739661:A:G	95739661	NA,G	NA,A	NA,1	NA,inf	NA,inf	NA,0.485497	0.00023056	0.00023056
2	chr13:94894953:C:T	94894953	NA,T	NA,C	NA,1	NA,inf	NA,inf	NA,0.585838	0.000230328	0.000230328
2	chr13:95732890:T:A	95732890	NA,A	NA,T	NA,1	NA,inf	NA,inf	NA,0.484472	0.000230234	0.000230234
2	chr13:94943306:G:A	94943306	NA,A	NA,G	NA,1	NA,-inf	NA,inf	NA,0.469547	0.000230076	0.000230076
2	chr13:95490137:G:A	95490137	NA,A	NA,G	NA,1	NA,-inf	NA,inf	NA,0.631306	0.000230011	0.000230011
2	chr13:95364433:T:C	95364433	NA,C	NA,T	NA,1	NA,-inf	NA,inf	NA,0.626418	0.00022949	0.00022949
2	chr13:95490677:T:TGG	95490677	NA,TGG	NA,T	NA,1	NA,-inf	NA,inf	NA,0.628738	0.000229373	0.000229373
2	chr13:94902235:A:T	94902235	NA,T	NA,A	NA,1	NA,inf	NA,inf	NA,0.579239	0.0002293	0.0002293
2	chr13:95613760:C:T	95613760	NA,T	NA,C	NA,1	NA,-inf	NA,inf	NA,0.562884	0.000228388	0.000228388
2	chr13:95334764:A:T	95334764	NA,T	NA,A	NA,1	NA,inf	NA,inf	NA,0.357045	0.000228169	0.000228169
2	chr13:94926022:G:A	94926022	NA,A	NA,G	NA,1	NA,inf	NA,inf	NA,0.444599	0.000227717	0.000227717
2	chr13:95146600:G:A	95146600	NA,A	NA,G	NA,1	NA,inf	NA,inf	NA,0.409789	0.000227274	0.000227274
2	chr13:95383509:A:T	95383509	T,NA	A,NA	1,NA	inf,NA	inf,NA	0.453458,NA	0.000226987	0.000226987
2	chr13:94907087:C:T	94907087	NA,T	NA,C	NA,1	NA,inf	NA,inf	NA,0.571426	0.000226949	0.000226949
2	chr13:95735407:CAATGGTTGAACTAG:C	95735407	NA,C	NA,CAATGGTTGAACTAG	NA,1	NA,-inf	NA,inf	NA,0.55898	0.000226745	0.000226745
2	chr13:95454913:G:A	95454913	A,A	G,G	1,1	-inf,inf	inf,inf	1.65121,0.0862786	0.000226654	0.000226654
2	chr13:95072196:C:T	95072196	NA,T	NA,C	NA,1	NA,-inf	NA,inf	NA,0.620764	0.000226635	0.000226635
2	chr13:94871871:A:G	94871871	NA,G	NA,A	NA,1	NA,inf	NA,inf	NA,0.387794	0.000226626	0.000226626
2	chr13:94875236:A:G	94875236	NA,G	NA,A	NA,1	NA,inf	NA,inf	NA,0.387543	0.000226538	0.000226538
2	chr13:94784189:A:C	94784189	NA,C	NA,A	NA,1	NA,-inf	NA,inf	NA,0.597831	0.000226446	0.000226446
2	chr13:94842921:C:T	94842921	T,T	C,C	1,1	-inf,inf	inf,inf	1.73623,0.241763	0.000226377	0.000226377
2	chr13:94861236:G:A	94861236	NA,A	NA,G	NA,1	NA,inf	NA,inf	NA,0.448226	0.000226335	0.000226335
2	chr13:94963540:AC:A	94963540	NA,A	NA,AC	NA,1	NA,-inf	NA,inf	NA,0.445722	0.000226146	0.000226146
2	chr13:95632687:C:T	95632687	NA,T	NA,C	NA,1	NA,inf	NA,inf	NA,0.424365	0.000226024	0.000226024
2	chr13:94880867:T:C	94880867	NA,C	NA,T	NA,1	NA,inf	NA,inf	NA,0.31977	0.000225951	0.000225951
2	chr13:95492241:C:T	95492241	NA,T	NA,C	NA,1	NA,-inf	NA,inf	NA,0.615886	0.000225883	0.000225883
2	chr13:95214053:A:G	95214053	NA,G	NA,A	NA,1	NA,inf	NA,inf	NA,0.396231	0.000225568	0.000225568
2	chr13:95427938:C:T	95427938	NA,T	NA,C	NA,1	NA,inf	NA,inf	NA,0.400448	0.000225504	0.000225504
2	chr13:95224115:C:T	95224115	NA,T	NA,C	NA,1	NA,inf	NA,inf	NA,0.505115	0.000225228	0.000225228
2	chr13:94824956:A:C	94824956	NA,C	NA,A	NA,1	NA,inf	NA,inf	NA,0.456472	0.000225213	0.000225213
2	chr13:95128380:G:A	95128380	NA,A	NA,G	NA,1	NA,-inf	NA,inf	NA,0.492261	0.00022519	0.00022519
2	chr13:94943937:G:C	94943937	NA,C	NA,G	NA,1	NA,inf	NA,inf	NA,0.406143	0.000224547	0.000224547
2	chr13:95236090:G:A	95236090	NA,A	NA,G	NA,1	NA,-inf	NA,inf	NA,0.695926	0.000224544	0.000224544
2	chr13:95338381:TTTTC:T	95338381	NA,T	NA,TTTTC	NA,1	NA,-inf	NA,inf	NA,0.566148	0.000224538	0.000224538
2	chr13:95099131:A:G	95099131	NA,G	NA,A	NA,1	NA,inf	NA,inf	NA,0.476017	0.000224535	0.000224535
2	chr13:95683959:G:C	95683959	NA,C	NA,G	NA,1	NA,inf	NA,inf	NA,0.464727	0.000224333	0.000224333
2	chr13:95022404:C:T	95022404	NA,T	NA,C	NA,1	NA,-inf	NA,inf	NA,0.570758	0.00022427	0.00022427
2	chr13:95077839:C:A	95077839	NA,A	NA,C	NA,1	NA,-inf	NA,inf	NA,0.586493	0.000224248	0.000224248
2	chr13:95272729:A:C	95272729	NA,C	NA,A	NA,1	NA,inf	NA,inf	NA,0.175193	0.000224214	0.000224214
2	chr13:95475704:C:T	95475704	T,T	C,C	1,1	-inf,-inf	inf,inf	1.58921,0.0606256	0.000224157	0.000224157
2	chr13:95339638:A:T	95339638	NA,T	NA,A	NA,1	NA,-inf	NA,inf	NA,0.564683	0.000224109	0.000224109
2	chr13:95698908:T:A	95698908	NA,A	NA,T	NA,1	NA,inf	NA,inf	NA,0.463629	0.000224035	0.000224035
2	chr13:95678624:C:T	95678624	NA,T	NA,C	NA,1	NA,inf	NA,inf	NA,0.463629	0.000224035	0.000224035
2	chr13:95695414:G:A	95695414	NA,A	NA,G	NA,1	NA,inf	NA,inf	NA,0.463629	0.000224035	0.000224035
2	chr13:95718171:T:A	95718171	NA,A	NA,T	NA,1	NA,inf	NA,inf	NA,0.463629	0.000224035	0.000224035
2	chr13:95695294:T:C	95695294	NA,C	NA,T	NA,1	NA,inf	NA,inf	NA,0.463214	0.000223908	0.000223908
2	chr13:95705065:T:C	95705065	NA,C	NA,T	NA,1	NA,inf	NA,inf	NA,0.462847	0.000223787	0.000223787
2	chr13:94937618:T:C	94937618	NA,C	NA,T	NA,1	NA,-inf	NA,inf	NA,0.563389	0.000223787	0.000223787
2	chr13:95272383:A:ACATTGC	95272383	NA,ACATTGC	NA,A	NA,1	NA,inf	NA,inf	NA,0.173978	0.000223649	0.000223649
2	chr13:95231497:G:A	95231497	NA,A	NA,G	NA,1	NA,-inf	NA,inf	NA,0.68551	0.000223628	0.000223628
2	chr13:94787160:T:C	94787160	NA,C	NA,T	NA,1	NA,-inf	NA,inf	NA,0.554624	0.000223563	0.000223563
2	chr13:95343088:A:T	95343088	NA,T	NA,A	NA,1	NA,inf	NA,inf	NA,0.381301	0.000223478	0.000223478
2	chr13:94960115:G:A	94960115	A,A	G,G	1,1	inf,inf	inf,inf	1.58063,0.13645	0.000223321	0.000223321
2	chr13:95260650:T:G	95260650	NA,G	NA,T	NA,1	NA,-inf	NA,inf	NA,0.615261	0.000222988	0.000222988
2	chr13:94803946:A:G	94803946	NA,G	NA,A	NA,1	NA,inf	NA,inf	NA,0.482947	0.00022296	0.00022296
2	chr13:94896076:T:A	94896076	NA,A	NA,T	NA,1	NA,-inf	NA,inf	NA,0.537038	0.000222938	0.000222938
2	chr13:94774451:C:T	94774451	NA,T	NA,C	NA,1	NA,-inf	NA,inf	NA,0.506447	0.000222783	0.000222783
2	chr13:95392743:A:G	95392743	G,G	A,A	1,1	-inf,-inf	inf,inf	1.95663,0.00727782	0.000222301	0.000222301
2	chr13:95261938:A:C	95261938	NA,C	NA,A	NA,1	NA,inf	NA,inf	NA,0.189874	0.000221862	0.000221862
2	chr13:95078292:G:T	95078292	NA,T	NA,G	NA,1	NA,-inf	NA,inf	NA,0.531813	0.000221793	0.000221793
2	chr13:95080307:T:C	95080307	NA,C	NA,T	NA,1	NA,-inf	NA,inf	NA,0.577762	0.000221351	0.000221351
2	chr13:94805940:G:C	94805940	NA,C	NA,G	NA,1	NA,inf	NA,inf	NA,0.478064	0.000221314	0.000221314
2	chr13:95477686:A:G	95477686	G,G	A,A	1,1	-inf,-inf	inf,inf	1.57934,0.215631	0.000221219	0.000221219
2	chr13:95029076:G:A	95029076	NA,A	NA,G	NA,1	NA,-inf	NA,inf	NA,0.560756	0.000220963	0.000220963
2	chr13:95142629:G:GA	95142629	NA,GA	NA,G	NA,1	NA,inf	NA,inf	NA,0.378628	0.000220951	0.000220951
2	chr13:95137306:G:A	95137306	NA,A	NA,G	NA,1	NA,-inf	NA,inf	NA,0.398579	0.000220863	0.000220863
2	chr13:94748254:A:T	94748254	NA,T	NA,A	NA,1	NA,-inf	NA,inf	NA,0.501152	0.000220817	0.000220817
2	chr13:94936196:G:T	94936196	NA,T	NA,G	NA,1	NA,-inf	NA,inf	NA,0.558206	0.000220621	0.000220621
2	chr13:95021111:C:T	95021111	NA,T	NA,C	NA,1	NA,-inf	NA,inf	NA,0.558375	0.000220481	0.000220481
2	chr13:95332167:C:T	95332167	T,T	C,C	1,1	-inf,-inf	inf,inf	0.0788736,0.70663	0.00022035	0.00022035
2	chr13:94908398:C:T	94908398	NA,T	NA,C	NA,1	NA,inf	NA,inf	NA,0.546678	0.000220149	0.000220149
2	chr13:94905583:T:C	94905583	NA,C	NA,T	NA,1	NA,inf	NA,inf	NA,0.498776	0.000220114	0.000220114
2	chr13:94896725:C:A	94896725	NA,A	NA,C	NA,1	NA,inf	NA,inf	NA,0.550111	0.000220043	0.000220043
2	chr13:95368034:C:T	95368034	NA,T	NA,C	NA,1	NA,inf	NA,inf	NA,0.309834	0.000219942	0.000219942
2	chr13:95144969:T:C	95144969	NA,C	NA,T	NA,1	NA,-inf	NA,inf	NA,0.514767	0.000219828	0.000219828
2	chr13:95341891:A:G	95341891	NA,G	NA,A	NA,1	NA,-inf	NA,inf	NA,0.547422	0.000219715	0.000219715
2	chr13:94877831:T:C	94877831	NA,C	NA,T	NA,1	NA,inf	NA,inf	NA,0.364924	0.000219078	0.000219078
2	chr13:95177939:A:G	95177939	NA,G	NA,A	NA,1	NA,inf	NA,inf	NA,0.776467	0.00021902	0.00021902
2	chr13:94785949:A:G	94785949	NA,G	NA,A	NA,1	NA,-inf	NA,inf	NA,0.573529	0.000219	0.000219
2	chr13:95574422:C:A	95574422	NA,A	NA,C	NA,1	NA,-inf	NA,inf	NA,0.465579	0.000218925	0.000218925
2	chr13:95477683:C:T	95477683	T,T	C,C	1,1	-inf,-inf	inf,inf	1.57318,0.215626	0.00021885	0.00021885
2	chr13:95125712:T:C	95125712	NA,C	NA,T	NA,1	NA,-inf	NA,inf	NA,0.56526	0.000218393	0.000218393
2	chr13:94944452:A:G	94944452	NA,G	NA,A	NA,1	NA,-inf	NA,inf	NA,0.486867	0.000218301	0.000218301
2	chr13:94898074:T:C	94898074	NA,C	NA,T	NA,1	NA,inf	NA,inf	NA,0.540068	0.00021792	0.00021792
2	chr13:94914685:T:C	94914685	NA,C	NA,T	NA,1	NA,-inf	NA,inf	NA,0.50844	0.000217809	0.000217809
2	chr13:94802446:GGTGTGTCA:G	94802446	NA,G	NA,GGTGTGTCA	NA,1	NA,inf	NA,inf	NA,0.415565	0.000217552	0.000217552
2	chr13:95512223:T:A	95512223	NA,A	NA,T	NA,1	NA,-inf	NA,inf	NA,0.36106	0.000217164	0.000217164
2	chr13:94964357:G:A	94964357	A,A	G,G	1,1	-inf,-inf	inf,inf	1.62639,0.0394031	0.000216847	0.000216847
2	chr13:94899894:A:G	94899894	NA,G	NA,A	NA,1	NA,inf	NA,inf	NA,0.53648	0.000216803	0.000216803
2	chr13:94786176:A:G	94786176	NA,G	NA,A	NA,1	NA,-inf	NA,inf	NA,0.565357	0.000216715	0.000216715
2	chr13:95454006:G:A	95454006	A,A	G,G	1,1	-inf,inf	inf,inf	1.64388,0.0859847	0.000216556	0.000216556
2	chr13:94843665:G:A	94843665	A,A	G,G	1,1	inf,-inf	inf,inf	1.19535,0.377351	0.000216213	0.000216213
2	chr13:95729135:T:C	95729135	NA,C	NA,T	NA,1	NA,inf	NA,inf	NA,0.439695	0.000216173	0.000216173
2	chr13:95287464:G:A	95287464	NA,A	NA,G	NA,1	NA,-inf	NA,inf	NA,0.362772	0.000216027	0.000216027
2	chr13:95218487:C:T	95218487	NA,T	NA,C	NA,1	NA,inf	NA,inf	NA,0.957085	0.000215845	0.000215845
2	chr13:95643032:A:G	95643032	NA,G	NA,A	NA,1	NA,inf	NA,inf	NA,0.449749	0.000215777	0.000215777
2	chr13:95700591:G:A	95700591	NA,A	NA,G	NA,1	NA,inf	NA,inf	NA,0.435469	0.00021554	0.00021554
2	chr13:95547615:T:G	95547615	NA,G	NA,T	NA,1	NA,-inf	NA,inf	NA,0.518076	0.000215539	0.000215539
2	chr13:95177119:CATTAG:C	95177119	NA,C	NA,CATTAG	NA,1	NA,inf	NA,inf	NA,0.77156	0.000215307	0.000215307
2	chr13:95477689:G:C	95477689	C,C	G,G	1,1	-inf,-inf	inf,inf	1.56599,0.214354	0.000215279	0.000215279
2	chr13:94888008:AAAAAG:A	94888008	NA,A	NA,AAAAAG	NA,1	NA,-inf	NA,inf	NA,0.588907	0.000215167	0.000215167
2	chr13:94940253:A:G	94940253	NA,G	NA,A	NA,1	NA,-inf	NA,inf	NA,0.505488	0.000215118	0.000215118
2	chr13:95208261:G:A	95208261	NA,A	NA,G	NA,1	NA,-inf	NA,inf	NA,0.642473	0.000214986	0.000214986
2	chr13:95082450:T:C	95082450	NA,C	NA,T	NA,1	NA,inf	NA,inf	NA,0.408043	0.000214926	0.000214926
2	chr13:95633359:C:T	95633359	NA,T	NA,C	NA,1	NA,inf	NA,inf	NA,0.38207	0.000214771	0.000214771
2	chr13:95434901:A:G	95434901	NA,G	NA,A	NA,1	NA,-inf	NA,inf	NA,0.518831	0.000214636	0.000214636
2	chr13:94894396:C:T	94894396	NA,T	NA,C	NA,1	NA,inf	NA,inf	NA,0.530148	0.000214446	0.000214446
2	chr13:95417231:T:C	95417231	NA,C	NA,T	NA,1	NA,-inf	NA,inf	NA,0.448141	0.000214434	0.000214434
2	chr13:94752002:C:T	94752002	NA,T	NA,C	NA,1	NA,inf	NA,inf	NA,0.400849	0.000213712	0.000213712
2	chr13:94999441:T:A	94999441	NA,A	NA,T	NA,1	NA,-inf	NA,inf	NA,0.457467	0.000213616	0.000213616
2	chr13:95212734:TA:T	95212734	NA,T	NA,TA	NA,1	NA,-inf	NA,inf	NA,0.796686	0.000213465	0.000213465
2	chr13:94928986:C:T	94928986	NA,T	NA,C	NA,1	NA,-inf	NA,inf	NA,0.528931	0.000213297	0.000213297
2	chr13:95237739:C:T	95237739	NA,T	NA,C	NA,1	NA,-inf	NA,inf	NA,0.563213	0.000213185	0.000213185
2	chr13:95017318:G:A	95017318	NA,A	NA,G	NA,1	NA,inf	NA,inf	NA,0.361853	0.000213071	0.000213071
2	chr13:95494800:G:T	95494800	NA,T	NA,G	NA,1	NA,-inf	NA,inf	NA,0.569436	0.00021302	0.00021302
2	chr13:95619311:C:G	95619311	NA,G	NA,C	NA,1	NA,inf	NA,inf	NA,0.376249	0.000212996	0.000212996
2	chr13:94795474:C:T	94795474	NA,T	NA,C	NA,1	NA,-inf	NA,inf	NA,0.526002	0.000212949	0.000212949
2	chr13:95079414:G:A	95079414	NA,A	NA,G	NA,1	NA,-inf	NA,inf	NA,0.544126	0.000212785	0.000212785
2	chr13:94783709:T:G	94783709	NA,G	NA,T	NA,1	NA,-inf	NA,inf	NA,0.44371	0.000212532	0.000212532
2	chr13:95692842:A:G	95692842	NA,G	NA,A	NA,1	NA,-inf	NA,inf	NA,0.512488	0.000212275	0.000212275
2	chr13:95488359:C:T	95488359	NA,T	NA,C	NA,1	NA,-inf	NA,inf	NA,0.412567	0.000212237	0.000212237
2	chr13:95135140:G:C	95135140	NA,C	NA,G	NA,1	NA,-inf	NA,inf	NA,0.533364	0.000212001	0.000212001
2	chr13:94837328:C:T	94837328	NA,T	NA,C	NA,1	NA,inf	NA,inf	NA,0.359963	0.000211965	0.000211965
2	chr13:95369865:T:C	95369865	C,NA	T,NA	1,NA	-inf,NA	inf,NA	1.01664,NA	0.000211881	0.000211881
2	chr13:95243157:G:GCACTGTGTGGGTCCATCTTAA	95243157	NA,GCACTGTGTGGGTCCATCTTAA	NA,G	NA,1	NA,inf	NA,inf	NA,0.381819	0.000211579	0.000211579
2	chr13:95317893:C:A	95317893	NA,A	NA,C	NA,1	NA,inf	NA,inf	NA,0.337816	0.000211025	0.000211025
2	chr13:95154970:G:A	95154970	NA,A	NA,G	NA,1	NA,-inf	NA,inf	NA,0.355296	0.000211017	0.000211017
2	chr13:94893580:T:C	94893580	NA,C	NA,T	NA,1	NA,inf	NA,inf	NA,0.461022	0.000210942	0.000210942
2	chr13:94757268:T:C	94757268	NA,C	NA,T	NA,1	NA,-inf	NA,inf	NA,0.499797	0.000210653	0.000210653
2	chr13:94925119:C:T	94925119	NA,T	NA,C	NA,1	NA,inf	NA,inf	NA,0.417715	0.00021061	0.00021061
2	chr13:95067281:C:T	95067281	T,NA	C,NA	1,NA	inf,NA	inf,NA	1.14659,NA	0.000210551	0.000210551
2	chr13:94788653:C:T	94788653	NA,T	NA,C	NA,1	NA,-inf	NA,inf	NA,0.501189	0.000210545	0.000210545
2	chr13:95077777:C:A	95077777	NA,A	NA,C	NA,1	NA,-inf	NA,inf	NA,0.433852	0.000210366	0.000210366
2	chr13:95286559:G:A	95286559	NA,A	NA,G	NA,1	NA,-inf	NA,inf	NA,0.6757	0.00021032	0.00021032
2	chr13:95268863:GT:G	95268863	NA,G	NA,GT	NA,1	NA,inf	NA,inf	NA,0.24117	0.00021031	0.00021031
2	chr13:95670009:C:T	95670009	NA,T	NA,C	NA,1	NA,-inf	NA,inf	NA,0.526194	0.000210235	0.000210235
2	chr13:94764258:A:G	94764258	NA,G	NA,A	NA,1	NA,inf	NA,inf	NA,0.379585	0.000210181	0.000210181
2	chr13:95424207:C:T	95424207	NA,T	NA,C	NA,1	NA,inf	NA,inf	NA,0.426624	0.000210103	0.000210103
2	chr13:95036537:C:T	95036537	NA,T	NA,C	NA,1	NA,inf	NA,inf	NA,0.357738	0.000210023	0.000210023
2	chr13:95580133:G:A	95580133	A,NA	G,NA	1,NA	-inf,NA	inf,NA	0.833112,NA	0.000209998	0.000209998
2	chr13:95505958:T:A	95505958	NA,A	NA,T	NA,1	NA,-inf	NA,inf	NA,0.404205	0.000209806	0.000209806
2	chr13:95600975:A:G	95600975	NA,G	NA,A	NA,1	NA,-inf	NA,inf	NA,0.575162	0.000209775	0.000209775
2	chr13:94765675:A:G	94765675	NA,G	NA,A	NA,1	NA,inf	NA,inf	NA,0.384868	0.000209618	0.000209618
2	chr13:94791868:C:A	94791868	NA,A	NA,C	NA,1	NA,-inf	NA,inf	NA,0.51888	0.000209432	0.000209432
2	chr13:94950879:G:C	94950879	C,C	G,G	1,1	inf,-inf	inf,inf	1.37883,0.468272	0.000209375	0.000209375
2	chr13:95123010:T:C	95123010	NA,C	NA,T	NA,1	NA,inf	NA,inf	NA,0.377524	0.000209331	0.000209331
2	chr13:94914257:A:G	94914257	NA,G	NA,A	NA,1	NA,inf	NA,inf	NA,0.515753	0.00020933	0.00020933
2	chr13:95402123:G:A	95402123	A,A	G,G	1,1	inf,inf	inf,inf	1.60352,0.476458	0.000209055	0.000209055
2	chr13:95392765:T:C	95392765	NA,C	NA,T	NA,1	NA,inf	NA,inf	NA,0.542914	0.000209011	0.000209011
2	chr13:95282461:G:C	95282461	NA,C	NA,G	NA,1	NA,-inf	NA,inf	NA,0.326531	0.000208778	0.000208778
2	chr13:95575547:T:C	95575547	NA,C	NA,T	NA,1	NA,inf	NA,inf	NA,0.233714	0.000208726	0.000208726
2	chr13:95339271:C:T	95339271	NA,T	NA,C	NA,1	NA,-inf	NA,inf	NA,0.504911	0.000208712	0.000208712
2	chr13:94792065:G:A	94792065	NA,A	NA,G	NA,1	NA,-inf	NA,inf	NA,0.516059	0.000208644	0.000208644
2	chr13:95660872:T:G	95660872	NA,G	NA,T	NA,1	NA,inf	NA,inf	NA,0.393239	0.000208535	0.000208535
2	chr13:95150397:G:A	95150397	NA,A	NA,G	NA,1	NA,-inf	NA,inf	NA,0.34941	0.000208499	0.000208499
2	chr13:94930532:T:C	94930532	NA,C	NA,T	NA,1	NA,inf	NA,inf	NA,0.360784	0.000208468	0.000208468
2	chr13:94776862:A:T	94776862	NA,T	NA,A	NA,1	NA,inf	NA,inf	NA,0.399395	0.00020842	0.00020842
2	chr13:94882612:G:A	94882612	NA,A	NA,G	NA,1	NA,-inf	NA,inf	NA,0.567931	0.000208188	0.000208188
2	chr13:94865849:G:A	94865849	NA,A	NA,G	NA,1	NA,inf	NA,inf	NA,0.328499	0.000208074	0.000208074
2	chr13:95677232:C:T	95677232	NA,T	NA,C	NA,1	NA,-inf	NA,inf	NA,0.496896	0.000208045	0.000208045
2	chr13:94783953:C:T	94783953	NA,T	NA,C	NA,1	NA,inf	NA,inf	NA,0.392013	0.000207827	0.000207827
2	chr13:94878492:A:G	94878492	NA,G	NA,A	NA,1	NA,inf	NA,inf	NA,0.5036	0.000207747	0.000207747
2	chr13:95136332:T:C	95136332	NA,C	NA,T	NA,1	NA,inf	NA,inf	NA,0.263908	0.00020753	0.00020753
2	chr13:95635088:T:C	95635088	NA,C	NA,T	NA,1	NA,inf	NA,inf	NA,0.35921	0.000207389	0.000207389
2	chr13:94955309:A:T	94955309	T,T	A,A	1,1	inf,-inf	inf,inf	1.36562,0.476671	0.000207375	0.000207375
2	chr13:95390055:C:T	95390055	NA,T	NA,C	NA,1	NA,inf	NA,inf	NA,0.216338	0.000206085	0.000206085
2	chr13:95533448:A:G	95533448	NA,G	NA,A	NA,1	NA,-inf	NA,inf	NA,0.456621	0.000205986	0.000205986
2	chr13:94838333:G:C	94838333	NA,C	NA,G	NA,1	NA,-inf	NA,inf	NA,0.498059	0.000205927	0.000205927
2	chr13:95190718:G:C	95190718	NA,C	NA,G	NA,1	NA,-inf	NA,inf	NA,0.251248	0.000205887	0.000205887
2	chr13:94923413:A:G	94923413	NA,G	NA,A	NA,1	NA,-inf	NA,inf	NA,0.495028	0.000205702	0.000205702
2	chr13:94837299:A:C	94837299	NA,C	NA,A	NA,1	NA,-inf	NA,inf	NA,0.470528	0.000205633	0.000205633
2	chr13:95534576:T:C	95534576	NA,C	NA,T	NA,1	NA,-inf	NA,inf	NA,0.490516	0.00020556	0.00020556
2	chr13:95084013:G:A	95084013	NA,A	NA,G	NA,1	NA,-inf	NA,inf	NA,0.51541	0.000205548	0.000205548
2	chr13:95043311:CT:C	95043311	NA,C	NA,CT	NA,1	NA,inf	NA,inf	NA,0.334901	0.000205176	0.000205176
2	chr13:95366223:C:T	95366223	NA,T	NA,C	NA,1	NA,inf	NA,inf	NA,0.289285	0.000205163	0.000205163
2	chr13:95167648:T:C	95167648	NA,C	NA,T	NA,1	NA,inf	NA,inf	NA,0.312522	0.000205128	0.000205128
2	chr13:95540476:A:G	95540476	NA,G	NA,A	NA,1	NA,inf	NA,inf	NA,0.439352	0.000205094	0.000205094
2	chr13:94914378:G:A	94914378	NA,A	NA,G	NA,1	NA,inf	NA,inf	NA,0.360194	0.000205024	0.000205024
2	chr13:95739081:G:T	95739081	NA,T	NA,G	NA,1	NA,-inf	NA,inf	NA,0.492179	0.000205012	0.000205012
2	chr13:95408091:C:T	95408091	NA,T	NA,C	NA,1	NA,-inf	NA,inf	NA,0.518755	0.000204876	0.000204876
2	chr13:95438840:G:A	95438840	NA,A	NA,G	NA,1	NA,-inf	NA,inf	NA,0.532516	0.000204801	0.000204801
2	chr13:95207131:G:A	95207131	NA,A	NA,G	NA,1	NA,-inf	NA,inf	NA,0.571437	0.00020469	0.00020469
2	chr13:94782871:G:A	94782871	NA,A	NA,G	NA,1	NA,-inf	NA,inf	NA,0.515911	0.000204477	0.000204477
2	chr13:95208759:T:C	95208759	NA,C	NA,T	NA,1	NA,inf	NA,inf	NA,0.8081	0.000204466	0.000204466
2	chr13:95193204:G:T	95193204	T,T	G,G	1,1	inf,-inf	inf,inf	0.480847,1.04219	0.000204424	0.000204424
2	chr13:94781704:A:G	94781704	NA,G	NA,A	NA,1	NA,-inf	NA,inf	NA,0.41886	0.000204392	0.000204392
2	chr13:94779126:G:A	94779126	NA,A	NA,G	NA,1	NA,-inf	NA,inf	NA,0.41886	0.000204392	0.000204392
2	chr13:94882340:T:A	94882340	NA,A	NA,T	NA,1	NA,-inf	NA,inf	NA,0.467138	0.000204054	0.000204054
2	chr13:95710811:T:A	95710811	NA,A	NA,T	NA,1	NA,inf	NA,inf	NA,0.353227	0.00020403	0.00020403
2	chr13:94780064:C:T	94780064	NA,T	NA,C	NA,1	NA,-inf	NA,inf	NA,0.417049	0.000203906	0.000203906
2	chr13:94875133:G:A	94875133	A,A	G,G	1,1	-inf,inf	inf,inf	0.919865,1.13877	0.000203889	0.000203889
2	chr13:95692859:T:C	95692859	NA,C	NA,T	NA,1	NA,-inf	NA,inf	NA,0.479768	0.000203881	0.000203881
2	chr13:95739871:A:G	95739871	NA,G	NA,A	NA,1	NA,-inf	NA,inf	NA,0.474567	0.000203819	0.000203819
2	chr13:94792599:A:C	94792599	NA,C	NA,A	NA,1	NA,-inf	NA,inf	NA,0.419032	0.000203436	0.000203436
2	chr13:95123753:C:T	95123753	NA,T	NA,C	NA,1	NA,-inf	NA,inf	NA,0.442237	0.000203426	0.000203426
2	chr13:95650572:T:C	95650572	NA,C	NA,T	NA,1	NA,-inf	NA,inf	NA,0.476113	0.000203412	0.000203412
2	chr13:94935571:A:T	94935571	NA,T	NA,A	NA,1	NA,inf	NA,inf	NA,0.355369	0.000203366	0.000203366
2	chr13:94783775:G:A	94783775	NA,A	NA,G	NA,1	NA,-inf	NA,inf	NA,0.418733	0.000203277	0.000203277
2	chr13:94895275:A:C	94895275	NA,C	NA,A	NA,1	NA,-inf	NA,inf	NA,0.466153	0.000203261	0.000203261
2	chr13:95692803:C:T	95692803	NA,T	NA,C	NA,1	NA,inf	NA,inf	NA,0.325584	0.000203214	0.000203214
2	chr13:95669725:G:A	95669725	NA,A	NA,G	NA,1	NA,-inf	NA,inf	NA,0.498792	0.000203135	0.000203135
2	chr13:94869489:G:C	94869489	NA,C	NA,G	NA,1	NA,inf	NA,inf	NA,0.490039	0.000203026	0.000203026
2	chr13:95540220:G:A	95540220	NA,A	NA,G	NA,1	NA,inf	NA,inf	NA,0.297244	0.000202804	0.000202804
2	chr13:94930167:A:G	94930167	NA,G	NA,A	NA,1	NA,inf	NA,inf	NA,0.37752	0.000202747	0.000202747
2	chr13:94796581:A:G	94796581	NA,G	NA,A	NA,1	NA,-inf	NA,inf	NA,0.46105	0.000202648	0.000202648
2	chr13:95738866:T:A	95738866	NA,A	NA,T	NA,1	NA,-inf	NA,inf	NA,0.473903	0.000202488	0.000202488
2	chr13:94805146:T:C	94805146	NA,C	NA,T	NA,1	NA,inf	NA,inf	NA,0.245534	0.000202273	0.000202273
2	chr13:94915854:A:G	94915854	NA,G	NA,A	NA,1	NA,-inf	NA,inf	NA,0.455633	0.000202199	0.000202199
2	chr13:94800357:C:G	94800357	NA,G	NA,C	NA,1	NA,inf	NA,inf	NA,0.317046	0.000202172	0.000202172
2	chr13:94799965:G:T	94799965	NA,T	NA,G	NA,1	NA,inf	NA,inf	NA,0.317046	0.000202172	0.000202172
2	chr13:95218859:A:AG	95218859	NA,AG	NA,A	NA,1	NA,-inf	NA,inf	NA,0.783992	0.000202102	0.000202102
2	chr13:95206300:C:T	95206300	NA,T	NA,C	NA,1	NA,-inf	NA,inf	NA,0.587185	0.000201792	0.000201792
2	chr13:95549332:C:T	95549332	NA,T	NA,C	NA,1	NA,inf	NA,inf	NA,0.297358	0.000201761	0.000201761
2	chr13:95157792:C:T	95157792	NA,T	NA,C	NA,1	NA,-inf	NA,inf	NA,0.554686	0.00020166	0.00020166
2	chr13:95491246:A:G	95491246	NA,G	NA,A	NA,1	NA,-inf	NA,inf	NA,0.375844	0.000201482	0.000201482
2	chr13:94754847:T:C	94754847	C,NA	T,NA	1,NA	inf,NA	inf,NA	0.901291,NA	0.000201228	0.000201228
2	chr13:94865743:A:G	94865743	NA,G	NA,A	NA,1	NA,-inf	NA,inf	NA,0.458716	0.000201135	0.000201135
2	chr13:95656463:G:A	95656463	NA,A	NA,G	NA,1	NA,-inf	NA,inf	NA,0.473924	0.000201119	0.000201119
2	chr13:95005796:T:G	95005796	NA,G	NA,T	NA,1	NA,-inf	NA,inf	NA,0.410864	0.000200969	0.000200969
2	chr13:95193149:G:A	95193149	NA,A	NA,G	NA,1	NA,inf	NA,inf	NA,0.56524	0.000200848	0.000200848
2	chr13:94945232:G:A	94945232	NA,A	NA,G	NA,1	NA,inf	NA,inf	NA,0.324436	0.000200714	0.000200714
2	chr13:95031345:T:G	95031345	NA,G	NA,T	NA,1	NA,-inf	NA,inf	NA,0.43025	0.000200653	0.000200653
2	chr13:94776496:G:A	94776496	NA,A	NA,G	NA,1	NA,inf	NA,inf	NA,0.282308	0.00020064	0.00020064
2	chr13:95356923:C:T	95356923	NA,T	NA,C	NA,1	NA,inf	NA,inf	NA,0.339021	0.000200429	0.000200429
2	chr13:95345632:G:A	95345632	NA,A	NA,G	NA,1	NA,inf	NA,inf	NA,0.336096	0.000199986	0.000199986
2	chr13:94790253:T:A	94790253	NA,A	NA,T	NA,1	NA,-inf	NA,inf	NA,0.480287	0.00019988	0.00019988
2	chr13:94805213:C:T	94805213	NA,T	NA,C	NA,1	NA,inf	NA,inf	NA,0.247502	0.000199877	0.000199877
2	chr13:94865485:G:A	94865485	A,NA	G,NA	1,NA	-inf,NA	inf,NA	0.944746,NA	0.000199818	0.000199818
2	chr13:94991683:C:G	94991683	G,G	C,C	1,1	inf,inf	inf,inf	1.53319,0.218931	0.000199811	0.000199811
2	chr13:95529808:G:T	95529808	NA,T	NA,G	NA,1	NA,-inf	NA,inf	NA,0.429053	0.000199802	0.000199802
2	chr13:95505957:C:A	95505957	NA,A	NA,C	NA,1	NA,-inf	NA,inf	NA,0.504786	0.00019971	0.00019971
2	chr13:95524676:AGAT:A	95524676	NA,A	NA,AGAT	NA,1	NA,-inf	NA,inf	NA,0.366422	0.000199647	0.000199647
2	chr13:94783165:G:T	94783165	NA,T	NA,G	NA,1	NA,-inf	NA,inf	NA,0.496976	0.000199521	0.000199521
2	chr13:94821226:A:C	94821226	NA,C	NA,A	NA,1	NA,inf	NA,inf	NA,0.319475	0.000199405	0.000199405
2	chr13:94805285:C:T	94805285	NA,T	NA,C	NA,1	NA,inf	NA,inf	NA,0.2459	0.00019936	0.00019936
2	chr13:95125692:G:A	95125692	NA,A	NA,G	NA,1	NA,-inf	NA,inf	NA,0.401683	0.000199328	0.000199328
2	chr13:95126101:C:T	95126101	NA,T	NA,C	NA,1	NA,-inf	NA,inf	NA,0.401683	0.000199328	0.000199328
2	chr13:95292745:A:T	95292745	NA,T	NA,A	NA,1	NA,inf	NA,inf	NA,0.659852	0.000199246	0.000199246
2	chr13:95693545:A:G	95693545	NA,G	NA,A	NA,1	NA,-inf	NA,inf	NA,0.461592	0.000199187	0.000199187
2	chr13:95528975:A:G	95528975	NA,G	NA,A	NA,1	NA,inf	NA,inf	NA,0.435439	0.000198941	0.000198941
2	chr13:94835664:G:T	94835664	NA,T	NA,G	NA,1	NA,inf	NA,inf	NA,0.315304	0.000198876	0.000198876
2	chr13:95327763:AAG:A	95327763	A,NA	AAG,NA	1,NA	-inf,NA	inf,NA	0.578177,NA	0.000198679	0.000198679
2	chr13:95482004:G:A	95482004	NA,A	NA,G	NA,1	NA,-inf	NA,inf	NA,0.342261	0.000198541	0.000198541
2	chr13:94844645:T:G	94844645	G,NA	T,NA	1,NA	inf,NA	inf,NA	0.806262,NA	0.00019852	0.00019852
2	chr13:95679814:T:G	95679814	NA,G	NA,T	NA,1	NA,-inf	NA,inf	NA,0.456798	0.000198501	0.000198501
2	chr13:95442310:C:T	95442310	NA,T	NA,C	NA,1	NA,-inf	NA,inf	NA,0.512018	0.00019846	0.00019846
2	chr13:95442671:G:A	95442671	NA,A	NA,G	NA,1	NA,-inf	NA,inf	NA,0.511395	0.000198326	0.000198326
2	chr13:95370671:C:T	95370671	T,NA	C,NA	1,NA	inf,NA	inf,NA	1.29854,NA	0.000198207	0.000198207
2	chr13:95345616:G:T	95345616	NA,T	NA,G	NA,1	NA,inf	NA,inf	NA,0.277634	0.000198128	0.000198128
2	chr13:95580509:G:A	95580509	NA,A	NA,G	NA,1	NA,-inf	NA,inf	NA,0.510458	0.000198094	0.000198094
2	chr13:95615648:G:A	95615648	NA,A	NA,G	NA,1	NA,inf	NA,inf	NA,0.335978	0.000198031	0.000198031
2	chr13:94843234:A:G	94843234	NA,G	NA,A	NA,1	NA,inf	NA,inf	NA,0.304685	0.000197974	0.000197974
2	chr13:95228569:G:A	95228569	NA,A	NA,G	NA,1	NA,-inf	NA,inf	NA,0.584223	0.000197939	0.000197939
2	chr13:94872911:A:C	94872911	NA,C	NA,A	NA,1	NA,inf	NA,inf	NA,0.466238	0.000197852	0.000197852
2	chr13:95207114:C:T	95207114	T,T	C,C	1,1	inf,-inf	inf,inf	0.680095,0.936679	0.000197838	0.000197838
2	chr13:94756478:C:T	94756478	NA,T	NA,C	NA,1	NA,-inf	NA,inf	NA,0.42482	0.00019767	0.00019767
2	chr13:95691919:G:T	95691919	NA,T	NA,G	NA,1	NA,-inf	NA,inf	NA,0.452707	0.000197617	0.000197617
2	chr13:95024620:T:C	95024620	NA,C	NA,T	NA,1	NA,-inf	NA,inf	NA,0.468646	0.000197556	0.000197556
2	chr13:95434964:G:A	95434964	NA,A	NA,G	NA,1	NA,-inf	NA,inf	NA,0.452948	0.000197516	0.000197516
2	chr13:95529343:G:T	95529343	NA,T	NA,G	NA,1	NA,-inf	NA,inf	NA,0.277982	0.0001975	0.0001975
2	chr13:95498969:C:T	95498969	NA,T	NA,C	NA,1	NA,-inf	NA,inf	NA,0.495051	0.000197321	0.000197321
2	chr13:95698452:A:G	95698452	NA,G	NA,A	NA,1	NA,-inf	NA,inf	NA,0.451935	0.000197299	0.000197299
2	chr13:95685117:C:CGG	95685117	NA,CGG	NA,C	NA,1	NA,-inf	NA,inf	NA,0.450621	0.000197121	0.000197121
2	chr13:95345775:C:T	95345775	NA,T	NA,C	NA,1	NA,inf	NA,inf	NA,0.273895	0.000197112	0.000197112
2	chr13:95685374:G:A	95685374	NA,A	NA,G	NA,1	NA,-inf	NA,inf	NA,0.449956	0.000196871	0.000196871
2	chr13:95681272:G:C	95681272	NA,C	NA,G	NA,1	NA,-inf	NA,inf	NA,0.449956	0.000196871	0.000196871
2	chr13:95686706:TG:T	95686706	NA,T	NA,TG	NA,1	NA,-inf	NA,inf	NA,0.449956	0.000196871	0.000196871
2	chr13:95687711:A:G	95687711	NA,G	NA,A	NA,1	NA,-inf	NA,inf	NA,0.449723	0.000196825	0.000196825
2	chr13:94776457:C:T	94776457	NA,T	NA,C	NA,1	NA,inf	NA,inf	NA,0.270306	0.000196754	0.000196754
2	chr13:95299590:A:G	95299590	NA,G	NA,A	NA,1	NA,-inf	NA,inf	NA,0.290387	0.000196747	0.000196747
2	chr13:95733422:T:C	95733422	NA,C	NA,T	NA,1	NA,-inf	NA,inf	NA,0.448483	0.000196587	0.000196587
2	chr13:95019812:G:A	95019812	NA,A	NA,G	NA,1	NA,-inf	NA,inf	NA,0.447121	0.000196558	0.000196558
2	chr13:95617257:A:G	95617257	NA,G	NA,A	NA,1	NA,inf	NA,inf	NA,0.329624	0.000196526	0.000196526
2	chr13:95685701:A:T	95685701	NA,T	NA,A	NA,1	NA,-inf	NA,inf	NA,0.447402	0.000196291	0.000196291
2	chr13:95177649:A:G	95177649	NA,G	NA,A	NA,1	NA,inf	NA,inf	NA,0.226847	0.000196183	0.000196183
2	chr13:94859739:C:A	94859739	NA,A	NA,C	NA,1	NA,-inf	NA,inf	NA,0.465903	0.000196049	0.000196049
2	chr13:95186754:T:C	95186754	NA,C	NA,T	NA,1	NA,inf	NA,inf	NA,0.516519	0.000196021	0.000196021
2	chr13:95237670:C:G	95237670	NA,G	NA,C	NA,1	NA,inf	NA,inf	NA,0.303963	0.000195952	0.000195952
2	chr13:95551091:C:A	95551091	NA,A	NA,C	NA,1	NA,inf	NA,inf	NA,0.332473	0.000195686	0.000195686
2	chr13:95515935:G:A	95515935	NA,A	NA,G	NA,1	NA,inf	NA,inf	NA,0.343055	0.000195569	0.000195569
2	chr13:95499955:T:C	95499955	NA,C	NA,T	NA,1	NA,inf	NA,inf	NA,0.284628	0.000195555	0.000195555
2	chr13:95550683:G:A	95550683	NA,A	NA,G	NA,1	NA,inf	NA,inf	NA,0.331923	0.000195548	0.000195548
2	chr13:95548489:A:T	95548489	NA,T	NA,A	NA,1	NA,inf	NA,inf	NA,0.331687	0.00019548	0.00019548
2	chr13:95549679:A:G	95549679	NA,G	NA,A	NA,1	NA,inf	NA,inf	NA,0.331687	0.00019548	0.00019548
2	chr13:95682324:T:C	95682324	NA,C	NA,T	NA,1	NA,inf	NA,inf	NA,0.318722	0.000195304	0.000195304
2	chr13:95726969:C:T	95726969	NA,T	NA,C	NA,1	NA,-inf	NA,inf	NA,0.442806	0.000195115	0.000195115
2	chr13:95681392:C:T	95681392	NA,T	NA,C	NA,1	NA,-inf	NA,inf	NA,0.442431	0.000195107	0.000195107
2	chr13:94915908:A:G	94915908	NA,G	NA,A	NA,1	NA,-inf	NA,inf	NA,0.426723	0.000195074	0.000195074
2	chr13:95695635:T:C	95695635	NA,C	NA,T	NA,1	NA,-inf	NA,inf	NA,0.442107	0.000195063	0.000195063
2	chr13:95699305:A:G	95699305	NA,G	NA,A	NA,1	NA,inf	NA,inf	NA,0.31735	0.000195021	0.000195021
2	chr13:94847442:G:A	94847442	NA,A	NA,G	NA,1	NA,-inf	NA,inf	NA,0.455984	0.000194796	0.000194796
2	chr13:95677844:A:G	95677844	NA,G	NA,A	NA,1	NA,inf	NA,inf	NA,0.316113	0.000194743	0.000194743
2	chr13:95706989:A:G	95706989	NA,G	NA,A	NA,1	NA,inf	NA,inf	NA,0.315951	0.000194687	0.000194687
2	chr13:95166637:G:A	95166637	NA,A	NA,G	NA,1	NA,-inf	NA,inf	NA,0.497189	0.000194405	0.000194405
2	chr13:95105977:C:T	95105977	NA,T	NA,C	NA,1	NA,inf	NA,inf	NA,0.330482	0.000194388	0.000194388
2	chr13:95302555:A:C	95302555	NA,C	NA,A	NA,1	NA,-inf	NA,inf	NA,0.281882	0.000194352	0.000194352
2	chr13:94803239:T:C	94803239	NA,C	NA,T	NA,1	NA,-inf	NA,inf	NA,0.374693	0.000194328	0.000194328
2	chr13:95136090:T:C	95136090	NA,C	NA,T	NA,1	NA,-inf	NA,inf	NA,0.461534	0.000194294	0.000194294
2	chr13:95723638:G:A	95723638	NA,A	NA,G	NA,1	NA,inf	NA,inf	NA,0.314601	0.000194249	0.000194249
2	chr13:95480217:G:A	95480217	NA,A	NA,G	NA,1	NA,inf	NA,inf	NA,0.393979	0.000194157	0.000194157
2	chr13:95728685:T:C	95728685	NA,C	NA,T	NA,1	NA,inf	NA,inf	NA,0.313915	0.000194123	0.000194123
2	chr13:95676561:C:T	95676561	NA,T	NA,C	NA,1	NA,inf	NA,inf	NA,0.313442	0.000194046	0.000194046
2	chr13:94885947:A:T	94885947	NA,T	NA,A	NA,1	NA,inf	NA,inf	NA,0.258604	0.000193971	0.000193971
2	chr13:94902140:GA:G	94902140	NA,G	NA,GA	NA,1	NA,inf	NA,inf	NA,0.453461	0.00019378	0.00019378
2	chr13:95374124:G:A	95374124	NA,A	NA,G	NA,1	NA,inf	NA,inf	NA,0.524451	0.000193775	0.000193775
2	chr13:95684242:A:G	95684242	NA,G	NA,A	NA,1	NA,inf	NA,inf	NA,0.311275	0.00019348	0.00019348
2	chr13:95128512:G:A	95128512	NA,A	NA,G	NA,1	NA,-inf	NA,inf	NA,0.468863	0.000193408	0.000193408
2	chr13:95733553:C:A	95733553	NA,A	NA,C	NA,1	NA,inf	NA,inf	NA,0.311109	0.000193394	0.000193394
2	chr13:95159175:G:A	95159175	NA,A	NA,G	NA,1	NA,inf	NA,inf	NA,0.297415	0.000193349	0.000193349
2	chr13:95367902:C:T	95367902	NA,T	NA,C	NA,1	NA,-inf	NA,inf	NA,0.425132	0.000193275	0.000193275
2	chr13:94954496:G:A	94954496	NA,A	NA,G	NA,1	NA,inf	NA,inf	NA,0.327349	0.000193228	0.000193228
2	chr13:94885758:T:C	94885758	NA,C	NA,T	NA,1	NA,inf	NA,inf	NA,0.256862	0.000193224	0.000193224
2	chr13:95708286:G:A	95708286	NA,A	NA,G	NA,1	NA,-inf	NA,inf	NA,0.43408	0.00019314	0.00019314
2	chr13:95719419:G:A	95719419	NA,A	NA,G	NA,1	NA,-inf	NA,inf	NA,0.434924	0.000193134	0.000193134
2	chr13:95683793:T:G	95683793	NA,G	NA,T	NA,1	NA,-inf	NA,inf	NA,0.433744	0.000193057	0.000193057
2	chr13:95743146:C:G	95743146	NA,G	NA,C	NA,1	NA,inf	NA,inf	NA,0.309562	0.000193053	0.000193053
2	chr13:95481170:A:G	95481170	NA,G	NA,A	NA,1	NA,-inf	NA,inf	NA,0.477763	0.000193042	0.000193042
2	chr13:95719285:T:C	95719285	NA,C	NA,T	NA,1	NA,-inf	NA,inf	NA,0.433535	0.000192962	0.000192962
2	chr13:95719214:G:T	95719214	NA,T	NA,G	NA,1	NA,-inf	NA,inf	NA,0.433535	0.000192962	0.000192962
2	chr13:94947227:C:T	94947227	T,T	C,C	1,1	inf,-inf	inf,inf	1.32528,0.478164	0.000192959	0.000192959
2	chr13:94831040:T:A	94831040	A,A	T,T	1,1	-inf,inf	inf,inf	0.648839,1.23105	0.000192933	0.000192933
2	chr13:94800786:G:A	94800786	NA,A	NA,G	NA,1	NA,-inf	NA,inf	NA,0.449934	0.000192864	0.000192864
2	chr13:95699034:G:A	95699034	NA,A	NA,G	NA,1	NA,-inf	NA,inf	NA,0.432739	0.00019284	0.00019284
2	chr13:95701498:CT:C	95701498	NA,C	NA,CT	NA,1	NA,inf	NA,inf	NA,0.287504	0.0001928	0.0001928
2	chr13:95434332:T:C	95434332	NA,C	NA,T	NA,1	NA,-inf	NA,inf	NA,0.426239	0.000192771	0.000192771
2	chr13:95719567:C:T	95719567	NA,T	NA,C	NA,1	NA,-inf	NA,inf	NA,0.431996	0.000192699	0.000192699
2	chr13:95709881:C:T	95709881	NA,T	NA,C	NA,1	NA,-inf	NA,inf	NA,0.43191	0.000192641	0.000192641
2	chr13:95694682:T:C	95694682	NA,C	NA,T	NA,1	NA,-inf	NA,inf	NA,0.431621	0.000192587	0.000192587
2	chr13:95728310:T:C	95728310	NA,C	NA,T	NA,1	NA,-inf	NA,inf	NA,0.43101	0.000192561	0.000192561
2	chr13:95743079:A:G	95743079	NA,G	NA,A	NA,1	NA,-inf	NA,inf	NA,0.431484	0.000192511	0.000192511
2	chr13:95719256:C:T	95719256	NA,T	NA,C	NA,1	NA,-inf	NA,inf	NA,0.431473	0.000192489	0.000192489
2	chr13:95528160:T:G	95528160	NA,G	NA,T	NA,1	NA,-inf	NA,inf	NA,0.259762	0.000192434	0.000192434
2	chr13:95346410:TC:T	95346410	NA,T	NA,TC	NA,1	NA,inf	NA,inf	NA,0.276838	0.000192431	0.000192431
2	chr13:95656700:CTT:C	95656700	NA,C	NA,CTT	NA,1	NA,-inf	NA,inf	NA,0.432174	0.000192262	0.000192262
2	chr13:95694841:C:T	95694841	NA,T	NA,C	NA,1	NA,-inf	NA,inf	NA,0.429997	0.000192214	0.000192214
2	chr13:95714567:G:A	95714567	NA,A	NA,G	NA,1	NA,-inf	NA,inf	NA,0.429604	0.000192125	0.000192125
2	chr13:94749513:C:T	94749513	NA,T	NA,C	NA,1	NA,-inf	NA,inf	NA,0.408022	0.000192114	0.000192114
2	chr13:94885937:T:G	94885937	NA,G	NA,T	NA,1	NA,inf	NA,inf	NA,0.252383	0.000192113	0.000192113
2	chr13:95713369:CAG:C	95713369	NA,C	NA,CAG	NA,1	NA,-inf	NA,inf	NA,0.429101	0.000192105	0.000192105
2	chr13:95702332:C:T	95702332	NA,T	NA,C	NA,1	NA,-inf	NA,inf	NA,0.429101	0.000192105	0.000192105
2	chr13:94861807:G:A	94861807	A,A	G,G	1,1	-inf,inf	inf,inf	1.39396,0.475703	0.000192064	0.000192064
2	chr13:95722090:A:AT	95722090	NA,AT	NA,A	NA,1	NA,-inf	NA,inf	NA,0.42872	0.000191925	0.000191925
2	chr13:95346540:A:T	95346540	NA,T	NA,A	NA,1	NA,inf	NA,inf	NA,0.275425	0.000191911	0.000191911
2	chr13:95728184:T:C	95728184	NA,C	NA,T	NA,1	NA,-inf	NA,inf	NA,0.428151	0.000191905	0.000191905
2	chr13:95713381:A:G	95713381	NA,G	NA,A	NA,1	NA,-inf	NA,inf	NA,0.428455	0.000191872	0.000191872
2	chr13:95712805:C:T	95712805	NA,T	NA,C	NA,1	NA,-inf	NA,inf	NA,0.428455	0.000191872	0.000191872
2	chr13:95700958:T:C	95700958	NA,C	NA,T	NA,1	NA,-inf	NA,inf	NA,0.428455	0.000191872	0.000191872
2	chr13:95702509:A:G	95702509	NA,G	NA,A	NA,1	NA,-inf	NA,inf	NA,0.428455	0.000191872	0.000191872
2	chr13:95706025:T:G	95706025	NA,G	NA,T	NA,1	NA,-inf	NA,inf	NA,0.428455	0.000191872	0.000191872
2	chr13:95698137:A:G	95698137	NA,G	NA,A	NA,1	NA,-inf	NA,inf	NA,0.428488	0.000191867	0.000191867
2	chr13:95403540:C:A	95403540	NA,A	NA,C	NA,1	NA,inf	NA,inf	NA,0.214544	0.000191812	0.000191812
2	chr13:94822240:A:G	94822240	NA,G	NA,A	NA,1	NA,inf	NA,inf	NA,0.309132	0.000191746	0.000191746
2	chr13:94888345:C:T	94888345	NA,T	NA,C	NA,1	NA,inf	NA,inf	NA,0.250408	0.000191698	0.000191698
2	chr13:95744188:A:AT	95744188	NA,AT	NA,A	NA,1	NA,-inf	NA,inf	NA,0.427433	0.000191678	0.000191678
2	chr13:94798068:C:T	94798068	T,NA	C,NA	1,NA	inf,NA	inf,NA	0.642106,NA	0.00019163	0.00019163
2	chr13:95180813:C:T	95180813	T,NA	C,NA	1,NA	inf,NA	inf,NA	0.197157,NA	0.000191581	0.000191581
2	chr13:95728331:C:T	95728331	NA,T	NA,C	NA,1	NA,-inf	NA,inf	NA,0.42638	0.000191507	0.000191507
2	chr13:94949755:G:C	94949755	NA,C	NA,G	NA,1	NA,inf	NA,inf	NA,0.306183	0.000191447	0.000191447
2	chr13:95357202:A:G	95357202	G,NA	A,NA	1,NA	inf,NA	inf,NA	0.493962,NA	0.000191164	0.000191164
2	chr13:95431675:C:T	95431675	NA,T	NA,C	NA,1	NA,inf	NA,inf	NA,0.287126	0.000190969	0.000190969
2	chr13:95720669:C:T	95720669	NA,T	NA,C	NA,1	NA,inf	NA,inf	NA,0.301173	0.000190868	0.000190868
2	chr13:95727920:G:T	95727920	NA,T	NA,G	NA,1	NA,-inf	NA,inf	NA,0.423428	0.000190859	0.000190859
2	chr13:95701479:T:TG	95701479	NA,TG	NA,T	NA,1	NA,-inf	NA,inf	NA,0.423619	0.000190838	0.000190838
2	chr13:95193652:C:T	95193652	NA,T	NA,C	NA,1	NA,inf	NA,inf	NA,0.258323	0.000190799	0.000190799
2	chr13:95675811:C:T	95675811	T,NA	C,NA	1,NA	inf,NA	inf,NA	0.687661,NA	0.00019072	0.00019072
2	chr13:94886310:T:G	94886310	NA,G	NA,T	NA,1	NA,inf	NA,inf	NA,0.247473	0.000190709	0.000190709
2	chr13:94888700:A:G	94888700	NA,G	NA,A	NA,1	NA,inf	NA,inf	NA,0.246073	0.000190686	0.000190686
2	chr13:95192304:C:T	95192304	NA,T	NA,C	NA,1	NA,inf	NA,inf	NA,0.258741	0.000190662	0.000190662
2	chr13:95733241:C:T	95733241	NA,T	NA,C	NA,1	NA,-inf	NA,inf	NA,0.421482	0.000190433	0.000190433
2	chr13:95714901:G:T	95714901	NA,T	NA,G	NA,1	NA,-inf	NA,inf	NA,0.421602	0.000190321	0.000190321
2	chr13:95733859:G:C	95733859	NA,C	NA,G	NA,1	NA,-inf	NA,inf	NA,0.421001	0.000190315	0.000190315
2	chr13:95714276:A:G	95714276	NA,G	NA,A	NA,1	NA,inf	NA,inf	NA,0.298233	0.000190248	0.000190248
2	chr13:95475879:T:C	95475879	C,C	T,T	1,1	-inf,-inf	inf,inf	1.49758,0.10906	0.000190214	0.000190214
2	chr13:95498871:A:G	95498871	NA,G	NA,A	NA,1	NA,inf	NA,inf	NA,0.322819	0.0001902	0.0001902
2	chr13:94828158:A:G	94828158	G,G	A,A	1,1	inf,-inf	inf,inf	0.110563,1.62495	0.000190178	0.000190178
2	chr13:94797633:A:G	94797633	NA,G	NA,A	NA,1	NA,inf	NA,inf	NA,0.309436	0.00019017	0.00019017
2	chr13:95743678:C:T	95743678	NA,T	NA,C	NA,1	NA,-inf	NA,inf	NA,0.419371	0.000190035	0.000190035
2	chr13:95205038:C:A	95205038	NA,A	NA,C	NA,1	NA,inf	NA,inf	NA,0.256786	0.000189987	0.000189987
2	chr13:95205406:C:T	95205406	NA,T	NA,C	NA,1	NA,inf	NA,inf	NA,0.256786	0.000189987	0.000189987
2	chr13:95723188:T:A	95723188	NA,A	NA,T	NA,1	NA,inf	NA,inf	NA,0.286999	0.00018997	0.00018997
2	chr13:95341863:A:G	95341863	G,G	A,A	1,1	-inf,inf	inf,inf	0.497703,0.188752	0.000189952	0.000189952
2	chr13:95508643:A:G	95508643	NA,G	NA,A	NA,1	NA,-inf	NA,inf	NA,0.374633	0.000189937	0.000189937
2	chr13:95210140:C:G	95210140	NA,G	NA,C	NA,1	NA,-inf	NA,inf	NA,0.441673	0.000189915	0.000189915
2	chr13:95699880:A:G	95699880	NA,G	NA,A	NA,1	NA,-inf	NA,inf	NA,0.419302	0.000189851	0.000189851
2	chr13:95551262:A:C	95551262	NA,C	NA,A	NA,1	NA,inf	NA,inf	NA,0.274159	0.000189731	0.000189731
2	chr13:95000908:G:T	95000908	T,T	G,G	1,1	-inf,inf	inf,inf	0.634752,1.21431	0.000189723	0.000189723
2	chr13:95299426:C:T	95299426	NA,T	NA,C	NA,1	NA,inf	NA,inf	NA,0.411987	0.000189579	0.000189579
2	chr13:95203702:G:C	95203702	NA,C	NA,G	NA,1	NA,inf	NA,inf	NA,0.255177	0.000189577	0.000189577
2	chr13:95489909:G:A	95489909	NA,A	NA,G	NA,1	NA,inf	NA,inf	NA,0.321416	0.000189563	0.000189563
2	chr13:95693022:A:G	95693022	NA,G	NA,A	NA,1	NA,-inf	NA,inf	NA,0.416252	0.000189559	0.000189559
2	chr13:95663794:T:G	95663794	NA,G	NA,T	NA,1	NA,inf	NA,inf	NA,0.294529	0.000189403	0.000189403
2	chr13:95342518:G:A	95342518	NA,A	NA,G	NA,1	NA,-inf	NA,inf	NA,0.467707	0.000189372	0.000189372
2	chr13:95584362:G:A	95584362	A,A	G,G	1,1	-inf,-inf	inf,inf	0.523947,1.35847	0.000189368	0.000189368
2	chr13:94968447:G:T	94968447	NA,T	NA,G	NA,1	NA,-inf	NA,inf	NA,0.498738	0.000189347	0.000189347
2	chr13:95716137:G:A	95716137	NA,A	NA,G	NA,1	NA,-inf	NA,inf	NA,0.416988	0.000189324	0.000189324
2	chr13:94763101:A:C	94763101	NA,C	NA,A	NA,1	NA,-inf	NA,inf	NA,0.411974	0.000189292	0.000189292
2	chr13:94809646:G:A	94809646	NA,A	NA,G	NA,1	NA,-inf	NA,inf	NA,0.407442	0.000189257	0.000189257
2	chr13:94967431:G:T	94967431	NA,T	NA,G	NA,1	NA,-inf	NA,inf	NA,0.498526	0.000189243	0.000189243
2	chr13:94851626:A:C	94851626	NA,C	NA,A	NA,1	NA,inf	NA,inf	NA,0.388351	0.000189239	0.000189239
2	chr13:95723137:A:G	95723137	NA,G	NA,A	NA,1	NA,-inf	NA,inf	NA,0.416571	0.000189239	0.000189239
2	chr13:95543241:AT:A	95543241	A,A	AT,AT	1,1	-inf,-inf	inf,inf	1.03726,0.834464	0.000189179	0.000189179
2	chr13:95026434:A:G	95026434	NA,G	NA,A	NA,1	NA,inf	NA,inf	NA,0.226316	0.000189098	0.000189098
2	chr13:95691258:C:T	95691258	NA,T	NA,C	NA,1	NA,-inf	NA,inf	NA,0.415953	0.000189093	0.000189093
2	chr13:95018318:G:A	95018318	NA,A	NA,G	NA,1	NA,inf	NA,inf	NA,0.24681	0.000189082	0.000189082
2	chr13:95134925:T:C	95134925	NA,C	NA,T	NA,1	NA,-inf	NA,inf	NA,0.401695	0.000189066	0.000189066
2	chr13:94760652:T:C	94760652	NA,C	NA,T	NA,1	NA,inf	NA,inf	NA,0.290587	0.000189057	0.000189057
2	chr13:95356858:T:C	95356858	NA,C	NA,T	NA,1	NA,inf	NA,inf	NA,0.246358	0.000188961	0.000188961
2	chr13:94820652:C:T	94820652	NA,T	NA,C	NA,1	NA,inf	NA,inf	NA,0.295392	0.000188957	0.000188957
2	chr13:95412585:A:G	95412585	NA,G	NA,A	NA,1	NA,-inf	NA,inf	NA,0.412805	0.000188954	0.000188954
2	chr13:95084367:T:C	95084367	NA,C	NA,T	NA,1	NA,-inf	NA,inf	NA,0.307671	0.00018894	0.00018894
2	chr13:95231568:C:T	95231568	NA,T	NA,C	NA,1	NA,-inf	NA,inf	NA,0.171799	0.000188822	0.000188822
2	chr13:95341854:C:T	95341854	T,T	C,C	1,1	-inf,inf	inf,inf	0.495981,0.175678	0.000188662	0.000188662
2	chr13:95714139:T:C	95714139	NA,C	NA,T	NA,1	NA,inf	NA,inf	NA,0.291452	0.00018861	0.00018861
2	chr13:94760981:A:G	94760981	NA,G	NA,A	NA,1	NA,-inf	NA,inf	NA,0.408053	0.000188512	0.000188512
2	chr13:95699842:C:A	95699842	NA,A	NA,C	NA,1	NA,-inf	NA,inf	NA,0.413169	0.000188504	0.000188504
2	chr13:95364791:C:T	95364791	NA,T	NA,C	NA,1	NA,inf	NA,inf	NA,0.233669	0.000188486	0.000188486
2	chr13:94816348:A:C	94816348	NA,C	NA,A	NA,1	NA,inf	NA,inf	NA,0.245865	0.000188398	0.000188398
2	chr13:95691923:C:T	95691923	NA,T	NA,C	NA,1	NA,inf	NA,inf	NA,0.290441	0.000188367	0.000188367
2	chr13:94946503:G:T	94946503	T,T	G,G	1,1	inf,-inf	inf,inf	1.29485,0.481905	0.000188316	0.000188316
2	chr13:95271877:C:T	95271877	NA,T	NA,C	NA,1	NA,inf	NA,inf	NA,0.176894	0.000188235	0.000188235
2	chr13:95061898:T:C	95061898	NA,C	NA,T	NA,1	NA,inf	NA,inf	NA,0.320014	0.000188119	0.000188119
2	chr13:95395081:G:A	95395081	NA,A	NA,G	NA,1	NA,inf	NA,inf	NA,0.270366	0.000188104	0.000188104
2	chr13:95045960:G:C	95045960	C,C	G,G	1,1	-inf,-inf	inf,inf	1.88648,0.0824025	0.000188002	0.000188002
2	chr13:95723112:T:C	95723112	NA,C	NA,T	NA,1	NA,inf	NA,inf	NA,0.28914	0.000187994	0.000187994
2	chr13:95266346:A:C	95266346	NA,C	NA,A	NA,1	NA,inf	NA,inf	NA,0.169523	0.000187925	0.000187925
2	chr13:95271010:G:T	95271010	NA,T	NA,G	NA,1	NA,inf	NA,inf	NA,0.175666	0.000187895	0.000187895
2	chr13:95744707:A:T	95744707	NA,T	NA,A	NA,1	NA,-inf	NA,inf	NA,0.413251	0.000187845	0.000187845
2	chr13:95584178:T:G	95584178	NA,G	NA,T	NA,1	NA,-inf	NA,inf	NA,0.38534	0.000187664	0.000187664
2	chr13:94968130:T:C	94968130	NA,C	NA,T	NA,1	NA,-inf	NA,inf	NA,0.490581	0.000187659	0.000187659
2	chr13:94886080:G:A	94886080	NA,A	NA,G	NA,1	NA,inf	NA,inf	NA,0.235736	0.000187644	0.000187644
2	chr13:94800805:G:A	94800805	NA,A	NA,G	NA,1	NA,-inf	NA,inf	NA,0.34547	0.000187532	0.000187532
2	chr13:95484808:A:G	95484808	NA,G	NA,A	NA,1	NA,-inf	NA,inf	NA,0.574455	0.00018751	0.00018751
2	chr13:94796332:A:G	94796332	NA,G	NA,A	NA,1	NA,inf	NA,inf	NA,0.299418	0.000187411	0.000187411
2	chr13:95272404:A:C	95272404	NA,C	NA,A	NA,1	NA,inf	NA,inf	NA,0.173874	0.000187399	0.000187399
2	chr13:95305018:T:C	95305018	NA,C	NA,T	NA,1	NA,-inf	NA,inf	NA,0.256515	0.000187364	0.000187364
2	chr13:94887684:A:G	94887684	NA,G	NA,A	NA,1	NA,inf	NA,inf	NA,0.233413	0.000187093	0.000187093
2	chr13:95107598:T:C	95107598	NA,C	NA,T	NA,1	NA,-inf	NA,inf	NA,0.432805	0.000187088	0.000187088
2	chr13:95009612:G:A	95009612	A,NA	G,NA	1,NA	inf,NA	inf,NA	0.970351,NA	0.000187009	0.000187009
2	chr13:95638423:G:C	95638423	NA,C	NA,G	NA,1	NA,inf	NA,inf	NA,0.341395	0.00018698	0.00018698
2	chr13:94948542:A:G	94948542	NA,G	NA,A	NA,1	NA,inf	NA,inf	NA,0.287186	0.000186961	0.000186961
2	chr13:95138591:A:C	95138591	NA,C	NA,A	NA,1	NA,inf	NA,inf	NA,0.160642	0.000186913	0.000186913
2	chr13:95079550:C:T	95079550	NA,T	NA,C	NA,1	NA,-inf	NA,inf	NA,0.394898	0.000186799	0.000186799
2	chr13:94974364:C:G	94974364	NA,G	NA,C	NA,1	NA,-inf	NA,inf	NA,0.48814	0.00018664	0.00018664
2	chr13:94887629:C:T	94887629	NA,T	NA,C	NA,1	NA,inf	NA,inf	NA,0.231866	0.000186622	0.000186622
2	chr13:95744678:A:C	95744678	NA,C	NA,A	NA,1	NA,-inf	NA,inf	NA,0.407132	0.000186611	0.000186611
2	chr13:95197120:C:T	95197120	T,T	C,C	1,1	inf,inf	inf,inf	6.70793,1.14165	0.000186557	0.000186557
2	chr13:95743773:A:G	95743773	NA,G	NA,A	NA,1	NA,-inf	NA,inf	NA,0.403921	0.000186494	0.000186494
2	chr13:95732575:G:T	95732575	NA,T	NA,G	NA,1	NA,inf	NA,inf	NA,0.282469	0.000186399	0.000186399
2	chr13:95426424:T:A	95426424	NA,A	NA,T	NA,1	NA,-inf	NA,inf	NA,0.440847	0.000186333	0.000186333
2	chr13:95562160:G:T	95562160	NA,T	NA,G	NA,1	NA,inf	NA,inf	NA,0.294146	0.000186273	0.000186273
2	chr13:95704439:G:A	95704439	NA,A	NA,G	NA,1	NA,-inf	NA,inf	NA,0.40275	0.000186268	0.000186268
2	chr13:94784143:G:A	94784143	NA,A	NA,G	NA,1	NA,-inf	NA,inf	NA,0.40548	0.000186241	0.000186241
2	chr13:95286628:C:A	95286628	NA,A	NA,C	NA,1	NA,-inf	NA,inf	NA,0.562395	0.000186234	0.000186234
2	chr13:94878206:G:A	94878206	NA,A	NA,G	NA,1	NA,-inf	NA,inf	NA,0.375882	0.000186197	0.000186197
2	chr13:94961705:T:C	94961705	NA,C	NA,T	NA,1	NA,-inf	NA,inf	NA,0.34119	0.000186035	0.000186035
2	chr13:95499333:G:A	95499333	NA,A	NA,G	NA,1	NA,inf	NA,inf	NA,0.247788	0.000185985	0.000185985
2	chr13:94975751:G:A	94975751	A,A	G,G	1,1	inf,inf	inf,inf	1.51143,0.144679	0.000185979	0.000185979
2	chr13:95725604:T:G	95725604	NA,G	NA,T	NA,1	NA,inf	NA,inf	NA,0.283942	0.000185979	0.000185979
2	chr13:95499418:T:G	95499418	NA,G	NA,T	NA,1	NA,inf	NA,inf	NA,0.24774	0.000185976	0.000185976
2	chr13:95231931:G:A	95231931	NA,A	NA,G	NA,1	NA,inf	NA,inf	NA,0.198655	0.00018596	0.00018596
2	chr13:94946164:C:G	94946164	NA,G	NA,C	NA,1	NA,inf	NA,inf	NA,0.297785	0.00018587	0.00018587
2	chr13:95341786:G:C	95341786	C,C	G,G	1,1	-inf,inf	inf,inf	0.490794,0.185995	0.000185858	0.000185858
2	chr13:95502178:T:A	95502178	NA,A	NA,T	NA,1	NA,inf	NA,inf	NA,0.246601	0.000185702	0.000185702
2	chr13:94955633:T:C	94955633	NA,C	NA,T	NA,1	NA,-inf	NA,inf	NA,0.354468	0.000185616	0.000185616
2	chr13:95696858:G:A	95696858	NA,A	NA,G	NA,1	NA,inf	NA,inf	NA,0.340004	0.000185555	0.000185555
2	chr13:95530015:G:A	95530015	NA,A	NA,G	NA,1	NA,inf	NA,inf	NA,0.33868	0.000185545	0.000185545
2	chr13:95508769:G:C	95508769	NA,C	NA,G	NA,1	NA,-inf	NA,inf	NA,0.462999	0.000185367	0.000185367
2	chr13:94897747:G:A	94897747	NA,A	NA,G	NA,1	NA,inf	NA,inf	NA,0.305968	0.000185338	0.000185338
2	chr13:95072949:C:T	95072949	NA,T	NA,C	NA,1	NA,-inf	NA,inf	NA,0.452277	0.000185219	0.000185219
2	chr13:94887715:G:C	94887715	NA,C	NA,G	NA,1	NA,inf	NA,inf	NA,0.226116	0.000185193	0.000185193
2	chr13:94887718:A:C	94887718	NA,C	NA,A	NA,1	NA,inf	NA,inf	NA,0.226116	0.000185193	0.000185193
2	chr13:95308521:T:C	95308521	NA,C	NA,T	NA,1	NA,inf	NA,inf	NA,0.387663	0.000185131	0.000185131
2	chr13:94887384:C:T	94887384	NA,T	NA,C	NA,1	NA,inf	NA,inf	NA,0.225142	0.000184986	0.000184986
2	chr13:95334877:G:A	95334877	A,NA	G,NA	1,NA	inf,NA	inf,NA	1.01344,NA	0.000184925	0.000184925
2	chr13:94892196:TACATAGTGA:T	94892196	NA,T	NA,TACATAGTGA	NA,1	NA,inf	NA,inf	NA,0.360422	0.000184921	0.000184921
2	chr13:95721252:G:A	95721252	NA,A	NA,G	NA,1	NA,inf	NA,inf	NA,0.27596	0.000184811	0.000184811
2	chr13:94955728:T:C	94955728	NA,C	NA,T	NA,1	NA,-inf	NA,inf	NA,0.350195	0.00018476	0.00018476
2	chr13:94867696:T:C	94867696	C,NA	T,NA	1,NA	-inf,NA	inf,NA	0.97504,NA	0.000184663	0.000184663
2	chr13:95352233:G:A	95352233	NA,A	NA,G	NA,1	NA,inf	NA,inf	NA,0.293803	0.00018465	0.00018465
2	chr13:94941798:G:T	94941798	NA,T	NA,G	NA,1	NA,inf	NA,inf	NA,0.258487	0.000184527	0.000184527
2	chr13:95062760:A:G	95062760	NA,G	NA,A	NA,1	NA,inf	NA,inf	NA,0.304625	0.000184522	0.000184522
2	chr13:95713686:C:T	95713686	NA,T	NA,C	NA,1	NA,-inf	NA,inf	NA,0.393784	0.000184495	0.000184495
2	chr13:95227858:C:T	95227858	NA,T	NA,C	NA,1	NA,-inf	NA,inf	NA,0.561067	0.000184276	0.000184276
2	chr13:94856967:T:C	94856967	C,C	T,T	1,1	-inf,inf	inf,inf	1.45728,0.55187	0.000184217	0.000184217
2	chr13:94836298:A:G	94836298	NA,G	NA,A	NA,1	NA,inf	NA,inf	NA,0.249663	0.000184204	0.000184204
2	chr13:95067243:C:T	95067243	NA,T	NA,C	NA,1	NA,inf	NA,inf	NA,0.301585	0.000184178	0.000184178
2	chr13:95155029:G:A	95155029	NA,A	NA,G	NA,1	NA,-inf	NA,inf	NA,0.531773	0.000184052	0.000184052
2	chr13:94804463:C:T	94804463	NA,T	NA,C	NA,1	NA,-inf	NA,inf	NA,0.359528	0.000183977	0.000183977
2	chr13:94999340:G:A	94999340	NA,A	NA,G	NA,1	NA,-inf	NA,inf	NA,0.477766	0.000183911	0.000183911
2	chr13:95708589:C:T	95708589	NA,T	NA,C	NA,1	NA,-inf	NA,inf	NA,0.391552	0.000183835	0.000183835
2	chr13:94887787:T:A	94887787	NA,A	NA,T	NA,1	NA,inf	NA,inf	NA,0.220598	0.000183821	0.000183821
2	chr13:94941071:G:A	94941071	NA,A	NA,G	NA,1	NA,-inf	NA,inf	NA,0.413607	0.000183814	0.000183814
2	chr13:94887956:G:A	94887956	NA,A	NA,G	NA,1	NA,inf	NA,inf	NA,0.294893	0.000183747	0.000183747
2	chr13:95725739:A:G	95725739	NA,G	NA,A	NA,1	NA,inf	NA,inf	NA,0.271701	0.000183546	0.000183546
2	chr13:95502022:C:T	95502022	NA,T	NA,C	NA,1	NA,inf	NA,inf	NA,0.295351	0.000183394	0.000183394
2	chr13:94885873:C:A	94885873	NA,A	NA,C	NA,1	NA,inf	NA,inf	NA,0.218589	0.000183367	0.000183367
2	chr13:95398817:C:T	95398817	NA,T	NA,C	NA,1	NA,inf	NA,inf	NA,0.166986	0.000183276	0.000183276
2	chr13:95352135:G:T	95352135	NA,T	NA,G	NA,1	NA,inf	NA,inf	NA,0.21944	0.000183186	0.000183186
2	chr13:95187092:T:C	95187092	NA,C	NA,T	NA,1	NA,inf	NA,inf	NA,0.230813	0.000183137	0.000183137
2	chr13:95010128:C:T	95010128	NA,T	NA,C	NA,1	NA,-inf	NA,inf	NA,0.340095	0.000183131	0.000183131
2	chr13:94872414:G:A	94872414	NA,A	NA,G	NA,1	NA,-inf	NA,inf	NA,0.34818	0.000183072	0.000183072
2	chr13:95188117:A:T	95188117	NA,T	NA,A	NA,1	NA,-inf	NA,inf	NA,0.503445	0.000183061	0.000183061
2	chr13:95670426:T:A	95670426	NA,A	NA,T	NA,1	NA,-inf	NA,inf	NA,0.476795	0.000182965	0.000182965
2	chr13:94808854:AT:A	94808854	NA,A	NA,AT	NA,1	NA,inf	NA,inf	NA,0.275452	0.000182922	0.000182922
2	chr13:95048952:G:A	95048952	NA,A	NA,G	NA,1	NA,inf	NA,inf	NA,0.246237	0.000182922	0.000182922
2	chr13:95341096:C:T	95341096	T,T	C,C	1,1	-inf,inf	inf,inf	0.739321,0.0207882	0.000182894	0.000182894
2	chr13:95008974:A:C	95008974	NA,C	NA,A	NA,1	NA,-inf	NA,inf	NA,0.338953	0.000182887	0.000182887
2	chr13:95535665:A:C	95535665	NA,C	NA,A	NA,1	NA,inf	NA,inf	NA,0.225893	0.000182738	0.000182738
2	chr13:95535663:A:AGGT	95535663	NA,AGGT	NA,A	NA,1	NA,inf	NA,inf	NA,0.225761	0.000182706	0.000182706
2	chr13:95535671:C:A	95535671	NA,A	NA,C	NA,1	NA,inf	NA,inf	NA,0.225761	0.000182706	0.000182706
2	chr13:95487522:G:A	95487522	NA,A	NA,G	NA,1	NA,-inf	NA,inf	NA,0.418297	0.000182664	0.000182664
2	chr13:94949994:G:T	94949994	NA,T	NA,G	NA,1	NA,inf	NA,inf	NA,0.273317	0.00018245	0.00018245
2	chr13:95122878:C:A	95122878	NA,A	NA,C	NA,1	NA,inf	NA,inf	NA,0.287948	0.00018238	0.00018238
2	chr13:94858596:T:C	94858596	C,C	T,T	1,1	-inf,inf	inf,inf	1.41138,0.435509	0.000182338	0.000182338
2	chr13:95236622:T:A	95236622	A,NA	T,NA	1,NA	-inf,NA	inf,NA	3.16566,NA	0.000182292	0.000182292
2	chr13:95117449:C:T	95117449	NA,T	NA,C	NA,1	NA,inf	NA,inf	NA,0.248111	0.000182283	0.000182283
2	chr13:94955504:T:G	94955504	NA,G	NA,T	NA,1	NA,-inf	NA,inf	NA,0.330988	0.00018224	0.00018224
2	chr13:94753798:T:C	94753798	NA,C	NA,T	NA,1	NA,inf	NA,inf	NA,0.119636	0.000182138	0.000182138
2	chr13:95019880:A:T	95019880	NA,T	NA,A	NA,1	NA,-inf	NA,inf	NA,0.418252	0.000181889	0.000181889
2	chr13:95356071:C:T	95356071	NA,T	NA,C	NA,1	NA,inf	NA,inf	NA,0.196102	0.000181683	0.000181683
2	chr13:95537655:C:A	95537655	NA,A	NA,C	NA,1	NA,inf	NA,inf	NA,0.301335	0.000181612	0.000181612
2	chr13:95542700:G:A	95542700	NA,A	NA,G	NA,1	NA,inf	NA,inf	NA,0.219604	0.000181595	0.000181595
2	chr13:95407627:C:G	95407627	NA,G	NA,C	NA,1	NA,-inf	NA,inf	NA,0.414935	0.000181594	0.000181594
2	chr13:94781239:G:A	94781239	NA,A	NA,G	NA,1	NA,inf	NA,inf	NA,0.280915	0.000181581	0.000181581
2	chr13:95066316:C:T	95066316	NA,T	NA,C	NA,1	NA,inf	NA,inf	NA,0.290098	0.000181328	0.000181328
2	chr13:94770449:A:G	94770449	NA,G	NA,A	NA,1	NA,inf	NA,inf	NA,0.2679	0.000181053	0.000181053
2	chr13:95449833:T:C	95449833	NA,C	NA,T	NA,1	NA,-inf	NA,inf	NA,0.160507	0.000181027	0.000181027
2	chr13:95159398:T:C	95159398	NA,C	NA,T	NA,1	NA,-inf	NA,inf	NA,0.528046	0.000181013	0.000181013
2	chr13:95553481:G:T	95553481	NA,T	NA,G	NA,1	NA,inf	NA,inf	NA,0.255749	0.000180938	0.000180938
2	chr13:95574905:G:C	95574905	NA,C	NA,G	NA,1	NA,inf	NA,inf	NA,0.269799	0.000180889	0.000180889
2	chr13:95549474:C:G	95549474	NA,G	NA,C	NA,1	NA,inf	NA,inf	NA,0.338563	0.000180864	0.000180864
2	chr13:95542154:T:C	95542154	NA,C	NA,T	NA,1	NA,inf	NA,inf	NA,0.21745	0.000180848	0.000180848
2	chr13:95225602:G:A	95225602	NA,A	NA,G	NA,1	NA,-inf	NA,inf	NA,0.541768	0.000180817	0.000180817
2	chr13:95661702:A:G	95661702	NA,G	NA,A	NA,1	NA,inf	NA,inf	NA,0.312295	0.000180754	0.000180754
2	chr13:95541612:A:G	95541612	NA,G	NA,A	NA,1	NA,inf	NA,inf	NA,0.217042	0.000180746	0.000180746
2	chr13:95470037:A:T	95470037	NA,T	NA,A	NA,1	NA,-inf	NA,inf	NA,0.403004	0.000180744	0.000180744
2	chr13:95228031:C:T	95228031	NA,T	NA,C	NA,1	NA,-inf	NA,inf	NA,0.410881	0.000180644	0.000180644
2	chr13:94924369:A:T	94924369	NA,T	NA,A	NA,1	NA,-inf	NA,inf	NA,0.381302	0.000180295	0.000180295
2	chr13:94989780:G:T	94989780	NA,T	NA,G	NA,1	NA,inf	NA,inf	NA,0.278783	0.00018025	0.00018025
2	chr13:95243321:T:C	95243321	NA,C	NA,T	NA,1	NA,inf	NA,inf	NA,0.214816	0.000180247	0.000180247
2	chr13:94747520:C:T	94747520	T,T	C,C	1,1	inf,inf	inf,inf	0.769708,1.22866	0.000179789	0.000179789
2	chr13:95250970:T:C	95250970	NA,C	NA,T	NA,1	NA,inf	NA,inf	NA,0.177178	0.000179766	0.000179766
2	chr13:94995884:A:G	94995884	NA,G	NA,A	NA,1	NA,inf	NA,inf	NA,0.2054	0.000179659	0.000179659
2	chr13:94888492:AC:A	94888492	NA,A	NA,AC	NA,1	NA,inf	NA,inf	NA,0.212314	0.000179526	0.000179526
2	chr13:95415191:T:C	95415191	NA,C	NA,T	NA,1	NA,-inf	NA,inf	NA,0.135429	0.000179181	0.000179181
2	chr13:94911271:G:T	94911271	T,T	G,G	1,1	inf,-inf	inf,inf	0.670403,1.03652	0.000179102	0.000179102
2	chr13:95072414:T:C	95072414	NA,C	NA,T	NA,1	NA,-inf	NA,inf	NA,0.420414	0.00017907	0.00017907
2	chr13:95160771:A:C	95160771	NA,C	NA,A	NA,1	NA,-inf	NA,inf	NA,0.516522	0.000179064	0.000179064
2	chr13:94844798:T:C	94844798	NA,C	NA,T	NA,1	NA,-inf	NA,inf	NA,0.362593	0.000178904	0.000178904
2	chr13:95293442:C:T	95293442	NA,T	NA,C	NA,1	NA,inf	NA,inf	NA,0.416015	0.000178871	0.000178871
2	chr13:95010305:C:T	95010305	T,T	C,C	1,1	inf,-inf	inf,inf	1.07593,0.841434	0.000178824	0.000178824
2	chr13:95383840:C:T	95383840	NA,T	NA,C	NA,1	NA,-inf	NA,inf	NA,0.409864	0.000178658	0.000178658
2	chr13:94757174:C:T	94757174	NA,T	NA,C	NA,1	NA,-inf	NA,inf	NA,0.28012	0.000178558	0.000178558
2	chr13:95549812:C:A	95549812	NA,A	NA,C	NA,1	NA,inf	NA,inf	NA,0.327051	0.000178533	0.000178533
2	chr13:95440314:A:T	95440314	NA,T	NA,A	NA,1	NA,inf	NA,inf	NA,0.192164	0.00017843	0.00017843
2	chr13:94947037:G:A	94947037	A,A	G,G	1,1	inf,-inf	inf,inf	1.34808,0.400186	0.000178319	0.000178319
2	chr13:95078028:T:C	95078028	C,C	T,T	1,1	inf,-inf	inf,inf	1.70169,0.192137	0.000178308	0.000178308
2	chr13:95141377:G:A	95141377	NA,A	NA,G	NA,1	NA,-inf	NA,inf	NA,0.367463	0.000178298	0.000178298
2	chr13:94767335:T:C	94767335	NA,C	NA,T	NA,1	NA,inf	NA,inf	NA,0.254404	0.000178266	0.000178266
2	chr13:95428561:C:T	95428561	T,T	C,C	1,1	-inf,inf	inf,inf	1.44499,0.496211	0.000178243	0.000178243
2	chr13:94869274:C:T	94869274	NA,T	NA,C	NA,1	NA,-inf	NA,inf	NA,0.337285	0.000178229	0.000178229
2	chr13:95021685:A:G	95021685	NA,G	NA,A	NA,1	NA,-inf	NA,inf	NA,0.164399	0.000177998	0.000177998
2	chr13:95660175:T:C	95660175	NA,C	NA,T	NA,1	NA,inf	NA,inf	NA,0.223538	0.000177963	0.000177963
2	chr13:95590030:A:G	95590030	NA,G	NA,A	NA,1	NA,inf	NA,inf	NA,0.253397	0.000177912	0.000177912
2	chr13:94809246:T:A	94809246	NA,A	NA,T	NA,1	NA,inf	NA,inf	NA,0.253449	0.000177883	0.000177883
2	chr13:95355887:C:T	95355887	NA,T	NA,C	NA,1	NA,inf	NA,inf	NA,0.184304	0.000177832	0.000177832
2	chr13:95427453:G:T	95427453	T,T	G,G	1,1	-inf,inf	inf,inf	1.41745,0.517649	0.000177605	0.000177605
2	chr13:94752944:T:C	94752944	NA,C	NA,T	NA,1	NA,-inf	NA,inf	NA,0.336858	0.000177521	0.000177521
2	chr13:95229424:A:G	95229424	NA,G	NA,A	NA,1	NA,inf	NA,inf	NA,0.74585	0.000177309	0.000177309
2	chr13:95462527:G:A	95462527	NA,A	NA,G	NA,1	NA,inf	NA,inf	NA,0.241088	0.000177256	0.000177256
2	chr13:94996562:C:T	94996562	NA,T	NA,C	NA,1	NA,inf	NA,inf	NA,0.254384	0.000177042	0.000177042
2	chr13:95589242:A:G	95589242	NA,G	NA,A	NA,1	NA,inf	NA,inf	NA,0.248146	0.000176995	0.000176995
2	chr13:95713854:A:T	95713854	NA,T	NA,A	NA,1	NA,inf	NA,inf	NA,0.263414	0.000176988	0.000176988
2	chr13:95579340:A:G	95579340	NA,G	NA,A	NA,1	NA,-inf	NA,inf	NA,0.329513	0.000176964	0.000176964
2	chr13:94827317:T:C	94827317	NA,C	NA,T	NA,1	NA,inf	NA,inf	NA,0.275013	0.00017696	0.00017696
2	chr13:95741940:A:G	95741940	NA,G	NA,A	NA,1	NA,-inf	NA,inf	NA,0.354396	0.000176898	0.000176898
2	chr13:95675947:T:G	95675947	NA,G	NA,T	NA,1	NA,inf	NA,inf	NA,0.262918	0.000176876	0.000176876
2	chr13:95706944:G:A	95706944	NA,A	NA,G	NA,1	NA,inf	NA,inf	NA,0.262888	0.000176876	0.000176876
2	chr13:94909131:A:T	94909131	NA,T	NA,A	NA,1	NA,-inf	NA,inf	NA,0.334054	0.000176839	0.000176839
2	chr13:94813141:G:A	94813141	NA,A	NA,G	NA,1	NA,inf	NA,inf	NA,0.230764	0.00017681	0.00017681
2	chr13:94888653:A:G	94888653	NA,G	NA,A	NA,1	NA,inf	NA,inf	NA,0.1991	0.000176742	0.000176742
2	chr13:94873561:T:C	94873561	NA,C	NA,T	NA,1	NA,-inf	NA,inf	NA,0.407151	0.000176596	0.000176596
2	chr13:94942962:A:G	94942962	NA,G	NA,A	NA,1	NA,inf	NA,inf	NA,0.247597	0.000176465	0.000176465
2	chr13:95678166:A:G	95678166	NA,G	NA,A	NA,1	NA,inf	NA,inf	NA,0.241588	0.000176458	0.000176458
2	chr13:95476363:G:A	95476363	A,A	G,G	1,1	-inf,-inf	inf,inf	1.4891,0.0636523	0.000176431	0.000176431
2	chr13:95439902:C:T	95439902	NA,T	NA,C	NA,1	NA,inf	NA,inf	NA,0.181749	0.000176263	0.000176263
2	chr13:94896770:T:C	94896770	NA,C	NA,T	NA,1	NA,-inf	NA,inf	NA,0.334545	0.000176069	0.000176069
2	chr13:94790871:T:A	94790871	NA,A	NA,T	NA,1	NA,inf	NA,inf	NA,0.249837	0.000175969	0.000175969
2	chr13:95605324:T:C	95605324	NA,C	NA,T	NA,1	NA,inf	NA,inf	NA,0.242808	0.00017588	0.00017588
2	chr13:95407918:G:A	95407918	NA,A	NA,G	NA,1	NA,-inf	NA,inf	NA,0.344746	0.000175744	0.000175744
2	chr13:94907651:T:C	94907651	NA,C	NA,T	NA,1	NA,inf	NA,inf	NA,0.231663	0.000175686	0.000175686
2	chr13:95596297:A:G	95596297	NA,G	NA,A	NA,1	NA,inf	NA,inf	NA,0.242151	0.000175625	0.000175625
2	chr13:95491010:C:A	95491010	NA,A	NA,C	NA,1	NA,inf	NA,inf	NA,0.203785	0.000175571	0.000175571
2	chr13:94969000:A:G	94969000	NA,G	NA,A	NA,1	NA,-inf	NA,inf	NA,0.424766	0.000175566	0.000175566
2	chr13:95595822:C:A	95595822	NA,A	NA,C	NA,1	NA,inf	NA,inf	NA,0.241603	0.000175506	0.000175506
2	chr13:95252749:C:T	95252749	NA,T	NA,C	NA,1	NA,inf	NA,inf	NA,0.159302	0.000175502	0.000175502
2	chr13:95006604:A:C	95006604	NA,C	NA,A	NA,1	NA,-inf	NA,inf	NA,0.299002	0.000175463	0.000175463
2	chr13:94851123:C:T	94851123	NA,T	NA,C	NA,1	NA,inf	NA,inf	NA,0.210619	0.000175341	0.000175341
2	chr13:94814480:C:A	94814480	NA,A	NA,C	NA,1	NA,inf	NA,inf	NA,0.193711	0.000175226	0.000175226
2	chr13:95734899:A:G	95734899	NA,G	NA,A	NA,1	NA,inf	NA,inf	NA,0.22188	0.000175152	0.000175152
2	chr13:95432454:C:A	95432454	NA,A	NA,C	NA,1	NA,-inf	NA,inf	NA,0.338191	0.000175102	0.000175102
2	chr13:95225996:G:T	95225996	NA,T	NA,G	NA,1	NA,inf	NA,inf	NA,0.326659	0.000175073	0.000175073
2	chr13:95436563:G:A	95436563	NA,A	NA,G	NA,1	NA,inf	NA,inf	NA,0.17723	0.00017506	0.00017506
2	chr13:95608224:C:T	95608224	NA,T	NA,C	NA,1	NA,inf	NA,inf	NA,0.254443	0.000174952	0.000174952
2	chr13:95578443:A:G	95578443	NA,G	NA,A	NA,1	NA,inf	NA,inf	NA,0.236966	0.000174717	0.000174717
2	chr13:94942644:T:A	94942644	NA,A	NA,T	NA,1	NA,-inf	NA,inf	NA,0.330615	0.000174693	0.000174693
2	chr13:95598174:T:C	95598174	NA,C	NA,T	NA,1	NA,inf	NA,inf	NA,0.237044	0.000174583	0.000174583
2	chr13:95000989:C:T	95000989	T,T	C,C	1,1	-inf,inf	inf,inf	0.615875,1.18235	0.000174581	0.000174581
2	chr13:95403240:T:C	95403240	NA,C	NA,T	NA,1	NA,-inf	NA,inf	NA,0.34657	0.000174551	0.000174551
2	chr13:95513132:T:C	95513132	NA,C	NA,T	NA,1	NA,-inf	NA,inf	NA,0.192811	0.000174549	0.000174549
2	chr13:94962828:A:G	94962828	NA,G	NA,A	NA,1	NA,-inf	NA,inf	NA,0.418225	0.000174474	0.000174474
2	chr13:94785843:C:T	94785843	NA,T	NA,C	NA,1	NA,-inf	NA,inf	NA,0.271287	0.000174446	0.000174446
2	chr13:94922540:G:C	94922540	NA,C	NA,G	NA,1	NA,-inf	NA,inf	NA,0.349313	0.000174332	0.000174332
2	chr13:94825391:T:G	94825391	NA,G	NA,T	NA,1	NA,-inf	NA,inf	NA,0.314984	0.00017431	0.00017431
2	chr13:94785665:C:T	94785665	NA,T	NA,C	NA,1	NA,-inf	NA,inf	NA,0.320361	0.000174097	0.000174097
2	chr13:95580495:A:C	95580495	NA,C	NA,A	NA,1	NA,inf	NA,inf	NA,0.234178	0.000174029	0.000174029
2	chr13:95436401:T:C	95436401	NA,C	NA,T	NA,1	NA,inf	NA,inf	NA,0.171152	0.000173857	0.000173857
2	chr13:95019713:C:T	95019713	NA,T	NA,C	NA,1	NA,-inf	NA,inf	NA,0.374226	0.000173846	0.000173846
2	chr13:94843417:G:C	94843417	NA,C	NA,G	NA,1	NA,inf	NA,inf	NA,0.209049	0.000173803	0.000173803
2	chr13:95539112:C:G	95539112	NA,G	NA,C	NA,1	NA,inf	NA,inf	NA,0.292592	0.000173736	0.000173736
2	chr13:95492826:G:A	95492826	NA,A	NA,G	NA,1	NA,inf	NA,inf	NA,0.193478	0.00017357	0.00017357
2	chr13:95525433:G:A	95525433	NA,A	NA,G	NA,1	NA,inf	NA,inf	NA,0.233683	0.000173548	0.000173548
2	chr13:95576206:T:C	95576206	C,C	T,T	1,1	-inf,-inf	inf,inf	0.47661,1.33157	0.000173545	0.000173545
2	chr13:95481785:C:T	95481785	T,NA	C,NA	1,NA	inf,NA	inf,NA	1.17777,NA	0.000173002	0.000173002
2	chr13:95411337:GCT:G	95411337	NA,G	NA,GCT	NA,1	NA,-inf	NA,inf	NA,0.243773	0.000172991	0.000172991
2	chr13:94879844:C:T	94879844	T,NA	C,NA	1,NA	-inf,NA	inf,NA	0.935546,NA	0.000172945	0.000172945
2	chr13:95541063:A:G	95541063	NA,G	NA,A	NA,1	NA,inf	NA,inf	NA,0.271561	0.000172803	0.000172803
2	chr13:95439350:TA:T	95439350	NA,T	NA,TA	NA,1	NA,inf	NA,inf	NA,0.172181	0.000172719	0.000172719
2	chr13:95734389:T:G	95734389	NA,G	NA,T	NA,1	NA,inf	NA,inf	NA,0.186281	0.000172705	0.000172705
2	chr13:94783734:A:C	94783734	NA,C	NA,A	NA,1	NA,inf	NA,inf	NA,0.232919	0.000172701	0.000172701
2	chr13:95346760:C:G	95346760	G,G	C,C	1,1	-inf,-inf	inf,inf	1.59952,1.90361	0.000172676	0.000172676
2	chr13:95510872:C:T	95510872	NA,T	NA,C	NA,1	NA,-inf	NA,inf	NA,0.250099	0.000172524	0.000172524
2	chr13:95066412:AG:A	95066412	NA,A	NA,AG	NA,1	NA,-inf	NA,inf	NA,0.359828	0.000172396	0.000172396
2	chr13:95624664:G:A	95624664	NA,A	NA,G	NA,1	NA,inf	NA,inf	NA,0.185497	0.000172378	0.000172378
2	chr13:95621892:G:A	95621892	NA,A	NA,G	NA,1	NA,-inf	NA,inf	NA,0.254622	0.000172345	0.000172345
2	chr13:94867730:G:A	94867730	A,NA	G,NA	1,NA	-inf,NA	inf,NA	0.930714,NA	0.000172281	0.000172281
2	chr13:95358151:C:T	95358151	NA,T	NA,C	NA,1	NA,inf	NA,inf	NA,0.0288851	0.000172271	0.000172271
2	chr13:95427942:C:A	95427942	A,A	C,C	1,1	-inf,inf	inf,inf	1.42834,0.493139	0.000172267	0.000172267
2	chr13:95478442:A:G	95478442	NA,G	NA,A	NA,1	NA,-inf	NA,inf	NA,0.324521	0.000172262	0.000172262
2	chr13:94952556:C:T	94952556	NA,T	NA,C	NA,1	NA,-inf	NA,inf	NA,0.278368	0.000172256	0.000172256
2	chr13:95253133:G:A	95253133	NA,A	NA,G	NA,1	NA,inf	NA,inf	NA,0.145036	0.000172249	0.000172249
2	chr13:95635022:G:A	95635022	NA,A	NA,G	NA,1	NA,inf	NA,inf	NA,0.185234	0.000172241	0.000172241
2	chr13:94867408:T:G	94867408	G,NA	T,NA	1,NA	-inf,NA	inf,NA	0.930497,NA	0.000172238	0.000172238
2	chr13:95394653:T:C	95394653	C,C	T,T	1,1	-inf,-inf	inf,inf	0.515657,0.520696	0.000172097	0.000172097
2	chr13:95207210:T:C	95207210	NA,C	NA,T	NA,1	NA,inf	NA,inf	NA,0.189604	0.000172089	0.000172089
2	chr13:95207052:T:C	95207052	NA,C	NA,T	NA,1	NA,inf	NA,inf	NA,0.189604	0.000172089	0.000172089
2	chr13:94926583:C:T	94926583	NA,T	NA,C	NA,1	NA,inf	NA,inf	NA,0.227638	0.000172073	0.000172073
2	chr13:94885897:C:G	94885897	G,G	C,C	1,1	-inf,inf	inf,inf	1.06948,0.890627	0.000171888	0.000171888
2	chr13:94763574:T:G	94763574	G,G	T,T	1,1	inf,inf	inf,inf	0.676132,1.25368	0.000171885	0.000171885
2	chr13:95513577:CA:C	95513577	NA,C	NA,CA	NA,1	NA,-inf	NA,inf	NA,0.17228	0.000171839	0.000171839
2	chr13:94867338:T:C	94867338	C,NA	T,NA	1,NA	-inf,NA	inf,NA	0.928081,NA	0.000171609	0.000171609
2	chr13:95675000:T:C	95675000	NA,C	NA,T	NA,1	NA,inf	NA,inf	NA,0.184696	0.000171577	0.000171577
2	chr13:95513583:C:T	95513583	NA,T	NA,C	NA,1	NA,-inf	NA,inf	NA,0.170827	0.000171541	0.000171541
2	chr13:94874013:A:C	94874013	NA,C	NA,A	NA,1	NA,inf	NA,inf	NA,0.189793	0.000171509	0.000171509
2	chr13:94744381:A:C	94744381	NA,C	NA,A	NA,1	NA,inf	NA,inf	NA,0.151942	0.000171485	0.000171485
2	chr13:95318453:C:T	95318453	NA,T	NA,C	NA,1	NA,inf	NA,inf	NA,0.338963	0.00017147	0.00017147
2	chr13:95346928:C:T	95346928	NA,T	NA,C	NA,1	NA,inf	NA,inf	NA,0.22058	0.000171293	0.000171293
2	chr13:95256333:C:A	95256333	NA,A	NA,C	NA,1	NA,inf	NA,inf	NA,0.104386	0.000171286	0.000171286
2	chr13:95019917:G:A	95019917	NA,A	NA,G	NA,1	NA,-inf	NA,inf	NA,0.211707	0.000171274	0.000171274
2	chr13:95102938:A:AT	95102938	AT,AT	A,A	1,1	inf,inf	inf,inf	0.567559,1.39207	0.000171267	0.000171267
2	chr13:95478013:A:G	95478013	NA,G	NA,A	NA,1	NA,-inf	NA,inf	NA,0.269413	0.000171254	0.000171254
2	chr13:94888026:G:C	94888026	NA,C	NA,G	NA,1	NA,inf	NA,inf	NA,0.163414	0.000171038	0.000171038
2	chr13:95566359:A:G	95566359	NA,G	NA,A	NA,1	NA,inf	NA,inf	NA,0.177067	0.000171026	0.000171026
2	chr13:94762266:C:T	94762266	NA,T	NA,C	NA,1	NA,inf	NA,inf	NA,0.234644	0.000171009	0.000171009
2	chr13:94994139:G:GGCATATGT	94994139	NA,GGCATATGT	NA,G	NA,1	NA,inf	NA,inf	NA,0.22289	0.000170896	0.000170896
2	chr13:95368745:C:A	95368745	NA,A	NA,C	NA,1	NA,-inf	NA,inf	NA,0.378807	0.000170889	0.000170889
2	chr13:95535131:G:GC	95535131	NA,GC	NA,G	NA,1	NA,-inf	NA,inf	NA,0.350411	0.000170878	0.000170878
2	chr13:94752643:G:A	94752643	NA,A	NA,G	NA,1	NA,inf	NA,inf	NA,0.171388	0.000170823	0.000170823
2	chr13:95310567:G:A	95310567	NA,A	NA,G	NA,1	NA,-inf	NA,inf	NA,0.361928	0.000170725	0.000170725
2	chr13:94949491:C:T	94949491	NA,T	NA,C	NA,1	NA,-inf	NA,inf	NA,0.355892	0.000170712	0.000170712
2	chr13:94863357:AG:A	94863357	NA,A	NA,AG	NA,1	NA,inf	NA,inf	NA,0.188902	0.000170648	0.000170648
2	chr13:94879320:G:A	94879320	NA,A	NA,G	NA,1	NA,-inf	NA,inf	NA,0.337601	0.000170633	0.000170633
2	chr13:94787551:A:G	94787551	NA,G	NA,A	NA,1	NA,inf	NA,inf	NA,0.222209	0.000170552	0.000170552
2	chr13:94787292:C:T	94787292	NA,T	NA,C	NA,1	NA,inf	NA,inf	NA,0.222209	0.000170552	0.000170552
2	chr13:94842905:A:G	94842905	NA,G	NA,A	NA,1	NA,inf	NA,inf	NA,0.246287	0.000170513	0.000170513
2	chr13:94952860:T:G	94952860	NA,G	NA,T	NA,1	NA,-inf	NA,inf	NA,0.269504	0.000170498	0.000170498
2	chr13:94844115:C:T	94844115	NA,T	NA,C	NA,1	NA,inf	NA,inf	NA,0.245903	0.000170444	0.000170444
2	chr13:95318986:C:T	95318986	NA,T	NA,C	NA,1	NA,inf	NA,inf	NA,0.194527	0.000170436	0.000170436
2	chr13:94878226:A:T	94878226	NA,T	NA,A	NA,1	NA,-inf	NA,inf	NA,0.334646	0.000170384	0.000170384
2	chr13:95574344:A:G	95574344	NA,G	NA,A	NA,1	NA,inf	NA,inf	NA,0.215351	0.00017036	0.00017036
2	chr13:94862227:C:T	94862227	T,T	C,C	1,1	-inf,inf	inf,inf	1.29006,0.518437	0.000170323	0.000170323
2	chr13:94998351:C:T	94998351	NA,T	NA,C	NA,1	NA,inf	NA,inf	NA,0.163475	0.000170299	0.000170299
2	chr13:95574998:CT:C	95574998	NA,C	NA,CT	NA,1	NA,inf	NA,inf	NA,0.214915	0.000170279	0.000170279
2	chr13:95385534:G:T	95385534	NA,T	NA,G	NA,1	NA,inf	NA,inf	NA,0.300898	0.000170234	0.000170234
2	chr13:95443402:A:C	95443402	NA,C	NA,A	NA,1	NA,-inf	NA,inf	NA,0.334168	0.000170229	0.000170229
2	chr13:95236425:C:T	95236425	NA,T	NA,C	NA,1	NA,inf	NA,inf	NA,0.0795498	0.000170224	0.000170224
2	chr13:94788765:G:A	94788765	NA,A	NA,G	NA,1	NA,inf	NA,inf	NA,0.220253	0.000170217	0.000170217
2	chr13:95364191:G:C	95364191	C,C	G,G	1,1	inf,-inf	inf,inf	1.67209,0.319994	0.000170069	0.000170069
2	chr13:95318504:T:C	95318504	NA,C	NA,T	NA,1	NA,inf	NA,inf	NA,0.19259	0.000170047	0.000170047
2	chr13:95142595:T:A	95142595	NA,A	NA,T	NA,1	NA,-inf	NA,inf	NA,0.304942	0.000170009	0.000170009
2	chr13:94993572:G:A	94993572	A,A	G,G	1,1	-inf,inf	inf,inf	1.31328,0.0220664	0.000169846	0.000169846
2	chr13:95538766:C:T	95538766	NA,T	NA,C	NA,1	NA,inf	NA,inf	NA,0.197674	0.000169732	0.000169732
2	chr13:95247636:G:A	95247636	NA,A	NA,G	NA,1	NA,inf	NA,inf	NA,0.0833993	0.000169717	0.000169717
2	chr13:94873500:C:A	94873500	NA,A	NA,C	NA,1	NA,-inf	NA,inf	NA,0.32919	0.000169671	0.000169671
2	chr13:94867720:G:T	94867720	T,NA	G,NA	1,NA	-inf,NA	inf,NA	0.920513,NA	0.000169637	0.000169637
2	chr13:94906930:T:A	94906930	NA,A	NA,T	NA,1	NA,-inf	NA,inf	NA,0.262504	0.000169482	0.000169482
2	chr13:95521245:C:G	95521245	NA,G	NA,C	NA,1	NA,-inf	NA,inf	NA,0.313119	0.000169441	0.000169441
2	chr13:95207404:A:G	95207404	NA,G	NA,A	NA,1	NA,inf	NA,inf	NA,0.175836	0.000169377	0.000169377
2	chr13:94970315:G:A	94970315	NA,A	NA,G	NA,1	NA,-inf	NA,inf	NA,0.390344	0.000169184	0.000169184
2	chr13:95104241:G:A	95104241	NA,A	NA,G	NA,1	NA,-inf	NA,inf	NA,0.288147	0.000169031	0.000169031
2	chr13:95276964:A:G	95276964	NA,G	NA,A	NA,1	NA,inf	NA,inf	NA,0.120375	0.000168994	0.000168994
2	chr13:94977836:G:A	94977836	NA,A	NA,G	NA,1	NA,-inf	NA,inf	NA,0.3801	0.000168952	0.000168952
2	chr13:95521270:G:T	95521270	NA,T	NA,G	NA,1	NA,inf	NA,inf	NA,0.255215	0.000168918	0.000168918
2	chr13:95587481:G:A	95587481	NA,A	NA,G	NA,1	NA,inf	NA,inf	NA,0.254831	0.000168885	0.000168885
2	chr13:95388462:C:A	95388462	NA,A	NA,C	NA,1	NA,inf	NA,inf	NA,0.276806	0.000168791	0.000168791
2	chr13:95454015:C:T	95454015	NA,T	NA,C	NA,1	NA,-inf	NA,inf	NA,0.369212	0.000168756	0.000168756
2	chr13:95299139:G:A	95299139	NA,A	NA,G	NA,1	NA,inf	NA,inf	NA,0.338591	0.000168676	0.000168676
2	chr13:94883332:C:T	94883332	NA,T	NA,C	NA,1	NA,-inf	NA,inf	NA,0.293642	0.000168652	0.000168652
2	chr13:95215223:C:G	95215223	NA,G	NA,C	NA,1	NA,-inf	NA,inf	NA,0.0936159	0.000168536	0.000168536
2	chr13:95263932:G:T	95263932	NA,T	NA,G	NA,1	NA,-inf	NA,inf	NA,0.35377	0.000168513	0.000168513
2	chr13:94812772:G:T	94812772	NA,T	NA,G	NA,1	NA,inf	NA,inf	NA,0.197377	0.000168428	0.000168428
2	chr13:95401524:C:T	95401524	NA,T	NA,C	NA,1	NA,inf	NA,inf	NA,0.154657	0.000168325	0.000168325
2	chr13:94874875:A:G	94874875	NA,G	NA,A	NA,1	NA,inf	NA,inf	NA,0.173139	0.000168274	0.000168274
2	chr13:94872075:T:C	94872075	NA,C	NA,T	NA,1	NA,inf	NA,inf	NA,0.173085	0.000168262	0.000168262
2	chr13:95579578:TTG:T	95579578	NA,T	NA,TTG	NA,1	NA,-inf	NA,inf	NA,0.242965	0.000168252	0.000168252
2	chr13:95562401:T:C	95562401	NA,C	NA,T	NA,1	NA,inf	NA,inf	NA,0.205871	0.000168211	0.000168211
2	chr13:95564615:G:A	95564615	NA,A	NA,G	NA,1	NA,inf	NA,inf	NA,0.20584	0.000168204	0.000168204
2	chr13:94748760:A:G	94748760	NA,G	NA,A	NA,1	NA,-inf	NA,inf	NA,0.285855	0.000168122	0.000168122
2	chr13:94852669:T:C	94852669	NA,C	NA,T	NA,1	NA,-inf	NA,inf	NA,0.30739	0.000168013	0.000168013
2	chr13:95040325:A:G	95040325	G,G	A,A	1,1	-inf,-inf	inf,inf	1.81431,0.239422	0.000168011	0.000168011
2	chr13:95156958:T:C	95156958	NA,C	NA,T	NA,1	NA,-inf	NA,inf	NA,0.352246	0.000167989	0.000167989
2	chr13:94970071:T:G	94970071	NA,G	NA,T	NA,1	NA,-inf	NA,inf	NA,0.381794	0.000167938	0.000167938
2	chr13:95142619:G:A	95142619	NA,A	NA,G	NA,1	NA,-inf	NA,inf	NA,0.205514	0.000167936	0.000167936
2	chr13:94866516:C:T	94866516	NA,T	NA,C	NA,1	NA,-inf	NA,inf	NA,0.360037	0.000167801	0.000167801
2	chr13:95194307:G:A	95194307	NA,A	NA,G	NA,1	NA,inf	NA,inf	NA,0.162497	0.000167716	0.000167716
2	chr13:94867740:A:T	94867740	T,NA	A,NA	1,NA	-inf,NA	inf,NA	0.912877,NA	0.000167683	0.000167683
2	chr13:95429393:A:T	95429393	T,T	A,A	1,1	-inf,inf	inf,inf	1.41242,0.488581	0.000167593	0.000167593
2	chr13:94850017:ATCT:A	94850017	NA,A	NA,ATCT	NA,1	NA,-inf	NA,inf	NA,0.319159	0.000167501	0.000167501
2	chr13:95343387:G:A	95343387	A,NA	G,NA	1,NA	inf,NA	inf,NA	0.904437,NA	0.000167226	0.000167226
2	chr13:94917175:T:A	94917175	NA,A	NA,T	NA,1	NA,-inf	NA,inf	NA,0.277088	0.000167108	0.000167108
2	chr13:95089487:G:A	95089487	NA,A	NA,G	NA,1	NA,inf	NA,inf	NA,0.240133	0.000167087	0.000167087
2	chr13:94749055:A:G	94749055	NA,G	NA,A	NA,1	NA,-inf	NA,inf	NA,0.279522	0.000167075	0.000167075
2	chr13:94947891:A:G	94947891	NA,G	NA,A	NA,1	NA,-inf	NA,inf	NA,0.249344	0.000167061	0.000167061
2	chr13:95429424:T:A	95429424	A,A	T,T	1,1	-inf,inf	inf,inf	1.42462,0.479261	0.000166984	0.000166984
2	chr13:95273594:C:T	95273594	NA,T	NA,C	NA,1	NA,-inf	NA,inf	NA,0.371827	0.000166954	0.000166954
2	chr13:95549101:A:T	95549101	NA,T	NA,A	NA,1	NA,inf	NA,inf	NA,0.200072	0.000166946	0.000166946
2	chr13:95466860:C:T	95466860	NA,T	NA,C	NA,1	NA,inf	NA,inf	NA,0.233823	0.000166925	0.000166925
2	chr13:94768787:G:A	94768787	NA,A	NA,G	NA,1	NA,inf	NA,inf	NA,0.210985	0.000166887	0.000166887
2	chr13:95561761:G:A	95561761	NA,A	NA,G	NA,1	NA,inf	NA,inf	NA,0.196789	0.000166875	0.000166875
2	chr13:94862767:T:C	94862767	C,C	T,T	1,1	-inf,inf	inf,inf	1.29312,0.50217	0.000166829	0.000166829
2	chr13:95738339:C:T	95738339	T,NA	C,NA	1,NA	-inf,NA	inf,NA	1.11046,NA	0.000166829	0.000166829
2	chr13:95151917:T:C	95151917	NA,C	NA,T	NA,1	NA,-inf	NA,inf	NA,0.430874	0.000166817	0.000166817
2	chr13:95672531:AAG:A	95672531	NA,A	NA,AAG	NA,1	NA,-inf	NA,inf	NA,0.297966	0.000166761	0.000166761
2	chr13:95284604:G:A	95284604	NA,A	NA,G	NA,1	NA,-inf	NA,inf	NA,0.413413	0.000166739	0.000166739
2	chr13:94993540:A:C	94993540	NA,C	NA,A	NA,1	NA,-inf	NA,inf	NA,0.303984	0.000166675	0.000166675
2	chr13:95164206:C:T	95164206	NA,T	NA,C	NA,1	NA,-inf	NA,inf	NA,0.300753	0.000166616	0.000166616
2	chr13:94880645:C:T	94880645	NA,T	NA,C	NA,1	NA,-inf	NA,inf	NA,0.310601	0.000166552	0.000166552
2	chr13:94766870:T:A	94766870	NA,A	NA,T	NA,1	NA,inf	NA,inf	NA,0.210213	0.000166505	0.000166505
2	chr13:94779815:T:G	94779815	G,NA	T,NA	1,NA	inf,NA	inf,NA	0.773459,NA	0.000166493	0.000166493
2	chr13:94870715:C:T	94870715	T,T	C,C	1,1	-inf,inf	inf,inf	0.945459,0.889111	0.000166393	0.000166393
2	chr13:95141717:T:C	95141717	NA,C	NA,T	NA,1	NA,-inf	NA,inf	NA,0.286609	0.000166386	0.000166386
2	chr13:94994490:C:T	94994490	T,T	C,C	1,1	-inf,-inf	inf,inf	1.29947,0.0135217	0.000166361	0.000166361
2	chr13:95130202:T:A	95130202	NA,A	NA,T	NA,1	NA,inf	NA,inf	NA,0.131898	0.000166325	0.000166325
2	chr13:95499371:G:A	95499371	NA,A	NA,G	NA,1	NA,inf	NA,inf	NA,0.18962	0.000166314	0.000166314
2	chr13:94874956:T:C	94874956	NA,C	NA,T	NA,1	NA,inf	NA,inf	NA,0.163072	0.000166312	0.000166312
2	chr13:94807539:G:C	94807539	NA,C	NA,G	NA,1	NA,inf	NA,inf	NA,0.160613	0.000166213	0.000166213
2	chr13:94999649:G:A	94999649	NA,A	NA,G	NA,1	NA,inf	NA,inf	NA,0.155233	0.000166138	0.000166138
2	chr13:95466907:C:T	95466907	NA,T	NA,C	NA,1	NA,-inf	NA,inf	NA,0.302292	0.000166134	0.000166134
2	chr13:95419180:A:G	95419180	NA,G	NA,A	NA,1	NA,-inf	NA,inf	NA,0.0801757	0.000166091	0.000166091
2	chr13:95441215:G:T	95441215	NA,T	NA,G	NA,1	NA,-inf	NA,inf	NA,0.231245	0.000166079	0.000166079
2	chr13:95441364:C:T	95441364	NA,T	NA,C	NA,1	NA,-inf	NA,inf	NA,0.231	0.00016604	0.00016604
2	chr13:95283983:T:C	95283983	NA,C	NA,T	NA,1	NA,-inf	NA,inf	NA,0.408923	0.000166016	0.000166016
2	chr13:94980085:T:G	94980085	NA,G	NA,T	NA,1	NA,inf	NA,inf	NA,0.210357	0.000165975	0.000165975
2	chr13:94988576:G:A	94988576	A,A	G,G	1,1	-inf,-inf	inf,inf	1.29568,0.0351484	0.000165871	0.000165871
2	chr13:94987482:A:T	94987482	NA,T	NA,A	NA,1	NA,-inf	NA,inf	NA,0.236042	0.000165709	0.000165709
2	chr13:95062086:ACACACTCT:A	95062086	NA,A	NA,ACACACTCT	NA,1	NA,inf	NA,inf	NA,0.232783	0.000165671	0.000165671
2	chr13:94821420:A:G	94821420	NA,G	NA,A	NA,1	NA,-inf	NA,inf	NA,0.281079	0.000165656	0.000165656
2	chr13:95245010:C:T	95245010	NA,T	NA,C	NA,1	NA,-inf	NA,inf	NA,0.331557	0.000165598	0.000165598
2	chr13:95369231:A:ACTC	95369231	NA,ACTC	NA,A	NA,1	NA,inf	NA,inf	NA,0.349415	0.000165581	0.000165581
2	chr13:95086183:C:T	95086183	NA,T	NA,C	NA,1	NA,inf	NA,inf	NA,0.464091	0.000165534	0.000165534
2	chr13:95164979:G:A	95164979	NA,A	NA,G	NA,1	NA,-inf	NA,inf	NA,0.303796	0.000165488	0.000165488
2	chr13:95476621:A:G	95476621	G,G	A,A	1,1	-inf,-inf	inf,inf	1.42354,0.122816	0.000165429	0.000165429
2	chr13:95363970:C:T	95363970	NA,T	NA,C	NA,1	NA,inf	NA,inf	NA,0.156817	0.00016537	0.00016537
2	chr13:95356333:A:G	95356333	NA,G	NA,A	NA,1	NA,inf	NA,inf	NA,0.16098	0.000165288	0.000165288
2	chr13:94968738:C:T	94968738	T,NA	C,NA	1,NA	inf,NA	inf,NA	0.953567,NA	0.000165223	0.000165223
2	chr13:95597641:C:T	95597641	NA,T	NA,C	NA,1	NA,inf	NA,inf	NA,0.239449	0.000165175	0.000165175
2	chr13:95395938:C:T	95395938	NA,T	NA,C	NA,1	NA,inf	NA,inf	NA,0.342597	0.000165102	0.000165102
2	chr13:94800855:A:T	94800855	NA,T	NA,A	NA,1	NA,-inf	NA,inf	NA,0.259954	0.000165057	0.000165057
2	chr13:95330092:G:A	95330092	A,A	G,G	1,1	-inf,-inf	inf,inf	2.08463,0.0165906	0.000165006	0.000165006
2	chr13:95294774:GA:G	95294774	NA,G	NA,GA	NA,1	NA,inf	NA,inf	NA,0.13326	0.000164859	0.000164859
2	chr13:94867371:C:T	94867371	T,NA	C,NA	1,NA	-inf,NA	inf,NA	0.9011,NA	0.000164723	0.000164723
2	chr13:94908237:G:T	94908237	NA,T	NA,G	NA,1	NA,-inf	NA,inf	NA,0.20764	0.000164676	0.000164676
2	chr13:95048575:T:G	95048575	NA,G	NA,T	NA,1	NA,-inf	NA,inf	NA,0.327025	0.000164665	0.000164665
2	chr13:94985113:G:A	94985113	NA,A	NA,G	NA,1	NA,inf	NA,inf	NA,0.181714	0.000164592	0.000164592
2	chr13:95406270:C:T	95406270	NA,T	NA,C	NA,1	NA,inf	NA,inf	NA,0.138648	0.000164525	0.000164525
2	chr13:95374709:T:TG	95374709	NA,TG	NA,T	NA,1	NA,inf	NA,inf	NA,0.134229	0.000164518	0.000164518
2	chr13:94862718:A:G	94862718	G,G	A,A	1,1	-inf,inf	inf,inf	1.27431,0.514969	0.000164516	0.000164516
2	chr13:94746906:A:G	94746906	NA,G	NA,A	NA,1	NA,-inf	NA,inf	NA,0.271918	0.000164425	0.000164425
2	chr13:95236547:G:A	95236547	NA,A	NA,G	NA,1	NA,inf	NA,inf	NA,0.112274	0.000164359	0.000164359
2	chr13:95667269:A:G	95667269	NA,G	NA,A	NA,1	NA,inf	NA,inf	NA,0.238311	0.00016435	0.00016435
2	chr13:95155051:A:G	95155051	NA,G	NA,A	NA,1	NA,-inf	NA,inf	NA,0.411271	0.000164338	0.000164338
2	chr13:94921764:G:A	94921764	NA,A	NA,G	NA,1	NA,inf	NA,inf	NA,0.167512	0.000164333	0.000164333
2	chr13:94791494:C:G	94791494	NA,G	NA,C	NA,1	NA,-inf	NA,inf	NA,0.291258	0.000164308	0.000164308
2	chr13:94863890:T:C	94863890	NA,C	NA,T	NA,1	NA,inf	NA,inf	NA,0.192899	0.000164306	0.000164306
2	chr13:95568433:C:T	95568433	T,T	C,C	1,1	-inf,-inf	inf,inf	0.876609,1.38203	0.000164296	0.000164296
2	chr13:94874573:C:T	94874573	NA,T	NA,C	NA,1	NA,inf	NA,inf	NA,0.138769	0.000164291	0.000164291
2	chr13:94852349:T:G	94852349	G,NA	T,NA	1,NA	-inf,NA	inf,NA	0.740771,NA	0.000164257	0.000164257
2	chr13:95547206:C:T	95547206	NA,T	NA,C	NA,1	NA,-inf	NA,inf	NA,0.310016	0.000164223	0.000164223
2	chr13:95635460:G:C	95635460	NA,C	NA,G	NA,1	NA,-inf	NA,inf	NA,0.318695	0.00016417	0.00016417
2	chr13:95676974:A:G	95676974	NA,G	NA,A	NA,1	NA,inf	NA,inf	NA,0.163779	0.000164133	0.000164133
2	chr13:95338587:C:T	95338587	NA,T	NA,C	NA,1	NA,-inf	NA,inf	NA,0.0427806	0.000164097	0.000164097
2	chr13:94753328:T:C	94753328	NA,C	NA,T	NA,1	NA,inf	NA,inf	NA,0.136877	0.000164013	0.000164013
2	chr13:95245098:A:G	95245098	NA,G	NA,A	NA,1	NA,inf	NA,inf	NA,0.0551668	0.00016396	0.00016396
2	chr13:95331283:C:T	95331283	NA,T	NA,C	NA,1	NA,inf	NA,inf	NA,0.0831872	0.000163899	0.000163899
2	chr13:95219248:T:C	95219248	NA,C	NA,T	NA,1	NA,-inf	NA,inf	NA,0.39353	0.000163875	0.000163875
2	chr13:95428891:T:C	95428891	NA,C	NA,T	NA,1	NA,-inf	NA,inf	NA,0.282721	0.000163851	0.000163851
2	chr13:95245165:A:G	95245165	NA,G	NA,A	NA,1	NA,inf	NA,inf	NA,0.253911	0.00016384	0.00016384
2	chr13:94945314:G:C	94945314	NA,C	NA,G	NA,1	NA,-inf	NA,inf	NA,0.242238	0.000163817	0.000163817
2	chr13:95293628:A:G	95293628	NA,G	NA,A	NA,1	NA,-inf	NA,inf	NA,0.418682	0.000163791	0.000163791
2	chr13:95634739:A:G	95634739	NA,G	NA,A	NA,1	NA,inf	NA,inf	NA,0.237974	0.000163641	0.000163641
2	chr13:94786243:G:T	94786243	NA,T	NA,G	NA,1	NA,-inf	NA,inf	NA,0.279518	0.000163593	0.000163593
2	chr13:95443235:C:T	95443235	NA,T	NA,C	NA,1	NA,-inf	NA,inf	NA,0.269736	0.000163519	0.000163519
2	chr13:95370322:G:A	95370322	NA,A	NA,G	NA,1	NA,inf	NA,inf	NA,0.332962	0.000163488	0.000163488
2	chr13:95041152:G:A	95041152	NA,A	NA,G	NA,1	NA,inf	NA,inf	NA,0.133232	0.000163466	0.000163466
2	chr13:95569157:A:G	95569157	NA,G	NA,A	NA,1	NA,inf	NA,inf	NA,0.174775	0.000163356	0.000163356
2	chr13:94897603:C:T	94897603	NA,T	NA,C	NA,1	NA,-inf	NA,inf	NA,0.260929	0.000163331	0.000163331
2	chr13:95507685:G:A	95507685	NA,A	NA,G	NA,1	NA,inf	NA,inf	NA,0.207504	0.000163311	0.000163311
2	chr13:94876947:C:T	94876947	NA,T	NA,C	NA,1	NA,inf	NA,inf	NA,0.132139	0.000163078	0.000163078
2	chr13:95544127:T:C	95544127	NA,C	NA,T	NA,1	NA,inf	NA,inf	NA,0.19112	0.000163071	0.000163071
2	chr13:95575973:G:A	95575973	NA,A	NA,G	NA,1	NA,inf	NA,inf	NA,0.222424	0.000162954	0.000162954
2	chr13:94867784:T:C	94867784	C,NA	T,NA	1,NA	-inf,NA	inf,NA	0.889395,NA	0.000162945	0.000162945
2	chr13:95674620:G:A	95674620	NA,A	NA,G	NA,1	NA,-inf	NA,inf	NA,0.280507	0.000162893	0.000162893
2	chr13:95579611:T:C	95579611	NA,C	NA,T	NA,1	NA,inf	NA,inf	NA,0.222042	0.000162887	0.000162887
2	chr13:94970743:G:A	94970743	NA,A	NA,G	NA,1	NA,-inf	NA,inf	NA,0.346297	0.00016287	0.00016287
2	chr13:95579906:G:C	95579906	NA,C	NA,G	NA,1	NA,inf	NA,inf	NA,0.126208	0.000162818	0.000162818
2	chr13:94937774:G:T	94937774	NA,T	NA,G	NA,1	NA,-inf	NA,inf	NA,0.269521	0.000162807	0.000162807
2	chr13:94972058:A:G	94972058	NA,G	NA,A	NA,1	NA,-inf	NA,inf	NA,0.33261	0.000162803	0.000162803
2	chr13:95421596:G:A	95421596	NA,A	NA,G	NA,1	NA,-inf	NA,inf	NA,0.274135	0.000162497	0.000162497
2	chr13:95225208:A:G	95225208	NA,G	NA,A	NA,1	NA,inf	NA,inf	NA,0.182874	0.000162481	0.000162481
2	chr13:95466281:ATGT:A	95466281	NA,A	NA,ATGT	NA,1	NA,-inf	NA,inf	NA,0.283665	0.000162468	0.000162468
2	chr13:95114126:G:A	95114126	NA,A	NA,G	NA,1	NA,inf	NA,inf	NA,0.182612	0.000162434	0.000162434
2	chr13:95225522:T:C	95225522	C,NA	T,NA	1,NA	inf,NA	inf,NA	0.12847,NA	0.000162365	0.000162365
2	chr13:95196284:A:G	95196284	NA,G	NA,A	NA,1	NA,inf	NA,inf	NA,0.45512	0.000162363	0.000162363
2	chr13:94861972:A:G	94861972	G,G	A,A	1,1	-inf,inf	inf,inf	1.29452,0.483911	0.000162362	0.000162362
2	chr13:95369232:A:ACACTATAAAGTCTCACACTG	95369232	NA,ACACTATAAAGTCTCACACTG	NA,A	NA,1	NA,inf	NA,inf	NA,0.325721	0.000162293	0.000162293
2	chr13:95110138:A:G	95110138	NA,G	NA,A	NA,1	NA,inf	NA,inf	NA,0.147507	0.000162293	0.000162293
2	chr13:94989776:G:A	94989776	A,A	G,G	1,1	-inf,-inf	inf,inf	1.28459,0.0277617	0.000162286	0.000162286
2	chr13:94939126:A:C	94939126	NA,C	NA,A	NA,1	NA,-inf	NA,inf	NA,0.251251	0.000162265	0.000162265
2	chr13:95467546:T:C	95467546	C,NA	T,NA	1,NA	inf,NA	inf,NA	0.507569,NA	0.00016219	0.00016219
2	chr13:95411355:G:A	95411355	NA,A	NA,G	NA,1	NA,-inf	NA,inf	NA,0.307002	0.00016217	0.00016217
2	chr13:94865344:T:G	94865344	NA,G	NA,T	NA,1	NA,inf	NA,inf	NA,0.129143	0.000162165	0.000162165
2	chr13:95424798:T:A	95424798	A,A	T,T	1,1	-inf,inf	inf,inf	1.40098,0.480732	0.000162139	0.000162139
2	chr13:95141188:G:A	95141188	NA,A	NA,G	NA,1	NA,inf	NA,inf	NA,0.169933	0.000162007	0.000162007
2	chr13:94768811:C:A	94768811	NA,A	NA,C	NA,1	NA,-inf	NA,inf	NA,0.24644	0.000161983	0.000161983
2	chr13:95112366:A:G	95112366	NA,G	NA,A	NA,1	NA,inf	NA,inf	NA,0.142662	0.000161918	0.000161918
2	chr13:94747553:C:T	94747553	NA,T	NA,C	NA,1	NA,inf	NA,inf	NA,0.152532	0.000161731	0.000161731
2	chr13:95036693:A:C	95036693	NA,C	NA,A	NA,1	NA,inf	NA,inf	NA,0.163549	0.000161722	0.000161722
2	chr13:94917661:C:T	94917661	NA,T	NA,C	NA,1	NA,inf	NA,inf	NA,0.160528	0.000161713	0.000161713
2	chr13:95046635:G:C	95046635	NA,C	NA,G	NA,1	NA,inf	NA,inf	NA,0.111792	0.000161696	0.000161696
2	chr13:95044286:C:T	95044286	NA,T	NA,C	NA,1	NA,inf	NA,inf	NA,0.122571	0.000161681	0.000161681
2	chr13:95138886:C:T	95138886	NA,T	NA,C	NA,1	NA,-inf	NA,inf	NA,0.240774	0.000161633	0.000161633
2	chr13:95332214:AC:A	95332214	A,A	AC,AC	1,1	inf,-inf	inf,inf	1.5754,0.174206	0.000161591	0.000161591
2	chr13:94801598:T:C	94801598	NA,C	NA,T	NA,1	NA,inf	NA,inf	NA,0.0825044	0.000161552	0.000161552
2	chr13:95315540:C:A	95315540	NA,A	NA,C	NA,1	NA,inf	NA,inf	NA,0.175195	0.000161503	0.000161503
2	chr13:95581103:G:C	95581103	NA,C	NA,G	NA,1	NA,inf	NA,inf	NA,0.118786	0.000161485	0.000161485
2	chr13:94899919:C:T	94899919	NA,T	NA,C	NA,1	NA,inf	NA,inf	NA,0.163617	0.000161476	0.000161476
2	chr13:95256825:C:T	95256825	NA,T	NA,C	NA,1	NA,-inf	NA,inf	NA,0.0540355	0.000161462	0.000161462
2	chr13:94977656:T:C	94977656	NA,C	NA,T	NA,1	NA,-inf	NA,inf	NA,0.317604	0.000161241	0.000161241
2	chr13:94984011:G:A	94984011	NA,A	NA,G	NA,1	NA,-inf	NA,inf	NA,0.18642	0.000161214	0.000161214
2	chr13:95081583:C:G	95081583	NA,G	NA,C	NA,1	NA,inf	NA,inf	NA,0.217603	0.00016119	0.00016119
2	chr13:95616240:C:A	95616240	NA,A	NA,C	NA,1	NA,inf	NA,inf	NA,0.206508	0.000161129	0.000161129
2	chr13:95615684:G:A	95615684	NA,A	NA,G	NA,1	NA,inf	NA,inf	NA,0.206508	0.000161129	0.000161129
2	chr13:95018185:C:A	95018185	NA,A	NA,C	NA,1	NA,inf	NA,inf	NA,0.1244	0.000161116	0.000161116
2	chr13:95397555:G:A	95397555	A,A	G,G	1,1	inf,inf	inf,inf	1.17199,0.683924	0.000161077	0.000161077
2	chr13:95103189:T:G	95103189	NA,G	NA,T	NA,1	NA,inf	NA,inf	NA,0.175264	0.000161063	0.000161063
2	chr13:94839349:G:C	94839349	NA,C	NA,G	NA,1	NA,inf	NA,inf	NA,0.180812	0.00016103	0.00016103
2	chr13:95170280:T:C	95170280	C,NA	T,NA	1,NA	-inf,NA	inf,NA	0.131395,NA	0.000161012	0.000161012
2	chr13:95238981:C:A	95238981	NA,A	NA,C	NA,1	NA,inf	NA,inf	NA,0.167505	0.000161004	0.000161004
2	chr13:95196088:A:G	95196088	NA,G	NA,A	NA,1	NA,inf	NA,inf	NA,0.293889	0.000160954	0.000160954
2	chr13:95539258:A:C	95539258	NA,C	NA,A	NA,1	NA,inf	NA,inf	NA,0.193006	0.000160892	0.000160892
2	chr13:95030710:A:G	95030710	NA,G	NA,A	NA,1	NA,-inf	NA,inf	NA,0.17567	0.000160849	0.000160849
2	chr13:95527945:C:T	95527945	T,T	C,C	1,1	inf,-inf	inf,inf	0.98727,0.89109	0.000160835	0.000160835
2	chr13:95169365:T:C	95169365	NA,C	NA,T	NA,1	NA,inf	NA,inf	NA,0.190649	0.00016083	0.00016083
2	chr13:94890658:C:T	94890658	NA,T	NA,C	NA,1	NA,-inf	NA,inf	NA,0.255639	0.000160792	0.000160792
2	chr13:95296169:CACACACACACACACAA:C	95296169	NA,C	NA,CACACACACACACACAA	NA,1	NA,-inf	NA,inf	NA,0.283109	0.000160762	0.000160762
2	chr13:94807609:G:A	94807609	NA,A	NA,G	NA,1	NA,inf	NA,inf	NA,0.152188	0.00016066	0.00016066
2	chr13:95723421:T:G	95723421	NA,G	NA,T	NA,1	NA,inf	NA,inf	NA,0.173151	0.000160552	0.000160552
2	chr13:95687744:T:C	95687744	NA,C	NA,T	NA,1	NA,inf	NA,inf	NA,0.172938	0.000160517	0.000160517
2	chr13:95277327:T:C	95277327	NA,C	NA,T	NA,1	NA,-inf	NA,inf	NA,0.296433	0.000160432	0.000160432
2	chr13:95334628:G:T	95334628	NA,T	NA,G	NA,1	NA,inf	NA,inf	NA,0.0965376	0.000160376	0.000160376
2	chr13:94792240:C:A	94792240	NA,A	NA,C	NA,1	NA,-inf	NA,inf	NA,0.240063	0.000160353	0.000160353
2	chr13:95239757:C:A	95239757	NA,A	NA,C	NA,1	NA,-inf	NA,inf	NA,0.606964	0.000160258	0.000160258
2	chr13:95672896:G:A	95672896	NA,A	NA,G	NA,1	NA,-inf	NA,inf	NA,0.260772	0.000160198	0.000160198
2	chr13:95064421:C:T	95064421	NA,T	NA,C	NA,1	NA,-inf	NA,inf	NA,0.307139	0.000160114	0.000160114
2	chr13:95468362:T:G	95468362	G,NA	T,NA	1,NA	inf,NA	inf,NA	0.713795,NA	0.000159987	0.000159987
2	chr13:95436476:C:T	95436476	NA,T	NA,C	NA,1	NA,-inf	NA,inf	NA,0.203831	0.000159934	0.000159934
2	chr13:94976982:G:A	94976982	NA,A	NA,G	NA,1	NA,-inf	NA,inf	NA,0.282466	0.00015993	0.00015993
2	chr13:94976901:G:C	94976901	NA,C	NA,G	NA,1	NA,-inf	NA,inf	NA,0.325469	0.000159925	0.000159925
2	chr13:94745613:G:A	94745613	NA,A	NA,G	NA,1	NA,inf	NA,inf	NA,0.0893457	0.000159837	0.000159837
2	chr13:95377127:G:A	95377127	NA,A	NA,G	NA,1	NA,-inf	NA,inf	NA,0.25644	0.000159825	0.000159825
2	chr13:94896310:C:T	94896310	NA,T	NA,C	NA,1	NA,-inf	NA,inf	NA,0.239356	0.000159703	0.000159703
2	chr13:95597313:C:T	95597313	NA,T	NA,C	NA,1	NA,inf	NA,inf	NA,0.106439	0.00015966	0.00015966
2	chr13:94899263:G:A	94899263	NA,A	NA,G	NA,1	NA,-inf	NA,inf	NA,0.239696	0.000159659	0.000159659
2	chr13:94914582:T:C	94914582	NA,C	NA,T	NA,1	NA,-inf	NA,inf	NA,0.237117	0.000159655	0.000159655
2	chr13:95627873:GA:G	95627873	NA,G	NA,GA	NA,1	NA,inf	NA,inf	NA,0.169107	0.000159638	0.000159638
2	chr13:94906689:C:T	94906689	NA,T	NA,C	NA,1	NA,-inf	NA,inf	NA,0.23253	0.000159594	0.000159594
2	chr13:95014496:C:T	95014496	NA,T	NA,C	NA,1	NA,inf	NA,inf	NA,0.158855	0.00015946	0.00015946
2	chr13:95568951:GA:G	95568951	NA,G	NA,GA	NA,1	NA,inf	NA,inf	NA,0.149732	0.000159407	0.000159407
2	chr13:95321548:C:T	95321548	NA,T	NA,C	NA,1	NA,-inf	NA,inf	NA,0.265341	0.000159327	0.000159327
2	chr13:95537489:A:G	95537489	NA,G	NA,A	NA,1	NA,inf	NA,inf	NA,0.176962	0.000159284	0.000159284
2	chr13:95457903:C:T	95457903	NA,T	NA,C	NA,1	NA,inf	NA,inf	NA,0.170211	0.000159212	0.000159212
2	chr13:95527600:A:G	95527600	NA,G	NA,A	NA,1	NA,-inf	NA,inf	NA,0.187142	0.000159193	0.000159193
2	chr13:95446101:G:A	95446101	NA,A	NA,G	NA,1	NA,inf	NA,inf	NA,0.0922808	0.000159147	0.000159147
2	chr13:94973088:A:G	94973088	NA,G	NA,A	NA,1	NA,-inf	NA,inf	NA,0.172997	0.000159146	0.000159146
2	chr13:94969303:T:G	94969303	NA,G	NA,T	NA,1	NA,-inf	NA,inf	NA,0.175165	0.000159141	0.000159141
2	chr13:94804863:C:T	94804863	NA,T	NA,C	NA,1	NA,-inf	NA,inf	NA,0.221474	0.000159112	0.000159112
2	chr13:94778905:T:C	94778905	NA,C	NA,T	NA,1	NA,-inf	NA,inf	NA,0.25439	0.00015904	0.00015904
2	chr13:95355244:C:A	95355244	NA,A	NA,C	NA,1	NA,inf	NA,inf	NA,0.116581	0.000159024	0.000159024
2	chr13:94806928:A:G	94806928	NA,G	NA,A	NA,1	NA,inf	NA,inf	NA,0.156353	0.000158995	0.000158995
2	chr13:94916261:G:A	94916261	A,A	G,G	1,1	inf,-inf	inf,inf	0.677976,0.936019	0.000158993	0.000158993
2	chr13:95537754:A:C	95537754	NA,C	NA,A	NA,1	NA,inf	NA,inf	NA,0.175699	0.000158953	0.000158953
2	chr13:95560712:TTCA:T	95560712	NA,T	NA,TTCA	NA,1	NA,inf	NA,inf	NA,0.145044	0.000158928	0.000158928
2	chr13:94973457:C:T	94973457	NA,T	NA,C	NA,1	NA,-inf	NA,inf	NA,0.275012	0.000158818	0.000158818
2	chr13:95559391:C:T	95559391	NA,T	NA,C	NA,1	NA,inf	NA,inf	NA,0.144636	0.000158756	0.000158756
2	chr13:94870524:A:C	94870524	NA,C	NA,A	NA,1	NA,inf	NA,inf	NA,0.120428	0.000158745	0.000158745
2	chr13:95335989:C:G	95335989	NA,G	NA,C	NA,1	NA,inf	NA,inf	NA,0.09339	0.000158696	0.000158696
2	chr13:94980204:ATTTG:A	94980204	NA,A	NA,ATTTG	NA,1	NA,-inf	NA,inf	NA,0.171122	0.000158666	0.000158666
2	chr13:95450107:T:C	95450107	NA,C	NA,T	NA,1	NA,inf	NA,inf	NA,0.167314	0.000158635	0.000158635
2	chr13:95088246:C:T	95088246	NA,T	NA,C	NA,1	NA,inf	NA,inf	NA,0.19291	0.000158503	0.000158503
2	chr13:95509633:A:G	95509633	NA,G	NA,A	NA,1	NA,inf	NA,inf	NA,0.183712	0.000158493	0.000158493
2	chr13:94875149:A:G	94875149	G,G	A,A	1,1	-inf,inf	inf,inf	0.954782,0.858689	0.000158465	0.000158465
2	chr13:94807672:C:T	94807672	NA,T	NA,C	NA,1	NA,inf	NA,inf	NA,0.111913	0.000158382	0.000158382
2	chr13:94790076:C:T	94790076	NA,T	NA,C	NA,1	NA,-inf	NA,inf	NA,0.225929	0.000158113	0.000158113
2	chr13:95498253:G:A	95498253	NA,A	NA,G	NA,1	NA,-inf	NA,inf	NA,0.219912	0.000158083	0.000158083
2	chr13:95356212:T:C	95356212	NA,C	NA,T	NA,1	NA,inf	NA,inf	NA,0.111863	0.000158068	0.000158068
2	chr13:95536599:T:C	95536599	NA,C	NA,T	NA,1	NA,inf	NA,inf	NA,0.168998	0.000157965	0.000157965
2	chr13:95015358:G:A	95015358	NA,A	NA,G	NA,1	NA,inf	NA,inf	NA,0.148025	0.000157955	0.000157955
2	chr13:95283106:C:T	95283106	NA,T	NA,C	NA,1	NA,inf	NA,inf	NA,0.0624546	0.000157921	0.000157921
2	chr13:95058892:G:A	95058892	NA,A	NA,G	NA,1	NA,-inf	NA,inf	NA,0.287992	0.000157833	0.000157833
2	chr13:95229458:G:C	95229458	NA,C	NA,G	NA,1	NA,-inf	NA,inf	NA,0.236812	0.000157794	0.000157794
2	chr13:95428537:G:A	95428537	NA,A	NA,G	NA,1	NA,-inf	NA,inf	NA,0.235203	0.000157769	0.000157769
2	chr13:94828424:T:G	94828424	NA,G	NA,T	NA,1	NA,-inf	NA,inf	NA,0.268201	0.000157696	0.000157696
2	chr13:94976704:A:G	94976704	NA,G	NA,A	NA,1	NA,-inf	NA,inf	NA,0.18655	0.000157682	0.000157682
2	chr13:95660400:G:A	95660400	NA,A	NA,G	NA,1	NA,-inf	NA,inf	NA,0.261374	0.000157616	0.000157616
2	chr13:95059601:G:A	95059601	NA,A	NA,G	NA,1	NA,-inf	NA,inf	NA,0.286761	0.0001576	0.0001576
2	chr13:95537992:A:G	95537992	NA,G	NA,A	NA,1	NA,inf	NA,inf	NA,0.159267	0.000157535	0.000157535
2	chr13:95518533:A:G	95518533	NA,G	NA,A	NA,1	NA,inf	NA,inf	NA,0.174771	0.000157494	0.000157494
2	chr13:95435616:A:G	95435616	G,NA	A,NA	1,NA	inf,NA	inf,NA	1.91014,NA	0.000157424	0.000157424
2	chr13:94968697:T:C	94968697	NA,C	NA,T	NA,1	NA,-inf	NA,inf	NA,0.163187	0.000157416	0.000157416
2	chr13:94805952:A:T	94805952	NA,T	NA,A	NA,1	NA,-inf	NA,inf	NA,0.20855	0.000157402	0.000157402
2	chr13:95444802:G:T	95444802	NA,T	NA,G	NA,1	NA,inf	NA,inf	NA,0.0859253	0.000157283	0.000157283
2	chr13:95282042:G:A	95282042	NA,A	NA,G	NA,1	NA,inf	NA,inf	NA,0.0653284	0.000157277	0.000157277
2	chr13:95422354:A:T	95422354	NA,T	NA,A	NA,1	NA,-inf	NA,inf	NA,0.230928	0.000157265	0.000157265
2	chr13:95161961:A:G	95161961	NA,G	NA,A	NA,1	NA,inf	NA,inf	NA,0.227164	0.000157248	0.000157248
2	chr13:94785345:A:G	94785345	NA,G	NA,A	NA,1	NA,inf	NA,inf	NA,0.102639	0.000157233	0.000157233
2	chr13:94922020:C:G	94922020	NA,G	NA,C	NA,1	NA,-inf	NA,inf	NA,0.213494	0.000157176	0.000157176
2	chr13:95277096:A:C	95277096	NA,C	NA,A	NA,1	NA,inf	NA,inf	NA,0.17463	0.000157124	0.000157124
2	chr13:95331751:T:C	95331751	C,C	T,T	1,1	inf,-inf	inf,inf	1.55303,0.179237	0.000157074	0.000157074
2	chr13:94971743:T:C	94971743	NA,C	NA,T	NA,1	NA,inf	NA,inf	NA,0.142559	0.000156951	0.000156951
2	chr13:94817920:A:G	94817920	NA,G	NA,A	NA,1	NA,-inf	NA,inf	NA,0.220561	0.000156917	0.000156917
2	chr13:94960966:A:G	94960966	NA,G	NA,A	NA,1	NA,-inf	NA,inf	NA,0.16607	0.000156915	0.000156915
2	chr13:95320610:C:CAGG	95320610	CAGG,CAGG	C,C	1,1	-inf,-inf	inf,inf	0.91394,0.579365	0.000156853	0.000156853
2	chr13:95060057:C:T	95060057	NA,T	NA,C	NA,1	NA,-inf	NA,inf	NA,0.280037	0.000156827	0.000156827
2	chr13:95525649:G:A	95525649	NA,A	NA,G	NA,1	NA,inf	NA,inf	NA,0.166103	0.000156826	0.000156826
2	chr13:95608441:A:C	95608441	NA,C	NA,A	NA,1	NA,inf	NA,inf	NA,0.090139	0.000156825	0.000156825
2	chr13:95442928:T:C	95442928	NA,C	NA,T	NA,1	NA,-inf	NA,inf	NA,0.15904	0.000156782	0.000156782
2	chr13:94904596:A:C	94904596	NA,C	NA,A	NA,1	NA,inf	NA,inf	NA,0.102286	0.000156777	0.000156777
2	chr13:95175573:G:T	95175573	NA,T	NA,G	NA,1	NA,-inf	NA,inf	NA,0.193973	0.000156704	0.000156704
2	chr13:95368268:A:T	95368268	T,NA	A,NA	1,NA	-inf,NA	inf,NA	0.888633,NA	0.000156686	0.000156686
2	chr13:95524760:T:C	95524760	NA,C	NA,T	NA,1	NA,inf	NA,inf	NA,0.169385	0.000156673	0.000156673
2	chr13:95062047:A:C	95062047	NA,C	NA,A	NA,1	NA,-inf	NA,inf	NA,0.278366	0.000156639	0.000156639
2	chr13:95294445:C:T	95294445	NA,T	NA,C	NA,1	NA,-inf	NA,inf	NA,0.357148	0.000156628	0.000156628
2	chr13:94906234:C:T	94906234	NA,T	NA,C	NA,1	NA,-inf	NA,inf	NA,0.211868	0.000156625	0.000156625
2	chr13:95373717:C:T	95373717	NA,T	NA,C	NA,1	NA,-inf	NA,inf	NA,0.177811	0.000156616	0.000156616
2	chr13:95427894:G:T	95427894	NA,T	NA,G	NA,1	NA,inf	NA,inf	NA,0.0297774	0.000156613	0.000156613
2	chr13:94979095:C:T	94979095	NA,T	NA,C	NA,1	NA,-inf	NA,inf	NA,0.178271	0.000156592	0.000156592
2	chr13:95076096:AGACT:A	95076096	NA,A	NA,AGACT	NA,1	NA,-inf	NA,inf	NA,0.216177	0.00015658	0.00015658
2	chr13:94886490:C:A	94886490	NA,A	NA,C	NA,1	NA,inf	NA,inf	NA,0.130121	0.000156578	0.000156578
2	chr13:94967660:G:A	94967660	NA,A	NA,G	NA,1	NA,inf	NA,inf	NA,0.106968	0.000156558	0.000156558
2	chr13:95512317:TA:T	95512317	NA,T	NA,TA	NA,1	NA,-inf	NA,inf	NA,0.249476	0.000156537	0.000156537
2	chr13:95057279:C:T	95057279	NA,T	NA,C	NA,1	NA,inf	NA,inf	NA,0.11864	0.000156515	0.000156515
2	chr13:95186749:G:A	95186749	NA,A	NA,G	NA,1	NA,-inf	NA,inf	NA,0.377327	0.000156427	0.000156427
2	chr13:95449233:C:G	95449233	NA,G	NA,C	NA,1	NA,inf	NA,inf	NA,0.149867	0.000156393	0.000156393
2	chr13:94909839:T:C	94909839	NA,C	NA,T	NA,1	NA,-inf	NA,inf	NA,0.213768	0.000156368	0.000156368
2	chr13:94907697:C:T	94907697	NA,T	NA,C	NA,1	NA,-inf	NA,inf	NA,0.213768	0.000156368	0.000156368
2	chr13:94824425:C:T	94824425	NA,T	NA,C	NA,1	NA,-inf	NA,inf	NA,0.18934	0.000156366	0.000156366
2	chr13:95451511:G:A	95451511	NA,A	NA,G	NA,1	NA,inf	NA,inf	NA,0.150305	0.00015636	0.00015636
2	chr13:94924377:T:C	94924377	NA,C	NA,T	NA,1	NA,-inf	NA,inf	NA,0.139303	0.000156312	0.000156312
2	chr13:95427605:G:A	95427605	A,A	G,G	1,1	-inf,inf	inf,inf	0.957171,0.225731	0.000156297	0.000156297
2	chr13:94987781:C:T	94987781	T,T	C,C	1,1	-inf,inf	inf,inf	1.42308,0.0408707	0.000156221	0.000156221
2	chr13:94990951:C:T	94990951	NA,T	NA,C	NA,1	NA,inf	NA,inf	NA,0.0941364	0.000156172	0.000156172
2	chr13:95450046:A:C	95450046	C,C	A,A	1,1	-inf,-inf	inf,inf	1.61774,0.151811	0.000156172	0.000156172
2	chr13:95108122:A:C	95108122	NA,C	NA,A	NA,1	NA,inf	NA,inf	NA,0.12158	0.000156167	0.000156167
2	chr13:95096752:C:T	95096752	NA,T	NA,C	NA,1	NA,-inf	NA,inf	NA,0.222341	0.000156083	0.000156083
2	chr13:94867031:A:G	94867031	G,NA	A,NA	1,NA	-inf,NA	inf,NA	0.801476,NA	0.00015608	0.00015608
2	chr13:94757090:G:T	94757090	NA,T	NA,G	NA,1	NA,-inf	NA,inf	NA,0.158556	0.00015607	0.00015607
2	chr13:95449191:A:T	95449191	T,T	A,A	1,1	-inf,-inf	inf,inf	1.62732,0.139527	0.000156027	0.000156027
2	chr13:95124774:G:A	95124774	NA,A	NA,G	NA,1	NA,inf	NA,inf	NA,0.0712483	0.000156026	0.000156026
2	chr13:95088931:A:G	95088931	NA,G	NA,A	NA,1	NA,inf	NA,inf	NA,0.137099	0.000155948	0.000155948
2	chr13:95089742:G:A	95089742	NA,A	NA,G	NA,1	NA,inf	NA,inf	NA,0.00881199	0.000155859	0.000155859
2	chr13:95331803:C:T	95331803	T,T	C,C	1,1	inf,-inf	inf,inf	1.54444,0.182324	0.000155842	0.000155842
2	chr13:95422936:C:T	95422936	NA,T	NA,C	NA,1	NA,-inf	NA,inf	NA,0.219379	0.000155837	0.000155837
2	chr13:94758850:T:A	94758850	NA,A	NA,T	NA,1	NA,-inf	NA,inf	NA,0.156546	0.000155817	0.000155817
2	chr13:95155397:A:G	95155397	NA,G	NA,A	NA,1	NA,-inf	NA,inf	NA,0.19586	0.000155816	0.000155816
2	chr13:95167143:C:T	95167143	NA,T	NA,C	NA,1	NA,-inf	NA,inf	NA,0.0959989	0.000155807	0.000155807
2	chr13:95693431:A:G	95693431	NA,G	NA,A	NA,1	NA,-inf	NA,inf	NA,0.200302	0.000155799	0.000155799
2	chr13:94793775:A:G	94793775	NA,G	NA,A	NA,1	NA,-inf	NA,inf	NA,0.147189	0.000155779	0.000155779
2	chr13:95372472:G:T	95372472	NA,T	NA,G	NA,1	NA,-inf	NA,inf	NA,0.250349	0.000155778	0.000155778
2	chr13:95372879:A:T	95372879	NA,T	NA,A	NA,1	NA,-inf	NA,inf	NA,0.0933452	0.00015577	0.00015577
2	chr13:94842198:A:T	94842198	NA,T	NA,A	NA,1	NA,inf	NA,inf	NA,0.153055	0.000155769	0.000155769
2	chr13:95517707:G:A	95517707	NA,A	NA,G	NA,1	NA,inf	NA,inf	NA,0.162091	0.000155768	0.000155768
2	chr13:95444592:G:A	95444592	NA,A	NA,G	NA,1	NA,-inf	NA,inf	NA,0.151927	0.000155761	0.000155761
2	chr13:95047132:T:G	95047132	NA,G	NA,T	NA,1	NA,-inf	NA,inf	NA,0.270623	0.000155688	0.000155688
2	chr13:94978892:A:G	94978892	NA,G	NA,A	NA,1	NA,-inf	NA,inf	NA,0.148074	0.000155687	0.000155687
2	chr13:95239600:G:A	95239600	NA,A	NA,G	NA,1	NA,-inf	NA,inf	NA,0.277147	0.000155662	0.000155662
2	chr13:95659486:C:G	95659486	NA,G	NA,C	NA,1	NA,-inf	NA,inf	NA,0.138392	0.000155585	0.000155585
2	chr13:95078609:C:T	95078609	NA,T	NA,C	NA,1	NA,inf	NA,inf	NA,0.121911	0.000155582	0.000155582
2	chr13:94996365:G:A	94996365	NA,A	NA,G	NA,1	NA,inf	NA,inf	NA,0.0909308	0.000155529	0.000155529
2	chr13:95741719:G:A	95741719	NA,A	NA,G	NA,1	NA,inf	NA,inf	NA,0.154262	0.000155518	0.000155518
2	chr13:94820526:G:GTC	94820526	NA,GTC	NA,G	NA,1	NA,-inf	NA,inf	NA,0.04462	0.000155447	0.000155447
2	chr13:95550952:T:C	95550952	NA,C	NA,T	NA,1	NA,-inf	NA,inf	NA,0.238055	0.000155434	0.000155434
2	chr13:95208320:C:T	95208320	NA,T	NA,C	NA,1	NA,-inf	NA,inf	NA,0.28352	0.000155405	0.000155405
2	chr13:94783036:C:G	94783036	NA,G	NA,C	NA,1	NA,inf	NA,inf	NA,0.0908469	0.000155394	0.000155394
2	chr13:95150885:G:T	95150885	T,T	G,G	1,1	inf,-inf	inf,inf	0.194188,1.92242	0.000155389	0.000155389
2	chr13:95295485:C:G	95295485	NA,G	NA,C	NA,1	NA,inf	NA,inf	NA,0.0301803	0.000155364	0.000155364
2	chr13:94782197:C:T	94782197	NA,T	NA,C	NA,1	NA,inf	NA,inf	NA,0.109106	0.00015535	0.00015535
2	chr13:95036881:T:C	95036881	NA,C	NA,T	NA,1	NA,inf	NA,inf	NA,0.159969	0.000155336	0.000155336
2	chr13:94998094:A:G	94998094	NA,G	NA,A	NA,1	NA,inf	NA,inf	NA,0.279996	0.000155329	0.000155329
2	chr13:95342027:C:A	95342027	NA,A	NA,C	NA,1	NA,inf	NA,inf	NA,0.0578873	0.000155321	0.000155321
2	chr13:95083956:C:T	95083956	NA,T	NA,C	NA,1	NA,inf	NA,inf	NA,0.0351979	0.000155272	0.000155272
2	chr13:94765409:A:G	94765409	NA,G	NA,A	NA,1	NA,-inf	NA,inf	NA,0.199829	0.000155236	0.000155236
2	chr13:95537025:A:G	95537025	NA,G	NA,A	NA,1	NA,inf	NA,inf	NA,0.148254	0.000155224	0.000155224
2	chr13:94802619:C:T	94802619	NA,T	NA,C	NA,1	NA,-inf	NA,inf	NA,0.189935	0.000155215	0.000155215
2	chr13:94802781:C:T	94802781	NA,T	NA,C	NA,1	NA,-inf	NA,inf	NA,0.189935	0.000155215	0.000155215
2	chr13:94973726:A:G	94973726	NA,G	NA,A	NA,1	NA,-inf	NA,inf	NA,0.145182	0.000155199	0.000155199
2	chr13:94893383:T:C	94893383	NA,C	NA,T	NA,1	NA,-inf	NA,inf	NA,0.200295	0.000155193	0.000155193
2	chr13:95316254:C:T	95316254	T,NA	C,NA	1,NA	inf,NA	inf,NA	0.566619,NA	0.000155182	0.000155182
2	chr13:94877065:G:A	94877065	NA,A	NA,G	NA,1	NA,-inf	NA,inf	NA,0.182125	0.000155175	0.000155175
2	chr13:94769094:G:C	94769094	NA,C	NA,G	NA,1	NA,-inf	NA,inf	NA,0.199328	0.000155174	0.000155174
2	chr13:95215305:G:A	95215305	NA,A	NA,G	NA,1	NA,-inf	NA,inf	NA,0.0320128	0.000155158	0.000155158
2	chr13:95589536:G:A	95589536	NA,A	NA,G	NA,1	NA,inf	NA,inf	NA,0.0780715	0.00015515	0.00015515
2	chr13:95040661:G:A	95040661	NA,A	NA,G	NA,1	NA,-inf	NA,inf	NA,0.23992	0.000155135	0.000155135
2	chr13:95425125:C:G	95425125	NA,G	NA,C	NA,1	NA,-inf	NA,inf	NA,0.213111	0.000155107	0.000155107
2	chr13:95537080:C:A	95537080	NA,A	NA,C	NA,1	NA,inf	NA,inf	NA,0.146712	0.000155054	0.000155054
2	chr13:94843067:TG:T	94843067	NA,T	NA,TG	NA,1	NA,inf	NA,inf	NA,0.133713	0.000155019	0.000155019
2	chr13:95533788:T:C	95533788	NA,C	NA,T	NA,1	NA,inf	NA,inf	NA,0.0795923	0.000154888	0.000154888
2	chr13:95319097:A:G	95319097	NA,G	NA,A	NA,1	NA,-inf	NA,inf	NA,0.0667572	0.000154878	0.000154878
2	chr13:95517398:G:T	95517398	NA,T	NA,G	NA,1	NA,inf	NA,inf	NA,0.154691	0.000154857	0.000154857
2	chr13:94969888:T:A	94969888	NA,A	NA,T	NA,1	NA,-inf	NA,inf	NA,0.275914	0.000154839	0.000154839
2	chr13:95520461:C:T	95520461	NA,T	NA,C	NA,1	NA,inf	NA,inf	NA,0.154411	0.000154825	0.000154825
2	chr13:95126637:T:C	95126637	NA,C	NA,T	NA,1	NA,inf	NA,inf	NA,0.0621499	0.000154806	0.000154806
2	chr13:95602740:C:T	95602740	NA,T	NA,C	NA,1	NA,inf	NA,inf	NA,0.0756923	0.000154801	0.000154801
2	chr13:95607987:T:C	95607987	NA,C	NA,T	NA,1	NA,inf	NA,inf	NA,0.0756923	0.000154801	0.000154801
2	chr13:95685203:G:A	95685203	NA,A	NA,G	NA,1	NA,inf	NA,inf	NA,0.148823	0.000154785	0.000154785
2	chr13:94834517:T:C	94834517	NA,C	NA,T	NA,1	NA,-inf	NA,inf	NA,0.184334	0.00015475	0.00015475
2	chr13:95166841:C:G	95166841	NA,G	NA,C	NA,1	NA,inf	NA,inf	NA,0.141987	0.000154703	0.000154703
2	chr13:94946014:G:A	94946014	NA,A	NA,G	NA,1	NA,-inf	NA,inf	NA,0.233263	0.000154677	0.000154677
2	chr13:95281936:G:A	95281936	NA,A	NA,G	NA,1	NA,inf	NA,inf	NA,0.0481848	0.000154662	0.000154662
2	chr13:95516563:C:T	95516563	NA,T	NA,C	NA,1	NA,inf	NA,inf	NA,0.152893	0.000154638	0.000154638
2	chr13:94864083:T:A	94864083	NA,A	NA,T	NA,1	NA,inf	NA,inf	NA,0.111223	0.000154622	0.000154622
2	chr13:94981342:A:T	94981342	NA,T	NA,A	NA,1	NA,-inf	NA,inf	NA,0.237906	0.000154581	0.000154581
2	chr13:95462867:C:T	95462867	NA,T	NA,C	NA,1	NA,-inf	NA,inf	NA,0.0932586	0.000154573	0.000154573
2	chr13:94802344:G:A	94802344	NA,A	NA,G	NA,1	NA,-inf	NA,inf	NA,0.184435	0.000154568	0.000154568
2	chr13:94980756:G:A	94980756	NA,A	NA,G	NA,1	NA,-inf	NA,inf	NA,0.236937	0.00015456	0.00015456
2	chr13:95217109:T:A	95217109	NA,A	NA,T	NA,1	NA,-inf	NA,inf	NA,0.255947	0.000154501	0.000154501
2	chr13:95281585:A:G	95281585	NA,G	NA,A	NA,1	NA,inf	NA,inf	NA,0.045499	0.00015449	0.00015449
2	chr13:94975278:C:T	94975278	NA,T	NA,C	NA,1	NA,-inf	NA,inf	NA,0.236704	0.000154481	0.000154481
2	chr13:95600501:GT:G	95600501	NA,G	NA,GT	NA,1	NA,inf	NA,inf	NA,0.0728189	0.000154461	0.000154461
2	chr13:94768549:A:G	94768549	NA,G	NA,A	NA,1	NA,-inf	NA,inf	NA,0.218053	0.000154449	0.000154449
2	chr13:94890768:C:T	94890768	NA,T	NA,C	NA,1	NA,inf	NA,inf	NA,0.129575	0.00015441	0.00015441
2	chr13:94912782:G:A	94912782	NA,A	NA,G	NA,1	NA,inf	NA,inf	NA,0.121216	0.000154406	0.000154406
2	chr13:95063090:A:G	95063090	NA,G	NA,A	NA,1	NA,-inf	NA,inf	NA,0.237162	0.000154401	0.000154401
2	chr13:94996722:C:T	94996722	NA,T	NA,C	NA,1	NA,-inf	NA,inf	NA,0.160078	0.000154375	0.000154375
2	chr13:94901257:A:G	94901257	NA,G	NA,A	NA,1	NA,inf	NA,inf	NA,0.0859044	0.000154372	0.000154372
2	chr13:95537939:A:G	95537939	NA,G	NA,A	NA,1	NA,inf	NA,inf	NA,0.134989	0.000154362	0.000154362
2	chr13:94819719:C:T	94819719	NA,T	NA,C	NA,1	NA,-inf	NA,inf	NA,0.0373156	0.000154348	0.000154348
2	chr13:95131492:G:C	95131492	NA,C	NA,G	NA,1	NA,-inf	NA,inf	NA,0.0666071	0.000154311	0.000154311
2	chr13:95717768:C:T	95717768	NA,T	NA,C	NA,1	NA,-inf	NA,inf	NA,0.232568	0.000154302	0.000154302
2	chr13:95628111:C:T	95628111	NA,T	NA,C	NA,1	NA,inf	NA,inf	NA,0.129764	0.000154283	0.000154283
2	chr13:95088056:C:T	95088056	NA,T	NA,C	NA,1	NA,inf	NA,inf	NA,0.150358	0.000154239	0.000154239
2	chr13:94753146:A:G	94753146	NA,G	NA,A	NA,1	NA,-inf	NA,inf	NA,0.225049	0.000154235	0.000154235
2	chr13:95044794:GAT:G	95044794	NA,G	NA,GAT	NA,1	NA,-inf	NA,inf	NA,0.222621	0.000154225	0.000154225
2	chr13:94744688:T:C	94744688	NA,C	NA,T	NA,1	NA,-inf	NA,inf	NA,0.197703	0.000154201	0.000154201
2	chr13:95241787:C:T	95241787	NA,T	NA,C	NA,1	NA,inf	NA,inf	NA,0.125912	0.000154198	0.000154198
2	chr13:94748580:G:A	94748580	A,A	G,G	1,1	inf,inf	inf,inf	1.00569,0.453331	0.00015418	0.00015418
2	chr13:94925646:G:A	94925646	NA,A	NA,G	NA,1	NA,-inf	NA,inf	NA,0.184099	0.000154167	0.000154167
2	chr13:95178886:G:A	95178886	NA,A	NA,G	NA,1	NA,inf	NA,inf	NA,0.223739	0.000154114	0.000154114
2	chr13:94998596:T:C	94998596	NA,C	NA,T	NA,1	NA,inf	NA,inf	NA,0.26771	0.000154079	0.000154079
2	chr13:95062123:C:T	95062123	NA,T	NA,C	NA,1	NA,-inf	NA,inf	NA,0.23398	0.000154066	0.000154066
2	chr13:95273006:T:C	95273006	NA,C	NA,T	NA,1	NA,-inf	NA,inf	NA,0.145638	0.000154047	0.000154047
2	chr13:95516359:C:G	95516359	NA,G	NA,C	NA,1	NA,inf	NA,inf	NA,0.148106	0.000154032	0.000154032
2	chr13:95471392:C:A	95471392	NA,A	NA,C	NA,1	NA,inf	NA,inf	NA,0.0972339	0.000154031	0.000154031
2	chr13:94927962:T:C	94927962	C,C	T,T	1,1	-inf,inf	inf,inf	0.272099,1.51489	0.000153989	0.000153989
2	chr13:94866509:T:G	94866509	NA,G	NA,T	NA,1	NA,-inf	NA,inf	NA,0.174634	0.000153938	0.000153938
2	chr13:95443507:G:A	95443507	NA,A	NA,G	NA,1	NA,inf	NA,inf	NA,0.111765	0.000153925	0.000153925
2	chr13:95297013:G:A	95297013	NA,A	NA,G	NA,1	NA,-inf	NA,inf	NA,0.0533842	0.000153917	0.000153917
2	chr13:94913729:G:A	94913729	NA,A	NA,G	NA,1	NA,-inf	NA,inf	NA,0.188577	0.000153912	0.000153912
2	chr13:95602985:G:T	95602985	NA,T	NA,G	NA,1	NA,inf	NA,inf	NA,0.0691865	0.000153897	0.000153897
2	chr13:95013590:G:A	95013590	NA,A	NA,G	NA,1	NA,-inf	NA,inf	NA,0.249336	0.000153883	0.000153883
2	chr13:94981644:T:C	94981644	NA,C	NA,T	NA,1	NA,-inf	NA,inf	NA,0.231017	0.00015386	0.00015386
2	chr13:94944863:T:C	94944863	NA,C	NA,T	NA,1	NA,inf	NA,inf	NA,0.115731	0.000153857	0.000153857
2	chr13:95721743:G:A	95721743	NA,A	NA,G	NA,1	NA,inf	NA,inf	NA,0.141585	0.000153853	0.000153853
2	chr13:95629080:A:G	95629080	NA,G	NA,A	NA,1	NA,inf	NA,inf	NA,0.124565	0.000153814	0.000153814
2	chr13:94892023:T:C	94892023	NA,C	NA,T	NA,1	NA,-inf	NA,inf	NA,0.188176	0.000153811	0.000153811
2	chr13:94894153:G:A	94894153	NA,A	NA,G	NA,1	NA,-inf	NA,inf	NA,0.187791	0.000153769	0.000153769
2	chr13:94897509:C:G	94897509	NA,G	NA,C	NA,1	NA,-inf	NA,inf	NA,0.187791	0.000153769	0.000153769
2	chr13:95640857:A:T	95640857	NA,T	NA,A	NA,1	NA,inf	NA,inf	NA,0.159524	0.00015376	0.00015376
2	chr13:94893914:T:C	94893914	NA,C	NA,T	NA,1	NA,-inf	NA,inf	NA,0.187593	0.000153747	0.000153747
2	chr13:95509417:C:T	95509417	NA,T	NA,C	NA,1	NA,-inf	NA,inf	NA,0.206349	0.00015374	0.00015374
2	chr13:94915653:A:G	94915653	NA,G	NA,A	NA,1	NA,-inf	NA,inf	NA,0.120459	0.000153736	0.000153736
2	chr13:95335036:A:G	95335036	NA,G	NA,A	NA,1	NA,inf	NA,inf	NA,0.0346969	0.000153692	0.000153692
2	chr13:95537835:G:A	95537835	NA,A	NA,G	NA,1	NA,inf	NA,inf	NA,0.129087	0.000153653	0.000153653
2	chr13:95107171:C:CACTT	95107171	NA,CACTT	NA,C	NA,1	NA,inf	NA,inf	NA,0.101536	0.000153636	0.000153636
2	chr13:95287055:T:C	95287055	NA,C	NA,T	NA,1	NA,-inf	NA,inf	NA,0.216541	0.00015362	0.00015362
2	chr13:95484573:T:C	95484573	NA,C	NA,T	NA,1	NA,-inf	NA,inf	NA,0.14062	0.000153602	0.000153602
2	chr13:95041502:A:G	95041502	NA,G	NA,A	NA,1	NA,-inf	NA,inf	NA,0.180869	0.000153602	0.000153602
2	chr13:95424259:G:A	95424259	A,A	G,G	1,1	-inf,inf	inf,inf	1.33949,0.50083	0.000153587	0.000153587
2	chr13:95131995:G:A	95131995	NA,A	NA,G	NA,1	NA,-inf	NA,inf	NA,0.0893188	0.000153473	0.000153473
2	chr13:95602373:G:A	95602373	NA,A	NA,G	NA,1	NA,inf	NA,inf	NA,0.0661529	0.000153456	0.000153456
2	chr13:95709874:C:T	95709874	NA,T	NA,C	NA,1	NA,inf	NA,inf	NA,0.136989	0.000153454	0.000153454
2	chr13:95332294:C:T	95332294	T,T	C,C	1,1	inf,-inf	inf,inf	1.53371,0.183338	0.000153423	0.000153423
2	chr13:94889789:A:G	94889789	NA,G	NA,A	NA,1	NA,-inf	NA,inf	NA,0.202214	0.000153304	0.000153304
2	chr13:95708217:C:A	95708217	A,NA	C,NA	1,NA	-inf,NA	inf,NA	0.775931,NA	0.000153261	0.000153261
2	chr13:94760537:T:C	94760537	NA,C	NA,T	NA,1	NA,-inf	NA,inf	NA,0.140731	0.000153259	0.000153259
2	chr13:94777493:C:T	94777493	NA,T	NA,C	NA,1	NA,-inf	NA,inf	NA,0.180278	0.000153232	0.000153232
2	chr13:95645477:T:G	95645477	NA,G	NA,T	NA,1	NA,inf	NA,inf	NA,0.112525	0.000153154	0.000153154
2	chr13:95478017:C:T	95478017	NA,T	NA,C	NA,1	NA,-inf	NA,inf	NA,0.230616	0.00015311	0.00015311
2	chr13:94963848:C:T	94963848	NA,T	NA,C	NA,1	NA,-inf	NA,inf	NA,0.140258	0.000153085	0.000153085
2	chr13:95369183:A:G	95369183	NA,G	NA,A	NA,1	NA,-inf	NA,inf	NA,0.206196	0.00015308	0.00015308
2	chr13:94869123:T:C	94869123	NA,C	NA,T	NA,1	NA,-inf	NA,inf	NA,0.165923	0.000153036	0.000153036
2	chr13:95332888:CCTAA:C	95332888	C,C	CCTAA,CCTAA	1,1	inf,-inf	inf,inf	1.53692,0.178735	0.000153022	0.000153022
2	chr13:94965589:C:T	94965589	NA,T	NA,C	NA,1	NA,-inf	NA,inf	NA,0.147304	0.000152974	0.000152974
2	chr13:95012334:CTT:C	95012334	NA,C	NA,CTT	NA,1	NA,-inf	NA,inf	NA,0.252725	0.000152964	0.000152964
2	chr13:95332161:A:G	95332161	G,G	A,A	1,1	inf,-inf	inf,inf	1.54744,0.169624	0.000152961	0.000152961
2	chr13:95734588:CTAT:C	95734588	NA,C	NA,CTAT	NA,1	NA,inf	NA,inf	NA,0.132745	0.000152906	0.000152906
2	chr13:95646181:C:G	95646181	NA,G	NA,C	NA,1	NA,inf	NA,inf	NA,0.104059	0.000152898	0.000152898
2	chr13:95728524:G:A	95728524	NA,A	NA,G	NA,1	NA,inf	NA,inf	NA,0.132928	0.000152885	0.000152885
2	chr13:95583901:T:C	95583901	NA,C	NA,T	NA,1	NA,-inf	NA,inf	NA,0.151106	0.000152859	0.000152859
2	chr13:95427192:T:C	95427192	C,C	T,T	1,1	-inf,inf	inf,inf	1.3463,0.494722	0.000152859	0.000152859
2	chr13:95648771:A:G	95648771	NA,G	NA,A	NA,1	NA,inf	NA,inf	NA,0.103323	0.000152853	0.000152853
2	chr13:94845356:G:A	94845356	NA,A	NA,G	NA,1	NA,inf	NA,inf	NA,0.0754064	0.000152809	0.000152809
2	chr13:94963259:G:A	94963259	NA,A	NA,G	NA,1	NA,-inf	NA,inf	NA,0.137596	0.000152736	0.000152736
2	chr13:94874513:G:A	94874513	NA,A	NA,G	NA,1	NA,inf	NA,inf	NA,0.0969572	0.000152656	0.000152656
2	chr13:94871555:T:C	94871555	C,C	T,T	1,1	-inf,inf	inf,inf	0.952858,0.841004	0.000152633	0.000152633
2	chr13:95085148:A:G	95085148	NA,G	NA,A	NA,1	NA,inf	NA,inf	NA,0.148126	0.000152621	0.000152621
2	chr13:95306102:C:T	95306102	NA,T	NA,C	NA,1	NA,inf	NA,inf	NA,0.170489	0.0001526	0.0001526
2	chr13:94873996:T:C	94873996	NA,C	NA,T	NA,1	NA,-inf	NA,inf	NA,0.15608	0.000152596	0.000152596
2	chr13:94863880:A:G	94863880	NA,G	NA,A	NA,1	NA,-inf	NA,inf	NA,0.198643	0.000152538	0.000152538
2	chr13:95718912:C:G	95718912	NA,G	NA,C	NA,1	NA,inf	NA,inf	NA,0.12923	0.000152516	0.000152516
2	chr13:95272340:T:C	95272340	NA,C	NA,T	NA,1	NA,inf	NA,inf	NA,0.00625098	0.000152515	0.000152515
2	chr13:95418774:TG:T	95418774	NA,T	NA,TG	NA,1	NA,inf	NA,inf	NA,0.0123308	0.000152508	0.000152508
2	chr13:95590070:GGTT:G	95590070	NA,G	NA,GGTT	NA,1	NA,-inf	NA,inf	NA,0.209009	0.000152488	0.000152488
2	chr13:95615521:T:C	95615521	NA,C	NA,T	NA,1	NA,inf	NA,inf	NA,0.0568451	0.000152474	0.000152474
2	chr13:94897882:AAAAAAAAAAAG:A	94897882	NA,A	NA,AAAAAAAAAAAG	NA,1	NA,-inf	NA,inf	NA,0.237252	0.000152452	0.000152452
2	chr13:95412776:T:C	95412776	NA,C	NA,T	NA,1	NA,-inf	NA,inf	NA,0.00262331	0.00015242	0.00015242
2	chr13:95617909:G:T	95617909	NA,T	NA,G	NA,1	NA,inf	NA,inf	NA,0.0547749	0.000152413	0.000152413
2	chr13:94813728:T:C	94813728	NA,C	NA,T	NA,1	NA,inf	NA,inf	NA,0.0113493	0.000152395	0.000152395
2	chr13:95011856:C:A	95011856	NA,A	NA,C	NA,1	NA,inf	NA,inf	NA,0.12875	0.000152374	0.000152374
2	chr13:95515949:C:T	95515949	T,NA	C,NA	1,NA	inf,NA	inf,NA	0.548077,NA	0.000152362	0.000152362
2	chr13:95542115:G:A	95542115	NA,A	NA,G	NA,1	NA,-inf	NA,inf	NA,0.160411	0.000152318	0.000152318
2	chr13:94765441:A:G	94765441	NA,G	NA,A	NA,1	NA,inf	NA,inf	NA,0.101526	0.000152282	0.000152282
2	chr13:94993934:G:A	94993934	NA,A	NA,G	NA,1	NA,-inf	NA,inf	NA,0.14259	0.000152234	0.000152234
2	chr13:94811715:C:T	94811715	NA,T	NA,C	NA,1	NA,inf	NA,inf	NA,0.0970391	0.000152227	0.000152227
2	chr13:94887928:G:T	94887928	NA,T	NA,G	NA,1	NA,inf	NA,inf	NA,0.0970484	0.000152162	0.000152162
```
