## Supplementary material for "Characterization of shared and ancestry-specific signals driving complex traits using multi-ancestry fine-mapping": susiex_nc3.cs80.snp

```
BP	SNP	PIP(CS1)	LogBF(CS1,Pop1)	LogBF(CS1,Pop2)	PIP(CS2)	LogBF(CS2,Pop1)	LogBF(CS2,Pop2)
94744313	chr13:94744313:C:A	1.73053e-22	-3.35199e-10	-1.36925	0.00014771	-3.35199e-10	-1.37401
94744342	chr13:94744342:C:T	3.51304e-23	-1.59003	-1.37374	2.57873e-05	-1.73448	-1.38491
94744381	chr13:94744381:A:C	1.92556e-22	-3.35199e-10	-1.26245	0.000171485	-3.35199e-10	-1.22477
94744403	chr13:94744403:G:A	2.63015e-23	-1.86689	-1.38633	2.08505e-05	-1.93764	-1.39425
94744688	chr13:94744688:T:C	1.80006e-22	-3.35199e-10	-1.32985	0.000154201	-3.35199e-10	-1.33101
94745222	chr13:94745222:A:C	1.82287e-22	-1.31726	-3.84511e-10	0.000143045	-1.40611	-3.84511e-10
94745315	chr13:94745315:C:A	3.98142e-23	-2.09841	-0.740207	3.97879e-05	-2.09681	-0.588896
94745613	chr13:94745613:G:A	1.81039e-22	-3.35199e-10	-1.32413	0.000159837	-3.35199e-10	-1.29511
94745637	chr13:94745637:C:T	3.52715e-23	-1.79665	-1.16311	2.64982e-05	-1.88075	-1.21144
94745872	chr13:94745872:C:T	1.08482e-22	-0.799195	-1.03706	0.000132629	-0.54728	-0.934427
94746257	chr13:94746257:C:T	3.89912e-22	-3.35199e-10	-0.556919	0.000315196	-3.35199e-10	-0.616071
94746522	chr13:94746522:T:A	3.40835e-23	-1.60467	-1.38936	2.52088e-05	-1.74783	-1.39424
94746813	chr13:94746813:T:C	1.69762e-22	-3.35199e-10	-1.38844	0.000144593	-3.35199e-10	-1.39534
94746906	chr13:94746906:A:G	1.91594e-22	-3.35199e-10	-1.26746	0.000164425	-3.35199e-10	-1.26681
94747303	chr13:94747303:A:C	2.99116e-23	-1.73211	-1.39248	2.34355e-05	-1.82688	-1.38813
94747376	chr13:94747376:T:C	3.49729e-22	-3.35199e-10	-0.665683	0.000285276	-3.35199e-10	-0.715805
94747520	chr13:94747520:C:T	2.60707e-22	-1.15055	0.191108	0.000179789	-1.35426	0.176782
94747553	chr13:94747553:C:T	1.84599e-22	-3.35199e-10	-1.30465	0.000161731	-3.35199e-10	-1.28333
94747940	chr13:94747940:A:C	2.47268e-23	-2.01029	-1.30466	2.06334e-05	-2.04227	-1.30008
94748254	chr13:94748254:A:T	2.59366e-22	-3.35199e-10	-0.9646	0.000220817	-3.35199e-10	-0.97193
94748308	chr13:94748308:T:C	3.28809e-23	-2.10187	-0.928074	3.25821e-05	-2.09148	-0.794022
94748397	chr13:94748397:T:G	2.90469e-23	-1.76416	-1.38977	2.2133e-05	-1.88197	-1.39022
94748580	chr13:94748580:G:A	1.25135e-22	-0.790947	-0.9025	0.00015418	-0.542568	-0.788577
94748760	chr13:94748760:A:G	1.97144e-22	-3.35199e-10	-1.2389	0.000168122	-3.35199e-10	-1.24457
94748964	chr13:94748964:T:C	3.61133e-23	-1.77231	-1.16387	2.7044e-05	-1.85963	-1.21217
94749055	chr13:94749055:A:G	1.95899e-22	-3.35199e-10	-1.24524	0.000167075	-3.35199e-10	-1.25082
94749218	chr13:94749218:A:G	2.81172e-23	-2.09704	-1.08942	2.74433e-05	-2.09766	-0.959484
94749513	chr13:94749513:C:T	2.32322e-22	-3.35199e-10	-1.07472	0.000192114	-3.35199e-10	-1.11117
94749960	chr13:94749960:G:A	1.03252e-21	-3.35199e-10	0.416919	0.000949209	-3.35199e-10	0.486365
94750257	chr13:94750257:C:T	2.0851e-23	-2.10268	-1.38276	1.78653e-05	-2.10142	-1.38498
94750306	chr13:94750306:G:A	1.2795e-22	-1.6712	-3.84511e-10	0.000113607	-1.63652	-3.84511e-10
94750326	chr13:94750326:G:C	1.00037e-22	-0.544744	-1.37256	6.75753e-05	-0.777427	-1.3786
94750456	chr13:94750456:T:C	2.74645e-23	-2.09406	-1.11589	2.65328e-05	-2.09983	-0.991051
94751048	chr13:94751048:G:A	3.52907e-23	-1.79334	-1.16589	2.64882e-05	-1.87791	-1.21466
94751456	chr13:94751456:A:G	1.71334e-22	-3.35199e-10	-1.37923	0.000148533	-3.35199e-10	-1.36846
94751470	chr13:94751470:T:G	2.09929e-23	-2.08124	-1.39742	1.81225e-05	-2.07497	-1.39714
94751950	chr13:94751950:A:G	2.92889e-23	-2.07138	-1.07426	2.58273e-05	-2.10315	-1.01468
94752002	chr13:94752002:C:T	2.50188e-22	-3.35199e-10	-1.00063	0.000213712	-3.35199e-10	-1.00464
94752096	chr13:94752096:T:C	6.14011e-22	-3.35199e-10	-0.102829	0.00058594	-3.35199e-10	0.0039525
94752358	chr13:94752358:C:G	4.03308e-23	-1.441	-1.38473	2.98944e-05	-1.58079	-1.3908
94752518	chr13:94752518:G:A	2.12884e-23	-2.09228	-1.37239	1.84571e-05	-2.08775	-1.36606
94752643	chr13:94752643:G:A	1.9275e-22	-3.35199e-10	-1.26145	0.000170823	-3.35199e-10	-1.22864
94752944	chr13:94752944:T:C	2.08141e-22	-3.35199e-10	-1.18463	0.000177521	-3.35199e-10	-1.19017
94752994	chr13:94752994:T:C	3.02569e-23	-2.10108	-1.01203	2.97659e-05	-2.09174	-0.884155
94753146	chr13:94753146:A:G	1.83259e-22	-3.35199e-10	-1.31194	0.000154235	-3.35199e-10	-1.33079
94753150	chr13:94753150:A:C	1.70979e-22	-3.35199e-10	-1.3813	0.000146242	-3.35199e-10	-1.384
94753328	chr13:94753328:T:C	1.86047e-22	-3.35199e-10	-1.29684	0.000164013	-3.35199e-10	-1.26932
94753798	chr13:94753798:T:C	1.95076e-22	-3.35199e-10	-1.24945	0.000182138	-3.35199e-10	-1.1645
94753928	chr13:94753928:C:A	1.14503e-21	-3.35199e-10	0.520341	0.000985853	-3.35199e-10	0.524243
94753982	chr13:94753982:G:A	1.73419e-22	-3.35199e-10	-1.36713	0.00014818	-3.35199e-10	-1.37084
94754418	chr13:94754418:G:A	2.72706e-23	-2.08259	-1.13444	2.6102e-05	-2.10245	-1.0048
94754616	chr13:94754616:A:G	2.90096e-23	-2.09812	-1.05709	2.84456e-05	-2.09713	-0.924141
94754639	chr13:94754639:C:A	1.73287e-22	-3.35199e-10	-1.36789	0.000147	-3.35199e-10	-1.37883
94754847	chr13:94754847:T:C	2.22905e-22	-1.1161	-3.84511e-10	0.000201228	-1.06483	-3.84511e-10
94754853	chr13:94754853:ATAAT:A	1.22576e-22	-1.71411	-3.84511e-10	9.36379e-05	-1.82983	-3.84511e-10
94754859	chr13:94754859:AAAC:A	3.0371e-23	-1.71466	-1.39469	2.3023e-05	-1.84242	-1.39035
94755397	chr13:94755397:C:T	2.13859e-23	-2.09644	-1.36367	1.83148e-05	-2.09752	-1.36404
94756007	chr13:94756007:A:G	2.97971e-23	-2.09944	-1.02899	2.94446e-05	-2.09566	-0.891098
94756054	chr13:94756054:T:C	2.92992e-23	-2.10188	-1.0434	2.90866e-05	-2.09097	-0.908019
94756478	chr13:94756478:C:T	2.30718e-22	-3.35199e-10	-1.08165	0.00019767	-3.35199e-10	-1.08267
94757017	chr13:94757017:AG:A	3.47009e-23	-1.69154	-1.28454	2.67738e-05	-1.8255	-1.25634
94757090	chr13:94757090:G:T	1.77097e-22	-3.35199e-10	-1.34614	0.00015607	-3.35199e-10	-1.31896
94757174	chr13:94757174:C:T	1.99009e-22	-3.35199e-10	-1.22949	0.000178558	-3.35199e-10	-1.18435
94757268	chr13:94757268:T:C	2.54435e-22	-3.35199e-10	-0.983795	0.000210653	-3.35199e-10	-1.01905
94757996	chr13:94757996:G:T	2.99529e-23	-2.10263	-1.02059	2.99486e-05	-2.0887	-0.881081
94758390	chr13:94758390:T:A	3.6559e-23	-2.10322	-0.820693	3.64454e-05	-2.08594	-0.687506
94758607	chr13:94758607:G:A	1.74454e-22	-3.35199e-10	-1.36118	0.000147765	-3.35199e-10	-1.37364
94758756	chr13:94758756:G:A	2.97509e-23	-2.10294	-1.02704	2.97545e-05	-2.08746	-0.888819
94758850	chr13:94758850:T:A	1.76934e-22	-3.35199e-10	-1.34706	0.000155817	-3.35199e-10	-1.32058
94759085	chr13:94759085:T:C	2.24806e-23	-2.08124	-1.32895	2.01625e-05	-2.05536	-1.31008
94759101	chr13:94759101:A:G	1.68931e-22	-3.35199e-10	-1.39335	0.000146213	-3.35199e-10	-1.3842
94759126	chr13:94759126:G:A	1.68499e-22	-3.35199e-10	-1.39591	0.00014547	-3.35199e-10	-1.38929
94759136	chr13:94759136:G:C	1.70679e-22	-3.35199e-10	-1.38306	0.000145943	-3.35199e-10	-1.38605
94759196	chr13:94759196:A:G	2.18666e-23	-2.05967	-1.37821	1.95675e-05	-2.02676	-1.36864
94759870	chr13:94759870:G:A	3.55913e-22	-3.35199e-10	-0.648155	0.000289252	-3.35199e-10	-0.701965
94760095	chr13:94760095:A:G	9.35328e-23	-1.20003	-0.784498	0.000111941	-0.991218	-0.660071
94760415	chr13:94760415:T:G	8.83862e-23	-0.972521	-1.0686	0.00010556	-0.738899	-0.971089
94760494	chr13:94760494:C:T	4.82946e-22	-3.35199e-10	-0.342936	0.000379175	-3.35199e-10	-0.431266
94760537	chr13:94760537:T:C	1.74933e-22	-3.35199e-10	-1.35844	0.000153259	-3.35199e-10	-1.33714
94760652	chr13:94760652:T:C	2.15905e-22	-3.35199e-10	-1.148	0.000189057	-3.35199e-10	-1.12722
94760858	chr13:94760858:G:A	1.70343e-22	-3.35199e-10	-1.38503	0.000146924	-3.35199e-10	-1.37935
94760892	chr13:94760892:G:C	2.05704e-23	-2.10337	-1.39562	1.76367e-05	-2.10289	-1.39639
94760897	chr13:94760897:C:A	8.44129e-23	-2.08712	-3.84511e-10	7.12568e-05	-2.10297	-3.84511e-10
94760981	chr13:94760981:A:G	2.26332e-22	-3.35199e-10	-1.10084	0.000188512	-3.35199e-10	-1.1301
94761713	chr13:94761713:C:T	2.05344e-23	-2.10339	-1.39735	1.7616e-05	-2.10298	-1.39748
94762266	chr13:94762266:C:T	1.97809e-22	-3.35199e-10	-1.23554	0.000171009	-3.35199e-10	-1.22755
94762714	chr13:94762714:C:T	2.42019e-23	-1.95613	-1.38028	1.93364e-05	-2.02546	-1.38181
94762816	chr13:94762816:G:A	2.31e-23	-2.08973	-1.29328	1.97601e-05	-2.08753	-1.29807
94763101	chr13:94763101:A:C	2.27276e-22	-3.35199e-10	-1.09668	0.000189292	-3.35199e-10	-1.12597
94763574	chr13:94763574:T:G	2.33901e-22	-1.30431	0.236368	0.000171885	-1.47142	0.248979
94763611	chr13:94763611:A:G	2.21998e-23	-2.02627	-1.39649	1.84062e-05	-2.06034	-1.39623
94763678	chr13:94763678:C:G	2.54362e-23	-1.90459	-1.38208	1.9978e-05	-1.99058	-1.38406
94764069	chr13:94764069:T:C	2.67243e-23	-1.86709	-1.37018	2.08205e-05	-1.96067	-1.37265
94764181	chr13:94764181:T:G	2.36645e-23	-2.09868	-1.26019	2.19776e-05	-2.0982	-1.18104
94764211	chr13:94764211:A:G	2.49643e-23	-1.99651	-1.30889	2.07089e-05	-2.03377	-1.30493
94764258	chr13:94764258:A:G	2.41491e-22	-3.35199e-10	-1.03601	0.000210181	-3.35199e-10	-1.02129
94765247	chr13:94765247:T:C	3.08547e-23	-2.09752	-0.996036	2.98917e-05	-2.09957	-0.872109
94765248	chr13:94765248:G:A	1.70604e-22	-3.35199e-10	-1.3835	0.000145133	-3.35199e-10	-1.39161
94765335	chr13:94765335:C:A	1.70425e-22	-3.35199e-10	-1.38455	0.000147016	-3.35199e-10	-1.37872
94765409	chr13:94765409:A:G	1.82688e-22	-3.35199e-10	-1.31506	0.000155236	-3.35199e-10	-1.32432
94765441	chr13:94765441:A:G	1.76814e-22	-3.35199e-10	-1.34774	0.000152282	-3.35199e-10	-1.34353
94765675	chr13:94765675:A:G	2.44666e-22	-3.35199e-10	-1.02295	0.000209618	-3.35199e-10	-1.02398
94765934	chr13:94765934:A:G	1.69265e-22	-3.35199e-10	-1.39137	0.000145085	-3.35199e-10	-1.39194
94766636	chr13:94766636:C:T	8.21157e-23	-1.05971	-1.055	9.78505e-05	-0.834509	-0.951314
94766709	chr13:94766709:G:A	5.10601e-22	-3.35199e-10	-0.287253	0.000450355	-3.35199e-10	-0.259228
94766731	chr13:94766731:T:C	2.38154e-23	-2.1014	-1.2511	2.23034e-05	-2.09485	-1.16968
94766870	chr13:94766870:T:A	1.92083e-22	-3.35199e-10	-1.26491	0.000166505	-3.35199e-10	-1.25424
94766957	chr13:94766957:C:T	4.61033e-22	-3.35199e-10	-0.389371	0.000361469	-3.35199e-10	-0.479088
94767335	chr13:94767335:T:C	2.0604e-22	-3.35199e-10	-1.19477	0.000178266	-3.35199e-10	-1.18599
94767396	chr13:94767396:A:T	2.54228e-23	-2.08258	-1.20461	2.37701e-05	-2.10362	-1.09721
94768498	chr13:94768498:G:A	1.71482e-22	-3.35199e-10	-1.37837	0.000148097	-3.35199e-10	-1.3714
94768549	chr13:94768549:A:G	1.83797e-22	-3.35199e-10	-1.30901	0.000154449	-3.35199e-10	-1.3294
94768698	chr13:94768698:T:C	4.43759e-22	-3.35199e-10	-0.427559	0.000348529	-3.35199e-10	-0.515543
94768787	chr13:94768787:G:A	1.91906e-22	-3.35199e-10	-1.26583	0.000166887	-3.35199e-10	-1.25195
94768811	chr13:94768811:C:A	1.90295e-22	-3.35199e-10	-1.27426	0.000161983	-3.35199e-10	-1.28178
94769094	chr13:94769094:G:C	1.82615e-22	-3.35199e-10	-1.31546	0.000155174	-3.35199e-10	-1.32472
94769339	chr13:94769339:C:T	1.22961e-22	-1.71097	-3.84511e-10	0.000125252	-1.53894	-3.84511e-10
94769415	chr13:94769415:G:A	2.06279e-23	-2.10203	-1.39417	1.76909e-05	-2.10099	-1.39522
94770029	chr13:94770029:A:T	2.11609e-23	-2.09865	-1.37203	1.80951e-05	-2.09701	-1.37661
94770085	chr13:94770085:A:T	1.18766e-22	-1.74569	-3.84511e-10	0.000105437	-1.71115	-3.84511e-10
94770449	chr13:94770449:A:G	2.09407e-22	-3.35199e-10	-1.17856	0.000181053	-3.35199e-10	-1.17047
94770497	chr13:94770497:A:G	3.62904e-22	-3.35199e-10	-0.628703	0.000294688	-3.35199e-10	-0.683348
94770692	chr13:94770692:A:G	2.58343e-23	-1.89286	-1.37828	2.02709e-05	-1.97974	-1.38033
94770900	chr13:94770900:C:A	2.8409e-23	-1.95141	-1.22473	2.26455e-05	-2.01487	-1.23443
94771117	chr13:94771117:C:G	2.46324e-23	-1.99815	-1.32063	2.04303e-05	-2.03481	-1.31743
94771318	chr13:94771318:C:T	1.70742e-22	-3.35199e-10	-1.38269	0.000147344	-3.35199e-10	-1.3765
94771699	chr13:94771699:T:C	8.49485e-23	-2.0808	-3.84511e-10	7.46934e-05	-2.05587	-3.84511e-10
94772112	chr13:94772112:C:T	2.47117e-23	-2.03735	-1.27821	2.20523e-05	-1.98009	-1.29575
94772196	chr13:94772196:A:G	4.50656e-22	-3.35199e-10	-0.412138	0.000353694	-3.35199e-10	-0.500833
94772255	chr13:94772255:T:C	9.29821e-23	-1.38398	-0.606455	0.000110593	-1.19921	-0.464198
94772540	chr13:94772540:T:G	3.34302e-22	-3.35199e-10	-0.710795	0.000321291	-3.35199e-10	-0.596917
94772877	chr13:94772877:T:G	3.17158e-22	-3.35199e-10	-0.763442	0.000303143	-3.35199e-10	-0.655059
94773197	chr13:94773197:G:A	3.21894e-23	-1.75138	-1.29982	2.56109e-05	-1.86152	-1.26472
94773206	chr13:94773206:T:C	2.27418e-23	-2.04641	-1.35222	1.95425e-05	-2.03865	-1.35802
94773389	chr13:94773389:C:T	1.71072e-22	-3.35199e-10	-1.38076	0.000148236	-3.35199e-10	-1.37046
94773480	chr13:94773480:C:T	2.51308e-23	-1.97457	-1.32418	2.00975e-05	-2.04045	-1.32822
94774333	chr13:94774333:A:C	3.0956e-22	-3.35199e-10	-0.787689	0.000252588	-3.35199e-10	-0.837505
94774395	chr13:94774395:G:T	3.09496e-22	-3.35199e-10	-0.787895	0.000252571	-3.35199e-10	-0.83757
94774451	chr13:94774451:C:T	2.56986e-22	-3.35199e-10	-0.973821	0.000222783	-3.35199e-10	-0.963068
94774695	chr13:94774695:A:G	1.80859e-22	-3.35199e-10	-1.32512	0.00015162	-3.35199e-10	-1.34789
94774994	chr13:94774994:G:A	4.34864e-22	-3.35199e-10	-0.447809	0.00037693	-3.35199e-10	-0.437205
94775943	chr13:94775943:C:T	9.76849e-22	-3.35199e-10	0.36149	0.000897512	-3.35199e-10	0.430362
94776457	chr13:94776457:C:T	2.23101e-22	-3.35199e-10	-1.11522	0.000196754	-3.35199e-10	-1.08731
94776496	chr13:94776496:G:A	2.26908e-22	-3.35199e-10	-1.0983	0.00020064	-3.35199e-10	-1.06775
94776862	chr13:94776862:A:T	2.51035e-22	-3.35199e-10	-0.997248	0.00020842	-3.35199e-10	-1.02971
94777041	chr13:94777041:A:G	2.86263e-23	-1.85881	-1.30971	2.27492e-05	-1.95976	-1.28498
94777134	chr13:94777134:C:A	4.42715e-23	-1.43005	-1.30245	3.70876e-05	-1.4451	-1.31088
94777170	chr13:94777170:A:G	2.57967e-23	-1.92578	-1.34682	2.09532e-05	-2.01148	-1.3155
94777493	chr13:94777493:C:T	1.82017e-22	-3.35199e-10	-1.31874	0.000153232	-3.35199e-10	-1.33731
94777638	chr13:94777638:C:T	2.82999e-23	-1.98522	-1.19477	3.0515e-05	-1.71295	-1.23809
94777891	chr13:94777891:G:A	2.79573e-22	-3.35199e-10	-0.889577	0.000251296	-3.35199e-10	-0.842631
94777914	chr13:94777914:A:G	8.30791e-23	-2.10305	-3.84511e-10	7.33196e-05	-2.07444	-3.84511e-10
94778248	chr13:94778248:G:A	3.04303e-22	-3.35199e-10	-0.804817	0.000275079	-3.35199e-10	-0.752205
94778322	chr13:94778322:C:T	1.68245e-22	-3.35199e-10	-1.39742	0.00014446	-3.35199e-10	-1.39626
94778674	chr13:94778674:G:T	3.20469e-22	-3.35199e-10	-0.753056	0.000259934	-3.35199e-10	-0.808836
94778787	chr13:94778787:G:A	1.02784e-22	-1.89021	-3.84511e-10	8.34969e-05	-1.94446	-3.84511e-10
94778905	chr13:94778905:T:C	1.89343e-22	-3.35199e-10	-1.27928	0.00015904	-3.35199e-10	-1.30011
94779021	chr13:94779021:A:G	9.88384e-23	-1.92936	-3.84511e-10	9.62017e-05	-1.80282	-3.84511e-10
94779104	chr13:94779104:A:T	1.70993e-22	-3.35199e-10	-1.38122	0.000147521	-3.35199e-10	-1.3753
94779126	chr13:94779126:G:A	2.43404e-22	-3.35199e-10	-1.02812	0.000204392	-3.35199e-10	-1.04922
94779188	chr13:94779188:C:T	2.54111e-23	-2.05068	-1.23697	2.12231e-05	-2.09493	-1.21924
94779313	chr13:94779313:G:A	1.72852e-22	-3.35199e-10	-1.37041	0.000146598	-3.35199e-10	-1.38157
94779511	chr13:94779511:G:A	8.55227e-23	-2.07406	-3.84511e-10	7.12291e-05	-2.10336	-3.84511e-10
94779616	chr13:94779616:T:C	3.22865e-22	-3.35199e-10	-0.745608	0.000262296	-3.35199e-10	-0.79979
94779809	chr13:94779809:C:A	2.20794e-23	-2.08623	-1.34197	1.88205e-05	-2.07344	-1.36088
94779815	chr13:94779815:T:G	1.86849e-22	-1.29254	-3.84511e-10	0.000166493	-1.25431	-3.84511e-10
94780064	chr13:94780064:C:T	2.42811e-22	-3.35199e-10	-1.03056	0.000203906	-3.35199e-10	-1.05161
94780335	chr13:94780335:CAG:C	3.78208e-23	-2.0454	-0.844582	3.03381e-05	-2.04271	-0.914147
94780423	chr13:94780423:G:A	3.47648e-23	-1.60076	-1.37347	2.76892e-05	-1.65197	-1.39625
94780648	chr13:94780648:TAAG:T	3.2784e-23	-2.10238	-0.93052	2.79058e-05	-2.10247	-0.937964
94780785	chr13:94780785:A:G	1.56075e-22	-1.4725	-3.84511e-10	0.000119065	-1.5896	-3.84511e-10
94780904	chr13:94780904:C:T	1.76623e-22	-3.35199e-10	-1.34882	0.000149318	-3.35199e-10	-1.36318
94780946	chr13:94780946:G:C	1.69874e-22	-3.35199e-10	-1.38778	0.000146674	-3.35199e-10	-1.38105
94781114	chr13:94781114:T:C	3.76157e-23	-2.07717	-0.818252	3.00591e-05	-2.07525	-0.890844
94781239	chr13:94781239:G:A	2.10635e-22	-3.35199e-10	-1.17272	0.000181581	-3.35199e-10	-1.16756
94781573	chr13:94781573:A:G	2.53509e-23	-2.03853	-1.2515	2.07777e-05	-2.08919	-1.24619
94781704	chr13:94781704:A:G	2.43404e-22	-3.35199e-10	-1.02812	0.000204392	-3.35199e-10	-1.04922
94781714	chr13:94781714:A:G	4.03361e-23	-2.07072	-0.754873	3.66213e-05	-2.102	-0.666632
94781751	chr13:94781751:T:G	3.1161e-23	-1.68621	-1.39746	2.34848e-05	-1.81901	-1.3939
94781771	chr13:94781771:T:C	2.19043e-23	-2.08429	-1.35187	1.87199e-05	-2.07085	-1.36882
94781824	chr13:94781824:T:TA	3.85404e-23	-2.07556	-0.795572	3.50153e-05	-2.10292	-0.710561
94781990	chr13:94781990:T:C	2.60433e-22	-3.35199e-10	-0.960494	0.000250495	-3.35199e-10	-0.845827
94782011	chr13:94782011:A:G	2.18819e-23	-2.09037	-1.34681	1.86475e-05	-2.07882	-1.36474
94782113	chr13:94782113:T:C	2.25219e-23	-2.08591	-1.32244	1.91316e-05	-2.07303	-1.34489
94782197	chr13:94782197:C:T	1.77927e-22	-3.35199e-10	-1.34147	0.00015535	-3.35199e-10	-1.32359
94782219	chr13:94782219:T:G	3.23918e-23	-2.09093	-0.954006	2.7101e-05	-2.09122	-0.978479
94782405	chr13:94782405:G:C	1.68247e-22	-3.35199e-10	-1.39741	0.000144598	-3.35199e-10	-1.3953
94782805	chr13:94782805:A:G	2.73294e-23	-2.05502	-1.15986	2.21923e-05	-2.03301	-1.23651
94782871	chr13:94782871:G:A	2.50025e-22	-3.35199e-10	-1.00128	0.000204477	-3.35199e-10	-1.04881
94783036	chr13:94783036:C:G	1.77968e-22	-3.35199e-10	-1.34124	0.000155394	-3.35199e-10	-1.3233
94783165	chr13:94783165:G:T	2.44013e-22	-3.35199e-10	-1.02562	0.000199521	-3.35199e-10	-1.07334
94783231	chr13:94783231:C:A	3.32043e-23	-2.07214	-0.948025	2.64041e-05	-2.07148	-1.02426
94783709	chr13:94783709:T:G	2.41183e-22	-3.35199e-10	-1.03728	0.000212532	-3.35199e-10	-1.01017
94783734	chr13:94783734:A:C	1.99848e-22	-3.35199e-10	-1.22529	0.000172701	-3.35199e-10	-1.2177
94783775	chr13:94783775:G:A	2.43445e-22	-3.35199e-10	-1.02795	0.000203277	-3.35199e-10	-1.0547
94783918	chr13:94783918:G:C	2.24568e-23	-2.02751	-1.38374	1.91624e-05	-2.03166	-1.38465
94783953	chr13:94783953:C:T	2.40434e-22	-3.35199e-10	-1.0404	0.000207827	-3.35199e-10	-1.03256
94784143	chr13:94784143:G:A	2.23978e-22	-3.35199e-10	-1.11129	0.000186241	-3.35199e-10	-1.14222
94784189	chr13:94784189:A:C	2.77972e-22	-3.35199e-10	-0.895321	0.000226446	-3.35199e-10	-0.946759
94784420	chr13:94784420:T:C	3.14243e-23	-1.73235	-1.34291	3.07412e-05	-1.61987	-1.32379
94784485	chr13:94784485:AT:A	2.22447e-23	-2.0252	-1.39554	1.90412e-05	-2.02806	-1.3946
94785177	chr13:94785177:G:A	3.22507e-23	-1.66282	-1.38648	2.39351e-05	-1.7989	-1.39502
94785178	chr13:94785178:C:A	3.21878e-23	-1.66477	-1.38648	2.38963e-05	-1.80052	-1.39502
94785314	chr13:94785314:A:G	2.15227e-23	-2.0581	-1.39563	1.8431e-05	-2.06029	-1.39494
94785345	chr13:94785345:A:G	1.79755e-22	-3.35199e-10	-1.33125	0.000157233	-3.35199e-10	-1.31154
94785665	chr13:94785665:C:T	2.0747e-22	-3.35199e-10	-1.18786	0.000174097	-3.35199e-10	-1.20965
94785843	chr13:94785843:C:T	1.93663e-22	-3.35199e-10	-1.25672	0.000174446	-3.35199e-10	-1.20765
94785949	chr13:94785949:A:G	2.69463e-22	-3.35199e-10	-0.926409	0.000219	-3.35199e-10	-0.98019
94786127	chr13:94786127:A:G	2.07359e-23	-2.10364	-1.38733	1.77135e-05	-2.10359	-1.39134
94786150	chr13:94786150:T:C	1.77293e-22	-3.35199e-10	-1.34504	0.00015008	-3.35199e-10	-1.3581
94786176	chr13:94786176:A:G	2.6651e-22	-3.35199e-10	-0.93743	0.000216715	-3.35199e-10	-0.99068
94786243	chr13:94786243:G:T	1.95403e-22	-3.35199e-10	-1.24778	0.000163593	-3.35199e-10	-1.27188
94786280	chr13:94786280:C:T	3.21722e-23	-1.6549	-1.39684	2.40255e-05	-1.79355	-1.3966
94786757	chr13:94786757:A:T	1.68419e-22	-3.35199e-10	-1.39638	0.000144812	-3.35199e-10	-1.39383
94787102	chr13:94787102:G:A	8.32482e-23	-2.10102	-3.84511e-10	7.12127e-05	-2.10359	-3.84511e-10
94787160	chr13:94787160:T:C	2.73276e-22	-3.35199e-10	-0.91236	0.000223563	-3.35199e-10	-0.959571
94787246	chr13:94787246:A:C	3.48927e-23	-1.8075	-1.16306	2.78631e-05	-1.86145	-1.18051
94787292	chr13:94787292:C:T	1.97458e-22	-3.35199e-10	-1.23732	0.000170552	-3.35199e-10	-1.23022
94787551	chr13:94787551:A:G	1.97458e-22	-3.35199e-10	-1.23732	0.000170552	-3.35199e-10	-1.23022
94787753	chr13:94787753:A:G	1.74787e-22	-3.35199e-10	-1.35928	0.000147437	-3.35199e-10	-1.37586
94787842	chr13:94787842:T:C	3.28964e-23	-2.07253	-0.956945	2.61988e-05	-2.07236	-1.03119
94788032	chr13:94788032:T:C	3.23375e-23	-1.68966	-1.35695	3.1716e-05	-1.57224	-1.3402
94788091	chr13:94788091:C:T	3.08806e-23	-1.69885	-1.39386	2.31416e-05	-1.83018	-1.39745
94788653	chr13:94788653:C:T	2.52768e-22	-3.35199e-10	-0.990368	0.000210545	-3.35199e-10	-1.01956
94788765	chr13:94788765:G:A	1.97058e-22	-3.35199e-10	-1.23934	0.000170217	-3.35199e-10	-1.23219
94788913	chr13:94788913:G:A	3.45178e-23	-1.6291	-1.35226	3.39462e-05	-1.50966	-1.33483
94789185	chr13:94789185:C:T	1.6834e-22	-3.35199e-10	-1.39685	0.000144378	-3.35199e-10	-1.39683
94789443	chr13:94789443:C:A	3.54927e-23	-2.03906	-0.914453	2.80592e-05	-2.04017	-0.994776
94790076	chr13:94790076:C:T	1.87883e-22	-3.35199e-10	-1.28702	0.000158113	-3.35199e-10	-1.30596
94790253	chr13:94790253:T:A	2.41314e-22	-3.35199e-10	-1.03674	0.00019988	-3.35199e-10	-1.07155
94790835	chr13:94790835:T:G	3.19558e-23	-1.70588	-1.35261	3.11876e-05	-1.59427	-1.33497
94790871	chr13:94790871:T:A	2.03645e-22	-3.35199e-10	-1.20647	0.000175969	-3.35199e-10	-1.19896
94791134	chr13:94791134:G:A	2.77103e-22	-3.35199e-10	-0.898453	0.000251256	-3.35199e-10	-0.842792
94791494	chr13:94791494:C:G	1.91816e-22	-3.35199e-10	-1.2663	0.000164308	-3.35199e-10	-1.26752
94791774	chr13:94791774:A:G	2.39697e-23	-2.09326	-1.25279	1.96549e-05	-2.09251	-1.29843
94791847	chr13:94791847:C:T	3.00045e-23	-1.7363	-1.3852	2.42531e-05	-1.78407	-1.39665
94791868	chr13:94791868:C:A	2.53567e-22	-3.35199e-10	-0.987213	0.000209432	-3.35199e-10	-1.02487
94791961	chr13:94791961:T:C	3.08195e-23	-1.9115	-1.18319	2.52895e-05	-2.029	-1.10987
94792065	chr13:94792065:G:A	2.52602e-22	-3.35199e-10	-0.991027	0.000208644	-3.35199e-10	-1.02863
94792240	chr13:94792240:C:A	1.90046e-22	-3.35199e-10	-1.27557	0.000160353	-3.35199e-10	-1.29189
94792599	chr13:94792599:A:C	2.43552e-22	-3.35199e-10	-1.02751	0.000203436	-3.35199e-10	-1.05391
94792727	chr13:94792727:A:G	3.113e-23	-1.9381	-1.14657	2.55217e-05	-2.01407	-1.11567
94792847	chr13:94792847:G:A	2.77568e-22	-3.35199e-10	-0.896777	0.000237268	-3.35199e-10	-0.900075
94792919	chr13:94792919:A:G	3.53423e-23	-1.62949	-1.32827	3.48293e-05	-1.51068	-1.30812
94792994	chr13:94792994:T:A	3.12144e-23	-1.95219	-1.12977	2.63131e-05	-2.05211	-1.04709
94793163	chr13:94793163:C:G	3.04965e-23	-1.75914	-1.34609	2.31424e-05	-1.88392	-1.34368
94793269	chr13:94793269:C:T	2.64899e-23	-2.03846	-1.20762	2.14983e-05	-2.04084	-1.26045
94793382	chr13:94793382:AC:A	3.95931e-22	-3.35199e-10	-0.541601	0.000354149	-3.35199e-10	-0.499545
94793775	chr13:94793775:A:G	1.77261e-22	-3.35199e-10	-1.34522	0.000155779	-3.35199e-10	-1.32082
94793820	chr13:94793820:A:G	3.3338e-23	-1.67366	-1.34248	3.26771e-05	-1.5595	-1.32309
94793858	chr13:94793858:T:C	2.9595e-23	-1.77649	-1.35874	2.25038e-05	-1.89869	-1.35689
94794134	chr13:94794134:A:G	3.42857e-23	-1.59844	-1.38967	2.50751e-05	-1.75113	-1.39626
94794195	chr13:94794195:A:G	3.90256e-22	-3.35199e-10	-0.556039	0.000350658	-3.35199e-10	-0.509454
94794255	chr13:94794255:T:C	3.40879e-23	-1.5984	-1.3955	2.54548e-05	-1.73489	-1.39747
94794412	chr13:94794412:T:C	2.30938e-23	-2.00653	-1.37675	2.12668e-05	-1.95446	-1.35766
94794549	chr13:94794549:G:A	3.24659e-23	-1.64658	-1.39607	2.4362e-05	-1.77928	-1.39696
94794660	chr13:94794660:C:T	1.75653e-22	-3.35199e-10	-1.35433	0.000148497	-3.35199e-10	-1.3687
94795474	chr13:94795474:C:T	2.55397e-22	-3.35199e-10	-0.980021	0.000212949	-3.35199e-10	-1.00821
94796332	chr13:94796332:A:G	2.16362e-22	-3.35199e-10	-1.14589	0.000187411	-3.35199e-10	-1.13596
94796581	chr13:94796581:A:G	2.40968e-22	-3.35199e-10	-1.03818	0.000202648	-3.35199e-10	-1.05779
94796624	chr13:94796624:G:A	2.58587e-23	-1.95783	-1.31236	2.42069e-05	-1.90526	-1.27736
94796785	chr13:94796785:G:A	3.77313e-22	-3.35199e-10	-0.589765	0.000335612	-3.35199e-10	-0.553308
94797066	chr13:94797066:G:A	4.59399e-22	-3.35199e-10	-0.392923	0.000423312	-3.35199e-10	-0.321155
94797187	chr13:94797187:C:T	2.65955e-22	-3.35199e-10	-0.939514	0.000233871	-3.35199e-10	-0.914494
94797188	chr13:94797188:G:A	3.65654e-23	-1.5515	-1.37224	2.64291e-05	-1.70823	-1.38657
94797633	chr13:94797633:A:G	2.1915e-22	-3.35199e-10	-1.13309	0.00019017	-3.35199e-10	-1.12135
94797926	chr13:94797926:G:A	4.73251e-23	-1.61464	-1.05116	3.71899e-05	-1.79019	-0.963041
94798068	chr13:94798068:C:T	1.7073e-22	-1.38276	-3.84511e-10	0.00019163	-1.1137	-3.84511e-10
94798097	chr13:94798097:A:G	1.69951e-22	-3.35199e-10	-1.38733	0.000146819	-3.35199e-10	-1.38006
94798109	chr13:94798109:C:T	5.02097e-23	-1.47662	-1.13001	3.67995e-05	-1.71279	-1.05099
94798349	chr13:94798349:C:T	4.69261e-22	-3.35199e-10	-0.371681	0.000438262	-3.35199e-10	-0.286448
94798525	chr13:94798525:A:G	8.73937e-23	-0.679557	-1.37286	8.01763e-05	-0.596491	-1.38854
94798602	chr13:94798602:G:A	2.21667e-23	-2.08008	-1.34417	1.90544e-05	-2.05399	-1.36797
94799017	chr13:94799017:T:C	2.25021e-23	-2.0119	-1.39733	1.81898e-05	-2.08537	-1.38303
94799088	chr13:94799088:T:C	1.52044e-22	-1.49867	-3.84511e-10	0.000132408	-1.48338	-3.84511e-10
94799239	chr13:94799239:T:C	2.96251e-23	-2.07656	-1.05766	2.45397e-05	-2.10223	-1.06674
94799387	chr13:94799387:C:T	2.88853e-22	-3.35199e-10	-0.856924	0.000255445	-3.35199e-10	-0.826257
94799965	chr13:94799965:G:T	2.24621e-22	-3.35199e-10	-1.10843	0.000202172	-3.35199e-10	-1.06015
94800357	chr13:94800357:C:G	2.24621e-22	-3.35199e-10	-1.10843	0.000202172	-3.35199e-10	-1.06015
94800786	chr13:94800786:G:A	2.35601e-22	-3.35199e-10	-1.0607	0.000192864	-3.35199e-10	-1.10728
94800805	chr13:94800805:G:A	2.15587e-22	-3.35199e-10	-1.14948	0.000187532	-3.35199e-10	-1.13531
94800817	chr13:94800817:C:T	3.44221e-23	-2.02293	-0.961216	3.16389e-05	-2.09859	-0.816284
94800855	chr13:94800855:A:T	1.92384e-22	-3.35199e-10	-1.26335	0.000165057	-3.35199e-10	-1.26298
94800976	chr13:94800976:T:C	2.78552e-23	-2.04921	-1.14661	2.22609e-05	-2.09495	-1.17148
94801598	chr13:94801598:T:C	1.77884e-22	-3.35199e-10	-1.34171	0.000161552	-3.35199e-10	-1.28444
94801674	chr13:94801674:C:T	2.98653e-23	-1.72889	-1.39725	2.2643e-05	-1.85651	-1.3929
94802344	chr13:94802344:G:A	1.80213e-22	-3.35199e-10	-1.3287	0.000154568	-3.35199e-10	-1.32863
94802446	chr13:94802446:GGTGTGTCA:G	2.49001e-22	-3.35199e-10	-1.00538	0.000217552	-3.35199e-10	-0.986827
94802552	chr13:94802552:G:A	1.71583e-22	-3.35199e-10	-1.37778	0.000147968	-3.35199e-10	-1.37227
94802619	chr13:94802619:C:T	1.80967e-22	-3.35199e-10	-1.32453	0.000155215	-3.35199e-10	-1.32445
94802781	chr13:94802781:C:T	1.80967e-22	-3.35199e-10	-1.32453	0.000155215	-3.35199e-10	-1.32445
94803061	chr13:94803061:C:G	2.81304e-23	-1.98589	-1.2001	2.46275e-05	-2.05939	-1.10601
94803239	chr13:94803239:T:C	2.23267e-22	-3.35199e-10	-1.11447	0.000194328	-3.35199e-10	-1.09972
94803654	chr13:94803654:A:G	3.72178e-22	-3.35199e-10	-0.603469	0.00031977	-3.35199e-10	-0.601662
94803946	chr13:94803946:A:G	2.71149e-22	-3.35199e-10	-0.920174	0.00022296	-3.35199e-10	-0.962272
94804109	chr13:94804109:G:C	6.73734e-22	-3.35199e-10	-0.010006	0.000585439	-3.35199e-10	0.00309793
94804463	chr13:94804463:C:T	2.17001e-22	-3.35199e-10	-1.14294	0.000183977	-3.35199e-10	-1.15446
94804529	chr13:94804529:T:A	5.98598e-22	-3.35199e-10	-0.128252	0.00051886	-3.35199e-10	-0.11763
94804666	chr13:94804666:G:C	2.8942e-23	-1.76777	-1.38978	2.67903e-05	-1.6865	-1.39472
94804863	chr13:94804863:C:T	1.8566e-22	-3.35199e-10	-1.29892	0.000159112	-3.35199e-10	-1.29966
94805146	chr13:94805146:T:C	2.1422e-22	-3.35199e-10	-1.15584	0.000202273	-3.35199e-10	-1.05964
94805213	chr13:94805213:C:T	2.12745e-22	-3.35199e-10	-1.16275	0.000199877	-3.35199e-10	-1.07156
94805285	chr13:94805285:C:T	2.12261e-22	-3.35199e-10	-1.16502	0.00019936	-3.35199e-10	-1.07415
94805313	chr13:94805313:G:A	8.32642e-23	-2.10082	-3.84511e-10	7.20877e-05	-2.09138	-3.84511e-10
94805471	chr13:94805471:C:T	2.87592e-23	-2.08227	-1.08162	2.35317e-05	-2.10357	-1.10734
94805630	chr13:94805630:T:G	4.15404e-22	-3.35199e-10	-0.493589	0.00036926	-3.35199e-10	-0.457764
94805940	chr13:94805940:G:C	2.6915e-22	-3.35199e-10	-0.927571	0.000221314	-3.35199e-10	-0.969683
94805952	chr13:94805952:A:T	1.83659e-22	-3.35199e-10	-1.30976	0.000157402	-3.35199e-10	-1.31046
94806021	chr13:94806021:G:A	2.98648e-22	-3.35199e-10	-0.823575	0.00026244	-3.35199e-10	-0.799242
94806928	chr13:94806928:A:G	1.83818e-22	-3.35199e-10	-1.30889	0.000158995	-3.35199e-10	-1.30039
94807290	chr13:94807290:C:A	7.19483e-22	-3.35199e-10	0.0556908	0.00056551	-3.35199e-10	-0.0315368
94807330	chr13:94807330:T:C	1.23178e-21	-3.35199e-10	0.593374	0.00106332	-3.35199e-10	0.599887
94807442	chr13:94807442:T:C	3.06547e-23	-2.05398	-1.04608	2.44896e-05	-2.09621	-1.0748
94807539	chr13:94807539:G:C	1.90531e-22	-3.35199e-10	-1.27303	0.000166213	-3.35199e-10	-1.25599
94807609	chr13:94807609:G:A	1.84168e-22	-3.35199e-10	-1.30699	0.00016066	-3.35199e-10	-1.28997
94807672	chr13:94807672:C:T	1.82288e-22	-3.35199e-10	-1.31725	0.000158382	-3.35199e-10	-1.30425
94807682	chr13:94807682:C:T	3.08875e-23	-2.04645	-1.04604	2.45971e-05	-2.09311	-1.07352
94808035	chr13:94808035:T:G	8.34254e-23	-2.09889	-3.84511e-10	7.16507e-05	-2.09746	-3.84511e-10
94808129	chr13:94808129:C:T	2.73296e-23	-2.01137	-1.2035	2.1417e-05	-2.07544	-1.22964
94808615	chr13:94808615:A:G	3.87194e-22	-3.35199e-10	-0.563914	0.000309247	-3.35199e-10	-0.635125
94808637	chr13:94808637:G:A	4.09512e-23	-2.04536	-0.7651	3.20037e-05	-2.09171	-0.811707
94808743	chr13:94808743:T:G	1.69257e-22	-3.35199e-10	-1.39143	0.000144865	-3.35199e-10	-1.39346
94808854	chr13:94808854:AT:A	2.09396e-22	-3.35199e-10	-1.17861	0.000182922	-3.35199e-10	-1.1602
94809246	chr13:94809246:T:A	2.04062e-22	-3.35199e-10	-1.20442	0.000177883	-3.35199e-10	-1.18814
94809646	chr13:94809646:G:A	2.28369e-22	-3.35199e-10	-1.09188	0.000189257	-3.35199e-10	-1.12616
94809909	chr13:94809909:C:T	1.72367e-22	-3.35199e-10	-1.37322	0.000144846	-3.35199e-10	-1.39359
94809948	chr13:94809948:G:A	6.30539e-22	-3.35199e-10	-0.0762667	0.00054604	-3.35199e-10	-0.0665716
94810373	chr13:94810373:C:T	3.14436e-23	-1.68367	-1.39098	2.35558e-05	-1.81243	-1.39746
94810433	chr13:94810433:GT:G	2.72207e-22	-3.35199e-10	-0.91628	0.000238882	-3.35199e-10	-0.893295
94810506	chr13:94810506:T:C	2.38939e-23	-1.99672	-1.3525	2.10735e-05	-1.94975	-1.37149
94810873	chr13:94810873:G:C	8.57037e-23	-2.07195	-3.84511e-10	7.15821e-05	-2.09842	-3.84511e-10
94811426	chr13:94811426:G:C	1.76362e-22	-3.35199e-10	-1.3503	0.000148655	-3.35199e-10	-1.36763
94811715	chr13:94811715:C:T	1.76195e-22	-3.35199e-10	-1.35125	0.000152227	-3.35199e-10	-1.34389
94812047	chr13:94812047:T:A	7.37394e-23	-1.39939	-0.822917	6.87779e-05	-1.28469	-0.853689
94812317	chr13:94812317:T:C	2.64409e-22	-3.35199e-10	-0.945345	0.00023987	-3.35199e-10	-0.889169
94812407	chr13:94812407:G:A	2.85845e-23	-2.05728	-1.11269	2.27953e-05	-2.09771	-1.145
94812589	chr13:94812589:C:T	1.78097e-22	-3.35199e-10	-1.34051	0.00015203	-3.35199e-10	-1.34518
94812772	chr13:94812772:G:T	1.92393e-22	-3.35199e-10	-1.2633	0.000168428	-3.35199e-10	-1.24276
94812908	chr13:94812908:T:C	3.42293e-23	-2.09576	-0.893995	3.10507e-05	-2.03379	-0.899852
94813141	chr13:94813141:G:A	1.98515e-22	-3.35199e-10	-1.23198	0.00017681	-3.35199e-10	-1.19419
94813299	chr13:94813299:A:G	1.33006e-21	-3.35199e-10	0.670142	0.00117088	-3.35199e-10	0.696249
94813580	chr13:94813580:G:A	3.01367e-22	-2.04125	1.22674	0.000245662	-2.0201	1.15479
94813728	chr13:94813728:T:C	1.7139e-22	-3.35199e-10	-1.3789	0.000152395	-3.35199e-10	-1.34279
94814129	chr13:94814129:A:C	3.69082e-22	-3.35199e-10	-0.611823	0.000296327	-3.35199e-10	-0.6778
94814281	chr13:94814281:A:G	3.69794e-22	-3.35199e-10	-0.609894	0.000296867	-3.35199e-10	-0.675979
94814480	chr13:94814480:C:A	1.98713e-22	-3.35199e-10	-1.23098	0.000175226	-3.35199e-10	-1.20319
94814542	chr13:94814542:G:A	8.37038e-23	-2.09556	-3.84511e-10	7.16792e-05	-2.09706	-3.84511e-10
94814547	chr13:94814547:T:C	2.66525e-23	-1.99428	-1.24568	2.26914e-05	-2.08906	-1.15822
94815088	chr13:94815088:T:C	2.90923e-22	-3.35199e-10	-0.849783	0.000262244	-3.35199e-10	-0.79999
94815300	chr13:94815300:C:T	3.66699e-22	-3.35199e-10	-0.6183	0.00029456	-3.35199e-10	-0.683781
94815854	chr13:94815854:T:G	5.52171e-22	-3.35199e-10	-0.208984	0.000437535	-3.35199e-10	-0.288108
94815910	chr13:94815910:G:A	1.09848e-22	-1.82374	-3.84511e-10	0.000107773	-1.68924	-3.84511e-10
94816348	chr13:94816348:A:C	2.14022e-22	-3.35199e-10	-1.15676	0.000188398	-3.35199e-10	-1.13071
94816359	chr13:94816359:C:G	3.80092e-22	-3.35199e-10	-0.582427	0.000304897	-3.35199e-10	-0.649289
94816366	chr13:94816366:G:A	5.99824e-22	-3.35199e-10	-0.126206	0.000474038	-3.35199e-10	-0.207976
94816385	chr13:94816385:G:A	5.07108e-22	-3.35199e-10	-0.294117	0.000406408	-3.35199e-10	-0.361906
94816592	chr13:94816592:T:C	6.57473e-23	-1.97803	-0.358997	4.98726e-05	-1.95434	-0.50545
94816593	chr13:94816593:G:T	5.47214e-23	-1.92285	-0.597737	4.2062e-05	-1.90007	-0.730047
94816755	chr13:94816755:C:T	1.41022e-20	-3.35199e-10	3.03124	0.0127588	-3.35199e-10	3.08471
94816773	chr13:94816773:C:T	2.25978e-23	-2.07723	-1.32776	1.8461e-05	-2.1036	-1.35001
94816869	chr13:94816869:T:C	2.29089e-23	-2.07343	-1.31788	1.8612e-05	-2.10361	-1.34185
94817372	chr13:94817372:A:G	4.15503e-23	-1.58075	-1.21518	3.04156e-05	-1.8213	-1.13301
94817614	chr13:94817614:G:A	6.69066e-23	-0.925836	-1.39371	6.38728e-05	-0.821586	-1.39079
94817636	chr13:94817636:G:A	2.47801e-23	-2.07774	-1.23506	1.99967e-05	-2.10339	-1.27031
94817715	chr13:94817715:T:A	8.31153e-23	-2.10261	-3.84511e-10	7.19964e-05	-2.09265	-3.84511e-10
94817728	chr13:94817728:C:A	2.19467e-23	-2.04714	-1.38709	1.88678e-05	-2.07297	-1.35883
94817836	chr13:94817836:C:T	1.69978e-22	-3.35199e-10	-1.38717	0.000145602	-3.35199e-10	-1.38839
94817920	chr13:94817920:A:G	1.86513e-22	-3.35199e-10	-1.29434	0.000156917	-3.35199e-10	-1.31355
94818044	chr13:94818044:T:A	3.12992e-22	-0.776664	-3.84511e-10	0.000278292	-0.740594	-3.84511e-10
94818290	chr13:94818290:G:T	2.3419e-23	-2.08462	-1.28467	1.89899e-05	-2.09357	-1.33179
94818301	chr13:94818301:G:C	2.25294e-23	-2.01061	-1.39741	1.78248e-05	-2.09413	-1.39455
94818376	chr13:94818376:C:T	2.20504e-23	-2.09682	-1.33269	1.81967e-05	-2.10174	-1.36629
94818417	chr13:94818417:C:T	1.68236e-22	-3.35199e-10	-1.39748	0.000145652	-3.35199e-10	-1.38805
94819069	chr13:94819069:C:T	3.14119e-22	-3.35199e-10	-0.773071	0.000277149	-3.35199e-10	-0.744708
94819214	chr13:94819214:G:T	7.27963e-23	-2.06665	-0.16853	7.85991e-05	-2.10357	0.098666
94819238	chr13:94819238:T:G	2.70082e-23	-2.02415	-1.20255	1.90564e-05	-2.10302	-1.31884
94819427	chr13:94819427:G:A	3.60598e-22	-3.35199e-10	-0.635078	0.000293594	-3.35199e-10	-0.687068
94819577	chr13:94819577:A:G	5.99628e-23	-1.1977	-1.23141	5.60685e-05	-1.10672	-1.23597
94819607	chr13:94819607:G:A	2.1246e-23	-2.07327	-1.3934	1.78675e-05	-2.10187	-1.38441
94819719	chr13:94819719:C:T	1.72499e-22	-3.35199e-10	-1.37245	0.000154348	-3.35199e-10	-1.33005
94819940	chr13:94819940:T:C	6.22091e-23	-0.99504	-1.3973	5.89477e-05	-0.895144	-1.39747
94820157	chr13:94820157:AT:A	5.66465e-22	-0.183426	-3.84511e-10	0.000391724	-0.398707	-3.84511e-10
94820526	chr13:94820526:G:GTC	1.73197e-22	-3.35199e-10	-1.36841	0.000155447	-3.35199e-10	-1.32296
94820652	chr13:94820652:C:T	2.14496e-22	-3.35199e-10	-1.15455	0.000188957	-3.35199e-10	-1.12775
94820653	chr13:94820653:A:G	3.2023e-23	-1.70577	-1.35061	2.38684e-05	-1.88227	-1.31444
94820966	chr13:94820966:A:C	3.04021e-23	-1.71372	-1.39462	2.18963e-05	-1.89956	-1.38339
94821213	chr13:94821213:TG:T	2.09044e-23	-2.08541	-1.39748	1.90059e-05	-2.02827	-1.39624
94821226	chr13:94821226:A:C	2.22199e-22	-3.35199e-10	-1.11927	0.000199405	-3.35199e-10	-1.07392
94821420	chr13:94821420:A:G	1.96728e-22	-3.35199e-10	-1.24102	0.000165656	-3.35199e-10	-1.25935
94821583	chr13:94821583:A:G	2.33128e-23	-2.00564	-1.3682	2.03005e-05	-1.98503	-1.37359
94821598	chr13:94821598:A:G	1.6865e-22	-3.35199e-10	-1.39502	0.00014472	-3.35199e-10	-1.39446
94821683	chr13:94821683:G:A	3.31571e-23	-1.97815	-1.04343	2.98245e-05	-2.01764	-0.956293
94821744	chr13:94821744:A:C	2.35682e-23	-2.09949	-1.26346	2.2117e-05	-2.08524	-1.18768
94822237	chr13:94822237:T:C	1.80105e-22	-3.35199e-10	-1.3293	0.000150287	-3.35199e-10	-1.35672
94822240	chr13:94822240:A:G	2.22535e-22	-3.35199e-10	-1.11776	0.000191746	-3.35199e-10	-1.11309
94822692	chr13:94822692:A:G	3.04218e-23	-1.71027	-1.39741	3.65029e-05	-1.3988	-1.37307
94823120	chr13:94823120:A:C	2.36953e-23	-2.07723	-1.28034	2.55197e-05	-1.84674	-1.28307
94823289	chr13:94823289:G:A	5.49653e-23	-1.15268	-1.36346	4.13263e-05	-1.26563	-1.38214
94823444	chr13:94823444:G:A	3.34309e-22	-0.710775	-3.84511e-10	0.000259675	-0.809833	-3.84511e-10
94824162	chr13:94824162:A:G	1.69891e-22	-3.35199e-10	-1.38768	0.000148212	-3.35199e-10	-1.37062
94824182	chr13:94824182:A:G	2.38713e-23	-1.96866	-1.3815	2.08658e-05	-1.95812	-1.37304
94824425	chr13:94824425:C:T	1.80698e-22	-3.35199e-10	-1.32601	0.000156366	-3.35199e-10	-1.31707
94824432	chr13:94824432:G:A	2.51694e-23	-1.91484	-1.38237	2.09401e-05	-1.94107	-1.38653
94824527	chr13:94824527:G:A	2.32256e-23	-1.98342	-1.39417	1.9842e-05	-1.98913	-1.39234
94824628	chr13:94824628:G:C	1.50972e-22	-0.142689	-1.36306	0.000142228	-0.0854463	-1.32638
94824956	chr13:94824956:A:C	2.63271e-22	-3.35199e-10	-0.949658	0.000225213	-3.35199e-10	-0.952216
94825176	chr13:94825176:G:A	8.30541e-23	-2.10335	-3.84511e-10	7.1223e-05	-2.10345	-3.84511e-10
94825305	chr13:94825305:T:C	3.37648e-23	-1.94676	-1.05667	2.89943e-05	-2.00911	-0.993056
94825391	chr13:94825391:T:G	2.01259e-22	-3.35199e-10	-1.21825	0.00017431	-3.35199e-10	-1.20843
94826119	chr13:94826119:T:C	3.32829e-23	-1.65754	-1.36025	3.65166e-05	-1.40214	-1.36935
94826634	chr13:94826634:A:T	3.7688e-23	-1.76185	-1.13165	2.54794e-05	-2.07153	-1.05987
94826694	chr13:94826694:C:G	4.11703e-21	-3.35199e-10	1.80005	0.00476854	-3.35199e-10	2.10053
94827317	chr13:94827317:T:C	2.0702e-22	-3.35199e-10	-1.19003	0.00017696	-3.35199e-10	-1.19334
94827815	chr13:94827815:T:A	3.17486e-22	-3.35199e-10	-0.762408	0.000259102	-3.35199e-10	-0.812043
94827888	chr13:94827888:T:C	3.20873e-22	-3.35199e-10	-0.751797	0.000265355	-3.35199e-10	-0.788194
94828001	chr13:94828001:T:G	1.97312e-22	-1.06317	-0.174887	0.000358333	-0.440698	-0.0471048
94828154	chr13:94828154:G:T	1.52708e-22	-1.90495	0.410636	0.000117219	-2.10291	0.497688
94828158	chr13:94828158:A:G	2.56311e-22	-1.97466	0.998212	0.000190178	-2.10058	0.979278
94828424	chr13:94828424:T:G	1.8984e-22	-3.35199e-10	-1.27666	0.000157696	-3.35199e-10	-1.3086
94829359	chr13:94829359:C:T	1.33879e-22	-1.6259	-3.84511e-10	0.000127375	-1.52213	-3.84511e-10
94829609	chr13:94829609:G:A	2.07586e-22	-0.17642	-1.01088	0.00034296	0.418494	-0.950144
94830153	chr13:94830153:T:A	1.41923e-21	-2.09733	2.83235	0.00323762	-1.98137	3.6947
94831040	chr13:94831040:T:A	2.35809e-22	-1.47739	0.417573	0.000192933	-1.60772	0.500794
94831135	chr13:94831135:A:G	1.68493e-22	-3.35199e-10	-1.39595	0.000145091	-3.35199e-10	-1.3919
94831960	chr13:94831960:C:T	3.63533e-23	-2.05497	-0.874591	3.49353e-05	-1.89689	-0.918876
94832373	chr13:94832373:C:T	3.33627e-23	-1.96382	-1.05159	2.85308e-05	-2.04987	-0.968412
94832571	chr13:94832571:C:T	1.5921e-22	-0.518997	-0.933622	0.000261376	0.0617961	-0.865099
94833397	chr13:94833397:C:T	2.47325e-23	-1.92284	-1.39188	2.73584e-05	-1.66656	-1.39368
94834341	chr13:94834341:C:T	5.33277e-22	-3.35199e-10	-0.243801	0.000422758	-3.35199e-10	-0.322465
94834517	chr13:94834517:T:C	1.83619e-22	-3.35199e-10	-1.30998	0.00015475	-3.35199e-10	-1.32745
94834619	chr13:94834619:G:A	4.70016e-22	-3.35199e-10	-0.370074	0.000407124	-3.35199e-10	-0.360147
94834729	chr13:94834729:G:A	2.07714e-23	-2.10095	-1.38832	1.84218e-05	-2.06123	-1.3945
94835289	chr13:94835289:G:A	4.65175e-22	-0.380427	-3.84511e-10	0.000312788	-0.62374	-3.84511e-10
94835363	chr13:94835363:G:C	1.23906e-22	-1.70332	-3.84511e-10	0.000108828	-1.6795	-3.84511e-10
94835594	chr13:94835594:A:T	1.74514e-22	-1.36083	-3.84511e-10	0.000127567	-1.52063	-3.84511e-10
94835664	chr13:94835664:G:T	2.19687e-22	-3.35199e-10	-1.13064	0.000198876	-3.35199e-10	-1.07658
94835811	chr13:94835811:A:G	1.25542e-22	-1.87402	0.18382	9.91891e-05	-1.88557	0.113335
94836085	chr13:94836085:A:G	5.02017e-22	-3.35199e-10	-0.304206	0.000436035	-3.35199e-10	-0.291541
94836298	chr13:94836298:A:G	2.03747e-22	-3.35199e-10	-1.20596	0.000184204	-3.35199e-10	-1.15322
94836498	chr13:94836498:G:C	9.83473e-23	-1.93434	-3.84511e-10	7.49469e-05	-2.05248	-3.84511e-10
94836525	chr13:94836525:T:C	2.7267e-23	-1.83038	-1.38679	3.15524e-05	-1.52829	-1.38932
94837299	chr13:94837299:A:C	2.42182e-22	-3.35199e-10	-1.03315	0.000205633	-3.35199e-10	-1.04317
94837328	chr13:94837328:C:T	2.32845e-22	-3.35199e-10	-1.07247	0.000211965	-3.35199e-10	-1.01284
94837696	chr13:94837696:C:T	5.51508e-22	-0.210185	-3.84511e-10	0.000329694	-0.571099	-3.84511e-10
94838060	chr13:94838060:G:A	5.47183e-22	-0.218059	-3.84511e-10	0.000525687	-0.104559	-3.84511e-10
94838333	chr13:94838333:G:C	2.55248e-22	-3.35199e-10	-0.980608	0.000205927	-3.35199e-10	-1.04174
94838414	chr13:94838414:C:T	1.62731e-22	-1.43074	-3.84511e-10	0.000120158	-1.58045	-3.84511e-10
94838594	chr13:94838594:T:G	1.42039e-22	-1.56674	-3.84511e-10	0.000104603	-1.71909	-3.84511e-10
94838826	chr13:94838826:A:G	4.21539e-23	-1.4628	-1.31872	2.57237e-05	-1.82935	-1.2925
94839003	chr13:94839003:C:T	1.68277e-22	-3.35199e-10	-1.39723	0.000144333	-3.35199e-10	-1.39714
94839349	chr13:94839349:G:C	1.83839e-22	-3.35199e-10	-1.30878	0.00016103	-3.35199e-10	-1.28767
94839917	chr13:94839917:T:C	1.81031e-22	-1.32417	-3.84511e-10	0.00013159	-1.48957	-3.84511e-10
94839996	chr13:94839996:A:G	5.53226e-22	-0.207074	-3.84511e-10	0.000366215	-0.466044	-3.84511e-10
94840246	chr13:94840246:G:A	1.866e-22	0.00166916	-1.29554	0.000121627	-0.265574	-1.30273
94841542	chr13:94841542:A:C	5.82543e-23	-1.6739	-0.784126	3.98593e-05	-1.97419	-0.709717
94841681	chr13:94841681:A:G	1.7064e-22	-3.35199e-10	-1.38329	0.00014906	-3.35199e-10	-1.36492
94841692	chr13:94841692:T:G	1.78029e-22	-1.3409	-3.84511e-10	0.000129172	-1.50812	-3.84511e-10
94842198	chr13:94842198:A:T	1.80571e-22	-3.35199e-10	-1.32672	0.000155769	-3.35199e-10	-1.32089
94842200	chr13:94842200:T:C	1.88662e-22	-0.287138	-0.995749	0.000125147	-0.530483	-1.00929
94842603	chr13:94842603:G:A	3.63458e-23	-1.58338	-1.34638	2.65509e-05	-1.72243	-1.36777
94842905	chr13:94842905:A:G	1.99529e-22	-3.35199e-10	-1.22688	0.000170513	-3.35199e-10	-1.23045
94842921	chr13:94842921:C:T	3.83383e-22	0.657859	-1.23167	0.000226377	0.23781	-1.18487
94843067	chr13:94843067:TG:T	1.78987e-22	-3.35199e-10	-1.33553	0.000155019	-3.35199e-10	-1.32571
94843234	chr13:94843234:A:G	2.17549e-22	-3.35199e-10	-1.14042	0.000197974	-3.35199e-10	-1.08113
94843417	chr13:94843417:G:C	1.96484e-22	-3.35199e-10	-1.24226	0.000173803	-3.35199e-10	-1.21134
94843665	chr13:94843665:G:A	1.30639e-22	-0.65395	-0.996452	0.000216213	-0.0588961	-0.934106
94844020	chr13:94844020:A:G	2.2612e-22	-1.10178	-3.84511e-10	0.000151665	-1.34759	-3.84511e-10
94844095	chr13:94844095:C:T	1.71224e-22	-3.35199e-10	-1.37987	0.000147637	-3.35199e-10	-1.37451
94844115	chr13:94844115:C:T	1.99446e-22	-3.35199e-10	-1.2273	0.000170444	-3.35199e-10	-1.23086
94844645	chr13:94844645:T:G	2.12494e-22	-1.16393	-3.84511e-10	0.00019852	-1.07838	-3.84511e-10
94844798	chr13:94844798:T:C	2.13199e-22	-3.35199e-10	-1.16062	0.000178904	-3.35199e-10	-1.18242
94844896	chr13:94844896:AC:A	8.3899e-23	-2.09323	-3.84511e-10	7.13569e-05	-2.10157	-3.84511e-10
94845114	chr13:94845114:T:C	1.90004e-22	-0.255444	-1.02035	0.000125954	-0.505528	-1.02782
94845356	chr13:94845356:G:A	1.74617e-22	-3.35199e-10	-1.36024	0.000152809	-3.35199e-10	-1.34007
94846354	chr13:94846354:C:T	5.26775e-23	-1.28579	-1.27287	7.18923e-05	-0.83705	-1.25705
94847051	chr13:94847051:T:C	3.38786e-23	-1.82561	-1.17444	2.71623e-05	-1.92987	-1.13756
94847309	chr13:94847309:G:T	2.29366e-22	-0.0292464	-1.05828	0.000149674	-0.296399	-1.06441
94847442	chr13:94847442:G:A	2.41311e-22	-3.35199e-10	-1.03676	0.000194796	-3.35199e-10	-1.09731
94847815	chr13:94847815:G:A	3.99979e-23	-1.66846	-1.16556	4.1522e-05	-1.48516	-1.15788
94848557	chr13:94848557:A:C	1.68319e-22	-3.35199e-10	-1.39698	0.000144441	-3.35199e-10	-1.3964
94848586	chr13:94848586:T:C	1.58111e-22	-1.45954	-3.84511e-10	0.000116393	-1.61229	-3.84511e-10
94848754	chr13:94848754:G:A	1.15745e-22	-1.77145	-3.84511e-10	9.54853e-05	-1.81029	-3.84511e-10
94849783	chr13:94849783:A:G	4.05975e-22	-3.35199e-10	-0.516549	0.000346792	-3.35199e-10	-0.520538
94850017	chr13:94850017:ATCT:A	2.04414e-22	-3.35199e-10	-1.2027	0.000167501	-3.35199e-10	-1.24828
94850340	chr13:94850340:A:T	6.70379e-23	-0.928703	-1.38888	9.75233e-05	-0.410664	-1.37851
94851123	chr13:94851123:C:T	1.94972e-22	-3.35199e-10	-1.24998	0.000175341	-3.35199e-10	-1.20253
94851219	chr13:94851219:A:G	2.61578e-23	-1.92347	-1.33523	2.99351e-05	-1.6463	-1.32393
94851268	chr13:94851268:C:T	8.40509e-23	-2.09142	-3.84511e-10	7.20013e-05	-2.09258	-3.84511e-10
94851345	chr13:94851345:T:C	1.71081e-22	-3.35199e-10	-1.38071	0.000144963	-3.35199e-10	-1.39278
94851626	chr13:94851626:A:C	2.1343e-22	-3.35199e-10	-1.15953	0.000189239	-3.35199e-10	-1.12625
94851874	chr13:94851874:C:T	3.45568e-22	-3.35199e-10	-0.677653	0.000306447	-3.35199e-10	-0.644221
94852349	chr13:94852349:T:G	2.11953e-22	-1.16648	-3.84511e-10	0.000164257	-1.26783	-3.84511e-10
94852511	chr13:94852511:A:G	1.56754e-22	-1.46816	-3.84511e-10	0.000114436	-1.62925	-3.84511e-10
94852669	chr13:94852669:T:C	1.97906e-22	-3.35199e-10	-1.23505	0.000168013	-3.35199e-10	-1.24522
94852726	chr13:94852726:C:G	1.72604e-22	-1.37184	-3.84511e-10	0.000125734	-1.53509	-3.84511e-10
94852800	chr13:94852800:G:A	4.8201e-22	-3.35199e-10	-0.344876	0.000409785	-3.35199e-10	-0.353631
94853008	chr13:94853008:T:C	4.62235e-23	-1.84226	-0.847094	6.41951e-05	-1.25341	-0.953927
94853715	chr13:94853715:A:G	1.38706e-22	-1.59048	-3.84511e-10	9.40643e-05	-1.82529	-3.84511e-10
94854032	chr13:94854032:A:G	7.48504e-22	0.0952345	-3.84511e-10	0.000437671	-0.287797	-3.84511e-10
94856400	chr13:94856400:A:G	1.54399e-22	-0.40777	-1.07553	0.000110519	-0.644189	-1.01989
94856967	chr13:94856967:T:C	3.38382e-22	0.12019	-0.818856	0.000184217	-0.41065	-0.742498
94857641	chr13:94857641:G:T	1.62875e-22	-0.193387	-1.23647	0.000107332	-0.43603	-1.25731
94858364	chr13:94858364:T:C	3.33312e-22	-3.35199e-10	-0.713764	0.000285858	-3.35199e-10	-0.71377
94858503	chr13:94858503:G:A	1.75346e-22	-0.0873222	-1.26876	0.000116179	-0.336791	-1.27734
94858596	chr13:94858596:T:C	2.69231e-22	0.106781	-1.03405	0.000182338	-0.148316	-1.01509
94858705	chr13:94858705:C:T	1.53734e-22	-0.389895	-1.09772	0.000109643	-0.629098	-1.04294
94859298	chr13:94859298:G:A	1.43966e-22	-1.55327	-3.84511e-10	0.00010748	-1.69196	-3.84511e-10
94859739	chr13:94859739:C:A	2.43935e-22	-3.35199e-10	-1.02594	0.000196049	-3.35199e-10	-1.0909
94859991	chr13:94859991:C:T	1.21942e-22	-1.7193	-3.84511e-10	9.14133e-05	-1.85387	-3.84511e-10
94860216	chr13:94860216:T:C	4.12885e-22	-3.35199e-10	-0.499672	0.000359274	-3.35199e-10	-0.48518
94860752	chr13:94860752:G:A	2.43992e-23	-2.10316	-1.22513	2.36639e-05	-2.07904	-1.12627
94861236	chr13:94861236:G:A	2.63193e-22	-3.35199e-10	-0.949952	0.000226335	-3.35199e-10	-0.947247
94861280	chr13:94861280:T:G	1.86193e-22	-0.327456	-0.968602	0.000134006	-0.561652	-0.909729
94861568	chr13:94861568:T:C	6.42522e-22	-3.35199e-10	-0.0574397	0.000533782	-3.35199e-10	-0.0892774
94861807	chr13:94861807:G:A	2.71459e-22	-0.0161633	-0.902867	0.000192064	-0.274676	-0.83676
94861972	chr13:94861972:A:G	2.27006e-22	-0.207271	-0.890594	0.000162362	-0.456235	-0.8232
94862104	chr13:94862104:G:A	1.71422e-22	-1.37871	-3.84511e-10	0.000124886	-1.54187	-3.84511e-10
94862227	chr13:94862227:C:T	2.37137e-22	-0.21549	-0.838713	0.000170323	-0.464305	-0.767266
94862306	chr13:94862306:G:GTCTA	5.93913e-22	0.439679	-0.575788	0.000317935	-0.120003	-0.487413
94862709	chr13:94862709:A:G	4.41986e-23	-1.87647	-0.857675	3.61167e-05	-1.89144	-0.891071
94862718	chr13:94862718:A:G	2.29037e-22	-0.244577	-0.84438	0.000164516	-0.493142	-0.773112
94862767	chr13:94862767:T:C	2.32751e-22	-0.209592	-0.863279	0.000166829	-0.458259	-0.794034
94863287	chr13:94863287:G:C	2.4073e-22	-0.148695	-0.890471	0.000149372	-0.541201	-0.821624
94863357	chr13:94863357:AG:A	1.90727e-22	-3.35199e-10	-1.272	0.000170648	-3.35199e-10	-1.22966
94863452	chr13:94863452:A:G	4.85976e-22	0.728303	-1.06499	0.000310491	0.41512	-1.04623
94863552	chr13:94863552:G:A	3.89589e-22	0.320676	-0.878425	0.000264427	0.0180878	-0.809788
94863641	chr13:94863641:A:G	4.25177e-22	0.395519	-0.865855	0.000288106	0.0904963	-0.796431
94863749	chr13:94863749:T:A	4.01775e-22	0.349919	-0.87687	0.000271568	0.0431018	-0.808155
94863880	chr13:94863880:A:G	1.8215e-22	-3.35199e-10	-1.31801	0.000152538	-3.35199e-10	-1.34185
94863890	chr13:94863890:T:C	1.88207e-22	-3.35199e-10	-1.2853	0.000164306	-3.35199e-10	-1.26754
94864083	chr13:94864083:T:A	1.78888e-22	-3.35199e-10	-1.33608	0.000154622	-3.35199e-10	-1.32828
94864185	chr13:94864185:T:A	4.79723e-22	0.436436	-0.786069	0.000326931	0.13341	-0.712924
94864357	chr13:94864357:T:C	4.28951e-22	0.309077	-0.770575	0.000295073	0.0145451	-0.696587
94864386	chr13:94864386:T:C	4.26284e-22	0.32926	-0.796996	0.000292404	0.0342973	-0.725426
94864418	chr13:94864418:C:T	3.00053e-22	-3.35199e-10	-0.818882	0.000241989	-3.35199e-10	-0.880371
94864510	chr13:94864510:T:G	1.3306e-21	1.08113	-0.410594	0.00065693	0.433724	-0.31541
94864511	chr13:94864511:A:T	1.38603e-21	1.1207	-0.409339	0.000681502	0.469208	-0.314173
94864776	chr13:94864776:G:C	6.40342e-22	0.648555	-0.709394	0.000432538	0.328793	-0.628388
94865050	chr13:94865050:C:T	3.36633e-23	-1.83253	-1.1739	3.37461e-05	-1.71036	-1.14004
94865344	chr13:94865344:T:G	1.81958e-22	-3.35199e-10	-1.31907	0.000162165	-3.35199e-10	-1.28065
94865351	chr13:94865351:G:A	1.72657e-22	-3.35199e-10	-1.37153	0.000149165	-3.35199e-10	-1.36421
94865368	chr13:94865368:A:G	4.03585e-23	-2.10352	-0.721524	3.98015e-05	-2.04594	-0.639424
94865485	chr13:94865485:G:A	2.83718e-22	-0.874862	-3.84511e-10	0.000199818	-1.07186	-3.84511e-10
94865505	chr13:94865505:A:G	8.52035e-23	-2.0778	-3.84511e-10	7.4542e-05	-2.0579	-3.84511e-10
94865572	chr13:94865572:G:A	2.0357e-21	-3.35199e-10	1.09575	0.00177933	-3.35199e-10	1.11473
94865743	chr13:94865743:A:G	2.45502e-22	-3.35199e-10	-1.01954	0.000201135	-3.35199e-10	-1.06529
94865849	chr13:94865849:G:A	2.28296e-22	-3.35199e-10	-1.0922	0.000208074	-3.35199e-10	-1.03137
94865906	chr13:94865906:A:G	2.00847e-22	-1.2203	-3.84511e-10	0.000135417	-1.4609	-3.84511e-10
94866509	chr13:94866509:T:G	1.76761e-22	-3.35199e-10	-1.34804	0.000153938	-3.35199e-10	-1.33272
94866516	chr13:94866516:C:T	2.05825e-22	-3.35199e-10	-1.19581	0.000167801	-3.35199e-10	-1.24649
94866648	chr13:94866648:A:G	6.62887e-23	-1.1252	-1.20362	4.62298e-05	-1.35267	-1.18297
94866967	chr13:94866967:C:T	1.68432e-22	-3.35199e-10	-1.39631	0.000144294	-3.35199e-10	-1.39741
94867031	chr13:94867031:A:G	2.02677e-22	-1.21123	-3.84511e-10	0.00015608	-1.31889	-3.84511e-10
94867338	chr13:94867338:T:C	2.53596e-22	-0.987097	-3.84511e-10	0.000171609	-1.22404	-3.84511e-10
94867371	chr13:94867371:C:T	2.4219e-22	-1.03312	-3.84511e-10	0.000164723	-1.265	-3.84511e-10
94867408	chr13:94867408:T:G	2.54669e-22	-0.982876	-3.84511e-10	0.000172238	-1.22039	-3.84511e-10
94867696	chr13:94867696:T:C	2.75521e-22	-0.904178	-3.84511e-10	0.000184663	-1.15073	-3.84511e-10
94867720	chr13:94867720:G:T	2.50353e-22	-0.999971	-3.84511e-10	0.000169637	-1.23561	-3.84511e-10
94867730	chr13:94867730:G:A	2.54759e-22	-0.982525	-3.84511e-10	0.000172281	-1.22014	-3.84511e-10
94867740	chr13:94867740:A:T	2.47115e-22	-1.01299	-3.84511e-10	0.000167683	-1.24719	-3.84511e-10
94867784	chr13:94867784:T:C	2.37246e-22	-1.05374	-3.84511e-10	0.000162945	-1.27585	-3.84511e-10
94868114	chr13:94868114:G:A	8.40851e-23	-1.01917	-1.07184	0.000107074	-0.572657	-1.12309
94868664	chr13:94868664:A:T	5.28396e-23	-1.1736	-1.38198	2.75481e-05	-1.69121	-1.36213
94868677	chr13:94868677:C:T	2.16958e-22	-1.14314	-3.84511e-10	0.000149315	-1.36321	-3.84511e-10
94869029	chr13:94869029:T:C	4.17045e-23	-1.48751	-1.30472	2.98035e-05	-1.64972	-1.32492
94869123	chr13:94869123:T:C	1.75779e-22	-3.35199e-10	-1.35361	0.000153036	-3.35199e-10	-1.33859
94869186	chr13:94869186:G:A	2.12099e-22	-1.16579	-3.84511e-10	0.000145872	-1.38654	-3.84511e-10
94869217	chr13:94869217:T:C	6.5557e-22	-0.53758	0.500244	0.000433034	-0.712777	0.41433
94869252	chr13:94869252:T:G	2.13193e-22	-1.16064	-3.84511e-10	0.000146841	-1.37991	-3.84511e-10
94869274	chr13:94869274:C:T	2.08983e-22	-3.35199e-10	-1.18059	0.000178229	-3.35199e-10	-1.18619
94869325	chr13:94869325:G:C	6.86185e-23	-0.989115	-1.30516	3.37621e-05	-1.54641	-1.30352
94869489	chr13:94869489:G:C	2.38292e-22	-3.35199e-10	-1.04935	0.000203026	-3.35199e-10	-1.05593
94869973	chr13:94869973:T:C	3.35129e-23	-1.62295	-1.38796	2.30992e-05	-1.85474	-1.37473
94869979	chr13:94869979:A:G	2.93869e-23	-1.80683	-1.33546	2.1523e-05	-1.99338	-1.30676
94870183	chr13:94870183:G:A	3.21154e-22	-3.35199e-10	-0.75092	0.000320208	-3.35199e-10	-0.600292
94870343	chr13:94870343:G:T	1.67074e-22	-1.14474	-0.259665	0.000140154	-1.35667	-0.0698561
94870524	chr13:94870524:A:C	1.8341e-22	-3.35199e-10	-1.31112	0.000158745	-3.35199e-10	-1.30196
94870571	chr13:94870571:T:C	8.60484e-23	-2.06793	-3.84511e-10	7.27553e-05	-2.08216	-3.84511e-10
94870715	chr13:94870715:C:T	1.95948e-22	-1.10192	-0.143068	0.000166393	-1.31922	0.0643109
94870760	chr13:94870760:T:G	3.52934e-22	-3.35199e-10	-0.65656	0.000357163	-3.35199e-10	-0.491073
94870785	chr13:94870785:G:A	3.49526e-22	-3.35199e-10	-0.666264	0.000353403	-3.35199e-10	-0.501656
94870945	chr13:94870945:G:A	3.50178e-23	-1.59457	-1.37241	2.38472e-05	-1.8467	-1.3509
94871025	chr13:94871025:C:T	3.28089e-22	-3.35199e-10	-0.729557	0.000327795	-3.35199e-10	-0.576876
94871072	chr13:94871072:C:T	3.46846e-22	-3.35199e-10	-0.67396	0.000348455	-3.35199e-10	-0.515754
94871120	chr13:94871120:C:T	3.24906e-22	-3.35199e-10	-0.739307	0.000324271	-3.35199e-10	-0.587686
94871253	chr13:94871253:A:G	3.25832e-22	-3.35199e-10	-0.736458	0.000325314	-3.35199e-10	-0.584474
94871453	chr13:94871453:GAC:G	1.73585e-22	-3.35199e-10	-1.36617	0.000150848	-3.35199e-10	-1.35299
94871555	chr13:94871555:T:C	1.82173e-22	-1.09024	-0.227641	0.000152633	-1.3069	-0.0343255
94871584	chr13:94871584:G:A	8.40528e-23	-0.798999	-1.2924	3.99861e-05	-1.39008	-1.29065
94871673	chr13:94871673:G:C	7.62454e-22	-3.35199e-10	0.113701	0.000741463	-3.35199e-10	0.239361
94871715	chr13:94871715:A:T	3.29494e-22	-3.35199e-10	-0.725283	0.000329336	-3.35199e-10	-0.572187
94871779	chr13:94871779:A:G	4.54781e-23	-2.07399	-0.631617	4.69047e-05	-1.86233	-0.658821
94871871	chr13:94871871:A:G	2.43902e-22	-3.35199e-10	-1.02608	0.000226626	-3.35199e-10	-0.945964
94871892	chr13:94871892:C:T	2.22314e-23	-2.10342	-1.31791	2.0199e-05	-2.10321	-1.26043
94871949	chr13:94871949:A:G	9.82475e-23	-1.35913	-0.576219	7.95636e-05	-1.53245	-0.460253
94872075	chr13:94872075:T:C	1.88021e-22	-3.35199e-10	-1.28629	0.000168262	-3.35199e-10	-1.24374
94872113	chr13:94872113:G:A	3.53138e-22	-3.35199e-10	-0.655983	0.00035585	-3.35199e-10	-0.494755
94872304	chr13:94872304:G:C	9.15114e-22	-3.35199e-10	0.296207	0.000896329	-3.35199e-10	0.429044
94872414	chr13:94872414:G:A	2.13299e-22	-3.35199e-10	-1.16014	0.000183072	-3.35199e-10	-1.15938
94872467	chr13:94872467:T:C	1.68248e-22	-3.35199e-10	-1.3974	0.000144558	-3.35199e-10	-1.39558
94872571	chr13:94872571:G:A	1.91255e-22	-1.26924	-3.84511e-10	0.000133231	-1.47718	-3.84511e-10
94872777	chr13:94872777:G:A	3.29074e-22	-3.35199e-10	-0.726557	0.000328636	-3.35199e-10	-0.574314
94872911	chr13:94872911:A:C	2.31748e-22	-3.35199e-10	-1.07719	0.000197852	-3.35199e-10	-1.08174
94872920	chr13:94872920:C:T	3.57777e-22	-1.61808	0.97515	0.000552435	-1.32213	1.2672
94873026	chr13:94873026:G:A	5.67707e-23	-1.25834	-1.22548	4.01413e-05	-1.47888	-1.19798
94873149	chr13:94873149:G:C	1.86767e-22	-1.29298	-3.84511e-10	0.000130513	-1.49779	-3.84511e-10
94873249	chr13:94873249:T:C	1.27742e-22	-0.442765	-1.23006	5.78403e-05	-1.08065	-1.23093
94873250	chr13:94873250:C:T	3.33622e-22	-3.35199e-10	-0.712834	0.000333892	-3.35199e-10	-0.558447
94873279	chr13:94873279:C:T	4.18243e-23	-1.40653	-1.38283	2.76473e-05	-1.68439	-1.36535
94873362	chr13:94873362:T:C	3.40983e-22	-3.35199e-10	-0.69101	0.000342062	-3.35199e-10	-0.534274
94873365	chr13:94873365:C:T	9.36283e-23	-0.770867	-1.21264	4.74847e-05	-1.36013	-1.14873
94873382	chr13:94873382:A:G	3.32461e-22	-3.35199e-10	-0.71632	0.000332631	-3.35199e-10	-0.56223
94873483	chr13:94873483:A:C	3.87339e-22	-3.35199e-10	-0.56354	0.00032752	-3.35199e-10	-0.577714
94873500	chr13:94873500:C:A	2.04962e-22	-3.35199e-10	-1.20002	0.000169671	-3.35199e-10	-1.2354
94873537	chr13:94873537:T:C	1.78354e-22	-1.11556	-0.223514	0.00015004	-1.32928	-0.0290801
94873561	chr13:94873561:T:C	2.16202e-22	-3.35199e-10	-1.14663	0.000176596	-3.35199e-10	-1.1954
94873621	chr13:94873621:G:C	3.40058e-22	-3.35199e-10	-0.693725	0.000340498	-3.35199e-10	-0.538855
94873806	chr13:94873806:C:T	3.04939e-22	-3.35199e-10	-0.802731	0.000302332	-3.35199e-10	-0.657737
94873872	chr13:94873872:A:C	2.11012e-22	-1.17093	-3.84511e-10	0.000145302	-1.39045	-3.84511e-10
94873990	chr13:94873990:A:G	2.63395e-22	-3.35199e-10	-0.949185	0.000251694	-3.35199e-10	-0.841052
94873996	chr13:94873996:T:C	1.75182e-22	-3.35199e-10	-1.35702	0.000152596	-3.35199e-10	-1.34147
94874013	chr13:94874013:A:C	1.91149e-22	-3.35199e-10	-1.26979	0.000171509	-3.35199e-10	-1.22463
94874144	chr13:94874144:A:G	9.86185e-22	-3.35199e-10	0.371002	0.000797653	-3.35199e-10	0.312409
94874161	chr13:94874161:A:C	2.0542e-22	-1.19779	-3.84511e-10	0.000141925	-1.41397	-3.84511e-10
94874274	chr13:94874274:C:T	1.78073e-22	-1.09097	-0.249675	0.000148894	-1.30745	-0.0585798
94874513	chr13:94874513:G:A	1.7708e-22	-3.35199e-10	-1.34624	0.000152656	-3.35199e-10	-1.34107
94874524	chr13:94874524:G:C	3.19037e-22	-3.35199e-10	-0.757535	0.000317855	-3.35199e-10	-0.607669
94874573	chr13:94874573:C:T	1.83455e-22	-3.35199e-10	-1.31087	0.000164291	-3.35199e-10	-1.26762
94874713	chr13:94874713:T:C	1.63162e-22	-1.20873	-0.219368	0.000138783	-1.41157	-0.0247848
94874829	chr13:94874829:G:T	3.23942e-22	-3.35199e-10	-0.742276	0.000323204	-3.35199e-10	-0.59098
94874875	chr13:94874875:A:G	1.88031e-22	-3.35199e-10	-1.28623	0.000168274	-3.35199e-10	-1.24367
94874955	chr13:94874955:A:G	1.7231e-22	-3.35199e-10	-1.37355	0.000149515	-3.35199e-10	-1.36187
94874956	chr13:94874956:T:C	1.86153e-22	-3.35199e-10	-1.29627	0.000166312	-3.35199e-10	-1.2554
94875063	chr13:94875063:G:A	1.73315e-22	-3.35199e-10	-1.36773	0.000150568	-3.35199e-10	-1.35485
94875133	chr13:94875133:G:A	2.94359e-22	-1.03979	0.201745	0.000203889	-1.28227	0.230581
94875149	chr13:94875149:A:G	1.88551e-22	-1.08729	-0.196188	0.000158465	-1.30375	2.13924e-05
94875214	chr13:94875214:G:A	3.35519e-22	-3.35199e-10	-0.707162	0.000335585	-3.35199e-10	-0.553389
94875236	chr13:94875236:A:G	2.43821e-22	-3.35199e-10	-1.02641	0.000226538	-3.35199e-10	-0.946351
94875307	chr13:94875307:T:C	3.25862e-22	-3.35199e-10	-0.736367	0.000325315	-3.35199e-10	-0.584469
94875389	chr13:94875389:G:A	2.12461e-22	-1.16408	-3.84511e-10	0.000146487	-1.38233	-3.84511e-10
94875436	chr13:94875436:GACAA:G	3.44483e-22	-0.680797	-3.84511e-10	0.000250006	-0.847781	-3.84511e-10
94875633	chr13:94875633:G:A	1.68241e-22	-3.35199e-10	-1.39745	0.000144491	-3.35199e-10	-1.39604
94875956	chr13:94875956:T:C	1.55169e-21	-3.35199e-10	0.824259	0.00132878	-3.35199e-10	0.822754
94876016	chr13:94876016:C:A	3.3718e-22	-3.35199e-10	-0.702225	0.000337914	-3.35199e-10	-0.546473
94876104	chr13:94876104:C:G	3.16822e-22	-3.35199e-10	-0.7645	0.000315376	-3.35199e-10	-0.6155
94876326	chr13:94876326:T:C	7.27109e-22	-3.35199e-10	0.0662347	0.00070617	-3.35199e-10	0.190592
94876451	chr13:94876451:G:A	3.34864e-22	-3.35199e-10	-0.709118	0.000336069	-3.35199e-10	-0.551948
94876452	chr13:94876452:T:C	3.25301e-22	-3.35199e-10	-0.738092	0.000325494	-3.35199e-10	-0.58392
94876481	chr13:94876481:C:T	3.28577e-22	-3.35199e-10	-0.728069	0.000328432	-3.35199e-10	-0.574934
94876667	chr13:94876667:C:T	3.2159e-22	-3.35199e-10	-0.749565	0.000320715	-3.35199e-10	-0.598711
94876942	chr13:94876942:G:A	3.20226e-22	-3.35199e-10	-0.753813	0.000319034	-3.35199e-10	-0.603967
94876947	chr13:94876947:C:T	1.82366e-22	-3.35199e-10	-1.31683	0.000163078	-3.35199e-10	-1.27503
94877065	chr13:94877065:G:A	1.77521e-22	-3.35199e-10	-1.34375	0.000155175	-3.35199e-10	-1.32471
94877831	chr13:94877831:T:C	2.36274e-22	-3.35199e-10	-1.05785	0.000219078	-3.35199e-10	-0.979835
94878003	chr13:94878003:G:T	2.10695e-22	-1.17243	-3.84511e-10	0.000144913	-1.39313	-3.84511e-10
94878205	chr13:94878205:C:T	3.17922e-22	-3.35199e-10	-0.761036	0.000317294	-3.35199e-10	-0.609436
94878206	chr13:94878206:G:A	2.18447e-22	-3.35199e-10	-1.1363	0.000186197	-3.35199e-10	-1.14246
94878210	chr13:94878210:T:A	3.2623e-22	-3.35199e-10	-0.735239	0.000326368	-3.35199e-10	-0.581238
94878211	chr13:94878211:T:C	3.2623e-22	-3.35199e-10	-0.735239	0.000326368	-3.35199e-10	-0.581238
94878226	chr13:94878226:A:T	2.06145e-22	-3.35199e-10	-1.19426	0.000170384	-3.35199e-10	-1.23121
94878315	chr13:94878315:T:G	2.07599e-22	0.208478	-1.39571	0.000382937	0.976053	-1.39745
94878492	chr13:94878492:A:G	2.43136e-22	-3.35199e-10	-1.02922	0.000207747	-3.35199e-10	-1.03294
94879154	chr13:94879154:G:A	1.72089e-22	-3.35199e-10	-1.37483	0.000149415	-3.35199e-10	-1.36254
94879320	chr13:94879320:G:A	2.06957e-22	-3.35199e-10	-1.19033	0.000170633	-3.35199e-10	-1.22975
94879844	chr13:94879844:C:T	2.56331e-22	-0.976373	-3.84511e-10	0.000172945	-1.21629	-3.84511e-10
94880170	chr13:94880170:G:A	7.64917e-22	-3.35199e-10	0.116926	0.000639879	-3.35199e-10	0.0920153
94880645	chr13:94880645:C:T	2.00975e-22	-3.35199e-10	-1.21966	0.000166552	-3.35199e-10	-1.25396
94880867	chr13:94880867:T:C	2.34966e-22	-3.35199e-10	-1.0634	0.000225951	-3.35199e-10	-0.948945
94881052	chr13:94881052:A:G	1.40974e-22	-0.950772	-0.623494	0.00011381	-1.17867	-0.456062
94881302	chr13:94881302:G:C	3.606e-22	-3.35199e-10	-0.635071	0.00030491	-3.35199e-10	-0.649248
94881478	chr13:94881478:G:A	6.54834e-23	-1.95572	-0.385326	6.93569e-05	-1.80424	-0.325763
94881504	chr13:94881504:C:G	1.68237e-22	-3.35199e-10	-1.39747	0.000144509	-3.35199e-10	-1.39592
94881506	chr13:94881506:T:G	3.35731e-22	-3.35199e-10	-0.706531	0.000283525	-3.35199e-10	-0.721963
94881690	chr13:94881690:AC:A	6.96146e-23	-2.0257	-0.254168	7.12412e-05	-1.9075	-0.195691
94881811	chr13:94881811:C:A	3.90314e-23	-2.03826	-0.82021	4.18791e-05	-1.92113	-0.71335
94882052	chr13:94882052:T:C	3.87866e-22	-3.35199e-10	-0.562183	0.000305471	-3.35199e-10	-0.647411
94882340	chr13:94882340:T:A	2.4147e-22	-3.35199e-10	-1.0361	0.000204054	-3.35199e-10	-1.05088
94882453	chr13:94882453:C:T	1.08096e-22	-1.83982	-3.84511e-10	8.67044e-05	-1.90676	-3.84511e-10
94882597	chr13:94882597:C:T	3.72485e-23	-1.55822	-1.34701	2.25361e-05	-1.93434	-1.31981
94882612	chr13:94882612:G:A	2.64967e-22	-3.35199e-10	-0.943234	0.000208188	-3.35199e-10	-1.03082
94883114	chr13:94883114:G:A	2.14286e-23	-2.07238	-1.38574	2.13501e-05	-1.91512	-1.39309
94883332	chr13:94883332:C:T	1.98932e-22	-3.35199e-10	-1.22988	0.000168652	-3.35199e-10	-1.24143
94883505	chr13:94883505:C:T	4.63442e-23	-2.0978	-0.588942	4.23725e-05	-2.06944	-0.553326
94883632	chr13:94883632:G:C	3.43124e-23	-1.69386	-1.29348	2.31549e-05	-1.97604	-1.25102
94883779	chr13:94883779:G:T	3.3693e-22	-3.35199e-10	-0.702968	0.000312918	-3.35199e-10	-0.623323
94883800	chr13:94883800:G:A	2.03184e-21	-3.35199e-10	1.09385	0.00162148	-3.35199e-10	1.02183
94883880	chr13:94883880:C:T	4.28601e-23	-2.0897	-0.675196	3.66571e-05	-2.05968	-0.707975
94884144	chr13:94884144:C:T	3.25914e-23	-2.09055	-0.948242	2.76392e-05	-2.09785	-0.952175
94884563	chr13:94884563:A:G	3.43717e-22	-3.35199e-10	-0.683024	0.000280656	-3.35199e-10	-0.732136
94884981	chr13:94884981:C:T	1.8503e-21	-3.35199e-10	1.00026	0.00152449	-3.35199e-10	0.960148
94885186	chr13:94885186:C:T	1.17071e-22	-1.89063	0.130566	0.000102772	-1.76077	0.0240174
94885452	chr13:94885452:A:G	2.98333e-22	-3.35199e-10	-0.824632	0.000236621	-3.35199e-10	-0.902803
94885670	chr13:94885670:C:T	3.71896e-23	-2.08165	-0.825159	3.2041e-05	-2.0902	-0.81205
94885758	chr13:94885758:T:C	2.11502e-22	-3.35199e-10	-1.16861	0.000193224	-3.35199e-10	-1.10541
94885873	chr13:94885873:C:A	2.02e-22	-3.35199e-10	-1.21457	0.000183367	-3.35199e-10	-1.15777
94885897	chr13:94885897:C:G	2.60942e-22	-0.617361	-0.341181	0.000171888	-0.933942	-0.288479
94885937	chr13:94885937:T:G	2.10423e-22	-3.35199e-10	-1.17372	0.000192113	-3.35199e-10	-1.11118
94885947	chr13:94885947:A:T	2.12044e-22	-3.35199e-10	-1.16605	0.000193971	-3.35199e-10	-1.10156
94886075	chr13:94886075:C:T	5.32924e-23	-1.83252	-0.71453	4.35421e-05	-1.7938	-0.801735
94886080	chr13:94886080:G:A	2.06146e-22	-3.35199e-10	-1.19426	0.000187644	-3.35199e-10	-1.13472
94886310	chr13:94886310:T:G	2.09096e-22	-3.35199e-10	-1.18005	0.000190709	-3.35199e-10	-1.11851
94886490	chr13:94886490:C:A	1.80737e-22	-3.35199e-10	-1.3258	0.000156578	-3.35199e-10	-1.31571
94886578	chr13:94886578:G:A	5.03117e-23	-1.81586	-0.788748	4.38987e-05	-1.99123	-0.596151
94886974	chr13:94886974:A:C	3.33684e-22	-3.35199e-10	-0.712646	0.000268521	-3.35199e-10	-0.776335
94887141	chr13:94887141:T:C	4.65564e-23	-2.03898	-0.643194	4.61006e-05	-2.0964	-0.442039
94887146	chr13:94887146:C:T	3.53516e-22	-3.35199e-10	-0.654914	0.000323526	-3.35199e-10	-0.589986
94887384	chr13:94887384:C:T	2.03561e-22	-3.35199e-10	-1.20688	0.000184986	-3.35199e-10	-1.14899
94887629	chr13:94887629:C:T	2.05118e-22	-3.35199e-10	-1.19926	0.000186622	-3.35199e-10	-1.14018
94887684	chr13:94887684:A:G	2.05586e-22	-3.35199e-10	-1.19698	0.000187093	-3.35199e-10	-1.13766
94887715	chr13:94887715:G:C	2.03779e-22	-3.35199e-10	-1.20581	0.000185193	-3.35199e-10	-1.14786
94887718	chr13:94887718:A:C	2.03779e-22	-3.35199e-10	-1.20581	0.000185193	-3.35199e-10	-1.14786
94887770	chr13:94887770:C:T	1.15536e-22	-1.80645	0.0331891	0.000102745	-1.65369	-0.0833233
94887787	chr13:94887787:T:A	2.02456e-22	-3.35199e-10	-1.21232	0.000183821	-3.35199e-10	-1.1553
94887928	chr13:94887928:G:T	1.76057e-22	-3.35199e-10	-1.35203	0.000152162	-3.35199e-10	-1.34432
94887956	chr13:94887956:G:A	2.12349e-22	-3.35199e-10	-1.16461	0.000183747	-3.35199e-10	-1.15571
94888008	chr13:94888008:AAAAAG:A	2.72215e-22	-3.35199e-10	-0.916251	0.000215167	-3.35199e-10	-0.997852
94888026	chr13:94888026:G:C	1.90086e-22	-3.35199e-10	-1.27536	0.000171038	-3.35199e-10	-1.22738
94888345	chr13:94888345:C:T	2.0995e-22	-3.35199e-10	-1.17597	0.000191698	-3.35199e-10	-1.11334
94888480	chr13:94888480:G:T	3.54139e-22	-3.35199e-10	-0.653151	0.000287089	-3.35199e-10	-0.709471
94888492	chr13:94888492:AC:A	1.98254e-22	-3.35199e-10	-1.23329	0.000179526	-3.35199e-10	-1.17895
94888653	chr13:94888653:A:G	1.95455e-22	-3.35199e-10	-1.24751	0.000176742	-3.35199e-10	-1.19457
94888700	chr13:94888700:A:G	2.0894e-22	-3.35199e-10	-1.18079	0.000190686	-3.35199e-10	-1.11863
94888879	chr13:94888879:C:T	1.68271e-22	-3.35199e-10	-1.39727	0.000145052	-3.35199e-10	-1.39217
94889221	chr13:94889221:T:C	2.09735e-23	-2.08224	-1.39734	2.08325e-05	-1.93661	-1.39614
94889234	chr13:94889234:G:A	2.96011e-23	-1.81383	-1.3212	3.13538e-05	-1.59648	-1.32745
94889265	chr13:94889265:C:T	5.91059e-22	-2.06646	1.92554	0.000447214	-2.08914	1.82291
94889344	chr13:94889344:A:G	5.05481e-22	-3.35199e-10	-0.297331	0.000481073	-3.35199e-10	-0.193245
94889548	chr13:94889548:T:C	3.1746e-23	-1.72432	-1.34076	3.29697e-05	-1.53051	-1.34317
94889557	chr13:94889557:T:C	3.3917e-23	-1.68238	-1.31655	3.55674e-05	-1.47824	-1.31959
94889601	chr13:94889601:T:C	3.86927e-23	-1.52485	-1.34235	4.18647e-05	-1.29039	-1.34443
94889653	chr13:94889653:A:G	4.19604e-23	-1.47638	-1.30974	4.56079e-05	-1.23662	-1.31256
94889789	chr13:94889789:A:G	1.82895e-22	-3.35199e-10	-1.31393	0.000153304	-3.35199e-10	-1.33684
94890539	chr13:94890539:C:T	5.67032e-23	-2.04171	-0.443305	5.18702e-05	-2.08904	-0.331484
94890591	chr13:94890591:A:G	6.34477e-23	-1.52165	-0.850973	4.093e-05	-1.94051	-0.716894
94890647	chr13:94890647:A:G	3.36783e-23	-1.76369	-1.2423	3.46677e-05	-1.61211	-1.21134
94890658	chr13:94890658:C:T	1.93155e-22	-3.35199e-10	-1.25935	0.000160792	-3.35199e-10	-1.28915
94890737	chr13:94890737:C:T	5.1463e-23	-1.89174	-0.690241	4.66832e-05	-1.94023	-0.585647
94890768	chr13:94890768:C:T	1.7875e-22	-3.35199e-10	-1.33685	0.00015441	-3.35199e-10	-1.32965
94891164	chr13:94891164:C:T	1.72879e-22	-3.35199e-10	-1.37025	0.000145138	-3.35199e-10	-1.39158
94891641	chr13:94891641:CCTT:C	1.77887e-22	-3.35199e-10	-1.34169	0.000149937	-3.35199e-10	-1.35905
94891691	chr13:94891691:A:G	9.11046e-23	-1.45494	-0.555892	0.000101617	-1.27061	-0.477442
94891788	chr13:94891788:T:C	1.70211e-22	-3.35199e-10	-1.3858	0.000146446	-3.35199e-10	-1.38261
94892023	chr13:94892023:T:C	1.81697e-22	-3.35199e-10	-1.3205	0.000153811	-3.35199e-10	-1.33354
94892195	chr13:94892195:G:A	8.47371e-23	-1.37679	-0.706501	8.64788e-05	-1.27614	-0.633228
94892196	chr13:94892196:TACATAGTGA:T	2.31965e-22	-3.35199e-10	-1.07625	0.000184921	-3.35199e-10	-1.14934
94892552	chr13:94892552:G:C	5.05102e-23	-1.22966	-1.37101	4.39508e-05	-1.21142	-1.37478
94892726	chr13:94892726:C:A	1.693e-22	-3.35199e-10	-1.39117	0.000144947	-3.35199e-10	-1.39289
94893147	chr13:94893147:C:T	5.71916e-23	-1.50116	-0.975274	5.59554e-05	-1.4187	-0.926006
94893159	chr13:94893159:C:T	9.02337e-23	-2.02044	-3.84511e-10	7.32721e-05	-2.07508	-3.84511e-10
94893199	chr13:94893199:G:A	1.68364e-22	-3.35199e-10	-1.39671	0.00014432	-3.35199e-10	-1.39723
94893269	chr13:94893269:T:C	4.54969e-23	-1.32481	-1.38039	3.88256e-05	-1.32676	-1.38342
94893383	chr13:94893383:T:C	1.83484e-22	-3.35199e-10	-1.31072	0.000155193	-3.35199e-10	-1.3246
94893580	chr13:94893580:T:C	2.64457e-22	-3.35199e-10	-0.945164	0.000210942	-3.35199e-10	-1.01768
94893622	chr13:94893622:G:A	1.74634e-22	-3.35199e-10	-1.36015	0.000145884	-3.35199e-10	-1.38645
94893914	chr13:94893914:T:C	1.81614e-22	-3.35199e-10	-1.32096	0.000153747	-3.35199e-10	-1.33396
94894153	chr13:94894153:G:A	1.81643e-22	-3.35199e-10	-1.3208	0.000153769	-3.35199e-10	-1.33381
94894301	chr13:94894301:G:A	9.68935e-23	-1.72901	-0.220215	8.09908e-05	-1.86899	-0.105938
94894342	chr13:94894342:T:C	4.56673e-23	-1.34464	-1.35682	3.87441e-05	-1.35193	-1.36035
94894396	chr13:94894396:C:T	2.84311e-22	-3.35199e-10	-0.872773	0.000214446	-3.35199e-10	-1.0012
94894455	chr13:94894455:T:C	8.65577e-23	-2.06203	-3.84511e-10	8.76424e-05	-1.896	-3.84511e-10
94894513	chr13:94894513:A:G	4.0342e-23	-1.45734	-1.3681	2.03129e-05	-1.97691	-1.3811
94894847	chr13:94894847:G:A	1.70576e-22	-3.35199e-10	-1.38366	0.00014591	-3.35199e-10	-1.38627
94894953	chr13:94894953:C:T	3.08747e-22	-3.35199e-10	-0.79032	0.000230328	-3.35199e-10	-0.929761
94895275	chr13:94895275:A:C	2.46537e-22	-3.35199e-10	-1.01533	0.000203261	-3.35199e-10	-1.05477
94895437	chr13:94895437:G:A	3.88213e-23	-1.57532	-1.28855	2.2857e-05	-1.97291	-1.2671
94895708	chr13:94895708:T:C	4.43969e-23	-1.3881	-1.34157	2.14237e-05	-1.94502	-1.35974
94895729	chr13:94895729:C:T	4.32676e-23	-1.36199	-1.39345	3.66087e-05	-1.3745	-1.39448
94895745	chr13:94895745:G:A	1.71958e-22	-3.35199e-10	-1.37559	0.000144814	-3.35199e-10	-1.39381
94895776	chr13:94895776:C:T	4.61318e-23	-1.38903	-1.30231	2.21841e-05	-1.94439	-1.3255
94896076	chr13:94896076:T:A	2.70568e-22	-3.35199e-10	-0.922318	0.000222938	-3.35199e-10	-0.962371
94896310	chr13:94896310:C:T	1.89909e-22	-3.35199e-10	-1.2763	0.000159703	-3.35199e-10	-1.29595
94896386	chr13:94896386:T:C	5.20198e-23	-1.41924	-1.15197	3.02381e-05	-1.91917	-1.04099
94896419	chr13:94896419:G:A	3.69132e-23	-1.85334	-1.06094	3.57676e-05	-1.77359	-1.01863
94896551	chr13:94896551:A:G	1.15375e-22	-1.36879	-0.405861	0.000125493	-1.23407	-0.302951
94896582	chr13:94896582:G:A	5.03966e-23	-1.45695	-1.14597	3.00228e-05	-1.93849	-1.02882
94896645	chr13:94896645:A:G	1.02524e-22	-1.74586	-0.146878	0.00011349	-1.59721	-0.0403462
94896650	chr13:94896650:C:T	3.51166e-23	-1.81749	-1.14668	2.75667e-05	-1.86997	-1.18268
94896725	chr13:94896725:C:A	2.92795e-22	-3.35199e-10	-0.843368	0.000220043	-3.35199e-10	-0.97544
94896770	chr13:94896770:T:C	2.0818e-22	-3.35199e-10	-1.18444	0.000176069	-3.35199e-10	-1.19839
94896793	chr13:94896793:C:A	8.03796e-23	-1.42154	-0.714545	8.58003e-05	-1.29942	-0.617822
94896953	chr13:94896953:T:C	4.99825e-23	-1.484	-1.12717	3.02667e-05	-1.95099	-1.00822
94896974	chr13:94896974:CA:C	1.12619e-22	-1.4008	-0.398029	0.000121528	-1.27671	-0.292411
94897223	chr13:94897223:C:A	5.03772e-23	-1.47836	-1.12494	3.04462e-05	-1.94797	-1.00533
94897337	chr13:94897337:TTTAGA:T	1.0965e-22	-1.82555	-3.84511e-10	0.000102603	-1.7384	-3.84511e-10
94897373	chr13:94897373:G:A	4.91781e-23	-1.49025	-1.13715	2.98212e-05	-1.95405	-1.02
94897509	chr13:94897509:C:G	1.81643e-22	-3.35199e-10	-1.3208	0.000153769	-3.35199e-10	-1.33381
94897527	chr13:94897527:C:A	5.10096e-23	-1.46338	-1.12744	3.05841e-05	-1.94046	-1.00833
94897528	chr13:94897528:T:A	5.03552e-23	-1.46011	-1.14363	3.00486e-05	-1.93894	-1.0275
94897548	chr13:94897548:T:C	8.2532e-23	-1.38907	-0.720589	8.83601e-05	-1.26515	-0.62269
94897603	chr13:94897603:C:T	1.9384e-22	-3.35199e-10	-1.25581	0.000163331	-3.35199e-10	-1.27348
94897730	chr13:94897730:C:T	4.70672e-23	-1.53829	-1.13297	2.92794e-05	-1.97718	-1.0152
94897747	chr13:94897747:G:A	2.16655e-22	-3.35199e-10	-1.14453	0.000185338	-3.35199e-10	-1.14709
94897882	chr13:94897882:AAAAAAAAAAAG:A	1.82754e-22	-3.35199e-10	-1.3147	0.000152452	-3.35199e-10	-1.34242
94898074	chr13:94898074:T:C	2.88527e-22	-3.35199e-10	-0.858053	0.00021792	-3.35199e-10	-0.985138
94898078	chr13:94898078:T:C	5.14696e-23	-1.46852	-1.11333	3.10394e-05	-1.94322	-0.990786
94898427	chr13:94898427:T:C	5.16092e-23	-1.46299	-1.11615	3.10274e-05	-1.94036	-0.994035
94898456	chr13:94898456:C:T	5.39768e-23	-1.76572	-0.768566	4.65679e-05	-1.77923	-0.749121
94898480	chr13:94898480:G:A	4.8651e-23	-1.24391	-1.39426	2.48036e-05	-1.78463	-1.37365
94898816	chr13:94898816:C:T	4.8024e-23	-1.53558	-1.11556	2.99404e-05	-1.97555	-0.994505
94898998	chr13:94898998:A:G	4.87744e-23	-1.53257	-1.10307	3.04081e-05	-1.97409	-0.980467
94899263	chr13:94899263:G:A	1.89966e-22	-3.35199e-10	-1.276	0.000159659	-3.35199e-10	-1.29623
94899320	chr13:94899320:T:C	5.06236e-23	-1.48999	-1.10843	3.0841e-05	-1.95318	-0.987238
94899470	chr13:94899470:G:A	5.01352e-23	-1.49965	-1.10847	3.06804e-05	-1.95858	-0.98706
94899556	chr13:94899556:A:G	4.89106e-23	-1.51805	-1.11479	3.01746e-05	-1.96772	-0.994548
94899764	chr13:94899764:T:C	4.93782e-23	-1.47738	-1.14595	2.96673e-05	-1.94729	-1.03193
94899885	chr13:94899885:G:A	1.04006e-22	-0.823697	-1.0547	4.12491e-05	-1.50578	-1.14385
94899894	chr13:94899894:A:G	2.86892e-22	-3.35199e-10	-0.863734	0.000216803	-3.35199e-10	-0.990273
94899919	chr13:94899919:C:T	1.86406e-22	-3.35199e-10	-1.29492	0.000161476	-3.35199e-10	-1.28491
94900034	chr13:94900034:T:C	3.22048e-23	-1.70736	-1.34337	2.08648e-05	-2.05286	-1.27834
94900310	chr13:94900310:G:T	1.73761e-22	-3.35199e-10	-1.36516	0.000147188	-3.35199e-10	-1.37756
94900511	chr13:94900511:G:A	4.92589e-23	-1.49735	-1.1284	3.00051e-05	-1.95729	-1.0106
94900575	chr13:94900575:C:T	8.42384e-23	-2.08919	-3.84511e-10	7.32257e-05	-2.07572	-3.84511e-10
94900672	chr13:94900672:AAG:A	1.6829e-22	-3.35199e-10	-1.39715	0.000144449	-3.35199e-10	-1.39634
94900788	chr13:94900788:T:C	1.23882e-22	-1.93586	0.23235	8.84376e-05	-2.07567	0.188706
94900897	chr13:94900897:A:AC	3.76235e-22	-1.51059	0.917963	0.000473523	-1.25359	1.04453
94901246	chr13:94901246:A:T	4.57495e-23	-1.5336	-1.16606	2.73697e-05	-1.96982	-1.09
94901257	chr13:94901257:A:G	1.74974e-22	-3.35199e-10	-1.35821	0.000154372	-3.35199e-10	-1.3299
94901310	chr13:94901310:G:A	5.0674e-23	-1.4951	-1.10233	3.09938e-05	-1.95605	-0.979425
94901660	chr13:94901660:G:A	1.74957e-22	-3.35199e-10	-1.3583	0.000147992	-3.35199e-10	-1.3721
94901884	chr13:94901884:G:A	4.89247e-23	-1.52384	-1.10871	3.03314e-05	-1.97014	-0.986936
94902081	chr13:94902081:C:T	5.07947e-23	-1.85854	-0.736513	4.43152e-05	-1.86022	-0.717713
94902112	chr13:94902112:G:A	4.6588e-23	-1.63778	-1.04372	3.11488e-05	-2.02137	-0.909115
94902140	chr13:94902140:GA:G	2.29507e-22	-3.35199e-10	-1.08691	0.00019378	-3.35199e-10	-1.10254
94902235	chr13:94902235:A:T	3.05884e-22	-3.35199e-10	-0.799636	0.0002293	-3.35199e-10	-0.934234
94902339	chr13:94902339:C:T	5.1638e-23	-1.48434	-1.09425	3.14585e-05	-1.95065	-0.969942
94902570	chr13:94902570:A:G	5.00694e-23	-1.49597	-1.11346	3.05649e-05	-1.95669	-0.992725
94902633	chr13:94902633:A:G	5.90683e-23	-1.50776	-0.93639	3.70692e-05	-1.96192	-0.794558
94902912	chr13:94902912:C:A	6.81633e-22	-3.35199e-10	0.00164939	0.00054304	-3.35199e-10	-0.0720817
94903201	chr13:94903201:T:C	4.8753e-23	-1.52701	-1.10907	3.02711e-05	-1.97149	-0.987579
94903462	chr13:94903462:G:A	1.7028e-22	-3.35199e-10	-1.3854	0.000144394	-3.35199e-10	-1.39672
94903629	chr13:94903629:A:G	2.95189e-22	-3.35199e-10	-0.835227	0.000258935	-3.35199e-10	-0.812688
94903679	chr13:94903679:A:T	5.0476e-23	-1.7578	-0.843542	3.84363e-05	-1.82002	-0.900239
94903780	chr13:94903780:G:C	1.13164e-22	-1.40569	-0.388314	0.000122335	-1.28355	-0.278954
94903861	chr13:94903861:A:G	8.79616e-23	-1.79889	-0.247054	7.4651e-05	-1.92719	-0.129252
94903868	chr13:94903868:G:A	5.01719e-23	-1.48178	-1.12561	3.03357e-05	-1.94976	-1.00717
94903948	chr13:94903948:C:A	4.33648e-22	-3.35199e-10	-0.450609	0.000352817	-3.35199e-10	-0.503314
94903972	chr13:94903972:T:C	1.86296e-22	-0.0111351	-1.28437	6.02742e-05	-0.973275	-1.29708
94904173	chr13:94904173:C:T	5.24181e-23	-1.52741	-1.03617	3.27743e-05	-1.96863	-0.910991
94904193	chr13:94904193:C:T	5.19787e-23	-1.48733	-1.08468	3.17619e-05	-1.9523	-0.958699
94904596	chr13:94904596:A:C	1.78073e-22	-3.35199e-10	-1.34065	0.000156777	-3.35199e-10	-1.31444
94904844	chr13:94904844:A:G	7.7784e-23	-1.77334	-0.395565	6.52343e-05	-1.89705	-0.294229
94904992	chr13:94904992:C:T	7.01508e-23	-1.42874	-0.843455	4.52241e-05	-1.92591	-0.631728
94905297	chr13:94905297:G:C	5.95561e-23	-1.43043	-1.0055	3.70084e-05	-1.9268	-0.831323
94905301	chr13:94905301:T:C	3.76726e-22	-3.35199e-10	-0.591323	0.000318581	-3.35199e-10	-0.605387
94905473	chr13:94905473:G:A	1.67518e-22	-1.40175	-3.84511e-10	0.00014804	-1.37178	-3.84511e-10
94905583	chr13:94905583:T:C	2.78134e-22	-3.35199e-10	-0.894737	0.000220114	-3.35199e-10	-0.975119
94906206	chr13:94906206:T:C	5.27926e-23	-1.52128	-1.03519	3.41459e-05	-1.9714	-0.867225
94906234	chr13:94906234:C:T	1.85289e-22	-3.35199e-10	-1.30092	0.000156625	-3.35199e-10	-1.31541
94906318	chr13:94906318:G:A	5.32361e-22	-3.35199e-10	-0.245519	0.000449121	-3.35199e-10	-0.261972
94906422	chr13:94906422:A:G	5.46147e-23	-1.513	-1.00954	3.53499e-05	-1.96776	-0.836206
94906511	chr13:94906511:A:T	6.63624e-23	-0.992875	-1.33484	2.96747e-05	-1.62173	-1.35724
94906689	chr13:94906689:C:T	1.8734e-22	-3.35199e-10	-1.28991	0.000159594	-3.35199e-10	-1.29663
94906857	chr13:94906857:C:T	5.2064e-22	-3.35199e-10	-0.267782	0.000386695	-3.35199e-10	-0.411629
94906930	chr13:94906930:T:A	1.9094e-22	-3.35199e-10	-1.27088	0.000169482	-3.35199e-10	-1.23652
94907087	chr13:94907087:C:T	3.02062e-22	-3.35199e-10	-0.812209	0.000226949	-3.35199e-10	-0.944538
94907174	chr13:94907174:G:A	5.56107e-23	-1.48994	-1.01453	3.55517e-05	-1.95625	-0.842029
94907219	chr13:94907219:T:C	5.73662e-23	-1.47395	-0.999433	3.64829e-05	-1.94836	-0.824058
94907251	chr13:94907251:C:A	7.63051e-23	-1.81821	-0.369893	6.41805e-05	-1.93954	-0.268023
94907391	chr13:94907391:T:C	5.12574e-23	-1.5532	-1.03278	3.37463e-05	-1.98605	-0.864343
94907582	chr13:94907582:T:C	8.39187e-23	-2.09299	-3.84511e-10	7.1209e-05	-2.10365	-3.84511e-10
94907614	chr13:94907614:A:G	4.03498e-23	-1.88157	-0.943686	3.02514e-05	-1.89388	-1.06584
94907651	chr13:94907651:T:C	1.98271e-22	-3.35199e-10	-1.23321	0.000175686	-3.35199e-10	-1.20057
94907697	chr13:94907697:C:T	1.85596e-22	-3.35199e-10	-1.29927	0.000156368	-3.35199e-10	-1.31705
94907831	chr13:94907831:A:G	4.02055e-23	-1.88657	-0.942268	3.01943e-05	-1.89667	-1.06494
94908034	chr13:94908034:A:G	1.75046e-22	-0.00360743	-1.35418	5.98834e-05	-0.960724	-1.31614
94908068	chr13:94908068:C:A	4.81117e-23	-1.50908	-1.14023	3.01696e-05	-1.96502	-0.997413
94908144	chr13:94908144:G:A	4.91593e-23	-1.59801	-1.02977	3.32172e-05	-2.0052	-0.860994
94908229	chr13:94908229:A:G	8.52749e-23	-2.07696	-3.84511e-10	7.12724e-05	-2.10276	-3.84511e-10
94908237	chr13:94908237:G:T	1.93921e-22	-3.35199e-10	-1.25539	0.000164676	-3.35199e-10	-1.26528
94908329	chr13:94908329:C:T	5.26571e-23	-1.52262	-1.03642	3.40962e-05	-1.97145	-0.868633
94908398	chr13:94908398:C:T	2.91087e-22	-3.35199e-10	-0.849221	0.000220149	-3.35199e-10	-0.974962
94908523	chr13:94908523:C:T	5.02787e-23	-1.55304	-1.05222	3.29761e-05	-1.98542	-0.888066
94908565	chr13:94908565:G:A	1.68312e-22	-3.35199e-10	-1.39702	0.000144296	-3.35199e-10	-1.39739
94908850	chr13:94908850:A:G	3.13256e-22	-3.35199e-10	-0.775822	0.000247208	-3.35199e-10	-0.859033
94908914	chr13:94908914:A:G	6.88173e-22	-3.35199e-10	0.0111992	0.000547798	-3.35199e-10	-0.063358
94909071	chr13:94909071:C:G	3.78359e-23	-1.69861	-1.19098	2.93574e-05	-1.76831	-1.22141
94909131	chr13:94909131:A:T	2.07515e-22	-3.35199e-10	-1.18764	0.000176839	-3.35199e-10	-1.19403
94909443	chr13:94909443:GTTA:G	5.51021e-23	-1.48731	-1.02634	3.5087e-05	-1.95475	-0.856685
94909642	chr13:94909642:G:A	5.44616e-23	-1.47691	-1.04843	3.44234e-05	-1.94943	-0.881096
94909839	chr13:94909839:T:C	1.85596e-22	-3.35199e-10	-1.29927	0.000156368	-3.35199e-10	-1.31705
94909991	chr13:94909991:G:A	5.57315e-23	-1.48379	-1.0185	3.55155e-05	-1.95237	-0.846924
94910542	chr13:94910542:G:A	5.30804e-23	-1.48514	-1.06589	3.34874e-05	-1.95332	-0.904779
94910546	chr13:94910546:T:C	5.12658e-23	-1.51087	-1.07494	3.27331e-05	-1.96575	-0.915125
94910852	chr13:94910852:C:T	7.51112e-23	-0.814564	-1.38931	3.31858e-05	-1.49763	-1.36951
94911024	chr13:94911024:G:A	5.3104e-23	-1.505	-1.04559	3.40168e-05	-1.96309	-0.879321
94911073	chr13:94911073:T:A	6.71453e-22	-3.35199e-10	-0.0133976	0.000535203	-3.35199e-10	-0.0866184
94911141	chr13:94911141:T:C	7.57535e-23	-0.811667	-1.38369	3.38065e-05	-1.48908	-1.35953
94911271	chr13:94911271:G:T	1.58868e-22	-1.44484	-0.0099269	0.000179102	-1.3299	0.14859
94911464	chr13:94911464:G:C	5.85814e-23	-1.44042	-1.01201	3.59085e-05	-1.9298	-0.858491
94911516	chr13:94911516:C:G	8.31779e-23	-2.10186	-3.84511e-10	7.1232e-05	-2.10332	-3.84511e-10
94911697	chr13:94911697:T:C	6.07435e-23	-1.46117	-0.955008	3.79235e-05	-1.94179	-0.791902
94911745	chr13:94911745:T:C	6.27647e-23	-1.47274	-0.910713	3.97031e-05	-1.94757	-0.74026
94911755	chr13:94911755:T:C	7.20507e-23	-0.863041	-1.38243	3.28239e-05	-1.52065	-1.35745
94911777	chr13:94911777:G:A	6.05583e-23	-1.50552	-0.913715	3.89359e-05	-1.96373	-0.743613
94911831	chr13:94911831:T:C	6.38929e-23	-1.47499	-0.890647	4.06098e-05	-1.94847	-0.716789
94911892	chr13:94911892:C:T	5.48892e-23	-1.50085	-1.01668	3.5304e-05	-1.96119	-0.844083
94912357	chr13:94912357:G:A	3.49825e-23	-1.5914	-1.3766	3.31197e-05	-1.53458	-1.33456
94912538	chr13:94912538:C:T	1.05214e-22	-1.86684	-3.84511e-10	0.000109451	-1.67379	-3.84511e-10
94912539	chr13:94912539:A:G	2.8045e-22	0.498363	-1.38481	7.7917e-05	-0.622088	-1.39153
94912600	chr13:94912600:G:C	1.42287e-22	-0.814293	-0.750705	8.46011e-05	-1.36639	-0.564926
94912782	chr13:94912782:G:A	1.78097e-22	-3.35199e-10	-1.34051	0.000154406	-3.35199e-10	-1.32968
94912912	chr13:94912912:C:T	6.42362e-23	-1.45033	-0.909941	4.03278e-05	-1.93435	-0.737876
94912981	chr13:94912981:G:T	9.4305e-23	-1.72856	-0.247749	7.85983e-05	-1.87214	-0.132779
94913074	chr13:94913074:T:A	4.87315e-23	-1.57007	-1.06645	3.11886e-05	-1.98877	-0.940438
94913115	chr13:94913115:G:A	1.71193e-22	-3.35199e-10	-1.38005	0.000144652	-3.35199e-10	-1.39493
94913729	chr13:94913729:G:A	1.81864e-22	-3.35199e-10	-1.31958	0.000153912	-3.35199e-10	-1.33288
94913861	chr13:94913861:G:A	3.19395e-22	-3.35199e-10	-0.756414	0.000239051	-3.35199e-10	-0.892588
94914182	chr13:94914182:C:T	1.71161e-22	-3.35199e-10	-1.38023	0.000145955	-3.35199e-10	-1.38596
94914190	chr13:94914190:T:C	1.70349e-22	-3.35199e-10	-1.38499	0.000144325	-3.35199e-10	-1.39719
94914257	chr13:94914257:A:G	2.47868e-22	-3.35199e-10	-1.00994	0.00020933	-3.35199e-10	-1.02535
94914378	chr13:94914378:G:A	2.39549e-22	-3.35199e-10	-1.04408	0.000205024	-3.35199e-10	-1.04614
94914422	chr13:94914422:C:T	4.74944e-23	-1.54708	-1.11515	2.95158e-05	-1.97664	-1.0077
94914582	chr13:94914582:T:C	1.89511e-22	-3.35199e-10	-1.27839	0.000159655	-3.35199e-10	-1.29625
94914685	chr13:94914685:T:C	2.58387e-22	-3.35199e-10	-0.968384	0.000217809	-3.35199e-10	-0.985646
94915073	chr13:94915073:C:A	2.3923e-22	-1.54296	0.497545	0.000319524	-1.3024	0.699969
94915344	chr13:94915344:G:A	3.22217e-22	-3.35199e-10	-0.747615	0.00025341	-3.35199e-10	-0.834257
94915653	chr13:94915653:A:G	1.739e-22	-3.35199e-10	-1.36436	0.000153736	-3.35199e-10	-1.33402
94915804	chr13:94915804:G:A	1.74041e-22	-3.35199e-10	-1.36355	0.000150513	-3.35199e-10	-1.35521
94915854	chr13:94915854:A:G	2.4043e-22	-3.35199e-10	-1.04041	0.000202199	-3.35199e-10	-1.06001
94915908	chr13:94915908:A:G	2.31797e-22	-3.35199e-10	-1.07698	0.000195074	-3.35199e-10	-1.09588
94916261	chr13:94916261:G:A	1.37662e-22	-1.43861	-0.159429	0.000158993	-1.32092	0.020511
94917175	chr13:94917175:T:A	1.9569e-22	-3.35199e-10	-1.24631	0.000167108	-3.35199e-10	-1.25063
94917184	chr13:94917184:T:C	4.58494e-23	-1.55881	-1.13867	2.85355e-05	-1.98315	-1.03497
94917661	chr13:94917661:C:T	1.86271e-22	-3.35199e-10	-1.29564	0.000161713	-3.35199e-10	-1.28344
94917729	chr13:94917729:G:C	9.67248e-22	-3.35199e-10	0.351613	0.000776842	-3.35199e-10	0.285973
94918011	chr13:94918011:G:A	4.43272e-22	-3.35199e-10	-0.428657	0.00033432	-3.35199e-10	-0.557165
94918055	chr13:94918055:T:C	2.62619e-23	-1.91013	-1.34459	2.81266e-05	-1.70899	-1.32356
94918267	chr13:94918267:G:A	9.56492e-23	-1.96215	-3.84511e-10	7.43563e-05	-2.0604	-3.84511e-10
94918759	chr13:94918759:GAAACCCCGTCTCTCTA:G	4.43414e-23	-1.38526	-1.34566	2.35946e-05	-1.89821	-1.31003
94919072	chr13:94919072:T:C	1.68238e-22	-3.35199e-10	-1.39746	0.000144353	-3.35199e-10	-1.39701
94919295	chr13:94919295:T:C	1.68447e-22	-3.35199e-10	-1.39622	0.000144289	-3.35199e-10	-1.39745
94919296	chr13:94919296:G:C	1.68434e-22	-3.35199e-10	-1.3963	0.000144287	-3.35199e-10	-1.39746
94919496	chr13:94919496:C:T	5.72627e-23	-1.64066	-0.834531	5.18444e-05	-1.65904	-0.761974
94919746	chr13:94919746:T:C	1.18243e-22	-1.79732	0.047224	0.000138679	-1.59518	0.158079
94919823	chr13:94919823:T:C	3.25349e-22	-3.35199e-10	-0.737942	0.000275335	-3.35199e-10	-0.751276
94919936	chr13:94919936:A:T	7.19143e-22	-3.35199e-10	0.0552194	0.000569833	-3.35199e-10	-0.0239218
94920358	chr13:94920358:A:C	2.75769e-22	-3.35199e-10	-0.903279	0.000242134	-3.35199e-10	-0.879773
94920473	chr13:94920473:T:G	1.70309e-22	-0.01518	-1.37005	5.55993e-05	-1.01143	-1.33967
94920491	chr13:94920491:T:C	1.68273e-22	-3.35199e-10	-1.39725	0.000144285	-3.35199e-10	-1.39748
94920525	chr13:94920525:T:G	4.19333e-23	-1.42137	-1.36539	3.18033e-05	-1.52723	-1.38246
94921178	chr13:94921178:G:A	2.61646e-23	-1.99162	-1.26681	2.02835e-05	-2.10193	-1.25752
94921190	chr13:94921190:C:T	4.15538e-23	-2.10341	-0.692445	3.5368e-05	-2.07442	-0.729039
94921222	chr13:94921222:AACAG:A	7.53348e-23	-2.04655	-0.15435	7.75894e-05	-1.97975	-0.0380787
94921290	chr13:94921290:C:T	6.11693e-23	-1.93189	-0.477303	6.15537e-05	-1.78741	-0.461944
94921342	chr13:94921342:G:A	1.69964e-22	-3.35199e-10	-1.38726	0.000146391	-3.35199e-10	-1.38298
94921368	chr13:94921368:G:A	3.13985e-22	-3.35199e-10	-0.773496	0.000296008	-3.35199e-10	-0.678877
94921403	chr13:94921403:C:T	5.7697e-23	-1.92587	-0.541763	5.80944e-05	-1.77928	-0.527913
94921471	chr13:94921471:T:C	8.38554e-23	-1.9337	-0.160046	8.26881e-05	-1.7905	-0.163688
94921764	chr13:94921764:G:A	1.87698e-22	-3.35199e-10	-1.28801	0.000164333	-3.35199e-10	-1.26737
94921994	chr13:94921994:CCA:C	8.51789e-23	-1.55941	-0.518681	9.45605e-05	-1.45727	-0.362751
94922020	chr13:94922020:C:G	1.85406e-22	-3.35199e-10	-1.30029	0.000157176	-3.35199e-10	-1.3119
94922164	chr13:94922164:T:C	6.84979e-23	-1.82416	-0.471882	5.72228e-05	-1.94741	-0.374898
94922431	chr13:94922431:T:C	2.06756e-23	-2.10364	-1.39025	1.81865e-05	-2.08484	-1.38374
94922540	chr13:94922540:G:C	2.08965e-22	-3.35199e-10	-1.18068	0.000174332	-3.35199e-10	-1.2083
94922746	chr13:94922746:C:T	6.92255e-23	-1.69221	-0.593262	6.13353e-05	-1.70631	-0.546597
94922771	chr13:94922771:C:T	3.45819e-23	-2.10215	-0.877356	2.95032e-05	-2.05672	-0.92805
94922860	chr13:94922860:G:A	1.6974e-22	-3.35199e-10	-1.38858	0.000145249	-3.35199e-10	-1.39081
94923413	chr13:94923413:A:G	2.48872e-22	-3.35199e-10	-1.0059	0.000205702	-3.35199e-10	-1.04283
94923471	chr13:94923471:A:G	1.26965e-22	-1.45825	-0.220687	0.000140068	-1.35212	-0.0750126
94923632	chr13:94923632:C:T	9.67516e-23	-0.580979	-1.36972	3.88033e-05	-1.37162	-1.33914
94924369	chr13:94924369:A:T	2.16619e-22	-3.35199e-10	-1.1447	0.000180295	-3.35199e-10	-1.17467
94924377	chr13:94924377:T:C	1.75876e-22	-3.35199e-10	-1.35306	0.000156312	-3.35199e-10	-1.31741
94924486	chr13:94924486:T:C	8.07598e-23	-1.97013	-0.161231	7.20383e-05	-2.04851	-0.0435579
94925119	chr13:94925119:C:T	2.49647e-22	-3.35199e-10	-1.00279	0.00021061	-3.35199e-10	-1.01926
94925301	chr13:94925301:A:G	3.82834e-23	-2.01256	-0.865269	3.88355e-05	-1.8874	-0.822532
94925472	chr13:94925472:G:A	7.86385e-22	-3.35199e-10	0.144605	0.000663149	-3.35199e-10	0.127735
94925646	chr13:94925646:G:A	1.82883e-22	-3.35199e-10	-1.314	0.000154167	-3.35199e-10	-1.33123
94925677	chr13:94925677:T:C	3.42168e-22	-3.35199e-10	-0.687538	0.000302528	-3.35199e-10	-0.657092
94925708	chr13:94925708:G:A	2.44868e-23	-1.93779	-1.38692	1.91702e-05	-2.0217	-1.39421
94926022	chr13:94926022:G:A	2.6105e-22	-3.35199e-10	-0.958131	0.000227717	-3.35199e-10	-0.941161
94926330	chr13:94926330:G:A	4.07848e-23	-1.4301	-1.38443	3.83964e-05	-1.32967	-1.39163
94926351	chr13:94926351:C:G	6.85897e-23	-2.09652	-0.198184	5.69785e-05	-2.09936	-0.227233
94926384	chr13:94926384:C:T	7.84839e-22	-0.885213	1.02785	0.00100362	-0.825139	1.36724
94926583	chr13:94926583:C:T	1.98353e-22	-3.35199e-10	-1.23279	0.000172073	-3.35199e-10	-1.22135
94926730	chr13:94926730:G:A	1.77098e-22	-3.35199e-10	-1.34614	0.000149632	-3.35199e-10	-1.36109
94927072	chr13:94927072:C:G	5.99941e-22	-3.35199e-10	-0.12601	0.000471825	-3.35199e-10	-0.212655
94927344	chr13:94927344:T:C	2.67713e-22	-3.35199e-10	-0.932925	0.00023226	-3.35199e-10	-0.921406
94927419	chr13:94927419:C:T	4.19939e-23	-1.96947	-0.815842	4.744e-05	-1.81301	-0.696789
94927692	chr13:94927692:C:T	1.88325e-21	-1.95522	2.97313	0.00229877	-1.86135	3.23222
94927699	chr13:94927699:A:T	9.93816e-23	-1.92387	-3.84511e-10	7.31381e-05	-2.07691	-3.84511e-10
94927942	chr13:94927942:G:A	5.48594e-23	-2.03293	-0.485138	4.95228e-05	-1.95704	-0.509793
94927962	chr13:94927962:T:C	1.72164e-22	-1.85744	0.483043	0.000153989	-1.78039	0.448012
94928006	chr13:94928006:T:G	3.53465e-23	-2.09591	-0.861731	2.86597e-05	-2.10349	-0.910286
94928304	chr13:94928304:T:C	3.93563e-21	1.75498	-3.84511e-10	0.0012334	0.748262	-3.84511e-10
94928986	chr13:94928986:C:T	2.6578e-22	-3.35199e-10	-0.940171	0.000213297	-3.35199e-10	-1.00658
94929349	chr13:94929349:G:A	6.50552e-22	-2.04963	2.00461	0.000677738	-2.0045	2.154
94929634	chr13:94929634:A:G	2.86241e-23	-1.86674	-1.30186	2.77458e-05	-1.78158	-1.2646
94929668	chr13:94929668:T:C	1.35231e-22	-1.17369	-0.442172	0.000112557	-1.26969	-0.376113
94929682	chr13:94929682:G:A	1.73786e-21	1.82551	-0.887946	0.00103599	1.47376	-0.899908
94929760	chr13:94929760:C:T	4.03532e-23	-1.90786	-0.917309	4.08968e-05	-1.76456	-0.893654
94929885	chr13:94929885:C:T	5.00549e-23	-2.09709	-0.512634	4.65645e-05	-2.04284	-0.485588
94930101	chr13:94930101:C:T	3.16986e-23	-1.67103	-1.39554	4.1884e-05	-1.24441	-1.38995
94930167	chr13:94930167:A:G	2.42114e-22	-3.35199e-10	-1.03343	0.000202747	-3.35199e-10	-1.05731
94930532	chr13:94930532:T:C	2.32904e-22	-3.35199e-10	-1.07221	0.000208468	-3.35199e-10	-1.02948
94930559	chr13:94930559:T:C	3.71739e-22	-3.35199e-10	-0.604648	0.000341304	-3.35199e-10	-0.536492
94930597	chr13:94930597:T:A	5.31532e-23	-1.15242	-1.39724	3.51124e-05	-1.41445	-1.39626
94930680	chr13:94930680:T:C	3.18209e-23	-2.00259	-1.06013	2.36277e-05	-2.10287	-1.10397
94931171	chr13:94931171:G:A	1.68326e-22	-3.35199e-10	-1.39694	0.000144363	-3.35199e-10	-1.39693
94931182	chr13:94931182:C:T	1.68521e-22	-3.35199e-10	-1.39578	0.000144332	-3.35199e-10	-1.39715
94931875	chr13:94931875:C:T	9.4068e-22	1.61989	-1.29612	0.000553792	1.26935	-1.32182
94932339	chr13:94932339:T:C	5.76976e-23	-1.12787	-1.33976	3.75292e-05	-1.39394	-1.3502
94932490	chr13:94932490:C:T	1.72483e-22	-3.35199e-10	-1.37254	0.000149715	-3.35199e-10	-1.36053
94932498	chr13:94932498:G:A	2.39957e-23	-1.95774	-1.38723	2.24667e-05	-1.89179	-1.36544
94932569	chr13:94932569:A:G	2.22143e-23	-2.10361	-1.31849	1.93259e-05	-2.08894	-1.31888
94933291	chr13:94933291:C:G	2.37011e-23	-2.01653	-1.34079	2.08284e-05	-2.01629	-1.31665
94933307	chr13:94933307:T:G	6.68601e-23	-1.08805	-1.23219	5.53071e-05	-1.16899	-1.18737
94933335	chr13:94933335:C:T	5.37347e-23	-2.07395	-0.464835	4.76175e-05	-2.01477	-0.49129
94933560	chr13:94933560:T:A	1.37261e-22	-1.60095	-3.84511e-10	0.000150151	-1.35762	-3.84511e-10
94933956	chr13:94933956:C:T	1.33576e-21	1.70174	-1.02732	0.000812006	1.37825	-1.04801
94934327	chr13:94934327:T:C	8.10948e-23	-1.05144	-1.07579	6.78217e-05	-1.12686	-1.02553
94934735	chr13:94934735:T:C	6.89321e-23	-1.17558	-1.11414	5.73396e-05	-1.25654	-1.06373
94934737	chr13:94934737:A:G	7.62854e-22	1.36314	-1.24891	0.000452149	1.02588	-1.28113
94934819	chr13:94934819:A:G	2.6481e-23	-1.90192	-1.34449	1.87195e-05	-2.08141	-1.35829
94934861	chr13:94934861:G:A	1.71697e-22	-3.35199e-10	-1.37711	0.000145287	-3.35199e-10	-1.39056
94935157	chr13:94935157:A:C	2.23209e-23	-2.03095	-1.38637	2.50992e-05	-1.74953	-1.3969
94935393	chr13:94935393:A:G	2.50163e-23	-1.90809	-1.39522	2.5397e-05	-1.73716	-1.39747
94935490	chr13:94935490:G:A	7.27106e-22	1.30798	-1.24175	0.000439081	0.982446	-1.26703
94935571	chr13:94935571:A:T	2.31841e-22	-3.35199e-10	-1.07679	0.000203366	-3.35199e-10	-1.05426
94935785	chr13:94935785:C:T	4.6452e-23	-1.47247	-1.21195	7.21983e-05	-0.822026	-1.26782
94936196	chr13:94936196:G:T	2.67777e-22	-3.35199e-10	-0.932687	0.000220621	-3.35199e-10	-0.97282
94936291	chr13:94936291:T:C	1.09865e-22	-0.499203	-1.32438	0.000128093	-0.203581	-1.31292
94936306	chr13:94936306:A:C	2.84549e-22	-3.35199e-10	-0.871935	0.000247214	-3.35199e-10	-0.859011
94936437	chr13:94936437:A:C	1.25183e-22	-1.69307	-3.84511e-10	0.000100979	-1.75435	-3.84511e-10
94936523	chr13:94936523:C:T	3.13579e-22	-3.35199e-10	-0.77479	0.00024631	-3.35199e-10	-0.862674
94936684	chr13:94936684:C:CA	4.30264e-23	-2.10042	-0.660603	3.74189e-05	-1.91807	-0.829019
94936772	chr13:94936772:G:A	5.34143e-22	-2.03557	1.79339	0.000556045	-1.98519	1.93678
94937293	chr13:94937293:T:C	3.67398e-23	-2.05603	-0.862952	3.24341e-05	-1.98668	-0.903369
94937317	chr13:94937317:T:C	2.9549e-23	-2.10153	-1.03526	2.45325e-05	-2.02636	-1.14291
94937618	chr13:94937618:T:C	2.78429e-22	-3.35199e-10	-0.893679	0.000223787	-3.35199e-10	-0.958568
94937737	chr13:94937737:A:G	1.77857e-22	-3.35199e-10	-1.34186	0.000148786	-3.35199e-10	-1.36675
94937774	chr13:94937774:G:T	1.93127e-22	-3.35199e-10	-1.25949	0.000162807	-3.35199e-10	-1.2767
94937977	chr13:94937977:G:A	1.16005e-22	-1.76921	-3.84511e-10	9.8394e-05	-1.78028	-3.84511e-10
94938410	chr13:94938410:T:TCTG	3.88985e-22	-3.35199e-10	-0.5593	0.000314262	-3.35199e-10	-0.619036
94938438	chr13:94938438:G:A	5.57128e-22	1.08117	-1.28121	0.000345631	0.77109	-1.29498
94939126	chr13:94939126:A:C	1.93613e-22	-3.35199e-10	-1.25698	0.000162265	-3.35199e-10	-1.28003
94939438	chr13:94939438:GA:G	8.94064e-22	-3.35199e-10	0.272936	0.000674041	-3.35199e-10	0.144026
94939890	chr13:94939890:T:C	2.38495e-23	-2.06329	-1.28779	2.0691e-05	-2.05227	-1.2873
94940253	chr13:94940253:A:G	2.61932e-22	-3.35199e-10	-0.954756	0.000215118	-3.35199e-10	-0.998077
94940427	chr13:94940427:A:G	2.34397e-23	-2.06651	-1.3019	2.58868e-05	-1.79371	-1.32182
94940486	chr13:94940486:A:G	6.19924e-23	-1.58379	-0.812038	6.65031e-05	-1.29112	-0.880894
94940552	chr13:94940552:G:A	8.8901e-23	-0.640646	-1.39467	7.48608e-05	-0.658363	-1.39527
94941071	chr13:94941071:G:A	2.25574e-22	-3.35199e-10	-1.10419	0.000183814	-3.35199e-10	-1.15534
94941298	chr13:94941298:T:G	2.68403e-23	-1.83736	-1.39557	2.13501e-05	-1.91236	-1.39584
94941446	chr13:94941446:C:T	1.07498e-22	-0.538869	-1.3065	9.09968e-05	-0.541821	-1.31662
94941749	chr13:94941749:G:A	8.87245e-22	-3.35199e-10	0.265279	0.000668046	-3.35199e-10	0.135093
94941769	chr13:94941769:T:G	3.13981e-23	-1.71652	-1.35958	2.67239e-05	-1.72703	-1.35668
94941798	chr13:94941798:G:T	2.069e-22	-3.35199e-10	-1.19061	0.000184527	-3.35199e-10	-1.15147
94942368	chr13:94942368:T:C	6.39061e-23	-1.53883	-0.826594	7.06203e-05	-1.23657	-0.875379
94942644	chr13:94942644:T:A	2.0814e-22	-3.35199e-10	-1.18463	0.000174693	-3.35199e-10	-1.20623
94942868	chr13:94942868:T:C	2.12724e-23	-2.06796	-1.39747	1.84607e-05	-2.05659	-1.39702
94942962	chr13:94942962:A:G	2.03348e-22	-3.35199e-10	-1.20792	0.000176465	-3.35199e-10	-1.19614
94943306	chr13:94943306:G:A	2.80686e-22	-3.35199e-10	-0.885604	0.000230076	-3.35199e-10	-0.930854
94943344	chr13:94943344:C:A	2.24797e-23	-2.05822	-1.35201	1.96587e-05	-2.04515	-1.3456
94943937	chr13:94943937:G:C	2.52772e-22	-3.35199e-10	-0.990354	0.000224547	-3.35199e-10	-0.955177
94943968	chr13:94943968:C:T	5.44451e-23	-1.62739	-0.898258	5.27846e-05	-1.39553	-1.00752
94944016	chr13:94944016:C:T	2.64626e-23	-1.86353	-1.38358	2.10588e-05	-1.94125	-1.3807
94944177	chr13:94944177:C:A	3.11592e-22	-3.35199e-10	-0.781148	0.000261789	-3.35199e-10	-0.801726
94944452	chr13:94944452:A:G	2.61034e-22	-3.35199e-10	-0.958191	0.000218301	-3.35199e-10	-0.983389
94944863	chr13:94944863:T:C	1.78713e-22	-3.35199e-10	-1.33706	0.000153857	-3.35199e-10	-1.33324
94944877	chr13:94944877:C:A	6.35473e-23	-1.69397	-0.677084	5.9024e-05	-1.48208	-0.809244
94944976	chr13:94944976:T:C	7.76089e-23	-1.53295	-0.638209	7.41952e-05	-1.28531	-0.777255
94945232	chr13:94945232:G:A	2.20621e-22	-3.35199e-10	-1.12639	0.000200714	-3.35199e-10	-1.06738
94945314	chr13:94945314:G:C	1.91074e-22	-3.35199e-10	-1.27018	0.000163817	-3.35199e-10	-1.27051
94945409	chr13:94945409:C:T	5.48747e-23	-1.87068	-0.647105	4.3813e-05	-1.78325	-0.806082
94945450	chr13:94945450:T:C	2.38149e-23	-1.9803	-1.37224	2.73585e-05	-1.67778	-1.38245
94945598	chr13:94945598:G:A	4.37119e-22	-0.442636	-3.84511e-10	0.000412678	-0.346598	-3.84511e-10
94945945	chr13:94945945:G:C	6.887e-22	-3.35199e-10	0.011965	0.000500169	-3.35199e-10	-0.154318
94946014	chr13:94946014:G:A	1.86212e-22	-3.35199e-10	-1.29595	0.000154677	-3.35199e-10	-1.32793
94946064	chr13:94946064:C:A	4.35115e-23	-2.0834	-0.666415	4.32311e-05	-2.06177	-0.540931
94946164	chr13:94946164:C:G	2.15505e-22	-3.35199e-10	-1.14986	0.00018587	-3.35199e-10	-1.14421
94946319	chr13:94946319:G:A	7.51274e-22	-3.35199e-10	0.0989297	0.000699568	-3.35199e-10	0.181198
94946485	chr13:94946485:T:A	5.89061e-23	-2.10354	-0.34336	5.24032e-05	-2.01436	-0.395933
94946503	chr13:94946503:G:T	1.86586e-22	-0.401487	-0.89246	0.000188316	-0.305322	-0.825819
94946678	chr13:94946678:T:C	7.08898e-22	-3.35199e-10	0.0408707	0.000653105	-3.35199e-10	0.112474
94946682	chr13:94946682:T:C	2.66264e-23	-2.09734	-1.1436	2.20059e-05	-2.10332	-1.17463
94946909	chr13:94946909:A:G	2.60373e-23	-2.10351	-1.1598	2.18473e-05	-2.09624	-1.18895
94947037	chr13:94947037:G:A	1.82413e-22	-0.308266	-1.0083	0.000178319	-0.205205	-0.980487
94947227	chr13:94947227:C:T	1.9636e-22	-0.347428	-0.895465	0.000192959	-0.244716	-0.86207
94947284	chr13:94947284:T:C	2.09776e-23	-2.10199	-1.37739	1.82591e-05	-2.10029	-1.36431
94947471	chr13:94947471:C:T	4.43289e-23	-1.38565	-1.34555	3.73732e-05	-1.39527	-1.35304
94947750	chr13:94947750:G:A	1.76965e-22	-3.35199e-10	-1.34689	0.000151393	-3.35199e-10	-1.34939
94947828	chr13:94947828:A:G	2.24726e-23	-2.0351	-1.37544	2.02137e-05	-1.97325	-1.38965
94947831	chr13:94947831:A:G	2.93584e-23	-2.07474	-1.06852	2.83419e-05	-2.04236	-0.982559
94947891	chr13:94947891:A:G	1.89632e-22	-3.35199e-10	-1.27776	0.000167061	-3.35199e-10	-1.2509
94948260	chr13:94948260:A:G	2.26639e-23	-2.03142	-1.37065	2.06112e-05	-1.97154	-1.37189
94948542	chr13:94948542:A:G	2.11863e-22	-3.35199e-10	-1.1669	0.000186961	-3.35199e-10	-1.13836
94948890	chr13:94948890:T:C	1.25382e-22	-1.69148	-3.84511e-10	0.00010048	-1.7593	-3.84511e-10
94948891	chr13:94948891:C:T	6.71331e-23	-1.90753	-0.408634	5.67058e-05	-1.80686	-0.524532
94949294	chr13:94949294:T:C	1.70878e-22	-3.35199e-10	-1.38189	0.000145765	-3.35199e-10	-1.38727
94949306	chr13:94949306:A:C	3.3151e-23	-1.663	-1.35877	3.35489e-05	-1.51669	-1.33957
94949491	chr13:94949491:C:T	2.09779e-22	-3.35199e-10	-1.17679	0.000170712	-3.35199e-10	-1.22929
94949755	chr13:94949755:G:C	2.17009e-22	-3.35199e-10	-1.1429	0.000191447	-3.35199e-10	-1.11465
94949893	chr13:94949893:A:T	2.3008e-23	-2.0125	-1.3745	1.99088e-05	-2.01214	-1.36596
94949904	chr13:94949904:G:A	2.37878e-23	-1.95622	-1.39745	2.01233e-05	-1.97037	-1.39701
94949944	chr13:94949944:G:C	2.29524e-23	-2.01397	-1.37545	1.98521e-05	-2.01367	-1.36728
94949947	chr13:94949947:G:C	2.2716e-23	-2.02432	-1.37545	1.96478e-05	-2.02402	-1.36728
94949994	chr13:94949994:G:T	2.08182e-22	-3.35199e-10	-1.18443	0.00018245	-3.35199e-10	-1.16279
94950101	chr13:94950101:T:C	4.73516e-21	-3.35199e-10	1.93993	0.00498114	-3.35199e-10	2.14415
94950326	chr13:94950326:C:T	5.68217e-23	-1.60052	-0.882402	5.51859e-05	-1.43691	-0.921646
94950345	chr13:94950345:C:T	5.97078e-23	-1.20364	-1.22974	4.93613e-05	-1.24678	-1.22331
94950379	chr13:94950379:T:G	2.29632e-23	-2.01499	-1.37396	1.98795e-05	-2.01376	-1.36582
94950641	chr13:94950641:G:C	9.02954e-22	-3.35199e-10	0.28283	0.000834849	-3.35199e-10	0.357986
94950718	chr13:94950718:G:T	2.67952e-23	-2.10033	-1.13428	2.22293e-05	-2.10197	-1.16588
94950879	chr13:94950879:G:C	2.12811e-22	-0.252244	-0.910193	0.000209375	-0.145835	-0.879301
94950977	chr13:94950977:C:T	8.66257e-23	-2.06125	-3.84511e-10	7.222e-05	-2.08955	-3.84511e-10
94951081	chr13:94951081:CCAAAGTGTG:C	3.42937e-22	-2.10289	1.41759	0.000334687	-2.07955	1.52349
94951141	chr13:94951141:A:AC	3.97468e-23	-2.0188	-0.821511	3.70474e-05	-1.95662	-0.800447
94951368	chr13:94951368:G:A	5.02301e-23	-1.5326	-1.07363	5.00677e-05	-1.359	-1.09689
94951621	chr13:94951621:A:G	3.33337e-23	-1.70578	-1.31049	3.28397e-05	-1.56566	-1.31196
94951850	chr13:94951850:A:G	2.63298e-23	-1.99584	-1.2563	2.31225e-05	-1.99211	-1.23635
94952084	chr13:94952084:A:T	3.25716e-22	-0.333649	-0.403168	0.00032399	-0.242628	-0.345923
94952358	chr13:94952358:T:C	9.72752e-22	-3.35199e-10	0.357288	0.000899898	-3.35199e-10	0.433017
94952376	chr13:94952376:G:A	2.36188e-22	-0.314465	-0.74375	0.000233602	-0.207735	-0.707911
94952483	chr13:94952483:C:T	4.86879e-22	-3.35199e-10	-0.334826	0.000367195	-3.35199e-10	-0.46337
94952489	chr13:94952489:T:C	8.72524e-22	-3.35199e-10	0.248548	0.000804747	-3.35199e-10	0.321264
94952556	chr13:94952556:C:T	1.95218e-22	-3.35199e-10	-1.24872	0.000172256	-3.35199e-10	-1.22028
94952811	chr13:94952811:A:G	9.91698e-22	-3.35199e-10	0.376578	0.000922064	-3.35199e-10	0.457351
94952860	chr13:94952860:T:G	1.93491e-22	-3.35199e-10	-1.25761	0.000170498	-3.35199e-10	-1.23054
94952919	chr13:94952919:C:T	1.16905e-22	-0.386889	-1.37459	0.000111971	-0.286889	-1.36413
94953506	chr13:94953506:A:G	1.01133e-21	-3.35199e-10	0.396179	0.000928786	-3.35199e-10	0.464614
94953544	chr13:94953544:C:T	4.01554e-23	-1.4387	-1.39139	4.16777e-05	-1.24987	-1.38942
94953664	chr13:94953664:G:A	1.72295e-22	-3.35199e-10	-1.37363	0.000149441	-3.35199e-10	-1.36236
94953862	chr13:94953862:A:C	1.5326e-22	-1.49071	-3.84511e-10	0.000143895	-1.40018	-3.84511e-10
94954184	chr13:94954184:G:A	2.72731e-22	-3.35199e-10	-0.914354	0.000230839	-3.35199e-10	-0.927544
94954496	chr13:94954496:G:A	2.23798e-22	-3.35199e-10	-1.1121	0.000193228	-3.35199e-10	-1.1054
94954550	chr13:94954550:A:G	2.29075e-23	-2.02338	-1.368	1.94805e-05	-2.02676	-1.37309
94954928	chr13:94954928:G:A	1.45996e-22	-2.00407	0.464808	0.000129606	-2.00093	0.496171
94955107	chr13:94955107:A:G	9.92721e-21	2.68019	-3.84511e-10	0.00746083	2.54816	-3.84511e-10
94955108	chr13:94955108:A:C	1.23393e-22	-1.26883	-0.438635	0.000127042	-1.06215	-0.462592
94955309	chr13:94955309:A:T	2.10195e-22	-0.276985	-0.897823	0.000207375	-0.169904	-0.864834
94955367	chr13:94955367:G:A	3.2703e-23	-2.0991	-0.936275	3.17453e-05	-1.96834	-0.943175
94955504	chr13:94955504:T:G	2.05942e-22	-3.35199e-10	-1.19525	0.00018224	-3.35199e-10	-1.16394
94955633	chr13:94955633:T:C	2.11631e-22	-3.35199e-10	-1.168	0.000185616	-3.35199e-10	-1.14558
94955671	chr13:94955671:G:GT	9.99965e-22	-3.35199e-10	0.384879	0.000880819	-3.35199e-10	0.411588
94955692	chr13:94955692:A:G	2.62015e-23	-1.98452	-1.27251	2.29979e-05	-1.97942	-1.25444
94955728	chr13:94955728:T:C	2.10636e-22	-3.35199e-10	-1.17271	0.00018476	-3.35199e-10	-1.15021
94956152	chr13:94956152:C:T	2.67678e-23	-2.03352	-1.20212	2.28271e-05	-2.03106	-1.21026
94956274	chr13:94956274:A:G	3.16685e-23	-1.94553	-1.12198	2.85838e-05	-1.92354	-1.09288
94956981	chr13:94956981:A:T	5.34509e-23	-2.0704	-0.473678	4.33526e-05	-2.08577	-0.514124
94957010	chr13:94957010:G:A	3.42573e-22	-2.10363	1.41728	0.000332272	-2.08652	1.52321
94957072	chr13:94957072:A:G	5.79632e-23	-1.57081	-0.892222	4.85486e-05	-1.55075	-0.935952
94957229	chr13:94957229:G:C	1.1818e-21	-3.35199e-10	0.551952	0.0010919	-3.35199e-10	0.626413
94957338	chr13:94957338:C:T	4.49837e-23	-2.00725	-0.709296	3.77724e-05	-1.94074	-0.796946
94957877	chr13:94957877:C:T	2.25135e-23	-2.08559	-1.32314	1.92562e-05	-2.08586	-1.32557
94958217	chr13:94958217:C:T	6.87285e-23	-2.03965	-0.253023	5.66199e-05	-2.03577	-0.297129
94958485	chr13:94958485:C:T	4.80458e-22	-2.08239	1.73428	0.000459212	-2.10338	1.86363
94958523	chr13:94958523:CA:C	1.16569e-21	-3.35199e-10	0.538226	0.000813746	-3.35199e-10	0.332384
94958536	chr13:94958536:G:A	9.24095e-22	-3.35199e-10	0.305974	0.000657957	-3.35199e-10	0.119875
94958573	chr13:94958573:C:T	6.28293e-23	-1.84136	-0.541063	4.91373e-05	-1.85941	-0.615235
94958577	chr13:94958577:C:T	2.79949e-22	-3.35199e-10	-0.888233	0.00024777	-3.35199e-10	-0.856763
94958781	chr13:94958781:G:A	3.76807e-21	-3.35199e-10	1.71148	0.00262787	-3.35199e-10	1.50466
94959845	chr13:94959845:G:A	9.10276e-23	-2.01168	-3.84511e-10	7.19887e-05	-2.09275	-3.84511e-10
94959848	chr13:94959848:G:A	4.06683e-23	-1.70866	-1.10873	3.81951e-05	-1.61631	-1.11025
94959920	chr13:94959920:T:A	8.35405e-23	-2.09751	-3.84511e-10	7.31548e-05	-2.07669	-3.84511e-10
94960091	chr13:94960091:G:A	1.69285e-22	-3.35199e-10	-1.39126	0.000144756	-3.35199e-10	-1.39421
94960115	chr13:94960115:G:A	1.17869e-22	-0.359451	-1.39381	0.000223321	0.434753	-1.39541
94960363	chr13:94960363:A:C	2.08502e-23	-2.10295	-1.38253	1.79326e-05	-2.10057	-1.38207
94960464	chr13:94960464:C:T	1.43351e-22	-1.55755	-3.84511e-10	0.000109769	-1.67089	-3.84511e-10
94960658	chr13:94960658:G:A	2.13417e-23	-2.10058	-1.36159	1.83756e-05	-2.09629	-1.36196
94960723	chr13:94960723:T:C	2.76483e-23	-1.80824	-1.39504	3.00104e-05	-1.57279	-1.39493
94960875	chr13:94960875:A:G	3.8272e-22	-3.35199e-10	-0.575538	0.000304778	-3.35199e-10	-0.649679
94960901	chr13:94960901:C:T	2.13289e-23	-2.09914	-1.36364	1.93867e-05	-2.05703	-1.34764
94960966	chr13:94960966:A:G	1.88554e-22	-3.35199e-10	-1.28346	0.000156915	-3.35199e-10	-1.31356
94961301	chr13:94961301:G:C	2.48703e-22	-1.00658	-3.84511e-10	0.00025497	-0.828118	-3.84511e-10
94961370	chr13:94961370:T:C	1.80111e-22	-3.35199e-10	-1.32927	0.000150505	-3.35199e-10	-1.35527
94961517	chr13:94961517:G:T	1.74875e-22	-3.35199e-10	-1.35877	0.000147072	-3.35199e-10	-1.37835
94961696	chr13:94961696:C:T	7.32503e-23	-0.832161	-1.3968	7.69368e-05	-0.635787	-1.39049
94961705	chr13:94961705:T:C	2.09928e-22	-3.35199e-10	-1.17608	0.000186035	-3.35199e-10	-1.14333
94961898	chr13:94961898:A:G	2.52923e-23	-1.8949	-1.39744	2.52964e-05	-1.74173	-1.39687
94961950	chr13:94961950:G:A	1.12373e-22	-1.80101	-3.84511e-10	0.000110477	-1.66446	-3.84511e-10
94962120	chr13:94962120:A:G	2.21655e-23	-2.09627	-1.32804	1.93199e-05	-2.05285	-1.35528
94962274	chr13:94962274:T:G	3.9246e-23	-2.06869	-0.784307	3.52575e-05	-2.10001	-0.706576
94962382	chr13:94962382:C:T	2.20326e-23	-2.08586	-1.34445	1.97308e-05	-2.03781	-1.34928
94962451	chr13:94962451:A:G	1.68242e-22	-3.35199e-10	-1.39744	0.000144721	-3.35199e-10	-1.39446
94962828	chr13:94962828:A:G	2.16388e-22	-3.35199e-10	-1.14577	0.000174474	-3.35199e-10	-1.20749
94962867	chr13:94962867:G:A	2.47854e-23	-1.91513	-1.39745	2.46211e-05	-1.76872	-1.39694
94962880	chr13:94962880:C:T	8.44854e-23	-0.699047	-1.38722	0.000144557	-0.00206571	-1.39352
94962988	chr13:94962988:C:T	2.54621e-23	-1.88822	-1.39743	2.55331e-05	-1.73244	-1.39685
94963163	chr13:94963163:G:A	2.58941e-23	-1.8714	-1.39743	2.60872e-05	-1.711	-1.39682
94963259	chr13:94963259:G:A	1.83516e-22	-3.35199e-10	-1.31054	0.000152736	-3.35199e-10	-1.34055
94963396	chr13:94963396:G:A	1.7714e-22	-3.35199e-10	-1.3459	0.000148483	-3.35199e-10	-1.36879
94963521	chr13:94963521:T:G	3.27312e-23	-1.82907	-1.20544	3.14335e-05	-1.70985	-1.21154
94963540	chr13:94963540:AC:A	2.74197e-22	-3.35199e-10	-0.908995	0.000226146	-3.35199e-10	-0.948083
94963848	chr13:94963848:C:T	1.83937e-22	-3.35199e-10	-1.30825	0.000153085	-3.35199e-10	-1.33827
94964070	chr13:94964070:C:T	3.13047e-21	2.00737	-0.481274	0.00574129	2.87236	-0.586186
94964357	chr13:94964357:G:A	1.35597e-22	-0.23013	-1.38303	0.000216847	0.375574	-1.36565
94964411	chr13:94964411:C:T	8.31406e-23	-2.10231	-3.84511e-10	7.26401e-05	-2.08375	-3.84511e-10
94964499	chr13:94964499:CACAAT:C	2.52564e-23	-1.89737	-1.39639	2.52057e-05	-1.74494	-1.39725
94964828	chr13:94964828:A:G	9.39622e-23	-1.97995	-3.84511e-10	7.77552e-05	-2.0157	-3.84511e-10
94964850	chr13:94964850:AAAAT:A	2.44157e-23	-1.93871	-1.3889	2.41534e-05	-1.79959	-1.38525
94964877	chr13:94964877:T:TA	5.34299e-23	-1.29403	-1.25044	5.81411e-05	-1.00385	-1.30254
94964983	chr13:94964983:C:T	2.54562e-23	-1.88846	-1.39743	2.55184e-05	-1.73304	-1.39682
94965085	chr13:94965085:T:C	7.50266e-23	-0.810253	-1.39475	7.74818e-05	-0.621749	-1.39747
94965156	chr13:94965156:A:C	2.7468e-23	-1.82634	-1.38348	2.96675e-05	-1.59592	-1.3833
94965161	chr13:94965161:T:C	5.6848e-23	-1.08514	-1.39732	5.73643e-05	-0.927244	-1.3926
94965336	chr13:94965336:T:G	1.05268e-22	-1.86634	-3.84511e-10	9.57897e-05	-1.80711	-3.84511e-10
94965338	chr13:94965338:T:G	4.06609e-22	0.675689	-1.19068	0.00101428	1.73233	-1.17967
94965340	chr13:94965340:T:G	4.08589e-22	0.689208	-1.19934	0.00100787	1.73676	-1.19043
94965589	chr13:94965589:C:T	1.73641e-22	-3.35199e-10	-1.36585	0.000152974	-3.35199e-10	-1.339
94965896	chr13:94965896:C:A	2.87515e-22	0.439561	-1.30113	0.000693356	1.46004	-1.28776
94965915	chr13:94965915:G:A	5.82654e-23	-1.06076	-1.39707	5.87857e-05	-0.903841	-1.39152
94966070	chr13:94966070:C:A	8.53253e-23	-2.07637	-3.84511e-10	8.36263e-05	-1.94291	-3.84511e-10
94967355	chr13:94967355:A:G	1.69029e-22	-3.35199e-10	-1.39277	0.000144314	-3.35199e-10	-1.39727
94967431	chr13:94967431:G:T	2.30329e-22	-3.35199e-10	-1.08333	0.000189243	-3.35199e-10	-1.12623
94967660	chr13:94967660:G:A	1.78234e-22	-3.35199e-10	-1.33974	0.000156558	-3.35199e-10	-1.31584
94967968	chr13:94967968:G:T	5.26693e-22	-3.35199e-10	-0.256223	0.000477483	-3.35199e-10	-0.200735
94968130	chr13:94968130:T:C	2.2824e-22	-3.35199e-10	-1.09244	0.000187659	-3.35199e-10	-1.13464
94968181	chr13:94968181:G:A	1.72693e-22	-3.35199e-10	-1.37132	0.000147864	-3.35199e-10	-1.37297
94968447	chr13:94968447:G:T	2.30421e-22	-3.35199e-10	-1.08294	0.000189347	-3.35199e-10	-1.12568
94968467	chr13:94968467:C:T	5.37346e-23	-1.49752	-1.04126	4.74024e-05	-1.42355	-1.08704
94968697	chr13:94968697:T:C	1.88209e-22	-3.35199e-10	-1.28529	0.000157416	-3.35199e-10	-1.31037
94968738	chr13:94968738:C:T	2.54269e-22	-0.98445	-3.84511e-10	0.000165223	-1.26197	-3.84511e-10
94969000	chr13:94969000:A:G	2.11982e-22	-3.35199e-10	-1.16634	0.000175566	-3.35199e-10	-1.20125
94969303	chr13:94969303:T:G	1.90453e-22	-3.35199e-10	-1.27343	0.000159141	-3.35199e-10	-1.29948
94969360	chr13:94969360:C:T	1.70103e-22	-3.35199e-10	-1.38644	0.00014629	-3.35199e-10	-1.38367
94969545	chr13:94969545:T:C	1.75443e-22	-3.35199e-10	-1.35553	0.000150174	-3.35199e-10	-1.35747
94969716	chr13:94969716:A:T	3.10775e-22	0.469228	-1.253	0.000745967	1.48215	-1.23673
94969888	chr13:94969888:T:A	1.86215e-22	-3.35199e-10	-1.29594	0.000154839	-3.35199e-10	-1.32688
94970071	chr13:94970071:T:G	2.03404e-22	-3.35199e-10	-1.20765	0.000167938	-3.35199e-10	-1.24567
94970312	chr13:94970312:C:T	8.33922e-23	-2.09929	-3.84511e-10	7.21329e-05	-2.09075	-3.84511e-10
94970315	chr13:94970315:G:A	2.05317e-22	-3.35199e-10	-1.19829	0.000169184	-3.35199e-10	-1.23827
94970743	chr13:94970743:G:A	1.96736e-22	-3.35199e-10	-1.24098	0.00016287	-3.35199e-10	-1.27631
94971743	chr13:94971743:T:C	1.83611e-22	-3.35199e-10	-1.31002	0.000156951	-3.35199e-10	-1.31333
94972058	chr13:94972058:A:G	2.02205e-22	-3.35199e-10	-1.21356	0.000162803	-3.35199e-10	-1.27672
94972312	chr13:94972312:T:A	2.55421e-23	-1.88675	-1.39576	2.52463e-05	-1.7436	-1.39698
94972500	chr13:94972500:G:A	2.75159e-23	-1.81263	-1.39545	2.74618e-05	-1.6592	-1.39727
94972513	chr13:94972513:A:G	5.05701e-22	-3.35199e-10	-0.296895	0.000441337	-3.35199e-10	-0.279456
94972538	chr13:94972538:C:G	1.75372e-22	-3.35199e-10	-1.35593	0.000150104	-3.35199e-10	-1.35794
94972611	chr13:94972611:C:T	3.85272e-23	-2.08829	-0.783182	3.5153e-05	-2.10362	-0.705931
94972747	chr13:94972747:G:A	2.89127e-22	0.443281	-1.29925	0.000741278	1.52257	-1.28346
94972929	chr13:94972929:T:C	2.4682e-23	-1.92061	-1.39616	2.41876e-05	-1.78625	-1.39718
94973088	chr13:94973088:A:G	1.90012e-22	-3.35199e-10	-1.27575	0.000159146	-3.35199e-10	-1.29944
94973097	chr13:94973097:C:T	5.39239e-23	-1.37081	-1.16445	3.6524e-05	-1.5452	-1.22609
94973111	chr13:94973111:C:A	1.77079e-22	-3.35199e-10	-1.34625	0.000148848	-3.35199e-10	-1.36634
94973457	chr13:94973457:C:T	1.8555e-22	-3.35199e-10	-1.29952	0.000158818	-3.35199e-10	-1.3015
94973726	chr13:94973726:A:G	1.84893e-22	-3.35199e-10	-1.30307	0.000155199	-3.35199e-10	-1.32456
94973731	chr13:94973731:G:A	2.85439e-22	0.431208	-1.30002	0.000731426	1.51079	-1.28506
94974364	chr13:94974364:C:G	2.2866e-22	-3.35199e-10	-1.09061	0.00018664	-3.35199e-10	-1.14008
94975278	chr13:94975278:C:T	1.80248e-22	-3.35199e-10	-1.32851	0.000154481	-3.35199e-10	-1.3292
94975314	chr13:94975314:C:G	1.74283e-22	-3.35199e-10	-1.36216	0.000147822	-3.35199e-10	-1.37326
94975583	chr13:94975583:TA:T	2.39677e-23	-1.95052	-1.39562	2.31493e-05	-1.8304	-1.39691
94975751	chr13:94975751:G:A	1.13307e-22	-0.409177	-1.38356	0.000185979	0.235853	-1.37948
94976035	chr13:94976035:T:G	6.64096e-22	-3.35199e-10	-0.0244153	0.000693856	-3.35199e-10	0.173001
94976482	chr13:94976482:G:T	1.80457e-22	-3.35199e-10	-1.32735	0.000151076	-3.35199e-10	-1.35148
94976681	chr13:94976681:A:G	1.80374e-22	-3.35199e-10	-1.32781	0.000151046	-3.35199e-10	-1.35168
94976704	chr13:94976704:A:G	1.77858e-22	-3.35199e-10	-1.34186	0.000157682	-3.35199e-10	-1.30868
94976858	chr13:94976858:G:A	4.45644e-23	-1.60752	-1.11838	3.99065e-05	-1.52878	-1.15395
94976901	chr13:94976901:G:C	1.92553e-22	-3.35199e-10	-1.26247	0.000159925	-3.35199e-10	-1.29456
94976982	chr13:94976982:G:A	1.86718e-22	-3.35199e-10	-1.29324	0.00015993	-3.35199e-10	-1.29453
94977082	chr13:94977082:G:A	2.58183e-23	-1.87434	-1.39741	2.5587e-05	-1.73033	-1.39685
94977463	chr13:94977463:TGA:T	1.75924e-22	0.0301593	-1.38295	0.00041305	1.03318	-1.37888
94977538	chr13:94977538:G:A	3.78072e-23	-1.76835	-1.12199	3.32564e-05	-1.70761	-1.15741
94977656	chr13:94977656:T:C	1.99258e-22	-3.35199e-10	-1.22824	0.000161241	-3.35199e-10	-1.28636
94977836	chr13:94977836:G:A	2.03002e-22	-3.35199e-10	-1.20962	0.000168952	-3.35199e-10	-1.23965
94978052	chr13:94978052:A:G	2.4031e-23	-1.94774	-1.39576	2.33569e-05	-1.82139	-1.39698
94978445	chr13:94978445:G:C	2.38837e-23	-2.09368	-1.25597	2.01488e-05	-2.1002	-1.26592
94978811	chr13:94978811:C:T	1.75613e-22	-1.35456	-3.84511e-10	0.000103373	-1.73092	-3.84511e-10
94978892	chr13:94978892:A:G	1.85295e-22	-3.35199e-10	-1.30089	0.000155687	-3.35199e-10	-1.32142
94979095	chr13:94979095:C:T	1.7689e-22	-3.35199e-10	-1.34731	0.000156592	-3.35199e-10	-1.31562
94979140	chr13:94979140:C:T	1.7893e-22	-3.35199e-10	-1.33585	0.000150076	-3.35199e-10	-1.35812
94979405	chr13:94979405:C:G	2.43592e-23	-2.09615	-1.23379	2.05548e-05	-2.10139	-1.24478
94980085	chr13:94980085:T:G	1.96419e-22	-3.35199e-10	-1.24259	0.000165975	-3.35199e-10	-1.25743
94980204	chr13:94980204:ATTTG:A	1.89378e-22	-3.35199e-10	-1.2791	0.000158666	-3.35199e-10	-1.30246
94980516	chr13:94980516:C:T	1.90848e-22	0.0964006	-1.36777	0.000452145	1.10656	-1.36182
94980637	chr13:94980637:T:C	2.9498e-23	-2.07981	-1.05871	2.60545e-05	-2.10308	-1.006
94980704	chr13:94980704:C:T	2.43568e-23	-2.1002	-1.22983	2.06049e-05	-2.10325	-1.24049
94980756	chr13:94980756:G:A	1.80287e-22	-3.35199e-10	-1.32829	0.00015456	-3.35199e-10	-1.32868
94980884	chr13:94980884:C:T	2.39124e-23	-2.09434	-1.2541	2.01795e-05	-2.10043	-1.26417
94980934	chr13:94980934:C:G	3.12621e-23	-1.92461	-1.15583	3.45732e-05	-1.72936	-1.09682
94980951	chr13:94980951:C:T	2.41755e-23	-2.09835	-1.23915	2.04324e-05	-2.10252	-1.24962
94981254	chr13:94981254:C:T	2.403e-23	-2.09677	-1.24676	2.02915e-05	-2.10172	-1.25734
94981285	chr13:94981285:G:A	1.77846e-22	-3.35199e-10	-1.34193	0.000151528	-3.35199e-10	-1.3485
94981342	chr13:94981342:A:T	1.80369e-22	-3.35199e-10	-1.32784	0.000154581	-3.35199e-10	-1.32854
94981367	chr13:94981367:C:A	2.46007e-23	-1.92427	-1.3958	2.40413e-05	-1.79249	-1.397
94981644	chr13:94981644:T:C	1.79509e-22	-3.35199e-10	-1.33261	0.00015386	-3.35199e-10	-1.33322
94981764	chr13:94981764:A:T	2.39665e-23	-2.09837	-1.24782	2.02543e-05	-2.10252	-1.25837
94981822	chr13:94981822:C:A	4.47274e-23	-1.50394	-1.21831	3.96257e-05	-1.43464	-1.25515
94982059	chr13:94982059:T:C	2.42064e-23	-2.09854	-1.23769	2.04544e-05	-2.1026	-1.24846
94982168	chr13:94982168:G:A	2.98953e-23	-2.06238	-1.06276	2.60615e-05	-2.09848	-1.01033
94982190	chr13:94982190:A:G	1.77284e-22	0.0180593	-1.36315	0.000414512	1.01483	-1.357
94982452	chr13:94982452:G:A	2.42486e-23	-1.93872	-1.39576	2.36098e-05	-1.81062	-1.39698
94982716	chr13:94982716:G:T	3.17074e-23	-2.06912	-0.99717	3.20636e-05	-2.03788	-0.863663
94982739	chr13:94982739:G:A	2.42915e-23	-2.09844	-1.23427	2.05215e-05	-2.10256	-1.24523
94982847	chr13:94982847:G:A	2.40358e-23	-2.09328	-1.25002	2.02577e-05	-2.09974	-1.26099
94982868	chr13:94982868:A:G	2.40152e-23	-1.9483	-1.39585	2.33088e-05	-1.8234	-1.39703
94983609	chr13:94983609:G:GA	1.7216e-22	-3.35199e-10	-1.37442	0.000150703	-3.35199e-10	-1.35395
94983785	chr13:94983785:A:G	1.75538e-22	-3.35199e-10	-1.35498	0.000149773	-3.35199e-10	-1.36015
94984011	chr13:94984011:G:A	1.92522e-22	-3.35199e-10	-1.26263	0.000161214	-3.35199e-10	-1.28653
94984188	chr13:94984188:A:C	2.82895e-23	-2.04333	-1.13702	2.49822e-05	-1.97327	-1.17783
94984557	chr13:94984557:AT:A	2.41463e-23	-2.06193	-1.27678	2.07339e-05	-2.05006	-1.28743
94984713	chr13:94984713:C:T	5.13743e-22	-3.35199e-10	-0.281119	0.000464988	-3.35199e-10	-0.227252
94984845	chr13:94984845:T:C	2.16823e-23	-2.05796	-1.38838	1.87241e-05	-2.04949	-1.38996
94985113	chr13:94985113:G:A	1.87193e-22	-3.35199e-10	-1.2907	0.000164592	-3.35199e-10	-1.2658
94985457	chr13:94985457:T:A	2.12681e-23	-2.09519	-1.37044	1.82622e-05	-2.09107	-1.37336
94985693	chr13:94985693:T:A	1.78119e-21	0.962194	-3.84511e-10	0.000948985	0.486129	-3.84511e-10
94985843	chr13:94985843:C:T	2.31611e-22	0.276696	-1.35448	0.000564012	1.31379	-1.34798
94987482	chr13:94987482:A:T	1.88999e-22	-3.35199e-10	-1.2811	0.000165709	-3.35199e-10	-1.25903
94987680	chr13:94987680:C:T	2.46691e-23	-1.92709	-1.3902	2.3705e-05	-1.81266	-1.39092
94987708	chr13:94987708:G:C	2.48932e-23	-1.91876	-1.38949	2.39614e-05	-1.8026	-1.39022
94987781	chr13:94987781:C:T	9.71655e-23	-0.554725	-1.3917	0.000156221	0.075862	-1.39385
94988118	chr13:94988118:T:C	4.11003e-22	-3.35199e-10	-0.504242	0.000329288	-3.35199e-10	-0.57233
94988209	chr13:94988209:A:G	2.54378e-21	1.31857	-3.84511e-10	0.00499825	2.14758	-3.84511e-10
94988311	chr13:94988311:C:T	1.74977e-22	-3.35199e-10	-1.35818	0.000147968	-3.35199e-10	-1.37227
94988576	chr13:94988576:G:A	9.01731e-23	-0.629884	-1.39123	0.000165871	0.134806	-1.39286
94988618	chr13:94988618:C:A	4.76538e-22	0.950762	-1.30706	0.00133558	2.13741	-1.30956
94988626	chr13:94988626:A:G	1.76584e-22	-3.35199e-10	-1.34905	0.00014907	-3.35199e-10	-1.36485
94989038	chr13:94989038:AAC:A	2.60869e-23	-1.86429	-1.39712	2.69962e-05	-1.67638	-1.39719
94989148	chr13:94989148:T:A	4.79824e-22	0.962965	-1.31239	0.00134441	2.14975	-1.3153
94989232	chr13:94989232:G:A	4.58751e-22	0.920149	-1.31448	0.00127193	2.09679	-1.31777
94989240	chr13:94989240:A:C	1.70366e-22	-0.00748246	-1.37741	0.000371419	0.930518	-1.38245
94989471	chr13:94989471:C:A	4.43121e-23	-1.46774	-1.26384	4.1064e-05	-1.40623	-1.2479
94989699	chr13:94989699:G:T	2.86756e-22	0.522674	-1.38688	0.000887459	1.81004	-1.39094
94989705	chr13:94989705:C:G	2.75902e-22	0.484374	-1.38717	0.000846957	1.76355	-1.39117
94989742	chr13:94989742:A:G	4.83298e-22	0.970742	-1.31295	0.00135681	2.15984	-1.31621
94989776	chr13:94989776:G:A	8.83579e-23	-0.648247	-1.3932	0.000162286	0.114522	-1.39443
94989780	chr13:94989780:G:T	2.09937e-22	-3.35199e-10	-1.17603	0.00018025	-3.35199e-10	-1.17492
94989888	chr13:94989888:G:A	8.3529e-23	-2.09765	-3.84511e-10	7.18381e-05	-2.09485	-3.84511e-10
94990167	chr13:94990167:T:C	4.91741e-22	0.988435	-1.31333	0.00138221	2.17881	-1.31664
94990491	chr13:94990491:C:T	1.72997e-22	-3.35199e-10	-1.36957	0.000150509	-3.35199e-10	-1.35524
94990497	chr13:94990497:C:T	1.68941e-22	-3.35199e-10	-1.39329	0.000145173	-3.35199e-10	-1.39134
94990608	chr13:94990608:T:C	4.84106e-22	0.973234	-1.31377	0.00136034	2.16324	-1.31702
94990621	chr13:94990621:G:A	2.93794e-23	-1.89941	-1.24313	2.72889e-05	-1.87904	-1.18374
94990892	chr13:94990892:G:A	3.0598e-23	-2.03369	-1.06822	2.65431e-05	-2.08456	-1.00594
94990951	chr13:94990951:C:T	1.79654e-22	-3.35199e-10	-1.33181	0.000156172	-3.35199e-10	-1.31831
94990992	chr13:94990992:T:C	1.76998e-22	-3.35199e-10	-1.34671	0.000149357	-3.35199e-10	-1.36292
94991004	chr13:94991004:C:T	4.88973e-22	0.975373	-1.30591	0.00136965	2.16242	-1.30937
94991228	chr13:94991228:T:C	4.9136e-22	0.988377	-1.31404	0.00138119	2.17904	-1.3176
94991426	chr13:94991426:T:G	9.57924e-23	-1.96066	-3.84511e-10	7.58379e-05	-2.04067	-3.84511e-10
94991574	chr13:94991574:G:A	2.57608e-22	0.390264	-1.36167	0.000648076	1.46013	-1.35538
94991683	chr13:94991683:C:G	1.20504e-22	-0.383347	-1.34781	0.000199811	0.268521	-1.34041
94992089	chr13:94992089:T:C	4.53821e-23	-1.45751	-1.25021	4.22261e-05	-1.39404	-1.23218
94992128	chr13:94992128:A:G	1.77783e-22	-3.35199e-10	-1.34228	0.000149906	-3.35199e-10	-1.35926
94992387	chr13:94992387:C:A	2.67346e-22	0.423662	-1.35796	0.000677393	1.50042	-1.35144
94992502	chr13:94992502:C:A	2.65785e-22	0.400147	-1.3403	0.000670565	1.47192	-1.33306
94992520	chr13:94992520:G:A	5.3294e-22	1.04538	-1.28981	0.0015085	2.24352	-1.29391
94992572	chr13:94992572:G:A	3.13256e-23	-2.03357	-1.04483	2.71947e-05	-2.08455	-0.981695
94992671	chr13:94992671:G:A	1.76584e-22	-3.35199e-10	-1.34905	0.00014907	-3.35199e-10	-1.36485
94992708	chr13:94992708:C:T	5.50973e-22	1.08812	-1.29928	0.00154104	2.27458	-1.30363
94993330	chr13:94993330:A:G	5.84234e-22	1.16836	-1.3209	0.00165963	2.36932	-1.32424
94993427	chr13:94993427:T:C	5.36678e-22	1.07245	-1.30989	0.00149768	2.25585	-1.31345
94993540	chr13:94993540:A:C	1.90566e-22	-3.35199e-10	-1.27284	0.000166675	-3.35199e-10	-1.25322
94993571	chr13:94993571:C:T	2.67337e-22	0.383026	-1.31736	0.000658125	1.43479	-1.31466
94993572	chr13:94993572:G:A	9.24241e-23	-0.599982	-1.39647	0.000169846	0.161422	-1.3958
94993583	chr13:94993583:T:C	5.36512e-22	1.0759	-1.31366	0.00150148	2.2621	-1.31716
94993656	chr13:94993656:G:A	3.024e-22	0.549244	-1.36033	0.00077047	1.63192	-1.35418
94993703	chr13:94993703:T:C	2.93661e-22	0.521392	-1.36181	0.000744686	1.59946	-1.35576
94993934	chr13:94993934:G:A	1.73229e-22	-3.35199e-10	-1.36823	0.000152234	-3.35199e-10	-1.34385
94994127	chr13:94994127:T:C	2.72391e-22	0.44873	-1.36433	0.000681526	1.51366	-1.35859
94994139	chr13:94994139:G:GGCATATGT	1.94742e-22	-3.35199e-10	-1.25117	0.000170896	-3.35199e-10	-1.22821
94994161	chr13:94994161:G:C	4.02679e-22	-3.35199e-10	-0.524701	0.000397415	-3.35199e-10	-0.384284
94994203	chr13:94994203:A:G	6.13588e-23	-1.1125	-1.2936	5.69323e-05	-1.02671	-1.30069
94994490	chr13:94994490:C:T	9.04133e-23	-0.622406	-1.39604	0.000166361	0.141727	-1.39683
94994532	chr13:94994532:C:T	3.4245e-23	-1.61391	-1.37539	3.14344e-05	-1.5431	-1.37826
94994704	chr13:94994704:G:A	2.44849e-22	0.344244	-1.36644	0.000602295	1.39178	-1.36029
94994754	chr13:94994754:G:A	2.42066e-22	0.332108	-1.36574	0.000594031	1.37689	-1.35923
94995062	chr13:94995062:T:G	2.4786e-22	0.328014	-1.33799	0.000608076	1.37127	-1.33023
94995238	chr13:94995238:T:A	5.62614e-23	-1.1503	-1.34253	5.2272e-05	-1.06471	-1.34809
94995321	chr13:94995321:G:A	1.56742e-22	-0.121968	-1.34627	0.000346732	0.8175	-1.33821
94995338	chr13:94995338:C:G	2.21675e-22	0.0652287	-1.18686	0.000488012	0.995626	-1.17455
94995451	chr13:94995451:A:T	2.93801e-23	-1.89553	-1.24699	2.71354e-05	-1.87653	-1.1919
94995522	chr13:94995522:T:C	1.72924e-22	-3.35199e-10	-1.36999	0.000146613	-3.35199e-10	-1.38147
94995525	chr13:94995525:G:A	2.37614e-23	-1.95748	-1.3973	2.27731e-05	-1.84626	-1.39742
94995597	chr13:94995597:A:G	2.48615e-22	0.340334	-1.34727	0.000610976	1.38591	-1.34012
94995736	chr13:94995736:G:A	2.41056e-22	0.317306	-1.35512	0.000589117	1.35764	-1.34828
94995884	chr13:94995884:A:G	1.96782e-22	-3.35199e-10	-1.24074	0.000179659	-3.35199e-10	-1.1782
94996030	chr13:94996030:TTAAGA:T	2.72154e-22	0.42527	-1.34174	0.000680163	1.48682	-1.33375
94996113	chr13:94996113:T:C	2.13306e-22	0.18454	-1.34465	0.000512437	1.20702	-1.3371
94996142	chr13:94996142:T:C	5.45081e-23	-1.14066	-1.38383	8.60963e-05	-0.531587	-1.38221
94996197	chr13:94996197:G:A	2.725e-22	0.406058	-1.32126	0.000678459	1.46293	-1.31237
94996321	chr13:94996321:A:G	1.70985e-22	-3.35199e-10	-1.38127	0.000145447	-3.35199e-10	-1.38945
94996365	chr13:94996365:G:A	1.75472e-22	-3.35199e-10	-1.35536	0.000155529	-3.35199e-10	-1.32243
94996476	chr13:94996476:CA:C	2.42937e-23	-1.93868	-1.39394	2.33535e-05	-1.82271	-1.39581
94996491	chr13:94996491:G:A	2.88637e-22	0.422946	-1.28062	0.000703948	1.45646	-1.26903
94996562	chr13:94996562:C:T	2.05238e-22	-3.35199e-10	-1.19867	0.000177042	-3.35199e-10	-1.19288
94996598	chr13:94996598:G:A	1.48096e-22	-0.157896	-1.36709	0.000365882	0.904088	-1.37104
94996722	chr13:94996722:C:T	1.74761e-22	-3.35199e-10	-1.35942	0.000154375	-3.35199e-10	-1.32988
94996741	chr13:94996741:T:C	4.65777e-23	-1.92369	-0.758034	4.48935e-05	-1.93705	-0.627922
94997237	chr13:94997237:T:C	1.7668e-22	-3.35199e-10	-1.3485	0.000148068	-3.35199e-10	-1.37159
94997309	chr13:94997309:T:C	2.31636e-23	-2.01442	-1.36584	1.99719e-05	-1.99801	-1.37693
94997596	chr13:94997596:C:T	2.19892e-23	-2.08598	-1.34631	1.88938e-05	-2.0812	-1.34923
94997695	chr13:94997695:T:C	4.31424e-22	0.915454	-1.3712	0.00116019	2.05418	-1.3671
94997801	chr13:94997801:C:T	3.96545e-22	0.832735	-1.37279	0.00104304	1.9491	-1.36847
94997810	chr13:94997810:C:T	2.21447e-23	-2.0775	-1.34774	1.90538e-05	-2.07131	-1.35069
94997859	chr13:94997859:AT:A	2.32475e-23	-1.98196	-1.39469	2.19934e-05	-1.8821	-1.39642
94997976	chr13:94997976:ACT:A	2.20835e-23	-2.07515	-1.35286	1.90037e-05	-2.06877	-1.35586
94998039	chr13:94998039:G:A	2.20189e-23	-2.0785	-1.35244	1.89469e-05	-2.07242	-1.3552
94998094	chr13:94998094:A:G	1.82949e-22	-3.35199e-10	-1.31363	0.000155329	-3.35199e-10	-1.32372
94998181	chr13:94998181:T:A	2.21178e-23	-2.07729	-1.34917	1.90318e-05	-2.07108	-1.35207
94998341	chr13:94998341:A:T	2.3543e-23	-1.96935	-1.39466	2.23613e-05	-1.86552	-1.39641
94998351	chr13:94998351:C:T	1.88604e-22	-3.35199e-10	-1.28319	0.000170299	-3.35199e-10	-1.23171
94998425	chr13:94998425:A:C	2.30693e-23	-2.0473	-1.33704	1.99984e-05	-2.03349	-1.34012
94998457	chr13:94998457:G:A	9.11529e-23	-2.0103	-3.84511e-10	7.78592e-05	-2.01436	-3.84511e-10
94998458	chr13:94998458:T:C	6.12993e-23	-1.89226	-0.514812	5.89948e-05	-1.90706	-0.384752
94998560	chr13:94998560:C:T	2.67838e-23	-1.86258	-1.37247	2.59761e-05	-1.73126	-1.38083
94998582	chr13:94998582:TG:T	1.72497e-22	-3.35199e-10	-1.37246	0.00015162	-3.35199e-10	-1.34789
94998596	chr13:94998596:T:C	1.81353e-22	-3.35199e-10	-1.3224	0.000154079	-3.35199e-10	-1.3318
94998718	chr13:94998718:G:A	2.66943e-23	-2.03379	-1.2046	2.28037e-05	-2.08434	-1.158
94998805	chr13:94998805:A:C	2.39739e-23	-1.95111	-1.39476	2.29244e-05	-1.8406	-1.39647
94999100	chr13:94999100:T:G	9.996e-23	-1.37235	-0.545725	0.00013387	-0.842231	-0.630165
94999340	chr13:94999340:G:A	2.24265e-22	-3.35199e-10	-1.11001	0.000183911	-3.35199e-10	-1.15481
94999441	chr13:94999441:T:A	2.39702e-22	-3.35199e-10	-1.04345	0.000213616	-3.35199e-10	-1.00508
94999649	chr13:94999649:G:A	1.84843e-22	-3.35199e-10	-1.30333	0.000166138	-3.35199e-10	-1.25644
95000053	chr13:95000053:C:T	3.63023e-23	-1.53666	-1.3943	5.37795e-05	-1.04448	-1.3399
95000177	chr13:95000177:AAT:A	4.22791e-22	0.920981	-1.39694	0.001161	2.08518	-1.3974
95000250	chr13:95000250:C:A	1.43287e-21	0.744597	-3.84511e-10	0.00332687	1.74052	-3.84511e-10
95000282	chr13:95000282:C:T	2.03411e-22	-0.0728062	-1.1348	0.000361252	0.672177	-1.15186
95000286	chr13:95000286:A:T	1.69894e-22	-3.35199e-10	-1.38767	0.000148149	-3.35199e-10	-1.37105
95000908	chr13:95000908:G:T	1.53653e-22	-1.57399	0.085846	0.000189723	-1.12337	-0.000330304
95000989	chr13:95000989:C:T	1.42082e-22	-1.59945	0.0330176	0.000174581	-1.15414	-0.0527347
95000996	chr13:95000996:C:T	8.42486e-23	-2.08907	-3.84511e-10	7.27013e-05	-2.0829	-3.84511e-10
95001069	chr13:95001069:A:G	6.13463e-23	-1.63881	-0.767493	7.18257e-05	-1.22575	-0.869272
95001187	chr13:95001187:C:T	8.48865e-22	1.61819	-1.39713	0.00299593	3.03253	-1.39679
95001215	chr13:95001215:G:A	1.49487e-21	1.66778	-0.880821	0.00225256	2.32253	-0.971967
95001220	chr13:95001220:G:A	4.11017e-22	-3.35199e-10	-0.504206	0.000358769	-3.35199e-10	-0.486585
95001477	chr13:95001477:C:A	2.84544e-23	-1.81119	-1.36335	2.57996e-05	-1.78528	-1.33362
95001539	chr13:95001539:G:A	2.88738e-23	-1.7854	-1.37451	2.54749e-05	-1.766	-1.36557
95001708	chr13:95001708:T:C	2.4969e-23	-1.9105	-1.3947	2.42088e-05	-1.78612	-1.39643
95001853	chr13:95001853:G:A	4.90464e-22	-3.35199e-10	-0.327489	0.000392242	-3.35199e-10	-0.397385
95001913	chr13:95001913:A:C	8.63943e-22	1.63609	-1.39742	0.00303951	3.0474	-1.39721
95001954	chr13:95001954:T:G	4.13462e-23	-1.85163	-0.949229	3.89881e-05	-1.86422	-0.841785
95002212	chr13:95002212:A:G	2.95553e-23	-1.78812	-1.34846	2.69635e-05	-1.76107	-1.31371
95002560	chr13:95002560:T:C	2.86225e-23	-1.81451	-1.35414	2.6092e-05	-1.7865	-1.32114
95002892	chr13:95002892:C:T	8.34311e-23	-2.09882	-3.84511e-10	7.64016e-05	-2.03326	-3.84511e-10
95002953	chr13:95002953:G:A	1.49377e-21	1.25121	-0.464991	0.00237436	1.90052	-0.497305
95002989	chr13:95002989:G:C	1.66158e-21	1.30429	-0.411606	0.00266319	1.96739	-0.449376
95003121	chr13:95003121:C:G	3.65904e-22	-3.35199e-10	-0.620472	0.000328455	-3.35199e-10	-0.574865
95003141	chr13:95003141:T:A	1.76898e-21	1.39293	-0.437609	0.00286792	2.06604	-0.473965
95003229	chr13:95003229:G:A	1.15448e-22	-1.59397	-0.180047	0.000140244	-1.14769	-0.278196
95003427	chr13:95003427:G:T	1.86356e-22	-3.35199e-10	-1.29518	0.000151938	-3.35199e-10	-1.34579
95004075	chr13:95004075:T:C	2.93986e-23	-1.78521	-1.35669	2.67878e-05	-1.75659	-1.32473
95004614	chr13:95004614:T:C	1.69123e-22	-3.35199e-10	-1.39221	0.000147357	-3.35199e-10	-1.37641
95004778	chr13:95004778:G:A	2.50533e-23	-1.96212	-1.33972	1.9877e-05	-2.04392	-1.33578
95005038	chr13:95005038:C:A	3.92547e-23	-1.71805	-1.13472	4.56536e-05	-1.32122	-1.22696
95005143	chr13:95005143:T:G	3.16473e-23	-1.68689	-1.3813	2.85126e-05	-1.65824	-1.36068
95005527	chr13:95005527:T:A	1.26109e-21	1.80161	-1.18471	0.00201528	2.47802	-1.23877
95005638	chr13:95005638:A:C	9.41761e-23	-1.97767	-3.84511e-10	7.29304e-05	-2.07976	-3.84511e-10
95005796	chr13:95005796:T:G	2.25984e-22	-3.35199e-10	-1.10238	0.000200969	-3.35199e-10	-1.06611
95006604	chr13:95006604:A:C	1.95724e-22	-3.35199e-10	-1.24613	0.000175463	-3.35199e-10	-1.20184
95007569	chr13:95007569:C:G	8.58441e-23	-2.07031	-3.84511e-10	7.24699e-05	-2.08609	-3.84511e-10
95007612	chr13:95007612:T:A	4.17952e-23	-2.02269	-0.767369	4.03184e-05	-2.018	-0.654452
95008223	chr13:95008223:C:T	1.50794e-22	-0.109469	-1.39745	0.000261092	0.593078	-1.39747
95008316	chr13:95008316:T:A	2.31561e-23	-2.03161	-1.34897	1.94908e-05	-2.00427	-1.39505
95008651	chr13:95008651:G:A	1.70737e-22	-3.35199e-10	-1.38272	0.000148768	-3.35199e-10	-1.36687
95008974	chr13:95008974:A:C	2.08502e-22	-3.35199e-10	-1.18289	0.000182887	-3.35199e-10	-1.16039
95009601	chr13:95009601:T:A	1.04938e-22	-0.556848	-1.31262	0.000122012	-0.237312	-1.32784
95009612	chr13:95009612:G:A	2.73998e-22	-0.909722	-3.84511e-10	0.000187009	-1.13811	-3.84511e-10
95010128	chr13:95010128:C:T	2.08813e-22	-3.35199e-10	-1.1814	0.000183131	-3.35199e-10	-1.15906
95010305	chr13:95010305:C:T	1.68977e-22	-0.904202	-0.488876	0.000178824	-0.523849	-0.659012
95010483	chr13:95010483:C:T	3.17072e-23	-2.0013	-1.065	2.95528e-05	-1.99422	-0.988867
95011646	chr13:95011646:CT:C	2.55371e-23	-2.07543	-1.20727	2.16333e-05	-2.05128	-1.24375
95011856	chr13:95011856:C:A	1.80354e-22	-3.35199e-10	-1.32792	0.000152374	-3.35199e-10	-1.34292
95011922	chr13:95011922:GAC:G	1.72125e-22	-3.35199e-10	-1.37462	0.000150832	-3.35199e-10	-1.3531
95011984	chr13:95011984:C:T	1.50332e-22	-2.10164	0.591649	0.000122174	-2.10148	0.537668
95012092	chr13:95012092:G:A	3.53835e-22	-3.35199e-10	-0.654011	0.000281465	-3.35199e-10	-0.729256
95012319	chr13:95012319:T:A	1.76343e-22	-3.35199e-10	-1.35041	0.000148948	-3.35199e-10	-1.36567
95012334	chr13:95012334:CTT:C	1.87063e-22	-3.35199e-10	-1.2914	0.000152964	-3.35199e-10	-1.33906
95012635	chr13:95012635:T:C	9.64518e-22	1.72631	-1.37753	0.000700158	1.55148	-1.36944
95013590	chr13:95013590:G:A	1.82692e-22	-3.35199e-10	-1.31504	0.000153883	-3.35199e-10	-1.33307
95013776	chr13:95013776:C:G	2.54738e-23	-1.91262	-1.37258	2.22097e-05	-1.91625	-1.35248
95013848	chr13:95013848:G:A	3.56496e-23	-1.63833	-1.31077	4.18512e-05	-1.27636	-1.35878
95014090	chr13:95014090:A:G	3.88393e-23	-1.50958	-1.35383	3.25521e-05	-1.57213	-1.31429
95014489	chr13:95014489:T:G	2.06923e-23	-2.09567	-1.39742	1.83334e-05	-2.07159	-1.38895
95014496	chr13:95014496:C:T	1.90418e-22	-3.35199e-10	-1.27362	0.00015946	-3.35199e-10	-1.29747
95015345	chr13:95015345:T:C	2.53795e-22	-3.35199e-10	-0.986314	0.000243648	-3.35199e-10	-0.873539
95015358	chr13:95015358:G:A	1.85359e-22	-3.35199e-10	-1.30055	0.000157955	-3.35199e-10	-1.30695
95016253	chr13:95016253:T:G	8.70331e-23	-2.05655	-3.84511e-10	7.38659e-05	-2.06701	-3.84511e-10
95016322	chr13:95016322:AAT:A	2.4927e-22	-3.35199e-10	-1.0043	0.000238843	-3.35199e-10	-0.893458
95016955	chr13:95016955:G:A	1.53699e-21	-3.35199e-10	0.814737	0.00163699	-3.35199e-10	1.03135
95017284	chr13:95017284:T:C	2.34428e-23	-2.02371	-1.34456	2.09599e-05	-2.01919	-1.30746
95017318	chr13:95017318:G:A	2.35819e-22	-3.35199e-10	-1.05978	0.000213071	-3.35199e-10	-1.00764
95017379	chr13:95017379:C:T	2.33671e-23	-2.03147	-1.34004	2.09175e-05	-2.0271	-1.30157
95017496	chr13:95017496:T:C	2.44068e-22	-3.35199e-10	-1.02539	0.000233494	-3.35199e-10	-0.916107
95017614	chr13:95017614:T:C	3.05881e-22	-3.35199e-10	-0.799645	0.000305309	-3.35199e-10	-0.647941
95017689	chr13:95017689:A:G	1.72044e-22	-3.35199e-10	-1.37509	0.000150814	-3.35199e-10	-1.35322
95018075	chr13:95018075:TAA:T	2.35381e-23	-2.10089	-1.26333	1.96427e-05	-2.08357	-1.30799
95018185	chr13:95018185:C:A	1.80233e-22	-3.35199e-10	-1.32859	0.000161116	-3.35199e-10	-1.28714
95018242	chr13:95018242:C:T	1.24328e-22	-1.69992	-3.84511e-10	0.000114269	-1.63071	-3.84511e-10
95018294	chr13:95018294:C:G	2.42848e-22	-3.35199e-10	-1.0304	0.000232267	-3.35199e-10	-0.921377
95018318	chr13:95018318:G:A	2.07056e-22	-3.35199e-10	-1.18985	0.000189082	-3.35199e-10	-1.12709
95018736	chr13:95018736:C:T	2.11811e-23	-2.10105	-1.36868	1.83158e-05	-2.10065	-1.36085
95018948	chr13:95018948:A:G	4.92611e-23	-2.10341	-0.522292	4.26349e-05	-2.09688	-0.51971
95018997	chr13:95018997:TG:T	2.23397e-23	-2.05195	-1.36453	1.98299e-05	-2.04769	-1.33438
95019288	chr13:95019288:T:C	2.85559e-23	-2.06167	-1.10931	2.7239e-05	-1.9948	-1.06981
95019713	chr13:95019713:C:T	2.12089e-22	-3.35199e-10	-1.16584	0.000173846	-3.35199e-10	-1.2111
95019812	chr13:95019812:G:A	2.40852e-22	-3.35199e-10	-1.03866	0.000196558	-3.35199e-10	-1.08831
95019880	chr13:95019880:A:T	2.22906e-22	-3.35199e-10	-1.11609	0.000181889	-3.35199e-10	-1.16587
95019882	chr13:95019882:A:G	1.68612e-22	-3.35199e-10	-1.39524	0.000145996	-3.35199e-10	-1.38569
95019917	chr13:95019917:G:A	1.95809e-22	-3.35199e-10	-1.2457	0.000171274	-3.35199e-10	-1.226
95019983	chr13:95019983:G:A	2.92921e-23	-2.09919	-1.04633	2.58269e-05	-2.07633	-1.04152
95020011	chr13:95020011:A:T	1.64297e-21	-3.35199e-10	0.881419	0.00234278	-3.35199e-10	1.38983
95020184	chr13:95020184:C:T	1.6918e-22	-3.35199e-10	-1.39188	0.000145947	-3.35199e-10	-1.38602
95020251	chr13:95020251:A:G	2.46475e-22	-3.35199e-10	-1.01558	0.000236113	-3.35199e-10	-0.904955
95020604	chr13:95020604:T:C	2.29305e-23	-2.04389	-1.34649	2.0462e-05	-2.04017	-1.31053
95020632	chr13:95020632:G:A	3.88658e-23	-1.7073	-1.15543	2.74598e-05	-1.83614	-1.2204
95020868	chr13:95020868:T:C	2.31444e-23	-2.03968	-1.34141	2.06874e-05	-2.03575	-1.30398
95020881	chr13:95020881:C:T	2.42084e-23	-2.10003	-1.23611	2.01716e-05	-2.08038	-1.2846
95021111	chr13:95021111:C:T	2.69367e-22	-3.35199e-10	-0.926765	0.000220481	-3.35199e-10	-0.973452
95021264	chr13:95021264:T:C	2.16932e-23	-2.1035	-1.34234	1.82552e-05	-2.09286	-1.37195
95021685	chr13:95021685:A:G	2.00938e-22	-3.35199e-10	-1.21984	0.000177998	-3.35199e-10	-1.18749
95021910	chr13:95021910:C:T	2.22339e-23	-2.10365	-1.31758	1.85414e-05	-2.09548	-1.35378
95022033	chr13:95022033:G:A	4.47329e-22	-3.35199e-10	-0.419547	0.000417622	-3.35199e-10	-0.334688
95022043	chr13:95022043:G:A	2.31604e-23	-2.03898	-1.34141	2.06932e-05	-2.03548	-1.30398
95022404	chr13:95022404:C:T	2.73865e-22	-3.35199e-10	-0.910206	0.00022427	-3.35199e-10	-0.956415
95023394	chr13:95023394:G:A	8.31672e-23	-2.10199	-3.84511e-10	7.34327e-05	-2.07289	-3.84511e-10
95023654	chr13:95023654:G:T	4.82751e-22	-3.35199e-10	-0.34334	0.000481322	-3.35199e-10	-0.192728
95023727	chr13:95023727:G:A	2.72137e-23	-2.10346	-1.11566	2.41123e-05	-2.07604	-1.1105
95023735	chr13:95023735:C:T	2.18033e-23	-2.08949	-1.35129	2.09207e-05	-2.03656	-1.29196
95023932	chr13:95023932:C:T	1.16013e-22	-0.837558	-0.931583	0.000107766	-0.716404	-0.972896
95024051	chr13:95024051:A:G	2.07183e-23	-2.10358	-1.38825	1.85415e-05	-2.09862	-1.35063
95024219	chr13:95024219:A:C	2.45817e-23	-2.04076	-1.28008	2.11358e-05	-2.03728	-1.28102
95024238	chr13:95024238:C:A	3.72978e-23	-1.98725	-0.916654	3.35164e-05	-1.91132	-0.94591
95024390	chr13:95024390:T:C	1.7e-22	-3.35199e-10	-1.38704	0.000148344	-3.35199e-10	-1.36973
95024437	chr13:95024437:T:A	2.98916e-23	-2.09726	-1.02801	2.49465e-05	-2.07432	-1.07821
95024620	chr13:95024620:T:C	2.38919e-22	-3.35199e-10	-1.04672	0.000197556	-3.35199e-10	-1.08324
95025018	chr13:95025018:C:T	2.80807e-22	-3.35199e-10	-0.885174	0.000262527	-3.35199e-10	-0.798909
95025096	chr13:95025096:A:G	2.8798e-22	-3.35199e-10	-0.859951	0.000269113	-3.35199e-10	-0.774133
95025129	chr13:95025129:G:C	3.23374e-22	-3.35199e-10	-0.744032	0.000306967	-3.35199e-10	-0.642525
95025885	chr13:95025885:C:G	8.83077e-23	-2.04201	-3.84511e-10	7.57905e-05	-2.04129	-3.84511e-10
95025997	chr13:95025997:A:C	8.42923e-23	-2.08855	-3.84511e-10	7.52717e-05	-2.04816	-3.84511e-10
95026083	chr13:95026083:T:C	2.37477e-23	-2.09483	-1.26053	2.15008e-05	-2.09334	-1.20783
95026099	chr13:95026099:T:C	2.8295e-22	-3.35199e-10	-0.877571	0.000264433	-3.35199e-10	-0.791675
95026215	chr13:95026215:T:C	2.82207e-22	-3.35199e-10	-0.880201	0.000263873	-3.35199e-10	-0.793796
95026220	chr13:95026220:T:C	2.97622e-23	-2.04452	-1.08508	2.59392e-05	-2.08016	-1.03334
95026224	chr13:95026224:C:T	2.55172e-22	-3.35199e-10	-0.980904	0.000236454	-3.35199e-10	-0.90351
95026358	chr13:95026358:AT:A	2.75059e-23	-2.02691	-1.18154	2.36911e-05	-2.06508	-1.13908
95026434	chr13:95026434:A:G	2.16685e-22	-3.35199e-10	-1.1444	0.000189098	-3.35199e-10	-1.127
95026596	chr13:95026596:A:G	2.7096e-23	-2.03626	-1.1872	2.33532e-05	-2.07255	-1.14599
95026735	chr13:95026735:A:G	1.69455e-22	-3.35199e-10	-1.39026	0.000147121	-3.35199e-10	-1.37801
95026935	chr13:95026935:A:G	2.36746e-23	-1.99651	-1.36193	1.93607e-05	-2.04601	-1.36001
95027294	chr13:95027294:G:A	2.8473e-22	-3.35199e-10	-0.8713	0.000251669	-3.35199e-10	-0.841149
95027298	chr13:95027298:A:G	1.7219e-22	-3.35199e-10	-1.37424	0.000147405	-3.35199e-10	-1.37608
95027351	chr13:95027351:T:C	3.03364e-23	-2.03359	-1.0769	2.65411e-05	-2.0287	-1.06187
95027925	chr13:95027925:C:T	3.38121e-23	-2.0983	-0.903727	2.85102e-05	-2.09754	-0.921469
95027932	chr13:95027932:C:T	3.74706e-23	-2.09428	-0.805004	3.62399e-05	-2.09523	-0.68388
95028031	chr13:95028031:G:A	1.20114e-22	-2.09641	0.362012	0.000113987	-2.09981	0.466636
95028055	chr13:95028055:C:T	7.37924e-22	-3.35199e-10	0.080999	0.000794901	-3.35199e-10	0.308953
95028131	chr13:95028131:C:T	3.37525e-23	-2.09851	-0.905281	2.84735e-05	-2.09721	-0.92308
95028285	chr13:95028285:A:G	2.91606e-23	-2.10364	-1.04638	2.51677e-05	-2.0784	-1.0653
95028336	chr13:95028336:T:C	8.526e-23	-2.09278	0.0156391	8.13425e-05	-2.10119	0.130589
95028598	chr13:95028598:A:T	2.94183e-23	-2.10065	-1.04058	2.83907e-05	-2.10098	-0.92222
95028730	chr13:95028730:A:G	3.29753e-23	-2.09539	-0.931692	3.23286e-05	-2.09664	-0.796677
95028761	chr13:95028761:G:A	6.94874e-22	-3.35199e-10	0.0208897	0.000774371	-3.35199e-10	0.282786
95028796	chr13:95028796:A:G	2.13716e-23	-2.06403	-1.39675	1.78682e-05	-2.091	-1.39524
95028840	chr13:95028840:GA:G	4.83912e-23	-2.09945	-0.544074	4.28518e-05	-2.05663	-0.554883
95029041	chr13:95029041:G:A	1.70773e-22	-3.35199e-10	-1.38251	0.00014598	-3.35199e-10	-1.3858
95029076	chr13:95029076:G:A	2.68847e-22	-3.35199e-10	-0.9287	0.000220963	-3.35199e-10	-0.97127
95029644	chr13:95029644:G:A	1.69956e-22	-3.35199e-10	-1.3873	0.000145703	-3.35199e-10	-1.38769
95030267	chr13:95030267:C:T	3.26992e-22	-3.35199e-10	-0.732905	0.000310239	-3.35199e-10	-0.631921
95030493	chr13:95030493:C:T	9.16731e-23	-0.612124	-1.39249	5.34412e-05	-0.993208	-1.39747
95030710	chr13:95030710:A:G	1.95467e-22	-3.35199e-10	-1.24745	0.000160849	-3.35199e-10	-1.2888
95030869	chr13:95030869:C:T	5.2867e-23	-1.18043	-1.37463	6.00041e-05	-0.912803	-1.36205
95030989	chr13:95030989:G:A	2.6518e-23	-1.88167	-1.36335	2.71618e-05	-1.68175	-1.3857
95031181	chr13:95031181:G:A	1.68765e-22	-3.35199e-10	-1.39433	0.00014429	-3.35199e-10	-1.39744
95031345	chr13:95031345:T:G	2.37841e-22	-3.35199e-10	-1.05124	0.000200653	-3.35199e-10	-1.06769
95032085	chr13:95032085:A:C	8.45802e-23	-0.824431	-1.26071	5.7578e-05	-1.06413	-1.252
95032211	chr13:95032211:G:A	3.07304e-22	-3.35199e-10	-0.795003	0.000233441	-3.35199e-10	-0.916337
95032394	chr13:95032394:T:C	3.37254e-22	-3.35199e-10	-0.702004	0.000280417	-3.35199e-10	-0.732985
95032446	chr13:95032446:T:C	2.15077e-23	-2.07137	-1.38306	1.78639e-05	-2.09418	-1.3923
95033318	chr13:95033318:A:G	2.29121e-23	-2.0967	-1.29448	2.09305e-05	-2.08361	-1.24444
95033540	chr13:95033540:T:C	8.62641e-23	-0.824904	-1.24052	5.89342e-05	-1.06211	-1.23074
95033799	chr13:95033799:T:C	4.7354e-22	-3.35199e-10	-0.362604	0.000379794	-3.35199e-10	-0.429637
95034206	chr13:95034206:T:C	5.17356e-22	-3.35199e-10	-0.27411	0.000413804	-3.35199e-10	-0.343871
95034323	chr13:95034323:T:C	1.71028e-22	-3.35199e-10	-1.38101	0.000149796	-3.35199e-10	-1.35999
95034701	chr13:95034701:C:T	6.61151e-22	-3.35199e-10	-0.0288585	0.000493657	-3.35199e-10	-0.167424
95035417	chr13:95035417:T:G	1.11672e-22	-1.80728	-3.84511e-10	8.25904e-05	-1.95537	-3.84511e-10
95035893	chr13:95035893:T:C	2.66229e-22	-3.35199e-10	-0.938486	0.000295564	-3.35199e-10	-0.68038
95036537	chr13:95036537:C:T	2.37759e-22	-3.35199e-10	-1.05158	0.000210023	-3.35199e-10	-1.02205
95036693	chr13:95036693:A:C	1.84902e-22	-3.35199e-10	-1.30302	0.000161722	-3.35199e-10	-1.28339
95036881	chr13:95036881:T:C	1.73297e-22	-3.35199e-10	-1.36784	0.000155336	-3.35199e-10	-1.32367
95037688	chr13:95037688:C:T	3.00991e-22	-3.35199e-10	-0.81576	0.000344506	-3.35199e-10	-0.527152
95037953	chr13:95037953:C:A	2.22468e-23	-2.03316	-1.38749	1.82254e-05	-2.07191	-1.39454
95038472	chr13:95038472:C:T	8.9805e-23	-2.0252	-3.84511e-10	7.23973e-05	-2.0871	-3.84511e-10
95039170	chr13:95039170:T:G	1.70914e-22	-3.35199e-10	-1.38168	0.000148104	-3.35199e-10	-1.37135
95039258	chr13:95039258:T:C	2.47028e-23	-2.10363	-1.2123	2.14753e-05	-2.06433	-1.23803
95039388	chr13:95039388:A:G	6.23984e-22	-3.35199e-10	-0.0867169	0.000468369	-3.35199e-10	-0.220009
95039438	chr13:95039438:T:C	2.41024e-23	-1.95941	-1.38113	1.97886e-05	-1.9867	-1.39746
95039442	chr13:95039442:A:G	2.36336e-23	-2.02109	-1.33908	2.15709e-05	-1.92524	-1.37268
95040143	chr13:95040143:T:C	2.81636e-23	-2.00864	-1.17617	2.72973e-05	-1.87127	-1.1912
95040325	chr13:95040325:A:G	3.39029e-22	0.498501	-1.19526	0.000168011	-0.00493158	-1.24031
95040384	chr13:95040384:A:G	3.24797e-22	-3.35199e-10	-0.739642	0.000309709	-3.35199e-10	-0.633632
95040455	chr13:95040455:A:G	4.29757e-22	-3.35199e-10	-0.45962	0.00038715	-3.35199e-10	-0.410452
95040627	chr13:95040627:C:T	2.56741e-23	-2.06367	-1.21369	2.39512e-05	-2.04031	-1.15294
95040661	chr13:95040661:G:A	1.86062e-22	-3.35199e-10	-1.29676	0.000155135	-3.35199e-10	-1.32497
95040679	chr13:95040679:T:C	2.29933e-23	-2.02439	-1.36325	2.2266e-05	-1.89584	-1.37036
95040992	chr13:95040992:C:T	2.86089e-23	-2.10363	-1.0655	2.72607e-05	-2.08665	-0.977166
95041068	chr13:95041068:T:C	2.66878e-23	-2.02133	-1.21731	2.54456e-05	-1.97746	-1.15526
95041113	chr13:95041113:G:A	2.52965e-23	-2.0192	-1.27297	2.42731e-05	-1.89315	-1.28675
95041152	chr13:95041152:G:A	1.83318e-22	-3.35199e-10	-1.31162	0.000163466	-3.35199e-10	-1.27266
95041502	chr13:95041502:A:G	1.78058e-22	-3.35199e-10	-1.34073	0.000153602	-3.35199e-10	-1.3349
95041505	chr13:95041505:G:T	1.70561e-22	-3.35199e-10	-1.38375	0.000150786	-3.35199e-10	-1.3534
95041864	chr13:95041864:C:A	1.68791e-22	-0.491948	-0.902232	0.000124418	-0.72402	-0.821598
95042345	chr13:95042345:T:C	2.58464e-23	-2.0569	-1.21377	2.35901e-05	-1.95433	-1.25411
95043311	chr13:95043311:CT:C	2.26836e-22	-3.35199e-10	-1.09862	0.000205176	-3.35199e-10	-1.0454
95043316	chr13:95043316:T:G	1.73941e-22	-3.35199e-10	-1.36412	0.000146995	-3.35199e-10	-1.37886
95043875	chr13:95043875:A:T	6.91839e-22	-3.35199e-10	0.0165125	0.000564385	-3.35199e-10	-0.0335274
95044105	chr13:95044105:G:A	1.74108e-22	-3.35199e-10	-1.36317	0.000148453	-3.35199e-10	-1.369
95044286	chr13:95044286:C:T	1.86457e-22	-3.35199e-10	-1.29464	0.000161681	-3.35199e-10	-1.28364
95044794	chr13:95044794:GAT:G	1.86682e-22	-3.35199e-10	-1.29344	0.000154225	-3.35199e-10	-1.33085
95044898	chr13:95044898:CA:C	8.30702e-23	-2.10316	-3.84511e-10	7.12103e-05	-2.10363	-3.84511e-10
95045084	chr13:95045084:T:A	3.30332e-22	-3.35199e-10	-0.722743	0.000318317	-3.35199e-10	-0.606215
95045162	chr13:95045162:G:A	1.93597e-22	-0.45693	-0.800134	0.000141907	-0.705971	-0.708124
95045626	chr13:95045626:C:T	2.82805e-23	-1.78321	-1.39746	2.15359e-05	-1.90266	-1.39689
95045960	chr13:95045960:G:C	9.42024e-22	1.59577	-1.27058	0.000188002	0.135273	-1.26808
95046050	chr13:95046050:T:C	1.74408e-22	-0.516718	-0.844727	0.000130076	-0.745874	-0.755273
95046259	chr13:95046259:C:T	2.41083e-23	-2.03496	-1.30532	2.43547e-05	-1.92191	-1.25463
95046635	chr13:95046635:G:C	1.81787e-22	-3.35199e-10	-1.32	0.000161696	-3.35199e-10	-1.28354
95046754	chr13:95046754:C:T	1.78073e-22	-1.34065	-3.84511e-10	9.5012e-05	-1.81526	-3.84511e-10
95046926	chr13:95046926:C:T	3.38721e-22	-3.35199e-10	-0.697665	0.000327296	-3.35199e-10	-0.578398
95046960	chr13:95046960:CTG:C	8.89833e-23	-2.03439	-3.84511e-10	8.27737e-05	-1.95315	-3.84511e-10
95047132	chr13:95047132:T:G	1.92906e-22	-3.35199e-10	-1.26064	0.000155688	-3.35199e-10	-1.32141
95047402	chr13:95047402:G:A	1.56024e-22	-0.578119	-0.894712	0.000116254	-0.804521	-0.808966
95047464	chr13:95047464:A:AT	1.79838e-22	-0.592503	-0.738284	0.000137097	-0.815998	-0.63258
95047704	chr13:95047704:C:T	1.82772e-22	-0.517293	-0.797308	0.000135009	-0.759725	-0.704199
95047718	chr13:95047718:C:T	2.0384e-22	-0.334493	-0.871012	0.000148111	-0.588205	-0.783099
95048127	chr13:95048127:A:G	1.7805e-22	-3.35199e-10	-1.34078	0.000150689	-3.35199e-10	-1.35405
95048426	chr13:95048426:CTGTTTCCA:C	1.95067e-22	-0.406804	-0.842697	0.000140329	-0.651296	-0.773975
95048575	chr13:95048575:T:G	2.04606e-22	-3.35199e-10	-1.20175	0.000164665	-3.35199e-10	-1.26535
95048681	chr13:95048681:T:C	1.7363e-22	-0.486884	-0.879029	0.000128858	-0.718849	-0.791706
95048741	chr13:95048741:A:G	1.80807e-22	-0.480636	-0.844778	0.0001344	-0.711843	-0.756601
95048952	chr13:95048952:G:A	2.02956e-22	-3.35199e-10	-1.20985	0.000182922	-3.35199e-10	-1.16021
95049240	chr13:95049240:A:G	1.69274e-22	-3.35199e-10	-1.39133	0.000144809	-3.35199e-10	-1.39385
95049433	chr13:95049433:G:A	2.37201e-23	-2.0015	-1.35502	2.40022e-05	-1.8312	-1.35992
95049469	chr13:95049469:G:A	2.58929e-23	-2.04966	-1.21922	2.37651e-05	-1.94143	-1.25962
95049637	chr13:95049637:T:C	1.31478e-22	-1.644	-3.84511e-10	0.000107422	-1.6925	-3.84511e-10
95049664	chr13:95049664:A:T	3.74446e-22	-0.0582162	-0.539177	0.000269689	-0.333326	-0.438668
95049907	chr13:95049907:G:A	1.71206e-22	-3.35199e-10	-1.37997	0.00014569	-3.35199e-10	-1.38779
95051552	chr13:95051552:A:T	2.85459e-22	-0.868743	-3.84511e-10	0.000263068	-0.796853	-3.84511e-10
95051720	chr13:95051720:G:GC	2.74352e-23	-1.81356	-1.39746	2.09014e-05	-1.93232	-1.39712
95052023	chr13:95052023:C:T	2.2256e-23	-2.02528	-1.39495	1.83496e-05	-2.06299	-1.39667
95052568	chr13:95052568:C:T	1.66666e-22	-1.01877	-0.388082	0.000107309	-1.30244	-0.391114
95052729	chr13:95052729:C:T	8.40609e-23	-2.0913	-3.84511e-10	7.20974e-05	-2.09125	-3.84511e-10
95052966	chr13:95052966:A:G	2.90238e-23	-2.07191	-1.08281	2.58575e-05	-1.98243	-1.13423
95053053	chr13:95053053:C:T	2.97318e-23	-2.05211	-1.07851	2.69278e-05	-1.94541	-1.13069
95053199	chr13:95053199:T:C	1.3907e-22	-0.37952	-1.20834	0.000115191	-0.493026	-1.12965
95053438	chr13:95053438:T:C	2.99366e-23	-1.76423	-1.35953	2.24988e-05	-1.88802	-1.36779
95053698	chr13:95053698:C:T	3.62268e-22	-3.35199e-10	-0.630457	0.000323227	-3.35199e-10	-0.59091
95053845	chr13:95053845:C:T	8.36529e-23	-2.09617	-3.84511e-10	7.12969e-05	-2.10241	-3.84511e-10
95053869	chr13:95053869:T:A	3.0817e-23	-2.04311	-1.05166	2.79934e-05	-1.9317	-1.10559
95053870	chr13:95053870:A:G	1.37495e-22	-0.503113	-1.09614	9.87842e-05	-0.743492	-1.03283
95053892	chr13:95053892:G:A	1.76912e-22	-3.35199e-10	-1.34719	0.000148635	-3.35199e-10	-1.36777
95053973	chr13:95053973:T:A	2.24419e-23	-2.01444	-1.39747	2.31717e-05	-1.82887	-1.39746
95054194	chr13:95054194:A:G	2.48852e-23	-2.07979	-1.22878	2.29459e-05	-2.06335	-1.17278
95054350	chr13:95054350:G:A	2.31691e-23	-2.01805	-1.36198	2.32959e-05	-1.89528	-1.3257
95054467	chr13:95054467:T:G	2.76241e-23	-1.80798	-1.39617	3.00257e-05	-1.5734	-1.39381
95054624	chr13:95054624:T:G	2.65156e-23	-2.02217	-1.22294	2.48134e-05	-1.89638	-1.2615
95054798	chr13:95054798:C:T	2.52817e-23	-2.0688	-1.22396	2.34214e-05	-2.04837	-1.16724
95054859	chr13:95054859:T:C	3.82941e-23	-1.58991	-1.28763	2.54023e-05	-1.83055	-1.30387
95054988	chr13:95054988:C:T	4.60184e-23	-1.81892	-0.874876	4.63618e-05	-1.63981	-0.892978
95055580	chr13:95055580:C:T	1.22417e-22	-0.850685	-0.86472	6.15973e-05	-1.35643	-0.892221
95055648	chr13:95055648:C:T	1.82622e-22	-0.693008	-0.622414	7.57147e-05	-1.4271	-0.615195
95056413	chr13:95056413:T:C	3.33425e-22	-3.35199e-10	-0.713423	0.000297843	-3.35199e-10	-0.672699
95056690	chr13:95056690:G:A	9.96436e-23	-1.19107	-0.730173	4.39522e-05	-1.82472	-0.76144
95056818	chr13:95056818:T:C	3.47834e-23	-2.09575	-0.877949	2.88559e-05	-2.07583	-0.93112
95056890	chr13:95056890:T:C	3.56081e-22	-3.35199e-10	-0.647682	0.000300754	-3.35199e-10	-0.662973
95056958	chr13:95056958:A:AT	2.54091e-23	-1.8904	-1.39733	1.89538e-05	-2.0315	-1.39576
95057123	chr13:95057123:A:C	1.68838e-22	-3.35199e-10	-1.3939	0.000145291	-3.35199e-10	-1.39052
95057126	chr13:95057126:A:G	3.08404e-23	-1.76102	-1.333	3.03827e-05	-1.59792	-1.35747
95057141	chr13:95057141:A:G	2.82401e-23	-1.86245	-1.31965	2.69785e-05	-1.72735	-1.34688
95057189	chr13:95057189:T:C	2.55737e-23	-2.054	-1.22728	2.36945e-05	-2.02917	-1.17485
95057279	chr13:95057279:C:T	1.80552e-22	-3.35199e-10	-1.32682	0.000156515	-3.35199e-10	-1.31611
95057400	chr13:95057400:C:T	2.5971e-22	-3.35199e-10	-0.963276	0.000238926	-3.35199e-10	-0.893109
95057534	chr13:95057534:G:A	7.5536e-23	-0.801685	-1.39655	3.23476e-05	-1.51019	-1.38254
95057579	chr13:95057579:C:T	1.01423e-22	-0.563363	-1.34018	3.92783e-05	-1.35155	-1.34704
95057808	chr13:95057808:A:G	5.76156e-23	-1.23309	-1.23596	3.23543e-05	-1.68723	-1.20529
95058275	chr13:95058275:T:C	2.54871e-21	-3.35199e-10	1.3205	0.00424759	-3.35199e-10	1.98484
95058424	chr13:95058424:C:G	7.45988e-23	-1.05351	-1.15721	3.97249e-05	-1.5619	-1.12538
95058686	chr13:95058686:C:T	2.97893e-23	-1.90857	-1.22012	3.10737e-05	-1.75265	-1.18025
95058833	chr13:95058833:A:G	2.43609e-23	-1.96059	-1.36928	2.40841e-05	-1.80777	-1.37994
95058849	chr13:95058849:T:C	2.78361e-23	-2.04773	-1.14878	2.65751e-05	-2.02277	-1.06651
95058892	chr13:95058892:G:A	1.96694e-22	-3.35199e-10	-1.24119	0.000157833	-3.35199e-10	-1.30773
95059124	chr13:95059124:G:A	1.41903e-22	-0.280055	-1.28764	5.12754e-05	-1.1316	-1.30046
95059578	chr13:95059578:G:A	3.18839e-23	-1.81685	-1.24389	2.96447e-05	-1.69857	-1.28141
95059601	chr13:95059601:G:A	1.96318e-22	-3.35199e-10	-1.24311	0.0001576	-3.35199e-10	-1.3092
95059833	chr13:95059833:C:T	2.74791e-22	-3.35199e-10	-0.90683	0.000251134	-3.35199e-10	-0.843277
95060057	chr13:95060057:C:T	1.95025e-22	-3.35199e-10	-1.24971	0.000156827	-3.35199e-10	-1.31412
95060100	chr13:95060100:T:A	1.41685e-22	-0.299905	-1.26933	5.14755e-05	-1.14825	-1.27991
95060161	chr13:95060161:A:G	4.4381e-22	-3.35199e-10	-0.427444	0.000480512	-3.35199e-10	-0.194413
95060478	chr13:95060478:C:T	8.8576e-23	-2.03898	-3.84511e-10	7.62342e-05	-2.03545	-3.84511e-10
95060813	chr13:95060813:C:T	3.15413e-23	-1.7238	-1.34774	3.21478e-05	-1.55313	-1.34579
95060995	chr13:95060995:T:C	2.961e-22	-3.35199e-10	-0.832143	0.000268168	-3.35199e-10	-0.77765
95061137	chr13:95061137:T:C	2.37808e-23	-1.96255	-1.39141	2.36366e-05	-1.81148	-1.39499
95061217	chr13:95061217:T:C	2.36275e-23	-2.02379	-1.33664	2.20434e-05	-1.9192	-1.35706
95061256	chr13:95061256:A:G	3.28514e-23	-1.83655	-1.1943	3.01544e-05	-1.72259	-1.24035
95061376	chr13:95061376:T:C	9.10759e-23	-2.01115	-3.84511e-10	7.23401e-05	-2.08789	-3.84511e-10
95061380	chr13:95061380:TC:T	1.70539e-22	-3.35199e-10	-1.38388	0.000144646	-3.35199e-10	-1.39498
95061654	chr13:95061654:A:G	2.64786e-23	-1.95082	-1.29568	2.23943e-05	-1.94676	-1.3137
95061898	chr13:95061898:T:C	2.30814e-22	-3.35199e-10	-1.08123	0.000188119	-3.35199e-10	-1.13219
95062047	chr13:95062047:A:C	1.9471e-22	-3.35199e-10	-1.25133	0.000156639	-3.35199e-10	-1.31532
95062086	chr13:95062086:ACACACTCT:A	1.93678e-22	-3.35199e-10	-1.25664	0.000165671	-3.35199e-10	-1.25926
95062113	chr13:95062113:G:A	3.31978e-23	-1.82173	-1.19863	3.15057e-05	-1.67736	-1.24174
95062123	chr13:95062123:C:T	1.84255e-22	-3.35199e-10	-1.30652	0.000154066	-3.35199e-10	-1.33188
95062342	chr13:95062342:C:T	2.36131e-23	-1.97161	-1.38943	1.82244e-05	-2.08964	-1.37686
95062368	chr13:95062368:C:A	1.68251e-22	-3.35199e-10	-1.39738	0.000144291	-3.35199e-10	-1.39743
95062413	chr13:95062413:G:T	8.59324e-23	-2.06928	-3.84511e-10	7.1267e-05	-2.10283	-3.84511e-10
95062637	chr13:95062637:G:C	3.179e-23	-1.83275	-1.23094	3.03264e-05	-1.69024	-1.26701
95062722	chr13:95062722:C:T	3.12979e-23	-1.84616	-1.23313	2.97603e-05	-1.707	-1.26908
95062760	chr13:95062760:A:G	2.26025e-22	-3.35199e-10	-1.10219	0.000184522	-3.35199e-10	-1.15149
95062894	chr13:95062894:AAAAG:A	2.85499e-23	-1.92366	-1.24753	2.65757e-05	-1.80814	-1.28113
95062940	chr13:95062940:G:A	1.68298e-22	-3.35199e-10	-1.39711	0.000144293	-3.35199e-10	-1.39742
95062992	chr13:95062992:T:C	1.8024e-22	-3.35199e-10	-1.32855	0.000146523	-3.35199e-10	-1.38208
95062998	chr13:95062998:C:A	1.68249e-22	-3.35199e-10	-1.3974	0.000144483	-3.35199e-10	-1.3961
95063090	chr13:95063090:A:G	1.84729e-22	-3.35199e-10	-1.30395	0.000154401	-3.35199e-10	-1.32971
95063243	chr13:95063243:A:G	1.68298e-22	-3.35199e-10	-1.39711	0.000144361	-3.35199e-10	-1.39695
95063307	chr13:95063307:A:C	1.70249e-22	-3.35199e-10	-1.38558	0.00014643	-3.35199e-10	-1.38272
95063585	chr13:95063585:G:A	2.8881e-22	-3.35199e-10	-0.857071	0.000261259	-3.35199e-10	-0.803752
95063590	chr13:95063590:G:A	1.68368e-22	-3.35199e-10	-1.39669	0.000144734	-3.35199e-10	-1.39437
95063713	chr13:95063713:G:A	1.71348e-22	-3.35199e-10	-1.37915	0.000148855	-3.35199e-10	-1.36629
95063770	chr13:95063770:C:T	3.15043e-21	-3.35199e-10	1.53245	0.00546718	-3.35199e-10	2.23725
95063808	chr13:95063808:A:G	1.69792e-22	-3.35199e-10	-1.38827	0.000145461	-3.35199e-10	-1.38936
95064081	chr13:95064081:A:G	4.78584e-23	-1.87195	-0.782642	4.22606e-05	-1.83284	-0.792572
95064421	chr13:95064421:C:T	2.00371e-22	-3.35199e-10	-1.22267	0.000160114	-3.35199e-10	-1.29338
95064579	chr13:95064579:G:C	3.14869e-22	-3.35199e-10	-0.770684	0.00028611	-3.35199e-10	-0.712887
95064936	chr13:95064936:C:G	2.96158e-22	-3.35199e-10	-0.831947	0.000268227	-3.35199e-10	-0.777431
95065244	chr13:95065244:G:T	1.421e-22	-2.06129	0.494977	0.000140384	-1.97814	0.553255
95065451	chr13:95065451:A:C	1.69533e-22	-3.35199e-10	-1.3898	0.000144335	-3.35199e-10	-1.39713
95065589	chr13:95065589:A:G	3.02358e-23	-2.02639	-1.08742	2.86877e-05	-1.99828	-1.01451
95065652	chr13:95065652:T:C	2.79253e-23	-2.03431	-1.159	2.65683e-05	-1.92305	-1.1665
95065933	chr13:95065933:G:A	1.25892e-22	-1.68742	-3.84511e-10	0.000112439	-1.64686	-3.84511e-10
95066234	chr13:95066234:T:C	2.33166e-23	-1.99146	-1.38222	2.28315e-05	-1.85243	-1.3887
95066316	chr13:95066316:C:T	2.21801e-22	-3.35199e-10	-1.12106	0.000181328	-3.35199e-10	-1.16896
95066411	chr13:95066411:C:T	2.47819e-23	-2.05437	-1.25836	2.3355e-05	-1.95045	-1.26801
95066412	chr13:95066412:AG:A	1.96433e-22	-3.35199e-10	-1.24252	0.000172396	-3.35199e-10	-1.21947
95066541	chr13:95066541:A:T	2.62211e-23	-2.01457	-1.2417	2.58393e-05	-1.89299	-1.22438
95067240	chr13:95067240:G:C	1.03017e-22	-0.578286	-1.30966	5.5451e-05	-1.03963	-1.31413
95067243	chr13:95067243:C:T	2.258e-22	-3.35199e-10	-1.10319	0.000184178	-3.35199e-10	-1.15336
95067281	chr13:95067281:C:T	3.79639e-22	-0.583621	-3.84511e-10	0.000210551	-1.01953	-3.84511e-10
95067934	chr13:95067934:T:C	3.00294e-23	-2.04221	-1.07845	2.83586e-05	-2.01917	-1.00516
95068466	chr13:95068466:T:A	2.84228e-23	-2.05864	-1.11701	2.65763e-05	-1.96452	-1.12473
95068494	chr13:95068494:G:A	2.35975e-23	-1.97001	-1.39169	1.82452e-05	-2.08996	-1.3754
95068531	chr13:95068531:AG:A	2.32814e-23	-1.99167	-1.38351	1.82584e-05	-2.09627	-1.36837
95069336	chr13:95069336:A:G	2.92441e-22	-3.35199e-10	-0.844578	0.000264565	-3.35199e-10	-0.791179
95069727	chr13:95069727:A:G	2.96998e-23	-1.74752	-1.38418	2.95963e-05	-1.59176	-1.38985
95069832	chr13:95069832:G:A	2.84732e-23	-1.79113	-1.38275	2.7937e-05	-1.65114	-1.38817
95069970	chr13:95069970:T:A	1.25412e-22	-0.344362	-1.34687	6.58921e-05	-0.849586	-1.33166
95070105	chr13:95070105:A:G	2.94986e-23	-1.75635	-1.38215	2.93228e-05	-1.60267	-1.38823
95070142	chr13:95070142:G:A	1.01398e-22	-1.90378	-3.84511e-10	9.69618e-05	-1.79495	-3.84511e-10
95070222	chr13:95070222:C:T	3.06816e-23	-1.71296	-1.38621	3.08058e-05	-1.55034	-1.39122
95070383	chr13:95070383:G:A	1.46278e-22	-0.28934	-1.248	5.37422e-05	-1.11314	-1.27193
95070428	chr13:95070428:G:T	2.8533e-23	-1.81895	-1.35283	2.32365e-05	-1.86575	-1.35779
95070785	chr13:95070785:C:T	2.83475e-23	-1.785	-1.3933	2.82828e-05	-1.63743	-1.38958
95071279	chr13:95071279:A:G	3.02799e-22	-3.35199e-10	-0.809773	0.000275011	-3.35199e-10	-0.752454
95071304	chr13:95071304:G:A	3.18038e-23	-1.75493	-1.30832	3.33862e-05	-1.58169	-1.27943
95072196	chr13:95072196:C:T	2.9004e-22	-3.35199e-10	-0.852822	0.000226635	-3.35199e-10	-0.945924
95072213	chr13:95072213:C:T	3.56158e-23	-1.89335	-1.0567	3.35545e-05	-1.86853	-0.987566
95072317	chr13:95072317:T:C	3.18816e-23	-1.7467	-1.31411	3.3489e-05	-1.57245	-1.2856
95072414	chr13:95072414:T:C	2.23866e-22	-3.35199e-10	-1.11179	0.00017907	-3.35199e-10	-1.18149
95072949	chr13:95072949:C:T	2.32732e-22	-3.35199e-10	-1.07295	0.000185219	-3.35199e-10	-1.14772
95073170	chr13:95073170:T:C	1.89811e-22	-3.35199e-10	-1.27681	0.000150595	-3.35199e-10	-1.35467
95073612	chr13:95073612:T:C	2.79618e-23	-1.89069	-1.30132	2.77004e-05	-1.72188	-1.32593
95073819	chr13:95073819:T:C	2.7501e-23	-1.98057	-1.22805	2.19906e-05	-2.09546	-1.18319
95074284	chr13:95074284:G:A	3.06677e-22	-3.35199e-10	-0.797045	0.000278064	-3.35199e-10	-0.741414
95074287	chr13:95074287:A:G	2.86478e-23	-2.09281	-1.07496	2.57982e-05	-2.03397	-1.08499
95074609	chr13:95074609:T:C	2.17843e-21	-3.35199e-10	1.16352	0.00225202	-3.35199e-10	1.35032
95074650	chr13:95074650:C:T	1.74048e-22	-3.35199e-10	-1.36351	0.000147257	-3.35199e-10	-1.37709
95075095	chr13:95075095:C:A	1.21612e-22	-0.376433	-1.34557	6.50799e-05	-0.858681	-1.33497
95075526	chr13:95075526:T:C	3.02755e-23	-1.878	-1.2345	3.01707e-05	-1.69657	-1.26583
95075629	chr13:95075629:C:T	1.68237e-22	-3.35199e-10	-1.39747	0.00014435	-3.35199e-10	-1.39702
95075968	chr13:95075968:T:C	1.68475e-22	-3.35199e-10	-1.39605	0.000144396	-3.35199e-10	-1.39671
95076046	chr13:95076046:T:C	3.42356e-22	-3.35199e-10	-0.686989	0.000319533	-3.35199e-10	-0.602403
95076096	chr13:95076096:AGACT:A	1.84266e-22	-3.35199e-10	-1.30646	0.00015658	-3.35199e-10	-1.3157
95076266	chr13:95076266:A:G	3.4398e-23	-2.06921	-0.915635	3.19833e-05	-1.97883	-0.925216
95076925	chr13:95076925:A:G	2.45466e-22	-0.429248	-0.590434	7.92022e-05	-1.30474	-0.69252
95077200	chr13:95077200:A:C	7.74931e-23	-1.01735	-1.1553	3.71747e-05	-1.72152	-1.03212
95077223	chr13:95077223:A:G	3.83155e-23	-1.95525	-0.921738	3.66209e-05	-1.79746	-0.971187
95077777	chr13:95077777:C:A	2.16672e-22	-3.35199e-10	-1.14445	0.000210366	-3.35199e-10	-1.02042
95077838	chr13:95077838:G:A	9.01605e-23	-1.1481	-0.87315	8.18518e-05	-1.2039	-0.760455
95077839	chr13:95077839:C:A	2.85732e-22	-3.35199e-10	-0.867785	0.000224248	-3.35199e-10	-0.956513
95077898	chr13:95077898:A:G	1.79678e-22	-3.35199e-10	-1.33167	0.000151828	-3.35199e-10	-1.34651
95077903	chr13:95077903:A:G	1.02325e-20	2.71048	-3.84511e-10	0.00374935	1.86007	-3.84511e-10
95078028	chr13:95078028:T:C	2.76589e-22	0.296269	-1.19658	0.000178308	-0.0888867	-1.09687
95078285	chr13:95078285:G:A	4.45752e-23	-2.09107	-0.634595	3.1907e-05	-2.09779	-0.808644
95078292	chr13:95078292:G:T	2.56124e-22	-3.35199e-10	-0.977179	0.000221793	-3.35199e-10	-0.967518
95078353	chr13:95078353:A:G	2.05687e-23	-2.10268	-1.39639	1.84771e-05	-2.09925	-1.35349
95078425	chr13:95078425:ACAAAAG:A	1.69496e-22	-0.578818	-0.811193	0.000101103	-1.12505	-0.628072
95078552	chr13:95078552:G:A	1.71798e-22	-3.35199e-10	-1.37652	0.000144544	-3.35199e-10	-1.39568
95078609	chr13:95078609:C:T	1.84707e-22	-3.35199e-10	-1.30407	0.000155582	-3.35199e-10	-1.32209
95078613	chr13:95078613:C:T	2.06908e-23	-2.09689	-1.39626	1.84259e-05	-2.10335	-1.35216
95078669	chr13:95078669:A:G	3.12578e-23	-2.06382	-1.01675	2.94528e-05	-1.96808	-1.01839
95078790	chr13:95078790:G:A	1.77695e-22	-3.35199e-10	-1.34277	0.00014539	-3.35199e-10	-1.38985
95078936	chr13:95078936:T:A	2.48794e-22	0.165678	-1.17189	7.12446e-05	-0.91904	-1.1841
95079238	chr13:95079238:A:G	1.11523e-22	-0.987703	-0.820903	7.01503e-05	-1.45903	-0.659598
95079242	chr13:95079242:G:C	1.05579e-22	-1.04155	-0.821829	6.74168e-05	-1.49832	-0.660053
95079375	chr13:95079375:G:A	2.42178e-23	-2.04123	-1.29452	2.17672e-05	-2.04027	-1.24859
95079414	chr13:95079414:G:A	2.6957e-22	-3.35199e-10	-0.926012	0.000212785	-3.35199e-10	-1.00898
95079482	chr13:95079482:G:A	1.69396e-22	-3.35199e-10	-1.3906	0.000144633	-3.35199e-10	-1.39507
95079514	chr13:95079514:A:T	1.1293e-22	-1.01952	-0.776555	7.22108e-05	-1.47343	-0.616249
95079550	chr13:95079550:C:T	2.15732e-22	-3.35199e-10	-1.1488	0.000186799	-3.35199e-10	-1.13923
95079704	chr13:95079704:G:A	1.8975e-22	-3.35199e-10	-1.27713	0.000150058	-3.35199e-10	-1.35824
95079895	chr13:95079895:T:C	2.07791e-23	-2.09998	-1.38891	1.81681e-05	-2.07956	-1.39004
95080108	chr13:95080108:C:G	2.07254e-23	-2.10299	-1.3885	1.80426e-05	-2.08636	-1.39017
95080307	chr13:95080307:T:C	2.82233e-22	-3.35199e-10	-0.880107	0.000221351	-3.35199e-10	-0.969516
95080340	chr13:95080340:G:A	2.06814e-23	-2.1036	-1.39001	1.7986e-05	-2.09091	-1.38876
95080380	chr13:95080380:T:A	4.86228e-23	-1.64365	-0.995097	3.66465e-05	-1.90085	-0.867092
95080401	chr13:95080401:TTTG:T	1.7211e-22	-3.35199e-10	-1.37471	0.000144528	-3.35199e-10	-1.39579
95080415	chr13:95080415:T:C	2.06144e-23	-2.1033	-1.39355	1.81207e-05	-2.08835	-1.38386
95080551	chr13:95080551:G:A	1.89556e-22	-3.35199e-10	-1.27816	0.000150031	-3.35199e-10	-1.35842
95080581	chr13:95080581:C:A	4.62654e-23	-2.03452	-0.653931	3.15685e-05	-2.10216	-0.814948
95080583	chr13:95080583:C:T	1.72894e-22	-3.35199e-10	-1.37016	0.000147074	-3.35199e-10	-1.37833
95080700	chr13:95080700:C:T	2.06381e-23	-2.10362	-1.39209	1.79825e-05	-2.09372	-1.38614
95080900	chr13:95080900:G:A	1.92748e-22	-3.35199e-10	-1.26146	0.000151485	-3.35199e-10	-1.34878
95081052	chr13:95081052:G:A	1.77978e-22	-3.35199e-10	-1.34118	0.000150068	-3.35199e-10	-1.35818
95081304	chr13:95081304:CACAG:C	1.92011e-22	-3.35199e-10	-1.26529	0.000151143	-3.35199e-10	-1.35104
95081583	chr13:95081583:C:G	1.94447e-22	-3.35199e-10	-1.25268	0.00016119	-3.35199e-10	-1.28668
95081778	chr13:95081778:G:A	2.7875e-23	-2.06291	-1.1322	2.61685e-05	-1.95732	-1.14739
95081843	chr13:95081843:A:G	2.19666e-23	-2.05953	-1.37378	2.04002e-05	-1.96925	-1.38447
95081957	chr13:95081957:G:A	1.92663e-22	-3.35199e-10	-1.2619	0.000151376	-3.35199e-10	-1.34949
95082450	chr13:95082450:T:C	2.46137e-22	-3.35199e-10	-1.01695	0.000214926	-3.35199e-10	-0.99897
95082474	chr13:95082474:T:C	6.44414e-23	-2.092	-0.265089	6.15114e-05	-2.09869	-0.151347
95082712	chr13:95082712:T:C	2.0634e-23	-2.10345	-1.39245	1.80862e-05	-2.0889	-1.38521
95082736	chr13:95082736:A:G	2.05669e-23	-2.10177	-1.39739	1.85485e-05	-2.08312	-1.36575
95082915	chr13:95082915:G:A	1.15917e-22	-1.76997	-3.84511e-10	8.91943e-05	-1.87845	-3.84511e-10
95083072	chr13:95083072:C:T	1.68801e-22	-3.35199e-10	-1.39412	0.000145069	-3.35199e-10	-1.39206
95083328	chr13:95083328:A:G	1.743e-22	-3.35199e-10	-1.36206	0.000145166	-3.35199e-10	-1.39139
95083406	chr13:95083406:G:GGGACT	8.35471e-23	-2.09743	-3.84511e-10	7.16907e-05	-2.0969	-3.84511e-10
95083475	chr13:95083475:C:T	6.5818e-23	-2.07576	-0.260192	6.17859e-05	-2.08771	-0.157878
95083866	chr13:95083866:C:T	1.69302e-22	-3.35199e-10	-1.39116	0.000145441	-3.35199e-10	-1.38949
95083879	chr13:95083879:C:T	1.69943e-22	-3.35199e-10	-1.38738	0.000145707	-3.35199e-10	-1.38766
95083884	chr13:95083884:T:G	1.71933e-22	-3.35199e-10	-1.37573	0.000144519	-3.35199e-10	-1.39585
95083956	chr13:95083956:C:T	1.72406e-22	-3.35199e-10	-1.37299	0.000155272	-3.35199e-10	-1.32408
95084013	chr13:95084013:G:A	2.58963e-22	-3.35199e-10	-0.966156	0.000205548	-3.35199e-10	-1.04358
95084367	chr13:95084367:T:C	2.22986e-22	-3.35199e-10	-1.11573	0.00018894	-3.35199e-10	-1.12783
95084396	chr13:95084396:C:T	2.87585e-23	-2.06815	-1.09576	2.68541e-05	-1.96738	-1.11147
95084742	chr13:95084742:C:T	3.58058e-23	-2.08372	-0.861011	2.76753e-05	-2.0721	-0.976619
95085046	chr13:95085046:G:A	3.28935e-23	-2.08471	-0.944854	2.57341e-05	-2.06991	-1.05153
95085148	chr13:95085148:A:G	1.81817e-22	-3.35199e-10	-1.31984	0.000152621	-3.35199e-10	-1.34131
95085255	chr13:95085255:G:A	2.26962e-23	-2.01077	-1.38988	2.22467e-05	-1.89024	-1.37683
95085493	chr13:95085493:C:T	6.07806e-22	-3.35199e-10	-0.112985	0.000563619	-3.35199e-10	-0.0348851
95086069	chr13:95086069:C:T	3.06107e-23	-2.04549	-1.056	2.91772e-05	-1.92377	-1.0721
95086183	chr13:95086183:C:T	2.22054e-22	-3.35199e-10	-1.11992	0.000165534	-3.35199e-10	-1.26009
95087254	chr13:95087254:G:A	2.16093e-23	-2.08747	-1.36225	1.84322e-05	-2.10201	-1.35315
95087273	chr13:95087273:C:T	3.86514e-23	-1.77108	-1.09718	5.85843e-05	-1.19232	-1.10648
95088056	chr13:95088056:C:T	1.79747e-22	-3.35199e-10	-1.33129	0.000154239	-3.35199e-10	-1.33076
95088246	chr13:95088246:C:T	1.89443e-22	-3.35199e-10	-1.27875	0.000158503	-3.35199e-10	-1.30349
95088578	chr13:95088578:T:C	1.68533e-22	-3.35199e-10	-1.39571	0.000145743	-3.35199e-10	-1.38742
95088931	chr13:95088931:A:G	1.86675e-22	-3.35199e-10	-1.29347	0.000155948	-3.35199e-10	-1.31974
95089395	chr13:95089395:G:A	8.69905e-23	-1.12993	-0.927117	4.96705e-05	-1.57809	-0.885766
95089487	chr13:95089487:G:A	1.9533e-22	-3.35199e-10	-1.24815	0.000167087	-3.35199e-10	-1.25075
95089742	chr13:95089742:G:A	1.72119e-22	-3.35199e-10	-1.37465	0.000155859	-3.35199e-10	-1.32031
95090129	chr13:95090129:A:T	3.56294e-23	-1.59199	-1.35768	3.25374e-05	-1.5515	-1.33538
95090186	chr13:95090186:T:C	2.78298e-23	-2.03618	-1.16056	2.47617e-05	-1.89293	-1.26704
95090559	chr13:95090559:G:A	1.68518e-22	-3.35199e-10	-1.3958	0.000145638	-3.35199e-10	-1.38814
95091547	chr13:95091547:T:A	2.45136e-23	-2.01243	-1.31118	2.42459e-05	-1.85678	-1.32424
95091623	chr13:95091623:C:T	6.80916e-22	-3.35199e-10	0.00059813	0.000758821	-3.35199e-10	0.262501
95091793	chr13:95091793:C:T	3.61796e-22	-0.736091	0.104329	0.000281347	-0.772827	0.0431531
95092068	chr13:95092068:G:A	1.734e-22	-3.35199e-10	-1.36724	0.00014717	-3.35199e-10	-1.37768
95092089	chr13:95092089:G:C	1.24025e-21	-3.35199e-10	0.60023	0.00127556	-3.35199e-10	0.78188
95092377	chr13:95092377:A:G	1.71302e-22	-3.35199e-10	-1.37941	0.000145751	-3.35199e-10	-1.38736
95092501	chr13:95092501:T:C	2.15054e-23	-2.09358	-1.36096	1.90999e-05	-2.03141	-1.38817
95092546	chr13:95092546:C:T	1.01208e-22	-1.90567	-3.84511e-10	8.0965e-05	-1.97525	-3.84511e-10
95092994	chr13:95092994:A:G	1.71969e-22	-3.35199e-10	-1.37553	0.000145723	-3.35199e-10	-1.38756
95093504	chr13:95093504:T:C	3.31355e-23	-1.64893	-1.37331	3.03958e-05	-1.61151	-1.34345
95093585	chr13:95093585:G:A	2.61069e-23	-1.99026	-1.27038	2.60994e-05	-1.82121	-1.28614
95094026	chr13:95094026:T:C	4.17786e-23	-1.40353	-1.38693	4.3501e-05	-1.19924	-1.39724
95094051	chr13:95094051:C:T	8.44962e-23	-2.08613	-3.84511e-10	8.2256e-05	-1.95943	-3.84511e-10
95094555	chr13:95094555:A:C	1.69246e-22	-3.35199e-10	-1.39149	0.000144734	-3.35199e-10	-1.39437
95094591	chr13:95094591:C:T	1.73845e-22	-3.35199e-10	-1.36468	0.000150449	-3.35199e-10	-1.35564
95094702	chr13:95094702:G:A	6.15172e-23	-1.27201	-1.13151	5.05238e-05	-1.28771	-1.15911
95094737	chr13:95094737:C:T	1.76937e-22	-3.35199e-10	-1.34705	0.000149618	-3.35199e-10	-1.36118
95095244	chr13:95095244:C:A	9.31917e-23	-1.98818	-3.84511e-10	7.33194e-05	-2.07444	-3.84511e-10
95095938	chr13:95095938:C:T	5.94228e-22	-3.35199e-10	-0.135578	0.000484099	-3.35199e-10	-0.186976
95095967	chr13:95095967:T:C	4.88186e-23	-1.25814	-1.37659	5.12985e-05	-1.03585	-1.39576
95096130	chr13:95096130:T:C	6.71359e-22	-0.0135379	-3.84511e-10	0.000338954	-0.543399	-3.84511e-10
95096471	chr13:95096471:T:C	3.70635e-23	-1.53643	-1.37378	3.42409e-05	-1.49316	-1.34269
95096659	chr13:95096659:G:A	3.69844e-23	-1.52736	-1.38498	3.39709e-05	-1.48333	-1.36043
95096752	chr13:95096752:C:T	1.85453e-22	-3.35199e-10	-1.30004	0.000156083	-3.35199e-10	-1.31887
95096786	chr13:95096786:G:A	3.83969e-23	-1.49925	-1.37561	3.55287e-05	-1.45367	-1.34525
95096794	chr13:95096794:T:C	4.19199e-23	-1.39415	-1.39293	3.72018e-05	-1.35882	-1.39408
95097019	chr13:95097019:T:C	1.72563e-22	-3.35199e-10	-1.37208	0.000147045	-3.35199e-10	-1.37852
95097312	chr13:95097312:A:G	2.34981e-23	-2.00051	-1.36542	2.34751e-05	-1.84395	-1.36937
95097748	chr13:95097748:G:A	5.24469e-23	-1.17385	-1.38919	5.61417e-05	-0.944033	-1.39735
95098114	chr13:95098114:C:T	8.46711e-23	-2.08407	-3.84511e-10	8.1737e-05	-1.96576	-3.84511e-10
95098482	chr13:95098482:G:A	2.54752e-23	-2.01241	-1.27273	2.51662e-05	-1.85477	-1.289
95098710	chr13:95098710:C:T	3.22984e-22	-3.35199e-10	-0.745238	0.000249359	-3.35199e-10	-0.85037
95098711	chr13:95098711:G:A	1.70836e-22	-3.35199e-10	-1.38214	0.000145816	-3.35199e-10	-1.38692
95099064	chr13:95099064:A:C	2.77016e-22	-3.35199e-10	-0.898767	0.000239226	-3.35199e-10	-0.891854
95099131	chr13:95099131:A:G	2.60338e-22	-3.35199e-10	-0.960861	0.000224535	-3.35199e-10	-0.955234
95099353	chr13:95099353:T:C	1.68851e-22	-3.35199e-10	-1.39382	0.000145867	-3.35199e-10	-1.38657
95099598	chr13:95099598:C:T	1.68278e-22	-3.35199e-10	-1.39722	0.000144295	-3.35199e-10	-1.39741
95099737	chr13:95099737:T:C	4.07423e-23	-1.43795	-1.37762	3.60449e-05	-1.40342	-1.38108
95099743	chr13:95099743:C:T	3.93403e-23	-2.10165	-0.748944	3.04464e-05	-2.10187	-0.851423
95099770	chr13:95099770:A:G	5.02922e-23	-1.22217	-1.38282	5.32584e-05	-0.99696	-1.39715
95099879	chr13:95099879:A:G	1.69632e-22	-3.35199e-10	-1.38921	0.00014841	-3.35199e-10	-1.36928
95099979	chr13:95099979:T:A	1.53815e-22	-1.48709	-3.84511e-10	0.000105607	-1.70954	-3.84511e-10
95100224	chr13:95100224:C:G	3.99106e-23	-1.4442	-1.392	3.53949e-05	-1.41011	-1.39259
95100435	chr13:95100435:G:A	1.76407e-22	-1.23151	-0.118536	0.000132257	-1.2613	-0.223218
95100710	chr13:95100710:TTTG:T	1.68599e-22	-3.35199e-10	-1.39532	0.000144294	-3.35199e-10	-1.39741
95100773	chr13:95100773:A:G	2.64293e-23	-1.89243	-1.35594	2.19215e-05	-1.88879	-1.39301
95100967	chr13:95100967:G:T	1.68809e-22	-3.35199e-10	-1.39408	0.000144438	-3.35199e-10	-1.39641
95101023	chr13:95101023:C:T	1.22864e-21	-3.35199e-10	0.590826	0.0010377	-3.35199e-10	0.575501
95102515	chr13:95102515:C:G	1.693e-22	-3.35199e-10	-1.39117	0.000144857	-3.35199e-10	-1.39352
95102938	chr13:95102938:A:AT	2.35502e-22	-1.51168	0.450557	0.000171267	-1.53809	0.312051
95103189	chr13:95103189:T:G	1.88e-22	-3.35199e-10	-1.2864	0.000161063	-3.35199e-10	-1.28747
95103296	chr13:95103296:C:T	3.31779e-22	-1.39943	0.681061	0.000236481	-1.4301	0.526703
95103704	chr13:95103704:T:C	1.68828e-22	-3.35199e-10	-1.39396	0.000144534	-3.35199e-10	-1.39575
95103769	chr13:95103769:C:G	2.74527e-23	-1.83672	-1.37365	2.39164e-05	-1.81495	-1.37975
95103781	chr13:95103781:A:C	3.78881e-23	-1.49084	-1.39736	3.87758e-05	-1.314	-1.39746
95103947	chr13:95103947:T:C	1.68241e-22	-3.35199e-10	-1.39744	0.000146476	-3.35199e-10	-1.38241
95103972	chr13:95103972:C:T	1.71642e-22	-3.35199e-10	-1.37743	0.000146237	-3.35199e-10	-1.38403
95104241	chr13:95104241:G:A	2.00544e-22	-3.35199e-10	-1.22181	0.000169031	-3.35199e-10	-1.23918
95104394	chr13:95104394:A:G	1.75755e-22	-3.35199e-10	-1.35375	0.000148699	-3.35199e-10	-1.36734
95104542	chr13:95104542:C:T	2.32929e-22	-3.35199e-10	-1.07211	0.000239084	-3.35199e-10	-0.892451
95104907	chr13:95104907:G:T	1.3262e-21	-3.35199e-10	0.667231	0.00112354	-3.35199e-10	0.654978
95104945	chr13:95104945:G:A	3.00627e-23	-1.99171	-1.12784	2.83886e-05	-1.82439	-1.19889
95105018	chr13:95105018:T:C	3.90736e-22	-3.35199e-10	-0.55481	0.000321727	-3.35199e-10	-0.595561
95105043	chr13:95105043:T:C	2.72702e-23	-2.08744	-1.1296	2.39372e-05	-1.99169	-1.20214
95105141	chr13:95105141:C:T	3.01824e-23	-2.07641	-1.03917	2.69321e-05	-1.97187	-1.10408
95105176	chr13:95105176:T:C	7.69168e-22	-3.35199e-10	0.122468	0.00070904	-3.35199e-10	0.194648
95105185	chr13:95105185:C:T	1.68761e-22	-3.35199e-10	-1.39436	0.00014475	-3.35199e-10	-1.39426
95105311	chr13:95105311:T:C	1.05507e-22	-1.86406	-3.84511e-10	8.89827e-05	-1.88082	-3.84511e-10
95105367	chr13:95105367:G:A	1.76066e-22	-3.35199e-10	-1.35198	0.000149694	-3.35199e-10	-1.36067
95105539	chr13:95105539:G:A	1.74109e-22	-3.35199e-10	-1.36316	0.000150088	-3.35199e-10	-1.35804
95105900	chr13:95105900:C:T	3.38438e-23	-1.96119	-1.0399	2.76859e-05	-1.88311	-1.16523
95105977	chr13:95105977:C:T	2.23557e-22	-3.35199e-10	-1.11318	0.000194388	-3.35199e-10	-1.09941
95106387	chr13:95106387:G:A	1.74948e-22	-3.35199e-10	-1.35835	0.000148884	-3.35199e-10	-1.36609
95106750	chr13:95106750:G:A	8.48873e-23	-2.08152	-3.84511e-10	7.96463e-05	-1.99167	-3.84511e-10
95107109	chr13:95107109:T:C	2.76077e-23	-1.91319	-1.29155	2.82038e-05	-1.71776	-1.31205
95107171	chr13:95107171:C:CACTT	1.77931e-22	-3.35199e-10	-1.34144	0.000153636	-3.35199e-10	-1.33468
95107598	chr13:95107598:T:C	2.39985e-22	-3.35199e-10	-1.04227	0.000187088	-3.35199e-10	-1.13769
95107733	chr13:95107733:T:C	5.49601e-23	-1.17655	-1.33968	3.0498e-05	-1.5637	-1.3879
95107855	chr13:95107855:T:C	4.64475e-23	-1.2927	-1.39181	2.91055e-05	-1.65105	-1.34729
95108122	chr13:95108122:A:C	1.80876e-22	-3.35199e-10	-1.32503	0.000156167	-3.35199e-10	-1.31834
95109013	chr13:95109013:T:TA	1.0524e-22	-1.8666	-3.84511e-10	8.82119e-05	-1.88952	-3.84511e-10
95109329	chr13:95109329:C:T	9.38218e-23	-0.585718	-1.39573	9.74905e-05	-0.392856	-1.39665
95109632	chr13:95109632:G:A	2.41141e-23	-2.0776	-1.26244	1.91878e-05	-2.06992	-1.34507
95109751	chr13:95109751:A:G	1.95011e-22	0.127434	-1.37722	0.000377044	0.928124	-1.36503
95110138	chr13:95110138:A:G	1.8298e-22	-3.35199e-10	-1.31347	0.000162293	-3.35199e-10	-1.27986
95110929	chr13:95110929:C:T	3.14601e-22	-3.35199e-10	-0.771535	0.000244075	-3.35199e-10	-0.871787
95111002	chr13:95111002:C:A	5.1988e-22	-3.35199e-10	-0.269243	0.000430664	-3.35199e-10	-0.303937
95111083	chr13:95111083:G:A	2.14692e-23	-2.06434	-1.39188	2.02437e-05	-1.97093	-1.39049
95111572	chr13:95111572:C:T	2.57195e-23	-1.9522	-1.32339	2.55859e-05	-1.77368	-1.35354
95111807	chr13:95111807:C:T	3.46855e-23	-1.60886	-1.36766	3.26816e-05	-1.52411	-1.35834
95112366	chr13:95112366:A:G	1.82402e-22	-3.35199e-10	-1.31663	0.000161918	-3.35199e-10	-1.28218
95113287	chr13:95113287:A:G	2.48565e-21	1.29545	-3.84511e-10	0.000664343	0.129534	-3.84511e-10
95113579	chr13:95113579:AAAAAAATTACAT:A	8.30305e-23	-2.10363	-3.84511e-10	7.39034e-05	-2.06651	-3.84511e-10
95114063	chr13:95114063:G:A	2.60467e-23	-2.07227	-1.19068	2.1952e-05	-2.04922	-1.23118
95114126	chr13:95114126:G:A	1.8932e-22	-3.35199e-10	-1.2794	0.000162434	-3.35199e-10	-1.27899
95114308	chr13:95114308:T:C	7.29535e-23	-0.845017	-1.388	7.17778e-05	-0.698547	-1.39714
95115079	chr13:95115079:A:G	2.41947e-23	-1.99734	-1.33937	1.95998e-05	-2.09569	-1.29806
95116108	chr13:95116108:T:C	2.33768e-23	-2.04071	-1.33039	1.92668e-05	-2.02596	-1.38491
95117449	chr13:95117449:C:T	2.03515e-22	-3.35199e-10	-1.2071	0.000182283	-3.35199e-10	-1.16371
95117798	chr13:95117798:G:A	2.83568e-21	1.42719	-3.84511e-10	0.000743109	0.241578	-3.84511e-10
95118110	chr13:95118110:T:C	3.41743e-22	-3.35199e-10	-0.688782	0.000255478	-3.35199e-10	-0.826127
95118171	chr13:95118171:G:A	3.45763e-23	-1.63784	-1.34183	2.31043e-05	-1.86411	-1.36513
95118474	chr13:95118474:T:C	4.76411e-23	-1.2688	-1.39034	3.00902e-05	-1.56798	-1.39709
95118698	chr13:95118698:T:G	1.60179e-21	-3.35199e-10	0.856034	0.00149808	-3.35199e-10	0.942675
95118741	chr13:95118741:G:A	1.75006e-22	-3.35199e-10	-1.35802	0.000147894	-3.35199e-10	-1.37277
95119586	chr13:95119586:A:G	7.3869e-23	-0.829998	-1.39055	7.12554e-05	-0.705574	-1.39742
95119710	chr13:95119710:T:C	2.38765e-23	-2.09162	-1.25833	2.01765e-05	-2.07265	-1.2921
95119711	chr13:95119711:G:A	1.78453e-22	-3.35199e-10	-1.33852	0.000151405	-3.35199e-10	-1.34931
95119765	chr13:95119765:G:A	3.15551e-23	-1.71177	-1.35933	2.16538e-05	-1.91632	-1.37777
95120490	chr13:95120490:C:T	4.80563e-23	-1.29656	-1.35391	4.77967e-05	-1.15546	-1.34685
95120507	chr13:95120507:C:T	1.7497e-22	-3.35199e-10	-1.35822	0.000151517	-3.35199e-10	-1.34856
95120508	chr13:95120508:A:G	3.67497e-23	-1.53801	-1.38071	2.41923e-05	-1.7912	-1.39203
95120659	chr13:95120659:C:T	3.05145e-23	-2.10329	-1.00135	2.80102e-05	-2.10298	-0.933717
95121701	chr13:95121701:G:A	1.0676e-22	-1.85226	-3.84511e-10	9.95664e-05	-1.76844	-3.84511e-10
95121757	chr13:95121757:AG:A	8.78127e-23	-2.04763	-3.84511e-10	7.21162e-05	-2.09099	-3.84511e-10
95121856	chr13:95121856:C:T	1.71603e-22	-3.35199e-10	-1.37766	0.000144758	-3.35199e-10	-1.3942
95122072	chr13:95122072:A:C	4.87435e-22	-3.35199e-10	-0.333685	0.000398129	-3.35199e-10	-0.382488
95122382	chr13:95122382:T:C	1.68942e-22	-3.35199e-10	-1.39329	0.000147279	-3.35199e-10	-1.37693
95122443	chr13:95122443:A:G	5.1023e-23	-2.0783	-0.512262	4.46269e-05	-2.10359	-0.467334
95122727	chr13:95122727:T:A	3.44338e-23	-1.95316	-1.03064	3.28103e-05	-1.79525	-1.08327
95122827	chr13:95122827:C:CA	1.04252e-22	-0.485124	-1.39091	0.000102343	-0.358372	-1.38257
95122878	chr13:95122878:C:A	2.07596e-22	-3.35199e-10	-1.18725	0.00018238	-3.35199e-10	-1.16317
95123010	chr13:95123010:T:C	2.46504e-22	-3.35199e-10	-1.01546	0.000209331	-3.35199e-10	-1.02535
95123215	chr13:95123215:A:G	2.90045e-23	-2.08729	-1.0681	2.62969e-05	-2.0867	-1.01311
95123443	chr13:95123443:A:C	1.70595e-22	-3.35199e-10	-1.38355	0.000146865	-3.35199e-10	-1.37975
95123474	chr13:95123474:C:T	1.08063e-22	-0.445955	-1.39417	0.000100082	-0.366731	-1.39654
95123617	chr13:95123617:C:T	5.50782e-22	-3.35199e-10	-0.211503	0.000491462	-3.35199e-10	-0.17188
95123753	chr13:95123753:C:T	2.3945e-22	-3.35199e-10	-1.0445	0.000203426	-3.35199e-10	-1.05396
95124132	chr13:95124132:T:C	3.24797e-23	-1.78595	-1.25628	3.45267e-05	-1.5862	-1.24133
95124774	chr13:95124774:G:A	1.74445e-22	-3.35199e-10	-1.36123	0.000156026	-3.35199e-10	-1.31924
95124810	chr13:95124810:G:A	2.32684e-23	-2.09358	-1.28216	2.24048e-05	-2.02427	-1.23572
95125313	chr13:95125313:A:G	1.15185e-22	-1.7763	-3.84511e-10	7.24661e-05	-2.08615	-3.84511e-10
95125692	chr13:95125692:G:A	2.42597e-22	-3.35199e-10	-1.03144	0.000199328	-3.35199e-10	-1.07431
95125712	chr13:95125712:T:C	2.75801e-22	-3.35199e-10	-0.903163	0.000218393	-3.35199e-10	-0.982968
95126004	chr13:95126004:C:T	3.60677e-22	-3.35199e-10	-0.63486	0.000344915	-3.35199e-10	-0.525965
95126023	chr13:95126023:A:G	3.97858e-22	-3.35199e-10	-0.536745	0.000374936	-3.35199e-10	-0.442509
95126101	chr13:95126101:C:T	2.42597e-22	-3.35199e-10	-1.03144	0.000199328	-3.35199e-10	-1.07431
95126211	chr13:95126211:TAA:T	2.75329e-22	-3.35199e-10	-0.904874	0.00025885	-3.35199e-10	-0.813016
95126273	chr13:95126273:C:A	1.11473e-22	-0.433355	-1.3757	0.000106789	-0.336336	-1.36207
95126323	chr13:95126323:C:T	1.75124e-22	-3.35199e-10	-1.35735	0.000151565	-3.35199e-10	-1.34825
95126637	chr13:95126637:T:C	1.73614e-22	-3.35199e-10	-1.36601	0.000154806	-3.35199e-10	-1.32709
95126935	chr13:95126935:T:C	7.4648e-23	-0.819166	-1.39089	6.77298e-05	-0.757185	-1.39655
95127374	chr13:95127374:C:T	3.74872e-23	-2.03951	-0.859329	3.02279e-05	-2.03278	-0.927716
95127412	chr13:95127412:A:G	1.69397e-22	-3.35199e-10	-1.3906	0.000145702	-3.35199e-10	-1.3877
95127488	chr13:95127488:G:C	1.69709e-22	-3.35199e-10	-1.38876	0.000146022	-3.35199e-10	-1.3855
95127765	chr13:95127765:T:C	7.09306e-23	-0.980272	-1.28087	6.60107e-05	-0.937203	-1.24224
95128380	chr13:95128380:G:A	2.7428e-22	-3.35199e-10	-0.908691	0.00022519	-3.35199e-10	-0.95232
95128512	chr13:95128512:G:A	2.41911e-22	-3.35199e-10	-1.03427	0.000193408	-3.35199e-10	-1.10446
95129022	chr13:95129022:A:C	6.38979e-22	-3.35199e-10	-0.0629694	0.000573415	-3.35199e-10	-0.017654
95129355	chr13:95129355:T:A	8.88109e-23	-2.03633	-3.84511e-10	7.66548e-05	-2.02995	-3.84511e-10
95129747	chr13:95129747:C:T	5.34462e-23	-1.14676	-1.3974	4.06608e-05	-1.26835	-1.39565
95129797	chr13:95129797:A:G	2.91312e-22	-3.35199e-10	-0.848446	0.000267691	-3.35199e-10	-0.779431
95129816	chr13:95129816:T:C	8.7466e-23	-2.05159	-3.84511e-10	7.70756e-05	-2.02448	-3.84511e-10
95129938	chr13:95129938:A:G	6.96391e-23	-0.887197	-1.39232	6.20334e-05	-0.854122	-1.38747
95130122	chr13:95130122:C:T	6.64547e-23	-0.944269	-1.38205	5.99286e-05	-0.889397	-1.38671
95130202	chr13:95130202:T:A	1.83356e-22	-3.35199e-10	-1.31141	0.000166325	-3.35199e-10	-1.25532
95130220	chr13:95130220:C:T	7.74629e-23	-0.800157	-1.37289	7.05215e-05	-0.745151	-1.3682
95130367	chr13:95130367:ATC:A	2.54359e-23	-2.1035	-1.18317	2.2993e-05	-2.10365	-1.13043
95130666	chr13:95130666:C:T	1.48139e-22	-1.52469	-3.84511e-10	9.22883e-05	-1.84435	-3.84511e-10
95130894	chr13:95130894:C:T	1.75787e-22	-3.35199e-10	-1.35357	0.000150579	-3.35199e-10	-1.35477
95131456	chr13:95131456:C:T	1.68619e-22	-3.35199e-10	-1.3952	0.000146056	-3.35199e-10	-1.38527
95131471	chr13:95131471:T:C	6.21482e-22	-3.35199e-10	-0.0907345	0.000380143	-3.35199e-10	-0.428717
95131492	chr13:95131492:G:C	1.69171e-22	-3.35199e-10	-1.39193	0.000154311	-3.35199e-10	-1.3303
95131902	chr13:95131902:A:G	3.42515e-23	-2.1023	-0.886814	2.77248e-05	-2.09602	-0.950921
95131995	chr13:95131995:G:A	1.73311e-22	-3.35199e-10	-1.36776	0.000153473	-3.35199e-10	-1.33574
95132028	chr13:95132028:T:C	8.86592e-23	-2.03804	-3.84511e-10	7.12339e-05	-2.1033	-3.84511e-10
95132081	chr13:95132081:G:A	5.77326e-23	-1.49956	-0.967463	5.33218e-05	-1.46238	-0.930535
95132169	chr13:95132169:G:A	1.7486e-22	-3.35199e-10	-1.35885	0.000150737	-3.35199e-10	-1.35373
95132568	chr13:95132568:A:G	4.38742e-22	-3.35199e-10	-0.438929	0.000745532	-3.35199e-10	0.244834
95133079	chr13:95133079:G:A	1.62989e-22	-1.42916	-3.84511e-10	0.000102701	-1.73744	-3.84511e-10
95133467	chr13:95133467:G:T	5.64561e-23	-2.09911	-0.390268	4.6642e-05	-2.03641	-0.49035
95133591	chr13:95133591:C:T	3.81401e-22	-3.35199e-10	-0.57899	0.00035793	-3.35199e-10	-0.488928
95133640	chr13:95133640:C:A	1.72456e-22	-3.35199e-10	-1.3727	0.000147461	-3.35199e-10	-1.3757
95134925	chr13:95134925:T:C	2.30861e-22	-3.35199e-10	-1.08103	0.000189066	-3.35199e-10	-1.12717
95135140	chr13:95135140:G:C	2.67085e-22	-3.35199e-10	-0.935274	0.000212001	-3.35199e-10	-1.01267
95135181	chr13:95135181:A:T	2.43883e-23	-1.93294	-1.39579	1.78434e-05	-2.10343	-1.3842
95135242	chr13:95135242:G:T	2.59419e-23	-2.03047	-1.23652	1.90384e-05	-2.10012	-1.32269
95135732	chr13:95135732:G:A	1.50787e-22	-1.50698	-3.84511e-10	0.000103711	-1.72766	-3.84511e-10
95136090	chr13:95136090:T:C	2.42667e-22	-3.35199e-10	-1.03115	0.000194294	-3.35199e-10	-1.09989
95136281	chr13:95136281:A:G	2.84085e-23	-1.81632	-1.35984	2.11649e-05	-2.0844	-1.23251
95136332	chr13:95136332:T:C	2.15533e-22	-3.35199e-10	-1.14973	0.00020753	-3.35199e-10	-1.03399
95136464	chr13:95136464:C:T	8.31714e-23	-2.10194	-3.84511e-10	7.34523e-05	-2.07263	-3.84511e-10
95136892	chr13:95136892:T:C	2.2732e-23	-2.10003	-1.29904	1.99202e-05	-2.10257	-1.27496
95137101	chr13:95137101:C:A	1.43076e-22	-1.55947	-3.84511e-10	7.12105e-05	-2.10362	-3.84511e-10
95137306	chr13:95137306:G:A	2.67534e-22	-3.35199e-10	-0.933596	0.000220863	-3.35199e-10	-0.971721
95137387	chr13:95137387:T:G	2.83808e-23	-1.81691	-1.36022	2.11443e-05	-2.0845	-1.23339
95138294	chr13:95138294:T:A	2.89102e-23	-1.83248	-1.32616	2.25183e-05	-2.08865	-1.16629
95138459	chr13:95138459:T:G	2.83125e-23	-1.84499	-1.33454	2.21035e-05	-2.09152	-1.18201
95138587	chr13:95138587:G:A	3.52876e-22	-3.35199e-10	-0.656724	0.000331345	-3.35199e-10	-0.566104
95138591	chr13:95138591:A:C	1.91386e-22	-3.35199e-10	-1.26855	0.000186913	-3.35199e-10	-1.13862
95138886	chr13:95138886:C:T	1.90049e-22	-3.35199e-10	-1.27556	0.000161633	-3.35199e-10	-1.28394
95139474	chr13:95139474:G:A	2.9818e-23	-2.1	-1.02773	2.29469e-05	-2.08126	-1.15482
95139607	chr13:95139607:C:T	2.77067e-23	-2.08598	-1.11518	2.62696e-05	-1.99654	-1.10431
95140434	chr13:95140434:C:T	3.10174e-22	-3.35199e-10	-0.785708	0.000467067	-3.35199e-10	-0.222792
95140834	chr13:95140834:T:C	2.93843e-23	-1.81206	-1.33032	2.24536e-05	-2.08344	-1.17438
95140866	chr13:95140866:A:G	2.93557e-23	-1.81732	-1.32604	2.26102e-05	-2.0848	-1.16606
95141120	chr13:95141120:T:C	2.91212e-23	-1.82493	-1.32644	2.25454e-05	-2.08695	-1.16679
95141188	chr13:95141188:G:A	1.86503e-22	-3.35199e-10	-1.29439	0.000162007	-3.35199e-10	-1.28163
95141200	chr13:95141200:T:A	8.51534e-23	-2.0302	-0.0481887	6.19811e-05	-2.09836	-0.144076
95141214	chr13:95141214:T:C	1.69325e-22	-3.35199e-10	-1.39102	0.000149748	-3.35199e-10	-1.36031
95141249	chr13:95141249:G:A	2.93058e-23	-1.81902	-1.32604	2.25983e-05	-2.08533	-1.16606
95141377	chr13:95141377:G:A	2.05596e-22	-3.35199e-10	-1.19693	0.000178298	-3.35199e-10	-1.18581
95141717	chr13:95141717:T:C	2.0157e-22	-3.35199e-10	-1.21671	0.000166386	-3.35199e-10	-1.25496
95141863	chr13:95141863:G:A	3.54689e-22	-3.35199e-10	-0.651601	0.000534357	-3.35199e-10	-0.0881993
95141884	chr13:95141884:C:T	2.81967e-23	-2.00489	-1.17875	2.00255e-05	-2.09342	-1.27884
95142436	chr13:95142436:G:T	3.03828e-22	-3.35199e-10	-0.806381	0.000283716	-3.35199e-10	-0.721291
95142595	chr13:95142595:T:A	2.01214e-22	-3.35199e-10	-1.21847	0.000170009	-3.35199e-10	-1.23341
95142599	chr13:95142599:T:A	1.58688e-22	-1.4559	-3.84511e-10	7.94193e-05	-1.99452	-3.84511e-10
95142600	chr13:95142600:A:T	1.34676e-22	-1.61997	-3.84511e-10	0.000118935	-1.59069	-3.84511e-10
95142619	chr13:95142619:G:A	2.07528e-22	-3.35199e-10	-1.18758	0.000167936	-3.35199e-10	-1.24568
95142629	chr13:95142629:G:GA	2.45274e-22	-3.35199e-10	-1.02047	0.000220951	-3.35199e-10	-0.971323
95142681	chr13:95142681:G:A	8.53958e-23	-2.07554	-3.84511e-10	7.2798e-05	-2.08158	-3.84511e-10
95142910	chr13:95142910:G:T	2.44969e-21	-3.35199e-10	1.28088	0.00249979	-3.35199e-10	1.4547
95142969	chr13:95142969:G:A	6.74598e-23	-1.51764	-0.793669	4.76173e-05	-1.9503	-0.555765
95143929	chr13:95143929:T:C	3.29538e-22	-3.35199e-10	-0.725149	0.000484392	-3.35199e-10	-0.18637
95144230	chr13:95144230:CTGAGGGGG:C	2.43772e-23	-2.10264	-1.22655	1.92424e-05	-2.09916	-1.31299
95144469	chr13:95144469:G:A	1.78611e-22	-3.35199e-10	-1.33763	0.000150816	-3.35199e-10	-1.35321
95144910	chr13:95144910:G:A	3.13214e-22	-3.35199e-10	-0.775954	0.000291228	-3.35199e-10	-0.695159
95144969	chr13:95144969:T:C	2.60247e-22	-3.35199e-10	-0.961212	0.000219828	-3.35199e-10	-0.976419
95144984	chr13:95144984:A:G	8.42539e-23	-2.08901	-3.84511e-10	8.1693e-05	-1.9663	-3.84511e-10
95145451	chr13:95145451:T:C	2.86338e-23	-1.96487	-1.20338	2.30785e-05	-2.04451	-1.18585
95145601	chr13:95145601:A:AG	4.27913e-23	-1.92385	-0.842657	2.80341e-05	-2.08065	-0.955187
95145761	chr13:95145761:C:T	5.50774e-23	-2.09843	-0.415672	3.82146e-05	-2.10364	-0.622405
95146105	chr13:95146105:G:A	3.44354e-22	-3.35199e-10	-0.681172	0.000321502	-3.35199e-10	-0.59626
95146600	chr13:95146600:G:A	2.44992e-22	-3.35199e-10	-1.02162	0.000227274	-3.35199e-10	-0.943107
95146617	chr13:95146617:G:A	8.39451e-23	-2.09268	-3.84511e-10	7.48686e-05	-2.05353	-3.84511e-10
95146752	chr13:95146752:G:A	7.50683e-23	-2.09019	-0.114257	7.75519e-05	-1.99238	-0.0259381
95146764	chr13:95146764:G:T	2.89244e-22	-3.35199e-10	-0.855572	0.000261973	-3.35199e-10	-0.801024
95146836	chr13:95146836:A:T	3.12376e-23	-1.90521	-1.17601	2.4704e-05	-2.00118	-1.16112
95147672	chr13:95147672:T:A	4.45814e-23	-1.98305	-0.742477	2.98481e-05	-2.10003	-0.873112
95148122	chr13:95148122:G:A	9.58683e-23	-1.95987	-3.84511e-10	7.66955e-05	-2.02942	-3.84511e-10
95148551	chr13:95148551:T:C	2.96555e-22	-3.35199e-10	-0.830607	0.000436467	-3.35199e-10	-0.290551
95149324	chr13:95149324:A:G	2.65642e-22	-3.35199e-10	-0.940692	0.000243883	-3.35199e-10	-0.872575
95149801	chr13:95149801:T:C	8.35533e-23	-1.9096	-0.187757	5.29341e-05	-2.07599	-0.324224
95149828	chr13:95149828:T:C	2.86088e-23	-1.98126	-1.18786	2.32297e-05	-2.05417	-1.16966
95150246	chr13:95150246:T:A	1.25898e-22	-1.68737	-3.84511e-10	7.86069e-05	-2.0048	-3.84511e-10
95150272	chr13:95150272:C:T	6.4616e-23	-1.8762	-0.478175	4.2197e-05	-2.04003	-0.586883
95150397	chr13:95150397:G:A	2.50216e-22	-3.35199e-10	-1.00052	0.000208499	-3.35199e-10	-1.02933
95150826	chr13:95150826:C:T	2.61079e-23	-1.98141	-1.2792	2.12714e-05	-2.04481	-1.2671
95150885	chr13:95150885:G:T	2.50611e-22	-1.80724	0.808302	0.000155389	-2.05838	0.735048
95151294	chr13:95151294:G:A	2.95131e-23	-1.7498	-1.38821	1.91161e-05	-2.08638	-1.33235
95151407	chr13:95151407:G:A	2.32084e-23	-2.0399	-1.33843	1.88081e-05	-2.09468	-1.34029
95151917	chr13:95151917:T:C	2.28653e-22	-3.35199e-10	-1.09063	0.000166817	-3.35199e-10	-1.25237
95151974	chr13:95151974:G:C	2.70313e-22	-3.35199e-10	-0.923262	0.000251562	-3.35199e-10	-0.841573
95152171	chr13:95152171:T:C	5.36805e-23	-1.46868	-1.07111	3.4353e-05	-1.79892	-1.03365
95152228	chr13:95152228:C:G	3.13659e-23	-1.79669	-1.28043	2.45888e-05	-2.0892	-1.07778
95152300	chr13:95152300:A:T	3.01017e-23	-1.83698	-1.28128	2.43663e-05	-2.09686	-1.0792
95152535	chr13:95152535:A:G	2.52201e-23	-1.99861	-1.29659	2.06525e-05	-2.05346	-1.28797
95152652	chr13:95152652:T:G	2.76116e-22	-3.35199e-10	-0.902019	0.000392092	-3.35199e-10	-0.397768
95152852	chr13:95152852:A:G	7.01195e-23	-1.5538	-0.71884	4.08871e-05	-2.00455	-0.653899
95153198	chr13:95153198:T:C	9.48902e-22	0.332464	-3.84511e-10	0.000321504	-0.596256	-3.84511e-10
95154052	chr13:95154052:CT:C	8.74892e-22	-3.35199e-10	0.251259	0.000941162	-3.35199e-10	0.477851
95154970	chr13:95154970:G:A	2.52352e-22	-3.35199e-10	-0.992016	0.000211017	-3.35199e-10	-1.01733
95155029	chr13:95155029:G:A	2.60853e-22	-3.35199e-10	-0.958885	0.000184052	-3.35199e-10	-1.15405
95155051	chr13:95155051:A:G	2.23298e-22	-3.35199e-10	-1.11433	0.000164338	-3.35199e-10	-1.26734
95155108	chr13:95155108:T:C	2.31633e-23	-2.08209	-1.29818	1.94663e-05	-2.10363	-1.29695
95155234	chr13:95155234:G:A	9.44873e-23	-1.97438	-3.84511e-10	7.18799e-05	-2.09427	-3.84511e-10
95155332	chr13:95155332:C:T	2.40906e-23	-2.01568	-1.32533	1.96948e-05	-2.07228	-1.31663
95155397	chr13:95155397:A:G	1.82724e-22	-3.35199e-10	-1.31486	0.000155816	-3.35199e-10	-1.32059
95155413	chr13:95155413:A:G	2.86065e-23	-1.7863	-1.38291	1.77872e-05	-2.09355	-1.39724
95155438	chr13:95155438:G:A	2.44132e-23	-2.01133	-1.31639	1.99357e-05	-2.06945	-1.30731
95155528	chr13:95155528:T:C	2.92187e-23	-1.86781	-1.28022	2.43075e-05	-2.10105	-1.07743
95155616	chr13:95155616:G:A	1.00202e-22	-1.81628	-0.0993777	6.53666e-05	-2.06644	-0.12281
95155749	chr13:95155749:A:G	1.32171e-22	-1.43359	-0.205162	7.6577e-05	-1.89992	-0.13105
95155950	chr13:95155950:T:C	1.73476e-22	-3.35199e-10	-1.3668	0.000151276	-3.35199e-10	-1.35016
95156057	chr13:95156057:A:G	3.11104e-23	-1.80403	-1.28127	2.45188e-05	-2.09076	-1.07906
95156694	chr13:95156694:A:G	6.10949e-23	-2.03607	-0.37434	5.72857e-05	-1.94284	-0.378374
95156910	chr13:95156910:T:C	2.13186e-23	-2.10123	-1.36203	1.85142e-05	-2.09414	-1.35659
95156958	chr13:95156958:T:C	2.06096e-22	-3.35199e-10	-1.1945	0.000167989	-3.35199e-10	-1.24536
95157024	chr13:95157024:G:A	1.44252e-21	-3.35199e-10	0.751303	0.000978513	-3.35199e-10	0.516769
95157138	chr13:95157138:AC:A	5.86805e-23	-1.74172	-0.709014	3.23032e-05	-2.05202	-0.84208
95157300	chr13:95157300:T:C	9.51417e-23	-1.96747	-3.84511e-10	7.67761e-05	-2.02837	-3.84511e-10
95157353	chr13:95157353:G:A	8.50428e-23	-2.07969	-3.84511e-10	8.82766e-05	-1.88879	-3.84511e-10
95157398	chr13:95157398:A:T	2.91519e-23	-1.87275	-1.27757	2.4418e-05	-2.10174	-1.0722
95157692	chr13:95157692:G:C	1.06032e-22	-1.8591	-3.84511e-10	0.000113608	-1.63651	-3.84511e-10
95157792	chr13:95157792:C:T	2.9117e-22	-3.35199e-10	-0.848934	0.00020166	-3.35199e-10	-1.06268
95157885	chr13:95157885:C:G	3.39344e-23	-1.72782	-1.27059	2.26252e-05	-1.97961	-1.27059
95157898	chr13:95157898:G:A	3.42569e-22	-3.35199e-10	-0.686369	0.000319828	-3.35199e-10	-0.60148
95157916	chr13:95157916:C:CA	1.70893e-22	-3.35199e-10	-1.3818	0.000148138	-3.35199e-10	-1.37112
95157946	chr13:95157946:C:T	8.37468e-23	-2.09504	-3.84511e-10	7.61382e-05	-2.03671	-3.84511e-10
95158056	chr13:95158056:A:T	6.93275e-23	-1.76849	-0.515506	4.97054e-05	-2.02932	-0.433835
95158144	chr13:95158144:C:T	3.4586e-23	-1.81359	-1.1658	2.14477e-05	-2.08983	-1.21382
95158453	chr13:95158453:T:G	4.71308e-22	-3.35199e-10	-0.367329	0.000434963	-3.35199e-10	-0.294004
95158494	chr13:95158494:G:T	1.09422e-22	-1.82763	-3.84511e-10	0.000141571	-1.41646	-3.84511e-10
95158576	chr13:95158576:G:A	3.91907e-23	-1.98107	-0.873335	4.07779e-05	-2.10233	-0.558798
95158635	chr13:95158635:T:C	2.74416e-23	-1.90072	-1.31006	2.13239e-05	-2.01727	-1.29217
95159175	chr13:95159175:G:A	2.16172e-22	-3.35199e-10	-1.14677	0.000193349	-3.35199e-10	-1.10477
95159345	chr13:95159345:A:G	2.69391e-23	-2.0168	-1.21247	2.07373e-05	-2.10045	-1.23688
95159363	chr13:95159363:A:T	8.35585e-23	-2.09729	-3.84511e-10	7.22149e-05	-2.08962	-3.84511e-10
95159398	chr13:95159398:T:C	2.54788e-22	-3.35199e-10	-0.982409	0.000181013	-3.35199e-10	-1.1707
95159410	chr13:95159410:T:C	2.01806e-21	-3.35199e-10	1.08705	0.00144033	-3.35199e-10	0.903362
95159878	chr13:95159878:T:C	8.37064e-23	-2.09553	-3.84511e-10	7.32275e-05	-2.07569	-3.84511e-10
95160072	chr13:95160072:CAG:C	3.11905e-23	-1.97806	-1.10466	2.77438e-05	-1.95333	-1.09292
95160293	chr13:95160293:A:G	2.42531e-23	-2.10244	-1.23185	1.95874e-05	-2.10045	-1.29392
95160491	chr13:95160491:A:C	2.83897e-23	-2.04328	-1.13353	2.17221e-05	-2.08651	-1.20443
95160623	chr13:95160623:G:A	1.68297e-22	-3.35199e-10	-1.39711	0.000145482	-3.35199e-10	-1.38921
95160771	chr13:95160771:A:C	2.51583e-22	-3.35199e-10	-0.995068	0.000179064	-3.35199e-10	-1.18152
95161961	chr13:95161961:A:G	1.82913e-22	-3.35199e-10	-1.31383	0.000157248	-3.35199e-10	-1.31144
95162468	chr13:95162468:G:A	1.6925e-22	-3.35199e-10	-1.39146	0.000147585	-3.35199e-10	-1.37486
95162522	chr13:95162522:G:A	9.49651e-23	-1.96933	-3.84511e-10	0.000119496	-1.58598	-3.84511e-10
95162993	chr13:95162993:G:A	6.817e-23	-1.26157	-1.03926	2.58943e-05	-2.046	-1.06924
95163161	chr13:95163161:C:T	9.74891e-23	-1.9431	-3.84511e-10	8.10016e-05	-1.9748	-3.84511e-10
95163200	chr13:95163200:T:C	1.75792e-22	-3.35199e-10	-1.35354	0.00014786	-3.35199e-10	-1.373
95163501	chr13:95163501:TG:T	1.24184e-22	-1.70107	-3.84511e-10	8.74767e-05	-1.89789	-3.84511e-10
95163550	chr13:95163550:A:G	1.89511e-22	-3.35199e-10	-1.2784	0.00014853	-3.35199e-10	-1.36848
95163580	chr13:95163580:A:G	4.00904e-23	-1.66977	-1.16194	3.05969e-05	-2.03685	-0.91152
95163997	chr13:95163997:C:T	3.66506e-23	-1.59279	-1.32862	2.41623e-05	-1.99375	-1.19072
95164206	chr13:95164206:C:T	1.9468e-22	-3.35199e-10	-1.25148	0.000166616	-3.35199e-10	-1.25357
95164221	chr13:95164221:C:T	1.0907e-22	-1.83085	-3.84511e-10	0.000112766	-1.64395	-3.84511e-10
95164271	chr13:95164271:A:G	2.37702e-23	-2.04225	-1.31215	1.85959e-05	-2.10188	-1.34445
95164720	chr13:95164720:A:AT	5.25383e-23	-1.61997	-0.941328	3.08727e-05	-2.10197	-0.837416
95164757	chr13:95164757:C:T	3.79206e-23	-1.73444	-1.15291	3.05269e-05	-2.05275	-0.897911
95164979	chr13:95164979:G:A	1.9967e-22	-3.35199e-10	-1.22618	0.000165488	-3.35199e-10	-1.26037
95165142	chr13:95165142:T:C	3.0312e-23	-2.10343	-1.00787	2.97841e-05	-2.0923	-0.88299
95165531	chr13:95165531:T:C	1.71684e-22	-3.35199e-10	-1.37719	0.000146847	-3.35199e-10	-1.37988
95165864	chr13:95165864:A:C	3.17042e-22	-3.35199e-10	-0.763808	0.000310038	-3.35199e-10	-0.632569
95165939	chr13:95165939:C:T	3.03801e-23	-1.71172	-1.39733	2.29626e-05	-1.83795	-1.39744
95166374	chr13:95166374:T:C	3.38569e-22	-3.35199e-10	-0.698114	0.000332957	-3.35199e-10	-0.561252
95166637	chr13:95166637:G:A	2.46879e-22	-3.35199e-10	-1.01394	0.000194405	-3.35199e-10	-1.09932
95166648	chr13:95166648:CTT:C	1.68737e-22	-3.35199e-10	-1.3945	0.000145239	-3.35199e-10	-1.39089
95166812	chr13:95166812:G:A	1.68737e-22	-3.35199e-10	-1.3945	0.000145239	-3.35199e-10	-1.39089
95166841	chr13:95166841:C:G	1.73088e-22	-3.35199e-10	-1.36904	0.000154703	-3.35199e-10	-1.32776
95166854	chr13:95166854:T:C	1.68239e-22	-3.35199e-10	-1.39746	0.000144416	-3.35199e-10	-1.39656
95166879	chr13:95166879:G:A	1.32803e-22	-1.63398	-3.84511e-10	0.000102886	-1.73565	-3.84511e-10
95166990	chr13:95166990:T:C	3.23832e-23	-1.70956	-1.33564	2.32124e-05	-1.92474	-1.29984
95167042	chr13:95167042:A:G	3.13204e-22	-3.35199e-10	-0.775987	0.000249374	-3.35199e-10	-0.850312
95167089	chr13:95167089:A:C	2.22837e-23	-2.08691	-1.33208	1.86692e-05	-2.10359	-1.3388
95167143	chr13:95167143:C:T	1.71044e-22	-3.35199e-10	-1.38092	0.000155807	-3.35199e-10	-1.32064
95167471	chr13:95167471:G:A	1.74829e-22	-3.35199e-10	-1.35903	0.000145337	-3.35199e-10	-1.39021
95167648	chr13:95167648:T:C	2.30243e-22	-3.35199e-10	-1.08371	0.000205128	-3.35199e-10	-1.04563
95167688	chr13:95167688:A:G	2.74644e-23	-1.83946	-1.3705	1.86831e-05	-2.06635	-1.37529
95167812	chr13:95167812:T:C	5.56433e-23	-1.91464	-0.589242	4.84695e-05	-1.91015	-0.578179
95168213	chr13:95168213:C:T	4.00543e-23	-1.49848	-1.33412	3.47371e-05	-1.46204	-1.35942
95168352	chr13:95168352:T:C	2.06215e-23	-2.09921	-1.39729	4.06462e-05	-1.2689	-1.39546
95168598	chr13:95168598:A:G	4.81649e-23	-1.37713	-1.27108	3.28308e-05	-1.57211	-1.30578
95168805	chr13:95168805:G:A	1.68594e-22	-3.35199e-10	-1.39535	0.00014788	-3.35199e-10	-1.37286
95169237	chr13:95169237:T:A	3.98581e-23	-2.08975	-0.747763	4.12454e-05	-2.04709	-0.602636
95169365	chr13:95169365:T:C	1.90844e-22	-3.35199e-10	-1.27139	0.00016083	-3.35199e-10	-1.28892
95169473	chr13:95169473:C:T	9.60394e-23	-0.658385	-1.2997	2.88582e-05	-1.62784	-1.37903
95169628	chr13:95169628:G:A	3.17765e-21	-3.35199e-10	1.54105	0.00303699	-3.35199e-10	1.64936
95169648	chr13:95169648:T:A	6.29486e-22	-3.35199e-10	-0.077937	0.000789773	-3.35199e-10	0.302482
95170040	chr13:95170040:T:C	1.70411e-22	-3.35199e-10	-1.38463	0.000149977	-3.35199e-10	-1.35878
95170089	chr13:95170089:G:A	2.59164e-22	-0.965381	-3.84511e-10	0.00052732	-0.101457	-3.84511e-10
95170280	chr13:95170280:T:C	8.32064e-23	-2.10152	-3.84511e-10	0.000161012	-1.28778	-3.84511e-10
95170406	chr13:95170406:T:C	1.73458e-22	-3.35199e-10	-1.36691	0.000145179	-3.35199e-10	-1.3913
95170507	chr13:95170507:C:T	8.09136e-23	-0.86469	-1.26477	2.42939e-05	-1.94244	-1.2366
95171105	chr13:95171105:G:T	7.36717e-23	-1.21644	-1.00678	8.93166e-05	-1.07193	-0.80515
95171669	chr13:95171669:T:G	1.87429e-22	-3.35199e-10	-1.28944	0.000144321	-3.35199e-10	-1.39722
95171743	chr13:95171743:T:C	8.32118e-23	-2.10145	-3.84511e-10	7.12468e-05	-2.10311	-3.84511e-10
95171821	chr13:95171821:C:T	1.703e-22	-3.35199e-10	-1.38528	0.000144822	-3.35199e-10	-1.39376
95171849	chr13:95171849:T:C	4.74784e-23	-1.38672	-1.27585	1.96255e-05	-2.07804	-1.3144
95171973	chr13:95171973:G:A	2.11951e-21	1.55201	-0.415914	7.89682e-05	-1.72294	-0.277282
95172149	chr13:95172149:A:C	1.76826e-22	-3.35199e-10	-1.34768	0.000149323	-3.35199e-10	-1.36315
95172388	chr13:95172388:C:T	3.40222e-22	-0.0278911	-0.665352	6.59634e-05	-1.41424	-0.76592
95172553	chr13:95172553:G:A	2.77199e-22	-3.35199e-10	-0.898107	0.000245215	-3.35199e-10	-0.867127
95172782	chr13:95172782:CTT:C	3.90031e-22	-0.0281925	-0.528423	7.50897e-05	-1.41701	-0.633569
95172789	chr13:95172789:A:G	1.37293e-22	-0.203509	-1.39721	2.11033e-05	-1.92488	-1.39496
95173137	chr13:95173137:A:C	4.58389e-23	-1.30583	-1.39188	1.90352e-05	-2.06488	-1.35809
95173317	chr13:95173317:G:A	2.25775e-23	-2.09499	-1.3109	2.14356e-05	-2.01551	-1.2887
95173350	chr13:95173350:A:G	2.08116e-23	-2.09796	-1.38937	1.86604e-05	-2.06386	-1.379
95174253	chr13:95174253:T:G	3.34425e-22	-3.35199e-10	-0.710428	0.000341743	-3.35199e-10	-0.535205
95174520	chr13:95174520:C:A	1.68549e-22	-3.35199e-10	-1.39562	0.000144507	-3.35199e-10	-1.39593
95174615	chr13:95174615:A:G	1.02899e-21	1.76377	-1.35028	6.01667e-05	-0.951144	-1.321
95174857	chr13:95174857:G:C	2.60894e-22	-3.35199e-10	-0.958728	0.000243323	-3.35199e-10	-0.874873
95175573	chr13:95175573:G:T	1.78054e-22	-3.35199e-10	-1.34076	0.000156704	-3.35199e-10	-1.31491
95175721	chr13:95175721:G:A	8.37603e-23	-2.09488	-3.84511e-10	7.16691e-05	-2.0972	-3.84511e-10
95175809	chr13:95175809:A:G	6.90493e-22	-3.35199e-10	0.0145644	0.000417024	-3.35199e-10	-0.33612
95175830	chr13:95175830:A:T	3.77439e-23	-1.90231	-0.989712	4.94588e-05	-1.42943	-1.0387
95176061	chr13:95176061:C:A	1.68301e-22	-3.35199e-10	-1.39709	0.000144319	-3.35199e-10	-1.39724
95177062	chr13:95177062:C:A	2.1417e-22	-0.998503	-0.157569	9.73119e-05	-2.0978	0.306455
95177074	chr13:95177074:C:T	1.24918e-22	-0.297714	-1.39747	1.95419e-05	-2.00998	-1.38673
95177119	chr13:95177119:CATTAG:C	2.45778e-22	-3.35199e-10	-1.01841	0.000215307	-3.35199e-10	-0.9972
95177321	chr13:95177321:T:C	1.60409e-21	2.07916	-1.22169	7.85983e-05	-0.884685	-1.12023
95177334	chr13:95177334:T:C	5.0173e-22	0.459388	-0.764167	8.25387e-05	-1.13003	-0.825968
95177427	chr13:95177427:T:C	8.58384e-23	-1.52447	-0.5459	6.05666e-05	-1.8617	-0.403817
95177438	chr13:95177438:T:A	9.04797e-23	-2.01772	-3.84511e-10	9.86218e-05	-1.77797	-3.84511e-10
95177589	chr13:95177589:G:A	5.0086e-23	-1.73555	-0.873548	3.17856e-05	-2.07846	-0.831785
95177649	chr13:95177649:A:G	2.06642e-22	-3.35199e-10	-1.19185	0.000196183	-3.35199e-10	-1.09022
95177939	chr13:95177939:A:G	2.46222e-22	-3.35199e-10	-1.01661	0.00021902	-3.35199e-10	-0.9801
95178220	chr13:95178220:C:G	2.50533e-22	-3.35199e-10	-0.99925	0.000233504	-3.35199e-10	-0.916065
95178460	chr13:95178460:A:C	4.86396e-22	0.472271	-0.80809	7.98343e-05	-1.12264	-0.86667
95178536	chr13:95178536:C:T	1.04387e-21	-3.35199e-10	0.427851	0.00130458	-3.35199e-10	0.804369
95178824	chr13:95178824:G:A	6.56507e-23	-1.75347	-0.585024	4.16861e-05	-2.08726	-0.551838
95178886	chr13:95178886:G:A	1.83039e-22	-3.35199e-10	-1.31314	0.000154114	-3.35199e-10	-1.33157
95178952	chr13:95178952:T:G	1.7945e-22	-3.35199e-10	-1.33294	0.000150865	-3.35199e-10	-1.35288
95179132	chr13:95179132:G:A	2.62512e-23	-2.01011	-1.24502	2.60782e-05	-2.03345	-1.07471
95179245	chr13:95179245:C:T	4.78535e-22	0.498621	-0.850732	7.79742e-05	-1.10512	-0.907763
95179387	chr13:95179387:T:C	4.91884e-22	0.52269	-0.847288	7.92981e-05	-1.09188	-0.904172
95179507	chr13:95179507:T:G	5.03136e-23	-1.5477	-1.05687	2.87572e-05	-2.01651	-0.993866
95179633	chr13:95179633:A:G	1.0243e-21	-3.35199e-10	0.408923	0.00111474	-3.35199e-10	0.647108
95179702	chr13:95179702:A:G	1.69756e-22	-3.35199e-10	-1.38848	0.000145142	-3.35199e-10	-1.39155
95179707	chr13:95179707:C:A	1.70368e-22	-3.35199e-10	-1.38488	0.000145583	-3.35199e-10	-1.38852
95179709	chr13:95179709:T:C	1.80231e-22	-3.35199e-10	-1.3286	0.000148954	-3.35199e-10	-1.36563
95180028	chr13:95180028:A:G	1.25102e-21	0.608872	-3.84511e-10	7.87468e-05	-2.00303	-3.84511e-10
95180813	chr13:95180813:C:T	1.26101e-22	-1.68576	-3.84511e-10	0.000191581	-1.11396	-3.84511e-10
95181398	chr13:95181398:T:C	5.37865e-22	0.546671	-0.781905	8.56692e-05	-1.07517	-0.843603
95181657	chr13:95181657:T:A	3.54262e-22	-3.35199e-10	-0.652805	0.000349299	-3.35199e-10	-0.513337
95182344	chr13:95182344:CTT:C	1.35157e-21	1.98361	-1.29743	6.16938e-05	-0.925585	-1.3215
95182811	chr13:95182811:T:C	1.68617e-22	-3.35199e-10	-1.39521	0.000147205	-3.35199e-10	-1.37744
95182822	chr13:95182822:A:G	6.77155e-23	-0.911036	-1.39649	3.06818e-05	-1.55092	-1.39468
95182908	chr13:95182908:C:G	1.70707e-22	-3.35199e-10	-1.38289	0.000144957	-3.35199e-10	-1.39282
95183359	chr13:95183359:A:G	2.8163e-23	-1.84173	-1.3431	2.21779e-05	-1.89071	-1.37946
95183379	chr13:95183379:T:G	1.5169e-22	-0.156652	-1.34435	2.4362e-05	-1.97894	-1.1973
95183405	chr13:95183405:C:T	1.73105e-22	-3.35199e-10	-1.36895	0.000144402	-3.35199e-10	-1.39666
95183414	chr13:95183414:T:C	8.57016e-23	-2.07197	-3.84511e-10	7.30106e-05	-2.07866	-3.84511e-10
95183440	chr13:95183440:G:A	3.19139e-23	-2.09881	-0.960989	3.26009e-05	-1.97766	-0.907268
95183476	chr13:95183476:G:A	2.35564e-23	-2.04594	-1.3175	2.23533e-05	-2.06465	-1.19764
95183489	chr13:95183489:C:A	1.74737e-22	-3.35199e-10	-1.35956	0.000147736	-3.35199e-10	-1.37384
95183624	chr13:95183624:C:A	4.66204e-23	-1.42933	-1.25147	2.09077e-05	-2.01712	-1.31202
95183782	chr13:95183782:C:T	2.92896e-23	-1.85999	-1.28562	4.08695e-05	-1.34116	-1.31771
95183981	chr13:95183981:TCCA:T	2.54059e-22	0.119258	-1.10453	3.50644e-05	-1.67863	-1.13344
95184000	chr13:95184000:C:T	5.09069e-23	-1.20166	-1.39119	4.64126e-05	-1.13949	-1.39221
95184195	chr13:95184195:C:T	2.16852e-23	-2.09068	-1.35554	4.86375e-05	-1.0965	-1.38837
95184884	chr13:95184884:C:G	8.22042e-23	-0.851175	-1.26246	2.2902e-05	-2.10363	-1.13441
95185408	chr13:95185408:T:C	5.83054e-23	-1.21512	-1.24203	2.14621e-05	-2.01149	-1.29149
95185468	chr13:95185468:A:G	4.62524e-23	-1.39501	-1.29371	3.23998e-05	-1.6943	-1.19681
95185602	chr13:95185602:A:C	1.06895e-21	-3.35199e-10	0.45159	0.000989006	-3.35199e-10	0.527436
95185792	chr13:95185792:G:T	3.0243e-23	-1.95005	-1.16353	4.73537e-05	-1.25989	-1.25173
95185823	chr13:95185823:C:T	1.10876e-20	4.14239	-1.35165	3.54968e-05	-1.43135	-1.36847
95185987	chr13:95185987:A:G	4.21865e-23	-1.64352	-1.13723	3.20553e-05	-1.90754	-0.994267
95186269	chr13:95186269:A:G	5.45949e-23	-1.2602	-1.2627	2.08556e-05	-2.02329	-1.30835
95186530	chr13:95186530:G:T	2.64647e-23	-2.02204	-1.225	2.14716e-05	-2.04808	-1.25445
95186749	chr13:95186749:G:A	2.05841e-22	-3.35199e-10	-1.19574	0.000156427	-3.35199e-10	-1.31667
95186754	chr13:95186754:T:C	2.92429e-22	-3.35199e-10	-0.84462	0.000196021	-3.35199e-10	-1.09104
95186949	chr13:95186949:C:T	5.51531e-23	-1.39361	-1.11912	3.11754e-05	-1.71385	-1.21578
95187042	chr13:95187042:T:C	2.82967e-23	-2.03686	-1.14323	3.56851e-05	-1.8627	-0.931832
95187092	chr13:95187092:T:C	2.0063e-22	-3.35199e-10	-1.22138	0.000183137	-3.35199e-10	-1.15903
95187172	chr13:95187172:A:G	6.39984e-23	-1.82572	-0.538265	4.61519e-05	-1.82688	-0.710442
95187255	chr13:95187255:C:T	6.8765e-23	-0.897024	-1.39512	2.0201e-05	-2.10354	-1.26
95187480	chr13:95187480:G:C	8.52974e-23	-0.818527	-1.25817	2.64564e-05	-2.10308	-0.990686
95187688	chr13:95187688:T:C	1.85869e-22	-3.35199e-10	-1.2978	0.000144423	-3.35199e-10	-1.39652
95187892	chr13:95187892:G:A	1.87468e-22	-3.35199e-10	-1.28923	0.000148441	-3.35199e-10	-1.36908
95188117	chr13:95188117:A:T	2.34443e-22	-3.35199e-10	-1.06563	0.000183061	-3.35199e-10	-1.15945
95188127	chr13:95188127:G:A	1.03536e-22	-0.776565	-1.10636	2.9066e-05	-2.10176	-0.89794
95188583	chr13:95188583:G:A	1.04402e-22	-1.8746	-3.84511e-10	7.60885e-05	-2.03737	-3.84511e-10
95188707	chr13:95188707:T:C	1.69991e-22	-3.35199e-10	-1.3871	0.00014445	-3.35199e-10	-1.39633
95189256	chr13:95189256:C:G	6.14662e-23	-1.7181	-0.68625	3.80737e-05	-1.88715	-0.842593
95189815	chr13:95189815:C:T	3.91937e-23	-1.93117	-0.923155	4.27856e-05	-2.07973	-0.53333
95190718	chr13:95190718:G:C	1.93947e-22	-3.35199e-10	-1.25526	0.000205887	-3.35199e-10	-1.04194
95190813	chr13:95190813:T:C	5.46867e-23	-1.76875	-0.752471	4.27029e-05	-1.96674	-0.648254
95190896	chr13:95190896:G:A	1.94403e-22	-0.440624	-0.812287	6.0728e-05	-1.29883	-0.96403
95191006	chr13:95191006:G:A	2.2882e-22	-0.991367	-0.0985382	9.76733e-05	-1.63813	-0.149511
95191180	chr13:95191180:G:A	2.40613e-22	0.262091	-1.30174	2.58106e-05	-1.81088	-1.3076
95191205	chr13:95191205:AC:A	8.43862e-23	-2.08744	-3.84511e-10	7.51152e-05	-2.05024	-3.84511e-10
95191321	chr13:95191321:T:C	1.08577e-22	-0.438079	-1.3973	6.48629e-05	-0.80055	-1.39644
95191540	chr13:95191540:T:C	5.57446e-23	-1.73317	-0.76889	3.57976e-05	-1.87538	-0.916
95191680	chr13:95191680:A:G	1.68524e-22	-3.35199e-10	-1.39576	0.000147786	-3.35199e-10	-1.3735
95191774	chr13:95191774:T:TC	3.95142e-22	-0.543597	-3.84511e-10	7.33668e-05	-2.07379	-3.84511e-10
95191872	chr13:95191872:C:T	6.42418e-23	-1.38789	-0.972301	3.50517e-05	-1.71856	-1.09388
95191883	chr13:95191883:T:C	2.62879e-22	-3.35199e-10	-0.951148	0.00024724	-3.35199e-10	-0.858904
95192027	chr13:95192027:C:T	1.54437e-22	-0.677733	-0.805322	4.02439e-05	-1.99375	-0.680551
95192108	chr13:95192108:G:A	1.10426e-21	-3.35199e-10	0.484085	0.000740452	-3.35199e-10	0.237996
95192156	chr13:95192156:A:G	1.17353e-22	-1.33263	-0.425024	5.3248e-05	-1.8315	-0.5628
95192304	chr13:95192304:C:T	2.07666e-22	-3.35199e-10	-1.18691	0.000190662	-3.35199e-10	-1.11876
95192481	chr13:95192481:C:T	2.56051e-22	-0.0361411	-0.941323	3.1583e-05	-1.90331	-1.01333
95192603	chr13:95192603:C:T	4.51461e-23	-1.40925	-1.30368	2.69648e-05	-1.74131	-1.33342
95192701	chr13:95192701:T:C	2.44649e-23	-1.99933	-1.32628	2.08906e-05	-2.02664	-1.30332
95192818	chr13:95192818:T:C	5.35386e-23	-1.32565	-1.21679	3.09635e-05	-1.68034	-1.25611
95192930	chr13:95192930:A:C	2.39517e-22	-1.04422	-3.84511e-10	0.000131261	-1.49208	-3.84511e-10
95193018	chr13:95193018:G:A	1.59997e-22	-1.25724	-0.190446	7.71141e-05	-1.38003	-0.643953
95193146	chr13:95193146:AGAGTCTG:A	8.79529e-23	-1.29826	-0.747778	6.71986e-05	-2.04565	-0.115962
95193149	chr13:95193149:G:A	3.11909e-22	-3.35199e-10	-0.780131	0.000200848	-3.35199e-10	-1.06672
95193204	chr13:95193204:G:T	2.06489e-22	-1.3934	0.200805	0.000204424	-2.01699	0.967924
95193377	chr13:95193377:T:C	5.16986e-23	-1.63177	-0.945644	2.50457e-05	-2.10336	-1.0452
95193408	chr13:95193408:T:C	3.82656e-23	-1.94559	-0.932698	4.4797e-05	-2.07739	-0.489728
95193452	chr13:95193452:G:A	4.65028e-23	-2.06347	-0.61986	4.16684e-05	-1.93315	-0.706369
95193542	chr13:95193542:G:A	1.71778e-22	-3.35199e-10	-1.37664	0.000151015	-3.35199e-10	-1.35189
95193652	chr13:95193652:C:T	2.07643e-22	-3.35199e-10	-1.18702	0.000190799	-3.35199e-10	-1.11805
95193719	chr13:95193719:G:T	5.56471e-23	-2.03795	-0.465859	5.14631e-05	-1.87669	-0.551714
95194084	chr13:95194084:A:G	2.83522e-22	-3.35199e-10	-0.875551	0.000267429	-3.35199e-10	-0.78041
95194237	chr13:95194237:C:T	1.09501e-22	-0.521237	-1.30567	1.91809e-05	-2.07355	-1.34179
95194307	chr13:95194307:G:A	1.87542e-22	-3.35199e-10	-1.28884	0.000167716	-3.35199e-10	-1.24699
95194589	chr13:95194589:G:A	9.61156e-23	-1.95729	-3.84511e-10	7.41179e-05	-2.06361	-3.84511e-10
95195864	chr13:95195864:C:T	1.10184e-22	-1.02742	-0.793265	4.69045e-05	-2.08985	-0.431303
95196088	chr13:95196088:A:G	2.17171e-22	-3.35199e-10	-1.14215	0.000160954	-3.35199e-10	-1.28814
95196095	chr13:95196095:A:T	7.39229e-23	-1.66789	-0.551927	3.97012e-05	-1.94743	-0.74045
95196139	chr13:95196139:G:A	2.04588e-20	4.65796	-1.25463	4.71168e-05	-1.19941	-1.31722
95196211	chr13:95196211:AG:A	2.04314e-20	4.79934	-1.39735	4.49015e-05	-1.171	-1.39379
95196276	chr13:95196276:C:T	1.59308e-22	-0.0576776	-1.39433	0.000143047	-0.0199918	-1.3861
95196284	chr13:95196284:A:G	2.7904e-22	-3.35199e-10	-0.891487	0.000162363	-3.35199e-10	-1.27943
95196373	chr13:95196373:G:A	1.74157e-21	-3.35199e-10	0.9397	0.000565892	-3.35199e-10	-0.0308617
95196413	chr13:95196413:T:C	6.29664e-19	8.2176	-1.3875	7.45085e-05	-0.671981	-1.38637
95196799	chr13:95196799:G:A	3.37544e-23	-1.70456	-1.29917	2.0035e-05	-2.00831	-1.36347
95196861	chr13:95196861:C:A	3.41275e-23	-1.64627	-1.34647	2.08616e-05	-1.96791	-1.36344
95196922	chr13:95196922:C:A	7.51548e-20	6.09509	-1.39063	3.6511e-05	-1.44031	-1.33134
95197120	chr13:95197120:C:T	6.14241e-17	11.5751	-0.164609	0.000186557	-0.110472	-1.03005
95197343	chr13:95197343:C:T	2.15106e-23	-2.0618	-1.3925	1.80288e-05	-2.09391	-1.38338
95197426	chr13:95197426:A:G	6.49126e-19	8.2108	-1.35026	5.14907e-05	-1.04628	-1.38158
95197563	chr13:95197563:T:C	7.99772e-19	8.4125	-1.34326	5.52311e-05	-0.980265	-1.37747
95197656	chr13:95197656:C:T	3.25049e-23	-1.67757	-1.36388	2.02267e-05	-1.98515	-1.37711
95197841	chr13:95197841:C:T	4.8756e-22	-3.35199e-10	-0.333428	0.00044586	-3.35199e-10	-0.269259
95198040	chr13:95198040:C:T	4.44159e-22	-3.35199e-10	-0.426659	0.000470312	-3.35199e-10	-0.215868
95198119	chr13:95198119:T:C	2.93778e-22	-3.35199e-10	-0.840018	0.000272447	-3.35199e-10	-0.76182
95198377	chr13:95198377:T:C	3.15205e-22	-3.35199e-10	-0.769618	0.000258096	-3.35199e-10	-0.815931
95198419	chr13:95198419:C:T	3.18666e-23	-1.7086	-1.35268	2.0096e-05	-2.00039	-1.36835
95198420	chr13:95198420:A:G	6.23973e-20	5.90887	-1.39043	3.4739e-05	-1.4899	-1.33151
95198583	chr13:95198583:T:C	8.29883e-23	-0.751678	-1.35246	3.2286e-05	-1.56621	-1.32842
95198807	chr13:95198807:AG:A	2.84376e-22	-3.35199e-10	-0.872545	0.000267141	-3.35199e-10	-0.781489
95199099	chr13:95199099:CAT:C	1.78535e-22	-3.35199e-10	-1.33806	0.000148849	-3.35199e-10	-1.36633
95199393	chr13:95199393:T:C	1.7816e-22	-3.35199e-10	-1.34016	0.000146626	-3.35199e-10	-1.38138
95199485	chr13:95199485:T:C	2.11162e-21	2.52355	-1.39118	2.38063e-05	-1.80248	-1.39683
95199556	chr13:95199556:G:A	2.94574e-22	-3.35199e-10	-0.83731	0.000277948	-3.35199e-10	-0.74183
95199925	chr13:95199925:A:G	1.37276e-21	2.0992	-1.39746	5.7815e-05	-0.920992	-1.39102
95200091	chr13:95200091:GA:G	9.19951e-22	0.301479	-3.84511e-10	7.15766e-05	-2.0985	-3.84511e-10
95200096	chr13:95200096:C:A	1.1736e-21	-3.35199e-10	0.544994	0.000808428	-3.35199e-10	0.325827
95200715	chr13:95200715:G:A	4.13872e-22	-3.35199e-10	-0.497284	0.000264646	-3.35199e-10	-0.790872
95201019	chr13:95201019:T:C	6.24028e-22	-3.35199e-10	-0.0866464	0.000610124	-3.35199e-10	0.0443984
95201088	chr13:95201088:A:C	3.45369e-21	2.33315	-0.708793	0.000137732	-0.808434	-0.635518
95201320	chr13:95201320:T:A	2.36492e-22	-0.930487	-0.126442	0.000149431	-2.09705	0.734622
95201526	chr13:95201526:G:A	2.57582e-22	-0.738858	-0.232646	8.79143e-05	-2.0348	0.141895
95201597	chr13:95201597:A:G	1.22357e-22	-0.345118	-1.37078	2.02905e-05	-1.98039	-1.37872
95201616	chr13:95201616:A:G	3.43315e-22	-0.867643	0.18345	0.000143685	-1.28373	-0.117907
95201694	chr13:95201694:C:T	3.60971e-22	-0.816292	0.182249	0.000149709	-1.2404	-0.120173
95202397	chr13:95202397:C:G	4.49445e-22	-3.35199e-10	-0.414828	0.000320761	-3.35199e-10	-0.598568
95202407	chr13:95202407:C:T	5.4143e-23	-1.72797	-0.803243	3.41922e-05	-1.87547	-0.961794
95202513	chr13:95202513:C:T	3.09637e-22	-3.35199e-10	-0.787441	0.000292684	-3.35199e-10	-0.690169
95202523	chr13:95202523:C:T	2.61539e-22	0.406255	-1.36251	0.000284221	0.677519	-1.39703
95202524	chr13:95202524:G:A	8.80037e-23	-2.04546	-3.84511e-10	7.17497e-05	-2.09608	-3.84511e-10
95202903	chr13:95202903:G:A	5.8618e-23	-2.10051	-0.351289	5.65781e-05	-2.10365	-0.229996
95203233	chr13:95203233:G:A	2.73213e-22	0.437298	-1.34989	0.000293233	0.709081	-1.39738
95203246	chr13:95203246:T:C	5.02958e-23	-1.90788	-0.697043	3.43492e-05	-1.9999	-0.832789
95203398	chr13:95203398:G:A	1.22729e-22	-1.71287	-3.84511e-10	8.07464e-05	-1.97795	-3.84511e-10
95203702	chr13:95203702:G:C	2.0708e-22	-3.35199e-10	-1.18974	0.000189577	-3.35199e-10	-1.12447
95203966	chr13:95203966:G:A	2.53165e-22	-3.35199e-10	-0.988798	0.000256817	-3.35199e-10	-0.820901
95203970	chr13:95203970:A:G	2.6935e-22	-3.35199e-10	-0.926829	0.000262508	-3.35199e-10	-0.798982
95204032	chr13:95204032:C:T	6.35284e-23	-1.11862	-1.25273	3.34002e-05	-1.53009	-1.33061
95204076	chr13:95204076:G:A	1.78406e-22	-3.35199e-10	-1.33878	0.0001472	-3.35199e-10	-1.37747
95204435	chr13:95204435:TG:T	2.9953e-22	0.570156	-1.39078	0.000350064	0.819132	-1.33028
95204913	chr13:95204913:C:T	2.18641e-22	-0.957112	-0.178299	0.000139789	-2.09499	0.665857
95205038	chr13:95205038:C:A	2.0748e-22	-3.35199e-10	-1.18781	0.000189987	-3.35199e-10	-1.12231
95205406	chr13:95205406:C:T	2.0748e-22	-3.35199e-10	-1.18781	0.000189987	-3.35199e-10	-1.12231
95205804	chr13:95205804:A:G	3.50187e-23	-1.84286	-1.1241	2.74897e-05	-1.87323	-1.18222
95205881	chr13:95205881:G:A	2.70805e-23	-1.85303	-1.371	2.33071e-05	-1.88127	-1.33924
95205915	chr13:95205915:G:A	3.12893e-22	-3.35199e-10	-0.776982	0.000281142	-3.35199e-10	-0.730403
95205992	chr13:95205992:C:T	3.20907e-22	-3.35199e-10	-0.751691	0.000241021	-3.35199e-10	-0.884381
95206022	chr13:95206022:A:C	7.45395e-22	-3.35199e-10	0.0910723	0.000233415	-3.35199e-10	-0.916446
95206031	chr13:95206031:C:T	2.13621e-22	-1.02122	-0.137414	0.000148635	-2.08747	0.719702
95206118	chr13:95206118:C:T	8.31297e-23	-2.10244	-3.84511e-10	8.12769e-05	-1.9714	-3.84511e-10
95206234	chr13:95206234:T:C	7.99011e-22	-3.35199e-10	0.160533	0.000442112	-3.35199e-10	-0.277702
95206300	chr13:95206300:C:T	2.72993e-22	-3.35199e-10	-0.913397	0.000201792	-3.35199e-10	-1.06203
95206432	chr13:95206432:G:A	4.07909e-23	-2.06304	-0.751342	3.14628e-05	-2.08995	-0.830513
95206524	chr13:95206524:A:T	8.75759e-23	-2.05034	-3.84511e-10	7.16521e-05	-2.09744	-3.84511e-10
95206724	chr13:95206724:T:C	3.50744e-23	-2.04899	-0.916384	2.61954e-05	-2.09658	-1.0071
95206742	chr13:95206742:T:C	2.60027e-23	-2.09799	-1.16665	2.91329e-05	-1.91833	-1.07907
95206781	chr13:95206781:C:A	1.07433e-18	8.51526	-1.15089	6.17033e-05	-1.10115	-1.14578
95206804	chr13:95206804:A:T	1.1649e-22	-0.424686	-1.34035	0.000146775	0.008039	-1.38841
95207052	chr13:95207052:T:C	1.92554e-22	-3.35199e-10	-1.26246	0.000172089	-3.35199e-10	-1.22126
95207114	chr13:95207114:C:T	2.74432e-22	-0.97823	0.0700934	0.000197838	-2.08797	1.00616
95207131	chr13:95207131:G:A	2.69855e-22	-3.35199e-10	-0.924956	0.00020469	-3.35199e-10	-1.04777
95207210	chr13:95207210:T:C	1.92554e-22	-3.35199e-10	-1.26246	0.000172089	-3.35199e-10	-1.22126
95207243	chr13:95207243:G:C	8.35987e-23	-2.09681	-3.84511e-10	7.26896e-05	-2.08307	-3.84511e-10
95207317	chr13:95207317:T:C	3.36836e-23	-2.06184	-0.943994	2.57018e-05	-2.09077	-1.03194
95207404	chr13:95207404:A:G	1.89873e-22	-3.35199e-10	-1.27649	0.000169377	-3.35199e-10	-1.23714
95207472	chr13:95207472:T:C	3.37888e-23	-2.05889	-0.943821	2.56719e-05	-2.09229	-1.03157
95207624	chr13:95207624:C:A	7.37154e-23	-1.62722	-0.595407	3.82091e-05	-1.94139	-0.7848
95207638	chr13:95207638:G:A	4.51961e-22	-3.35199e-10	-0.409247	0.000484469	-3.35199e-10	-0.186211
95207672	chr13:95207672:C:T	9.62779e-23	-1.9556	-3.84511e-10	7.12148e-05	-2.10356	-3.84511e-10
95207720	chr13:95207720:T:C	2.41185e-23	-2.09277	-1.2471	2.68042e-05	-1.89379	-1.18691
95208034	chr13:95208034:C:A	3.01824e-23	-2.09557	-1.02001	3.2612e-05	-1.90727	-0.977313
95208172	chr13:95208172:G:A	7.93355e-22	-3.35199e-10	0.15343	0.000433174	-3.35199e-10	-0.298125
95208261	chr13:95208261:G:A	2.95759e-22	-3.35199e-10	-0.833296	0.000214986	-3.35199e-10	-0.998691
95208320	chr13:95208320:C:T	1.89228e-22	-3.35199e-10	-1.27989	0.000155405	-3.35199e-10	-1.32323
95208714	chr13:95208714:G:A	2.64072e-23	-2.04982	-1.19939	2.06809e-05	-2.09768	-1.24238
95208730	chr13:95208730:C:T	2.68832e-23	-2.00489	-1.22645	1.92638e-05	-2.09954	-1.31149
95208759	chr13:95208759:T:C	2.60606e-22	-3.35199e-10	-0.959831	0.000204466	-3.35199e-10	-1.04886
95208777	chr13:95208777:T:C	2.88106e-23	-2.06925	-1.09285	2.26148e-05	-2.08782	-1.16284
95208840	chr13:95208840:A:G	3.08179e-23	-2.07187	-1.02287	2.41046e-05	-2.08572	-1.10114
95208988	chr13:95208988:C:T	3.05449e-23	-2.06434	-1.0393	2.37168e-05	-2.0865	-1.11658
95209161	chr13:95209161:A:C	8.17705e-22	-3.35199e-10	0.18366	0.000421725	-3.35199e-10	-0.324912
95209284	chr13:95209284:A:G	3.54826e-23	-2.08311	-0.870683	2.72507e-05	-2.0746	-0.989588
95209550	chr13:95209550:A:G	2.20478e-23	-2.10314	-1.32649	1.87405e-05	-2.08172	-1.35686
95209942	chr13:95209942:A:G	2.51382e-23	-2.00376	-1.29469	2.24944e-05	-2.09315	-1.16285
95209943	chr13:95209943:C:T	8.4429e-22	1.42546	-1.2098	9.17896e-05	-0.504488	-1.34528
95210133	chr13:95210133:C:T	1.57583e-15	15.0996	-0.444385	2.91832e-05	-1.67969	-1.31598
95210140	chr13:95210140:C:G	2.41036e-22	-3.35199e-10	-1.0379	0.000189915	-3.35199e-10	-1.12269
95210155	chr13:95210155:A:T	3.29153e-23	-1.766	-1.2629	2.20317e-05	-2.06679	-1.20999
95210207	chr13:95210207:G:A	1.23804e-22	-1.70414	-3.84511e-10	7.6535e-05	-2.03152	-3.84511e-10
95210373	chr13:95210373:C:T	1.02763e-22	-0.610671	-1.27975	2.84412e-05	-2.09257	-0.928856
95210619	chr13:95210619:G:A	5.96856e-22	1.26072	-1.39188	1.94942e-05	-2.07536	-1.32379
95210642	chr13:95210642:A:G	2.53567e-23	-2.0364	-1.2534	2.30784e-05	-2.1013	-1.12906
95210754	chr13:95210754:C:A	1.30848e-22	-1.6488	-3.84511e-10	7.12643e-05	-2.10287	-3.84511e-10
95210889	chr13:95210889:A:G	2.43408e-23	-2.03629	-1.2944	2.17859e-05	-2.10136	-1.18664
95210980	chr13:95210980:A:G	2.32911e-23	-1.98812	-1.38665	1.89774e-05	-2.08752	-1.33849
95211027	chr13:95211027:C:T	2.5423e-23	-2.02023	-1.26696	2.27532e-05	-2.09744	-1.14712
95211104	chr13:95211104:A:G	2.61573e-23	-2.01968	-1.23903	2.36306e-05	-2.09727	-1.10945
95211192	chr13:95211192:T:C	2.6197e-23	-2.00636	-1.25083	2.33448e-05	-2.09325	-1.12564
95211211	chr13:95211211:C:T	2.05339e-22	-0.257267	-0.94091	2.97909e-05	-1.94854	-1.02652
95211251	chr13:95211251:A:G	2.59133e-23	-2.01357	-1.25452	2.3247e-05	-2.09566	-1.12743
95211434	chr13:95211434:C:T	4.18522e-23	-1.41076	-1.37794	2.22392e-05	-1.87668	-1.39073
95211490	chr13:95211490:C:G	1.94117e-22	-3.35199e-10	-1.25438	0.000145267	-3.35199e-10	-1.39069
95211509	chr13:95211509:G:A	2.22189e-23	-2.02478	-1.39711	3.30336e-05	-1.53097	-1.34077
95211517	chr13:95211517:A:G	2.59169e-23	-2.03299	-1.23495	2.37404e-05	-2.10088	-1.1012
95211526	chr13:95211526:A:G	3.00959e-23	-1.81161	-1.30684	2.07172e-05	-2.08229	-1.25601
95211584	chr13:95211584:G:A	2.2405e-23	-2.01622	-1.39734	3.2401e-05	-1.55382	-1.33725
95211690	chr13:95211690:G:A	6.25466e-22	-3.35199e-10	-0.0843439	0.000404617	-3.35199e-10	-0.366322
95211807	chr13:95211807:G:A	2.52474e-23	-1.90697	-1.38715	1.79446e-05	-2.09901	-1.38296
95211901	chr13:95211901:C:T	2.65034e-23	-2.00669	-1.23888	2.37888e-05	-2.09375	-1.1063
95211906	chr13:95211906:G:A	2.62824e-23	-2.01725	-1.2367	2.37842e-05	-2.09692	-1.10332
95211997	chr13:95211997:T:G	4.27184e-22	0.927681	-1.39331	2.00549e-05	-2.09933	-1.27146
95212130	chr13:95212130:G:A	2.94113e-22	0.555847	-1.39472	4.85918e-05	-1.141	-1.3448
95212147	chr13:95212147:T:C	2.65964e-23	-2.03103	-1.21104	2.4539e-05	-2.10009	-1.06891
95212224	chr13:95212224:G:A	2.62597e-23	-2.01777	-1.23704	2.37614e-05	-2.09702	-1.10418
95212542	chr13:95212542:G:C	7.36218e-22	1.41779	-1.33911	2.24708e-05	-2.05203	-1.20501
95212554	chr13:95212554:G:T	3.72333e-23	-1.8665	-1.03913	2.42308e-05	-2.09498	-1.08666
95212712	chr13:95212712:A:T	2.71561e-22	0.00962407	-0.928279	3.09129e-05	-1.89119	-1.0469
95212734	chr13:95212734:TA:T	3.22877e-22	-3.35199e-10	-0.74557	0.000213465	-3.35199e-10	-1.00579
95212742	chr13:95212742:C:T	4.80275e-22	-3.35199e-10	-0.348483	0.000468823	-3.35199e-10	-0.219039
95212764	chr13:95212764:C:T	2.37797e-23	-2.00522	-1.34879	2.12395e-05	-2.09199	-1.22141
95212918	chr13:95212918:G:A	2.37221e-23	-2.0109	-1.34554	2.1316e-05	-2.094	-1.21581
95212930	chr13:95212930:C:G	1.17707e-22	-1.75464	-3.84511e-10	7.20565e-05	-2.09181	-3.84511e-10
95213065	chr13:95213065:T:A	2.36834e-23	-2.01828	-1.33979	2.14935e-05	-2.09618	-1.20534
95213118	chr13:95213118:T:C	2.31895e-23	-2.01504	-1.36411	2.05244e-05	-2.09522	-1.25244
95213321	chr13:95213321:G:A	2.36655e-23	-2.00896	-1.34986	2.11311e-05	-2.0934	-1.22512
95213645	chr13:95213645:C:A	2.37816e-23	-1.99899	-1.35494	2.10232e-05	-2.08975	-1.23389
95213668	chr13:95213668:T:C	2.24553e-23	-2.01427	-1.39705	3.30785e-05	-1.55005	-1.32033
95213806	chr13:95213806:T:C	1.30644e-22	-0.718629	-0.931739	2.41967e-05	-2.09566	-1.08739
95213813	chr13:95213813:A:G	2.36993e-23	-2.01383	-1.34357	2.13762e-05	-2.09478	-1.21221
95214053	chr13:95214053:A:G	2.489e-22	-3.35199e-10	-1.00579	0.000225568	-3.35199e-10	-0.950643
95214213	chr13:95214213:C:T	2.34326e-23	-2.03299	-1.33572	2.15729e-05	-2.10008	-1.19775
95214334	chr13:95214334:G:A	2.88035e-22	-3.35199e-10	-0.859759	0.000297347	-3.35199e-10	-0.674364
95214360	chr13:95214360:G:A	2.31598e-23	-2.02555	-1.35488	2.08505e-05	-2.09806	-1.23383
95214524	chr13:95214524:A:C	2.35576e-23	-2.01356	-1.34984	2.11219e-05	-2.09472	-1.22424
95214650	chr13:95214650:T:C	8.52927e-20	4.831	-3.84511e-10	7.37605e-05	-2.06844	-3.84511e-10
95214677	chr13:95214677:G:A	2.19743e-23	-2.0358	-1.39717	3.42188e-05	-1.49703	-1.33946
95214761	chr13:95214761:C:A	1.84035e-22	-3.35199e-10	-1.30771	0.000147387	-3.35199e-10	-1.3762
95214834	chr13:95214834:C:T	6.94662e-22	0.020584	-3.84511e-10	0.000286689	-0.710865	-3.84511e-10
95214935	chr13:95214935:C:T	1.06156e-21	1.82431	-1.37965	2.64401e-05	-2.01155	-1.08284
95214981	chr13:95214981:A:T	2.3384e-23	-2.01743	-1.35337	2.09559e-05	-2.09601	-1.23084
95215148	chr13:95215148:T:C	2.35905e-23	-2.01662	-1.34537	2.12774e-05	-2.0958	-1.21582
95215223	chr13:95215223:C:G	1.69853e-22	-3.35199e-10	-1.38791	0.000168536	-3.35199e-10	-1.24211
95215305	chr13:95215305:G:A	1.84723e-22	-3.35199e-10	-1.30399	0.000155158	-3.35199e-10	-1.32482
95215338	chr13:95215338:T:C	2.51309e-23	-1.90769	-1.39106	1.80476e-05	-2.09914	-1.37711
95215375	chr13:95215375:G:A	2.31113e-23	-2.03114	-1.35138	2.09702e-05	-2.09953	-1.22663
95215378	chr13:95215378:G:A	2.30897e-23	-2.03074	-1.35272	2.09163e-05	-2.09947	-1.22926
95215500	chr13:95215500:A:G	2.05079e-22	-0.27617	-0.923274	3.01304e-05	-1.95343	-1.0103
95215755	chr13:95215755:C:T	2.35394e-23	-2.01228	-1.35188	2.10594e-05	-2.09436	-1.22755
95216076	chr13:95216076:C:T	2.32116e-23	-2.01996	-1.35823	2.07471e-05	-2.0967	-1.24016
95216726	chr13:95216726:G:C	2.33769e-23	-2.02737	-1.34373	2.12549e-05	-2.09892	-1.21375
95216803	chr13:95216803:G:A	6.75084e-23	-1.14263	-1.16796	2.09559e-05	-2.05775	-1.2691
95216838	chr13:95216838:G:A	1.08688e-21	1.56062	-1.0924	0.000111444	-0.382994	-1.27275
95216877	chr13:95216877:G:A	2.33389e-23	-2.01618	-1.35654	2.08338e-05	-2.09561	-1.23708
95217030	chr13:95217030:C:G	2.51636e-23	-1.90739	-1.39005	1.8017e-05	-2.09915	-1.37879
95217048	chr13:95217048:A:G	2.25207e-23	-2.06428	-1.34412	2.11603e-05	-2.10049	-1.21664
95217109	chr13:95217109:T:A	1.89258e-22	-3.35199e-10	-1.27973	0.000154501	-3.35199e-10	-1.32906
95217154	chr13:95217154:G:C	2.35049e-23	-2.01906	-1.34657	2.12169e-05	-2.09641	-1.21806
95217389	chr13:95217389:A:G	1.12721e-22	-0.942732	-0.855197	2.65076e-05	-2.06726	-1.02457
95217409	chr13:95217409:C:T	2.25652e-23	-2.01461	-1.39182	3.41897e-05	-1.55479	-1.28255
95217768	chr13:95217768:C:T	2.37857e-23	-2.01292	-1.34084	2.14867e-05	-2.09449	-1.20734
95218487	chr13:95218487:C:T	6.22982e-22	-3.35199e-10	-0.0883234	0.000215845	-3.35199e-10	-0.994704
95218859	chr13:95218859:A:AG	2.89581e-22	-3.35199e-10	-0.854406	0.000202102	-3.35199e-10	-1.06049
95219083	chr13:95219083:A:G	2.71709e-23	-1.8241	-1.39659	1.87752e-05	-2.08064	-1.35608
95219248	chr13:95219248:T:C	2.0753e-22	-3.35199e-10	-1.18757	0.000163875	-3.35199e-10	-1.27016
95219389	chr13:95219389:C:T	5.87385e-22	1.18731	-1.33447	1.96874e-05	-2.06399	-1.32529
95219404	chr13:95219404:T:C	4.47287e-22	0.972897	-1.39254	6.62301e-05	-0.838162	-1.33797
95219697	chr13:95219697:G:A	2.31795e-23	-2.03644	-1.34313	2.14721e-05	-2.10072	-1.20179
95220043	chr13:95220043:T:G	2.07704e-15	15.7496	-0.818239	2.96684e-05	-1.5837	-1.39548
95220157	chr13:95220157:T:C	2.41299e-23	-2.00714	-1.33225	2.20595e-05	-2.09338	-1.18213
95220185	chr13:95220185:AATATT:A	2.3797e-23	-2.01773	-1.33556	2.18553e-05	-2.09664	-1.18818
95220261	chr13:95220261:A:C	2.98183e-23	-1.76065	-1.36707	1.9415e-05	-2.06837	-1.33485
95220293	chr13:95220293:A:C	2.25607e-23	-2.01063	-1.396	3.34341e-05	-1.55337	-1.30632
95220330	chr13:95220330:C:G	3.92895e-21	2.37423	-0.620945	3.84036e-05	-1.71819	-1.00292
95220353	chr13:95220353:G:A	9.12789e-23	-2.00892	-3.84511e-10	0.000104439	-1.72066	-3.84511e-10
95220838	chr13:95220838:A:G	6.49319e-22	-3.35199e-10	-0.0469167	0.000738706	-3.35199e-10	0.235636
95221140	chr13:95221140:A:G	2.25765e-23	-2.01084	-1.39509	1.80802e-05	-2.09515	-1.3793
95221252	chr13:95221252:A:T	1.00231e-21	1.46516	-1.07793	0.000104919	-0.448533	-1.26754
95221731	chr13:95221731:T:C	1.13941e-21	1.55615	-1.04073	0.000114415	-0.385987	-1.24344
95221975	chr13:95221975:T:C	2.79567e-22	-0.835716	-0.0538821	5.14709e-05	-2.09912	-0.329131
95222214	chr13:95222214:A:AAGAGGACC	2.33463e-23	-1.9906	-1.3818	3.38727e-05	-1.59721	-1.24945
95222337	chr13:95222337:C:T	2.45036e-23	-1.93048	-1.39354	1.80933e-05	-2.10194	-1.37178
95222529	chr13:95222529:G:A	2.28657e-23	-2.00708	-1.38612	1.7879e-05	-2.09393	-1.39171
95222688	chr13:95222688:G:A	2.45338e-23	-2.01282	-1.30997	1.7862e-05	-2.09467	-1.39192
95222702	chr13:95222702:T:C	2.46985e-23	-2.03523	-1.28087	1.83128e-05	-2.10127	-1.36039
95223164	chr13:95223164:T:C	1.79632e-21	1.8422	-0.871546	2.05343e-05	-2.06484	-1.28233
95223264	chr13:95223264:C:T	2.15044e-23	-2.07017	-1.38441	1.76216e-05	-2.10267	-1.39747
95223360	chr13:95223360:T:C	2.13077e-23	-2.07532	-1.38846	1.76495e-05	-2.10153	-1.39702
95223542	chr13:95223542:C:G	3.21006e-22	-3.35199e-10	-0.751382	0.000285877	-3.35199e-10	-0.713704
95223594	chr13:95223594:C:T	1.30856e-22	-0.824954	-0.823787	2.67659e-05	-2.08427	-0.99787
95223779	chr13:95223779:T:G	2.13727e-23	-2.07259	-1.38814	1.76373e-05	-2.10216	-1.39709
95223847	chr13:95223847:C:G	2.15969e-23	-2.06441	-1.38588	1.76103e-05	-2.10338	-1.3974
95223883	chr13:95223883:G:A	2.15949e-23	-2.06232	-1.38806	1.76128e-05	-2.10353	-1.39711
95224115	chr13:95224115:C:T	2.41884e-22	-3.35199e-10	-1.03438	0.000225228	-3.35199e-10	-0.952151
95224521	chr13:95224521:G:A	2.98423e-23	-1.74227	-1.38465	1.8512e-05	-2.06252	-1.38833
95224587	chr13:95224587:T:C	1.29011e-22	-0.838197	-0.824744	2.67972e-05	-2.08225	-0.998721
95224704	chr13:95224704:T:C	8.31939e-23	-2.10167	-3.84511e-10	7.85822e-05	-2.00512	-3.84511e-10
95224929	chr13:95224929:T:C	6.26578e-22	-3.35199e-10	-0.0825677	0.00040527	-3.35199e-10	-0.36471
95224981	chr13:95224981:A:T	1.17574e-21	1.78158	-1.23477	1.8525e-05	-2.05546	-1.39468
95225208	chr13:95225208:A:G	1.73465e-22	-3.35199e-10	-1.36686	0.000162481	-3.35199e-10	-1.27871
95225358	chr13:95225358:C:T	3.20989e-22	-0.838145	0.0867094	5.84167e-05	-2.09882	-0.202841
95225522	chr13:95225522:T:C	1.13374e-22	-1.79215	-3.84511e-10	0.000162365	-1.27942	-3.84511e-10
95225602	chr13:95225602:G:A	2.38617e-22	-3.35199e-10	-1.04798	0.000180817	-3.35199e-10	-1.17178
95225631	chr13:95225631:C:T	2.15171e-23	-2.06458	-1.38942	1.76214e-05	-2.10338	-1.39677
95225852	chr13:95225852:G:T	2.1564e-23	-2.06289	-1.38892	1.76169e-05	-2.10349	-1.39691
95225996	chr13:95225996:G:T	1.89915e-22	-3.35199e-10	-1.27626	0.000175073	-3.35199e-10	-1.20406
95226161	chr13:95226161:CTTCATCT:C	2.08101e-23	-2.10017	-1.38724	1.80361e-05	-2.07964	-1.39725
95226214	chr13:95226214:A:G	2.81301e-23	-1.85498	-1.33102	1.78702e-05	-2.08866	-1.39747
95226341	chr13:95226341:T:C	1.06548e-21	1.63928	-1.19094	1.87389e-05	-2.04119	-1.39747
95226387	chr13:95226387:T:C	2.16868e-23	-2.05378	-1.39235	1.7639e-05	-2.10357	-1.39558
95226588	chr13:95226588:G:A	2.137e-23	-2.07226	-1.38859	1.76363e-05	-2.10228	-1.39702
95226598	chr13:95226598:G:A	2.14543e-23	-2.06863	-1.38828	1.76235e-05	-2.10294	-1.39709
95226613	chr13:95226613:C:T	1.78414e-22	-3.35199e-10	-1.33874	0.000146508	-3.35199e-10	-1.38218
95226686	chr13:95226686:A:G	2.10618e-23	-2.08474	-1.39064	1.77241e-05	-2.09777	-1.39656
95227187	chr13:95227187:A:C	2.11836e-23	-2.08128	-1.38834	1.76844e-05	-2.0995	-1.39709
95227407	chr13:95227407:AG:A	1.25375e-22	-0.847003	-0.844528	2.63907e-05	-2.08126	-1.015
95227435	chr13:95227435:C:T	8.52571e-23	-2.07717	-3.84511e-10	7.29268e-05	-2.07981	-3.84511e-10
95227587	chr13:95227587:C:T	2.16023e-23	-2.062	-1.38804	1.76117e-05	-2.10346	-1.39724
95227858	chr13:95227858:C:T	2.44206e-22	-3.35199e-10	-1.02483	0.000184276	-3.35199e-10	-1.15283
95227897	chr13:95227897:A:AT	2.34961e-21	1.23916	-3.84511e-10	0.000392922	-0.395654	-3.84511e-10
95228031	chr13:95228031:C:T	2.24212e-22	-3.35199e-10	-1.11025	0.000180644	-3.35199e-10	-1.17274
95228190	chr13:95228190:A:G	2.12004e-22	0.230799	-1.39704	4.07038e-05	-1.27316	-1.38978
95228206	chr13:95228206:G:T	2.75187e-23	-1.81689	-1.39109	2.59064e-05	-1.83596	-1.27882
95228229	chr13:95228229:A:G	1.04492e-22	-0.500306	-1.37343	1.83056e-05	-2.1029	-1.35915
95228369	chr13:95228369:A:G	1.92666e-22	0.135358	-1.39724	3.84402e-05	-1.32946	-1.3907
95228501	chr13:95228501:G:A	2.22534e-23	-2.0273	-1.39304	1.77046e-05	-2.10131	-1.39413
95228569	chr13:95228569:G:A	2.81997e-22	-3.35199e-10	-0.880946	0.000197939	-3.35199e-10	-1.0813
95228696	chr13:95228696:G:A	2.754e-23	-1.81295	-1.39425	2.59056e-05	-1.82097	-1.29384
95229016	chr13:95229016:C:T	2.30624e-23	-1.99563	-1.38901	1.77265e-05	-2.09673	-1.39747
95229077	chr13:95229077:T:G	2.32895e-23	-1.9842	-1.39063	1.78022e-05	-2.0925	-1.39744
95229118	chr13:95229118:C:T	2.30379e-23	-1.99323	-1.39247	1.7743e-05	-2.09613	-1.39714
95229316	chr13:95229316:A:G	3.07894e-22	-0.793086	-3.84511e-10	0.000103214	-1.73246	-3.84511e-10
95229424	chr13:95229424:A:G	4.31119e-22	-3.35199e-10	-0.456457	0.000177309	-3.35199e-10	-1.19137
95229458	chr13:95229458:G:C	1.9165e-22	-3.35199e-10	-1.26717	0.000157794	-3.35199e-10	-1.30797
95229486	chr13:95229486:G:A	2.32062e-23	-1.98655	-1.39187	1.77722e-05	-2.09436	-1.39727
95230068	chr13:95230068:C:T	2.69198e-23	-1.83251	-1.39746	2.55999e-05	-1.79809	-1.32859
95230270	chr13:95230270:G:A	1.44555e-22	-1.54918	-3.84511e-10	0.000142813	-1.40773	-3.84511e-10
95230342	chr13:95230342:A:G	1.39414e-22	-0.838611	-0.746785	2.8488e-05	-2.09093	-0.928855
95230558	chr13:95230558:C:T	2.23184e-23	-2.02887	-1.38856	1.76352e-05	-2.10271	-1.39665
95231482	chr13:95231482:C:T	1.81588e-22	-3.35199e-10	-1.3211	0.000149888	-3.35199e-10	-1.35938
95231497	chr13:95231497:G:A	3.2832e-22	-3.35199e-10	-0.728853	0.000223628	-3.35199e-10	-0.959282
95231568	chr13:95231568:C:T	1.76772e-22	-3.35199e-10	-1.34798	0.000188822	-3.35199e-10	-1.12846
95231931	chr13:95231931:G:A	2.00873e-22	-3.35199e-10	-1.22017	0.00018596	-3.35199e-10	-1.14373
95231937	chr13:95231937:C:T	1.10815e-22	-1.81498	-3.84511e-10	0.000149611	-1.36123	-3.84511e-10
95232428	chr13:95232428:C:T	8.48495e-23	-2.08196	-3.84511e-10	7.23816e-05	-2.08731	-3.84511e-10
95232535	chr13:95232535:G:T	8.95567e-23	-2.02797	-3.84511e-10	7.37891e-05	-2.06805	-3.84511e-10
95232570	chr13:95232570:G:A	1.23519e-21	-1.05865	1.65479	0.000244582	-2.07249	1.20278
95232576	chr13:95232576:C:CCT	4.94343e-23	-1.28753	-1.33466	3.27071e-05	-1.8618	-1.01987
95232826	chr13:95232826:T:C	2.27133e-22	-3.35199e-10	-1.0973	0.000148342	-3.35199e-10	-1.36974
95232918	chr13:95232918:T:C	1.31164e-22	-0.345424	-1.30097	2.04288e-05	-1.98553	-1.36679
95233227	chr13:95233227:A:G	3.31622e-22	0.421522	-1.14037	7.18281e-05	-1.19204	-0.902952
95233620	chr13:95233620:A:T	9.06853e-22	-3.35199e-10	0.287139	0.000779465	-3.35199e-10	0.289343
95233696	chr13:95233696:T:C	1.68411e-22	-3.35199e-10	-1.39643	0.000147259	-3.35199e-10	-1.37707
95233741	chr13:95233741:A:G	8.95024e-23	-2.02858	-3.84511e-10	9.56814e-05	-1.80824	-3.84511e-10
95234022	chr13:95234022:T:C	3.09988e-23	-2.05165	-1.03724	2.17395e-05	-2.1029	-1.18723
95234040	chr13:95234040:A:G	2.83513e-23	-1.99818	-1.17999	2.69697e-05	-1.69907	-1.37548
95234600	chr13:95234600:T:C	1.99827e-22	-3.35199e-10	-1.22539	0.000145828	-3.35199e-10	-1.38683
95234844	chr13:95234844:G:A	2.48107e-22	-3.35199e-10	-1.00898	0.000237448	-3.35199e-10	-0.899318
95234928	chr13:95234928:T:C	3.59963e-22	0.444533	-1.08137	7.74782e-05	-1.17776	-0.841511
95235187	chr13:95235187:A:G	2.47014e-23	-2.00591	-1.31007	2.57004e-05	-1.72815	-1.39461
95235730	chr13:95235730:TG:T	2.60433e-23	-2.04181	-1.22127	2.12365e-05	-2.10103	-1.21251
95235850	chr13:95235850:T:C	3.40355e-22	0.382109	-1.07496	7.52537e-05	-1.21483	-0.83357
95236023	chr13:95236023:T:C	5.01433e-23	-1.88963	-0.718325	2.70702e-05	-1.98633	-1.0845
95236090	chr13:95236090:G:A	2.85386e-22	-3.35199e-10	-0.868998	0.000224544	-3.35199e-10	-0.955191
95236365	chr13:95236365:CCTT:C	3.55264e-23	-1.9876	-0.96497	2.13731e-05	-2.0578	-1.24933
95236417	chr13:95236417:T:C	1.33541e-22	-0.544485	-1.08394	2.15083e-05	-2.08982	-1.21101
95236425	chr13:95236425:C:T	1.75572e-22	-3.35199e-10	-1.35479	0.000170224	-3.35199e-10	-1.23215
95236547	chr13:95236547:G:A	1.81066e-22	-3.35199e-10	-1.32398	0.000164359	-3.35199e-10	-1.26721
95236585	chr13:95236585:T:C	1.13398e-21	-3.35199e-10	0.510651	0.000379574	-3.35199e-10	-0.430216
95236606	chr13:95236606:A:G	2.36646e-22	-0.00577531	-1.0505	5.51579e-05	-1.43875	-0.920318
95236622	chr13:95236622:T:A	1.34003e-21	0.677609	-3.84511e-10	0.000182292	-1.16365	-3.84511e-10
95236944	chr13:95236944:G:A	1.68348e-22	-3.35199e-10	-1.39681	0.000150315	-3.35199e-10	-1.35653
95237251	chr13:95237251:T:C	1.88011e-22	-0.62197	-0.66437	5.42678e-05	-1.56928	-0.806049
95237424	chr13:95237424:C:T	2.69986e-22	-1.0055	0.081025	6.15561e-05	-2.01767	-0.231646
95237670	chr13:95237670:C:G	2.21575e-22	-3.35199e-10	-1.12208	0.000195952	-3.35199e-10	-1.09139
95237739	chr13:95237739:C:T	2.81757e-22	-3.35199e-10	-0.881795	0.000213185	-3.35199e-10	-1.0071
95237822	chr13:95237822:C:T	1.6867e-22	-3.35199e-10	-1.3949	0.000149879	-3.35199e-10	-1.35943
95238110	chr13:95238110:A:C	6.49948e-23	-1.90005	-0.448484	3.0573e-05	-2.00133	-0.947815
95238291	chr13:95238291:G:A	1.69118e-22	-3.35199e-10	-1.39224	0.000148701	-3.35199e-10	-1.36733
95238381	chr13:95238381:T:C	1.69002e-22	-3.35199e-10	-1.39293	0.000148951	-3.35199e-10	-1.36564
95238981	chr13:95238981:C:A	1.72163e-22	-3.35199e-10	-1.3744	0.000161004	-3.35199e-10	-1.28783
95239145	chr13:95239145:C:G	3.63083e-22	-3.35199e-10	-0.62821	0.00025092	-3.35199e-10	-0.84413
95239348	chr13:95239348:C:T	8.35588e-23	-2.09729	-3.84511e-10	7.39933e-05	-2.06529	-3.84511e-10
95239600	chr13:95239600:G:A	1.97809e-22	-3.35199e-10	-1.23554	0.000155662	-3.35199e-10	-1.32158
95239757	chr13:95239757:C:A	2.32119e-22	-3.35199e-10	-1.07559	0.000160258	-3.35199e-10	-1.29248
95239759	chr13:95239759:GT:G	2.97616e-23	-1.92751	-1.20211	1.96474e-05	-2.0239	-1.36742
95240041	chr13:95240041:T:C	1.20226e-15	14.9704	-0.585796	3.32237e-05	-1.68975	-1.17625
95240102	chr13:95240102:A:G	9.90633e-22	1.34824	-0.972734	2.05216e-05	-2.02935	-1.31844
95240160	chr13:95240160:G:A	1.62265e-22	-0.615815	-0.817793	2.2976e-05	-2.08218	-1.15263
95240332	chr13:95240332:G:A	9.32979e-22	1.29494	-0.979397	2.15199e-05	-2.03756	-1.26272
95240498	chr13:95240498:T:C	1.53088e-22	-0.0960648	-1.39576	2.015e-05	-2.00578	-1.36028
95240578	chr13:95240578:G:T	1.68442e-22	-3.35199e-10	-1.39625	0.000144462	-3.35199e-10	-1.39625
95240642	chr13:95240642:C:T	1.7481e-21	2.17441	-1.23097	2.16981e-05	-1.91034	-1.3817
95240667	chr13:95240667:T:G	1.54429e-21	2.03942	-1.21994	2.11733e-05	-1.93839	-1.37814
95240807	chr13:95240807:C:T	1.70508e-22	-3.35199e-10	-1.38406	0.000146617	-3.35199e-10	-1.38144
95241104	chr13:95241104:C:T	8.52622e-23	-2.07711	-3.84511e-10	7.21873e-05	-2.09	-3.84511e-10
95241254	chr13:95241254:A:G	1.75176e-22	-3.35199e-10	-1.35705	0.000151951	-3.35199e-10	-1.3457
95241522	chr13:95241522:C:T	2.7833e-22	0.112426	-1.00646	1.87974e-05	-2.05551	-1.38003
95241628	chr13:95241628:T:C	1.03729e-21	1.37354	-0.952022	1.79858e-05	-2.08767	-1.39201
95241787	chr13:95241787:C:T	1.80109e-22	-3.35199e-10	-1.32928	0.000154198	-3.35199e-10	-1.33103
95241866	chr13:95241866:G:C	1.05965e-22	-1.07546	-0.784272	2.98002e-05	-1.98962	-0.985135
95242061	chr13:95242061:G:A	5.51795e-12	21.8839	0.932237	1.93469e-05	-2.08742	-1.31931
95242075	chr13:95242075:G:A	9.71227e-22	1.39227	-1.03655	2.08355e-05	-2.10198	-1.23062
95242131	chr13:95242131:A:G	1.74327e-21	0.940676	-3.84511e-10	0.000398257	-0.382166	-3.84511e-10
95242373	chr13:95242373:G:A	1.30087e-21	1.09054	-0.442592	1.84187e-05	-2.10241	-1.35348
95242429	chr13:95242429:G:T	1.51874e-21	1.77846	-0.975663	2.2196e-05	-2.09851	-1.17084
95242435	chr13:95242435:T:C	1.88166e-22	-3.35199e-10	-1.28552	0.000148927	-3.35199e-10	-1.36581
95242669	chr13:95242669:G:A	8.11418e-22	0.838826	-0.662885	1.76931e-05	-2.1015	-1.39459
95242683	chr13:95242683:C:T	0.00152265	36.4905	5.76137	1.95681e-05	-2.0576	-1.33776
95242776	chr13:95242776:C:G	5.05547e-23	-1.34752	-1.25227	7.58242e-05	-0.64726	-1.39359
95243157	chr13:95243157:G:GCACTGTGTGGGTCCATCTTAA	2.41052e-22	-3.35199e-10	-1.03783	0.000211579	-3.35199e-10	-1.01467
95243321	chr13:95243321:T:C	1.94246e-22	-3.35199e-10	-1.25372	0.000180247	-3.35199e-10	-1.17493
95243359	chr13:95243359:GC:G	1.85754e-22	-3.35199e-10	-1.29842	0.000147259	-3.35199e-10	-1.37707
95243412	chr13:95243412:C:T	0.169727	41.3513	5.61433	1.82376e-05	-2.09229	-1.37349
95243515	chr13:95243515:G:A	1.43023e-10	25.1979	0.873315	2.03639e-05	-2.08056	-1.27494
95243612	chr13:95243612:C:CA	4.429e-23	-1.59531	-1.13678	5.33168e-05	-1.00012	-1.39289
95243696	chr13:95243696:G:A	6.567e-21	2.67963	-0.412658	1.7664e-05	-2.10305	-1.39469
95243974	chr13:95243974:T:C	7.4467e-23	-0.815161	-1.39732	1.98278e-05	-2.00624	-1.37595
95244067	chr13:95244067:T:C	0.144888	41.0465	5.76087	1.8326e-05	-2.09675	-1.36419
95244162	chr13:95244162:G:A	7.99389e-22	1.05365	-0.892648	2.04755e-05	-2.07263	-1.2774
95244195	chr13:95244195:C:T	1.74294e-22	-3.35199e-10	-1.3621	0.000145455	-3.35199e-10	-1.3894
95244245	chr13:95244245:A:G	0.295201	41.9511	5.56802	1.83999e-05	-2.08079	-1.37613
95244297	chr13:95244297:T:G	5.25812e-21	2.45937	-0.414686	1.77505e-05	-2.09805	-1.3948
95244557	chr13:95244557:G:A	4.89646e-21	1.97343	-3.84511e-10	7.13474e-05	-2.1017	-3.84511e-10
95244562	chr13:95244562:C:T	4.85566e-23	-1.66697	-0.97314	1.95984e-05	-2.01521	-1.3786
95244576	chr13:95244576:C:T	1.71687e-21	1.10905	-0.183634	1.97408e-05	-2.00465	-1.38193
95244936	chr13:95244936:A:G	0.0112037	41.5119	2.73577	1.95646e-05	-2.0841	-1.31144
95245010	chr13:95245010:C:T	2.09693e-22	-3.35199e-10	-1.17719	0.000165598	-3.35199e-10	-1.2597
95245048	chr13:95245048:C:T	1.283e-21	1.60496	-0.970846	2.21895e-05	-2.10364	-1.166
95245098	chr13:95245098:A:G	1.76149e-22	-3.35199e-10	-1.35151	0.00016396	-3.35199e-10	-1.26964
95245105	chr13:95245105:C:T	0.267137	40.8681	6.55109	2.08232e-05	-2.09822	-1.23498
95245165	chr13:95245165:A:G	2.02395e-22	-3.35199e-10	-1.21262	0.00016384	-3.35199e-10	-1.27037
95245485	chr13:95245485:C:T	4.44149e-21	2.22139	-0.345485	1.80684e-05	-2.08619	-1.38891
95245504	chr13:95245504:T:C	4.99746e-21	2.30157	-0.307725	1.8032e-05	-2.09102	-1.3861
95245613	chr13:95245613:C:T	1.68933e-22	-3.35199e-10	-1.39334	0.000151956	-3.35199e-10	-1.34567
95245953	chr13:95245953:A:G	0.110321	40.0969	6.4379	1.9417e-05	-2.10313	-1.29999
95246174	chr13:95246174:C:T	8.72315e-23	-0.726579	-1.3277	2.31796e-05	-1.9815	-1.24449
95246257	chr13:95246257:C:T	2.26972e-23	-2.1035	-1.2971	2.32631e-05	-2.07779	-1.1446
95246418	chr13:95246418:C:T	2.64682e-22	0.430767	-1.37508	2.04764e-05	-2.07474	-1.27525
95247100	chr13:95247100:A:G	2.82682e-22	0.503826	-1.38234	1.99824e-05	-2.08156	-1.29285
95247270	chr13:95247270:A:G	6.98929e-23	-1.5829	-0.692974	2.17061e-05	-2.0937	-1.19797
95247353	chr13:95247353:A:G	2.30358e-22	0.312337	-1.39555	2.27213e-05	-2.03478	-1.21118
95247389	chr13:95247389:C:T	2.13164e-22	0.234224	-1.395	2.29137e-05	-2.02137	-1.21616
95247636	chr13:95247636:G:A	1.78086e-22	-3.35199e-10	-1.34058	0.000169717	-3.35199e-10	-1.23513
95248822	chr13:95248822:G:A	6.81876e-10	27.0619	0.571121	2.55647e-05	-2.10106	-1.02699
95248987	chr13:95248987:C:T	6.14216e-20	4.97466	-0.471987	2.2718e-05	-1.95477	-1.29134
95249025	chr13:95249025:A:G	5.51282e-22	-3.35199e-10	-0.210595	0.000559481	-3.35199e-10	-0.0422539
95249409	chr13:95249409:G:A	7.06689e-19	6.9455	-3.84511e-10	8.80169e-05	-1.89174	-3.84511e-10
95249514	chr13:95249514:C:T	5.78039e-19	6.74456	-3.84511e-10	8.54675e-05	-1.92113	-3.84511e-10
95249571	chr13:95249571:A:T	5.57176e-22	-3.35199e-10	-0.19996	0.000326664	-3.35199e-10	-0.580332
95250452	chr13:95250452:G:T	3.11135e-22	-3.35199e-10	-0.782613	0.000235782	-3.35199e-10	-0.906357
95250970	chr13:95250970:T:C	1.91122e-22	-3.35199e-10	-1.26993	0.000179766	-3.35199e-10	-1.17761
95251043	chr13:95251043:C:T	1.149e-21	1.88413	-1.36032	2.07347e-05	-1.96676	-1.37069
95251356	chr13:95251356:C:T	5.41621e-23	-1.20987	-1.32099	2.13494e-05	-1.91643	-1.39181
95251450	chr13:95251450:A:T	5.31872e-23	-1.22685	-1.32217	2.11783e-05	-1.92416	-1.39213
95251858	chr13:95251858:T:C	1.73504e-22	-3.35199e-10	-1.36664	0.00014478	-3.35199e-10	-1.39405
95252027	chr13:95252027:C:T	1.02978e-21	1.21084	-0.796581	2.7813e-05	-2.02279	-1.02097
95252075	chr13:95252075:A:G	1.68812e-22	-3.35199e-10	-1.39405	0.000149342	-3.35199e-10	-1.36303
95252170	chr13:95252170:A:G	5.8225e-23	-1.13879	-1.31974	2.21356e-05	-1.88059	-1.39148
95252473	chr13:95252473:C:T	1.4384e-22	-1.55414	-3.84511e-10	8.64493e-05	-1.90971	-3.84511e-10
95252478	chr13:95252478:C:T	1.24795e-22	-0.869858	-0.82631	1.97694e-05	-2.10335	-1.28177
95252570	chr13:95252570:G:A	2.0673e-17	10.0658	0.255665	4.93465e-05	-1.6144	-0.855994
95252629	chr13:95252629:C:T	2.35016e-23	-2.10328	-1.26249	3.16655e-05	-1.59996	-1.31408
95252749	chr13:95252749:C:T	1.87834e-22	-3.35199e-10	-1.28728	0.000175502	-3.35199e-10	-1.20162
95253051	chr13:95253051:T:C	3.18076e-23	-1.9516	-1.11154	2.63117e-05	-1.80125	-1.29801
95253065	chr13:95253065:T:C	5.75473e-23	-2.02595	-0.444282	4.21691e-05	-2.05429	-0.573286
95253133	chr13:95253133:G:A	1.85211e-22	-3.35199e-10	-1.30135	0.000172249	-3.35199e-10	-1.22033
95253867	chr13:95253867:T:C	3.85737e-23	-1.93107	-0.9392	2.83836e-05	-1.83028	-1.19317
95254045	chr13:95254045:T:C	3.45e-23	-1.96413	-1.01775	2.82616e-05	-1.78541	-1.24235
95254440	chr13:95254440:C:T	3.10573e-23	-1.97005	-1.11696	2.68791e-05	-1.77715	-1.30076
95254503	chr13:95254503:C:G	8.30721e-23	-2.10313	-3.84511e-10	7.63151e-05	-2.03439	-3.84511e-10
95254563	chr13:95254563:G:A	2.43199e-23	-2.08245	-1.24909	2.51248e-05	-1.8479	-1.29751
95254618	chr13:95254618:T:C	5.59858e-23	-1.21092	-1.28682	2.16427e-05	-1.91543	-1.37917
95254831	chr13:95254831:T:C	3.04386e-23	-1.97271	-1.13442	2.70524e-05	-1.77006	-1.30143
95254969	chr13:95254969:T:C	1.69076e-22	-0.12647	-1.26602	1.90174e-05	-2.08219	-1.34173
95255008	chr13:95255008:T:C	2.62599e-23	-2.10342	-1.15138	3.60485e-05	-1.56058	-1.22382
95255061	chr13:95255061:G:A	5.58814e-23	-1.22627	-1.27334	2.16218e-05	-1.92231	-1.37325
95255489	chr13:95255489:C:T	7.19906e-22	-3.35199e-10	0.0562796	0.000313839	-3.35199e-10	-0.620384
95256171	chr13:95256171:A:G	2.15191e-22	0.115691	-1.267	5.2541e-05	-1.08135	-1.32632
95256218	chr13:95256218:A:G	2.98603e-22	-3.35199e-10	-0.823728	0.000496152	-3.35199e-10	-0.162382
95256253	chr13:95256253:A:G	3.45691e-22	0.310299	-0.987594	6.9671e-05	-1.24238	-0.883104
95256333	chr13:95256333:C:A	1.79991e-22	-3.35199e-10	-1.32993	0.000171286	-3.35199e-10	-1.22593
95256401	chr13:95256401:G:A	6.0653e-23	-1.13141	-1.28627	2.24826e-05	-1.87782	-1.3787
95256457	chr13:95256457:C:T	2.08841e-23	-2.08832	-1.39553	2.14838e-05	-1.91624	-1.38573
95256825	chr13:95256825:C:T	1.68497e-22	-3.35199e-10	-1.39592	0.000161462	-3.35199e-10	-1.28499
95256874	chr13:95256874:T:C	3.37535e-22	-3.35199e-10	-0.701172	0.000661506	-3.35199e-10	0.125255
95256951	chr13:95256951:G:A	4.95503e-22	-3.35199e-10	-0.317267	0.000326809	-3.35199e-10	-0.579889
95257215	chr13:95257215:C:T	8.94913e-23	-2.0287	-3.84511e-10	7.1534e-05	-2.09909	-3.84511e-10
95257407	chr13:95257407:C:T	9.62945e-23	-1.63413	-0.321301	5.31577e-05	-1.54411	-0.851892
95257424	chr13:95257424:T:C	2.42527e-20	4.89716	-1.32372	1.90054e-05	-2.04282	-1.38172
95257696	chr13:95257696:A:G	3.90252e-23	-2.04834	-0.810295	7.33655e-05	-1.04941	-1.02441
95257763	chr13:95257763:G:A	3.99107e-21	1.76897	-3.84511e-10	0.000588456	0.00823778	-3.84511e-10
95257922	chr13:95257922:T:C	2.09376e-23	-2.08384	-1.39745	2.20757e-05	-1.90152	-1.37327
95257941	chr13:95257941:C:T	5.96819e-23	-1.14315	-1.29066	2.23546e-05	-1.88149	-1.38075
95257976	chr13:95257976:C:T	4.12979e-22	-0.499444	-3.84511e-10	0.000125151	-1.53974	-3.84511e-10
95258045	chr13:95258045:C:T	2.30006e-22	-1.08473	-3.84511e-10	0.000252061	-0.839595	-3.84511e-10
95258232	chr13:95258232:T:C	6.6319e-23	-1.05052	-1.27785	2.34744e-05	-1.8385	-1.37485
95258306	chr13:95258306:G:A	1.13951e-22	-1.78707	-3.84511e-10	7.87485e-05	-2.003	-3.84511e-10
95258329	chr13:95258329:C:T	8.48736e-23	-2.08168	-3.84511e-10	7.38405e-05	-2.06736	-3.84511e-10
95258472	chr13:95258472:C:A	2.84627e-23	-2.0988	-1.07545	4.16776e-05	-1.47991	-1.15939
95259295	chr13:95259295:G:A	3.00548e-23	-1.75336	-1.36646	2.04968e-05	-2.02886	-1.32014
95259303	chr13:95259303:C:A	1.23312e-22	-2.06087	0.352753	6.45335e-05	-1.76341	-0.438672
95259494	chr13:95259494:G:A	4.89688e-22	-3.35199e-10	-0.329073	0.000369726	-3.35199e-10	-0.456503
95259525	chr13:95259525:A:G	2.96804e-18	9.23016	-0.849591	2.39776e-05	-1.99069	-1.20145
95259534	chr13:95259534:C:T	2.34132e-23	-2.09922	-1.27032	2.89366e-05	-1.6865	-1.31766
95259589	chr13:95259589:G:T	2.42815e-23	-1.94023	-1.39289	1.87691e-05	-2.09829	-1.33876
95259646	chr13:95259646:A:G	2.92429e-21	2.36548	-0.907513	6.13706e-05	-0.953724	-1.29861
95259679	chr13:95259679:A:G	2.29822e-23	-1.99067	-1.39745	1.80111e-05	-2.10166	-1.37661
95259690	chr13:95259690:T:C	2.30267e-23	-1.98871	-1.39748	1.80384e-05	-2.10139	-1.37537
95259974	chr13:95259974:T:G	2.27242e-23	-2.00771	-1.3917	2.48241e-05	-1.76501	-1.39244
95260082	chr13:95260082:G:A	2.28612e-15	14.4919	0.535333	2.01527e-05	-1.99401	-1.37191
95260283	chr13:95260283:T:C	2.2613e-23	-2.03695	-1.36737	2.73215e-05	-1.77847	-1.28312
95260356	chr13:95260356:C:A	3.13764e-21	1.52838	-3.84511e-10	7.43421e-05	-2.06059	-3.84511e-10
95260590	chr13:95260590:G:A	3.56351e-22	0.464243	-1.11117	6.80985e-05	-1.12263	-1.02568
95260650	chr13:95260650:T:G	2.946e-22	-3.35199e-10	-0.837223	0.000222988	-3.35199e-10	-0.962147
95260667	chr13:95260667:C:A	3.88137e-23	-1.991	-0.873068	2.88875e-05	-2.03555	-0.970302
95260828	chr13:95260828:C:T	2.37138e-23	-1.95932	-1.39747	1.81596e-05	-2.09575	-1.37431
95261535	chr13:95261535:C:A	1.52874e-21	-3.35199e-10	0.809358	0.000530287	-3.35199e-10	-0.0958456
95261580	chr13:95261580:T:C	2.28853e-23	-1.99487	-1.39747	1.80207e-05	-2.10213	-1.37561
95261938	chr13:95261938:A:C	2.11736e-22	-3.35199e-10	-1.1675	0.000221862	-3.35199e-10	-0.96721
95262312	chr13:95262312:T:C	2.21828e-23	-2.06143	-1.36209	1.97832e-05	-2.097	-1.28743
95262400	chr13:95262400:T:C	2.27447e-23	-2.09529	-1.30322	2.72773e-05	-1.71944	-1.34377
95262446	chr13:95262446:T:C	2.92967e-21	1.4598	-3.84511e-10	0.00104243	0.580048	-3.84511e-10
95262686	chr13:95262686:G:A	1.86579e-22	-3.35199e-10	-1.29399	0.000147353	-3.35199e-10	-1.37644
95262697	chr13:95262697:A:C	3.2203e-22	0.380357	-1.12855	6.30067e-05	-1.1755	-1.05052
95262903	chr13:95262903:G:A	1.8693e-22	-3.35199e-10	-1.29211	0.000147479	-3.35199e-10	-1.37558
95263131	chr13:95263131:C:T	1.86069e-22	-3.35199e-10	-1.29672	0.000147175	-3.35199e-10	-1.37764
95263290	chr13:95263290:G:A	1.04244e-21	-3.35199e-10	0.426479	0.000977138	-3.35199e-10	0.515364
95263491	chr13:95263491:C:T	2.2584e-23	-2.03568	-1.36992	1.93956e-05	-2.10295	-1.30127
95263791	chr13:95263791:T:C	2.08465e-22	0.175243	-1.35831	2.41691e-05	-1.78705	-1.39714
95263846	chr13:95263846:A:G	2.69497e-23	-1.8822	-1.34667	2.08067e-05	-2.0595	-1.27449
95263932	chr13:95263932:G:T	1.97113e-22	-3.35199e-10	-1.23906	0.000168513	-3.35199e-10	-1.24225
95263948	chr13:95263948:G:A	1.78548e-22	-3.35199e-10	-1.33798	0.000145599	-3.35199e-10	-1.38841
95264254	chr13:95264254:T:C	6.21576e-22	0.928852	-1.01944	2.34206e-05	-2.0271	-1.18855
95264269	chr13:95264269:C:T	2.6257e-23	-2.09736	-1.15755	3.06006e-05	-1.9453	-1.00295
95264307	chr13:95264307:C:T	2.77195e-23	-1.85447	-1.34624	2.10861e-05	-2.0468	-1.27385
95264499	chr13:95264499:A:G	2.79983e-23	-1.8535	-1.3372	2.13847e-05	-2.04664	-1.25995
95264546	chr13:95264546:A:G	6.94189e-23	-1.04363	-1.23905	2.37976e-05	-1.83202	-1.36765
95264697	chr13:95264697:T:C	2.21761e-23	-2.09447	-1.32936	2.53731e-05	-1.95018	-1.1854
95264931	chr13:95264931:T:TGATC	1.97013e-22	-3.35199e-10	-1.23957	0.000151571	-3.35199e-10	-1.34821
95265053	chr13:95265053:G:A	8.53255e-23	-2.07637	-3.84511e-10	7.1653e-05	-2.09743	-3.84511e-10
95265651	chr13:95265651:A:G	1.76105e-22	-3.35199e-10	-1.35176	0.000144467	-3.35199e-10	-1.39621
95265809	chr13:95265809:G:A	8.33423e-20	6.19253	-1.38466	2.21533e-05	-2.08705	-1.18423
95265993	chr13:95265993:T:C	2.75938e-23	-1.81033	-1.39492	1.96454e-05	-2.02681	-1.36461
95266346	chr13:95266346:A:C	1.91086e-22	-3.35199e-10	-1.27012	0.000187925	-3.35199e-10	-1.13322
95266597	chr13:95266597:C:T	2.94436e-22	-3.35199e-10	-0.837779	0.00027276	-3.35199e-10	-0.760671
95266711	chr13:95266711:A:G	2.76702e-23	-1.85202	-1.35046	2.09608e-05	-2.0459	-1.28071
95267083	chr13:95267083:T:C	1.15088e-21	-3.35199e-10	0.525445	0.000433196	-3.35199e-10	-0.298075
95267174	chr13:95267174:G:A	3.32727e-23	-1.78419	-1.23392	2.56586e-05	-2.01035	-1.11403
95267238	chr13:95267238:T:C	4.61815e-22	-3.35199e-10	-0.387678	0.000350675	-3.35199e-10	-0.509404
95267269	chr13:95267269:T:G	3.62344e-23	-1.73795	-1.19488	2.72278e-05	-2.01852	-1.04651
95267597	chr13:95267597:A:T	1.89294e-22	-3.35199e-10	-1.27954	0.000148901	-3.35199e-10	-1.36598
95267608	chr13:95267608:G:A	5.06638e-22	0.692512	-0.987557	2.4964e-05	-1.98654	-1.16529
95268204	chr13:95268204:A:G	1.31396e-22	-0.259809	-1.38482	2.73901e-05	-1.66721	-1.39187
95268425	chr13:95268425:T:A	1.28139e-22	-0.32202	-1.34771	2.81013e-05	-1.63619	-1.39725
95268863	chr13:95268863:GT:G	2.07221e-22	-3.35199e-10	-1.18905	0.00021031	-3.35199e-10	-1.02068
95268914	chr13:95268914:A:T	2.18164e-23	-2.10245	-1.33773	3.0308e-05	-1.58502	-1.37283
95268950	chr13:95268950:C:T	1.34558e-22	-0.247292	-1.37356	2.70359e-05	-1.67555	-1.39655
95269950	chr13:95269950:G:A	1.89043e-22	-3.35199e-10	-1.28087	0.000151804	-3.35199e-10	-1.34668
95270139	chr13:95270139:T:C	3.27146e-22	-3.35199e-10	-0.732435	0.000341716	-3.35199e-10	-0.535284
95270199	chr13:95270199:A:G	8.23848e-23	-0.714667	-1.39677	3.61891e-05	-1.4322	-1.34831
95270511	chr13:95270511:T:C	1.1104e-22	-0.550848	-1.2621	3.1428e-05	-1.55247	-1.36909
95270861	chr13:95270861:C:T	8.61886e-23	-0.674105	-1.3922	3.42292e-05	-1.46432	-1.37186
95270871	chr13:95270871:C:T	2.15323e-23	-2.07221	-1.38108	1.91795e-05	-2.08293	-1.33249
95270949	chr13:95270949:G:T	1.80713e-18	8.85567	-0.971265	3.40802e-05	-1.54227	-1.29828
95270996	chr13:95270996:G:A	2.825e-22	0.403525	-1.28269	5.29963e-05	-1.14922	-1.24983
95271010	chr13:95271010:G:T	1.93097e-22	-3.35199e-10	-1.25965	0.000187895	-3.35199e-10	-1.13338
95271074	chr13:95271074:G:T	8.10453e-23	-0.733644	-1.39419	3.55996e-05	-1.43003	-1.3669
95271136	chr13:95271136:C:T	7.97596e-23	-0.750033	-1.39379	3.60714e-05	-1.4156	-1.36816
95271145	chr13:95271145:C:T	7.96318e-23	-0.750238	-1.39519	3.62566e-05	-1.41499	-1.36365
95271269	chr13:95271269:A:G	7.92945e-23	-0.759761	-1.38991	3.61502e-05	-1.40525	-1.37634
95271877	chr13:95271877:C:T	1.93347e-22	-3.35199e-10	-1.25835	0.000188235	-3.35199e-10	-1.13157
95271896	chr13:95271896:T:C	1.7076e-22	-3.35199e-10	-1.38258	0.000148575	-3.35199e-10	-1.36817
95272340	chr13:95272340:T:C	1.69878e-22	-3.35199e-10	-1.38776	0.000152515	-3.35199e-10	-1.342
95272383	chr13:95272383:A:ACATTGC	2.04332e-22	-3.35199e-10	-1.2031	0.000223649	-3.35199e-10	-0.959185
95272404	chr13:95272404:A:C	1.92726e-22	-3.35199e-10	-1.26157	0.000187399	-3.35199e-10	-1.13602
95272609	chr13:95272609:C:T	3.87035e-22	0.618528	-1.18285	6.82315e-05	-1.03347	-1.11289
95272723	chr13:95272723:A:G	2.82066e-23	-1.96541	-1.21788	2.56556e-05	-1.95318	-1.17133
95272729	chr13:95272729:A:C	2.04659e-22	-3.35199e-10	-1.20149	0.000224214	-3.35199e-10	-0.956663
95272756	chr13:95272756:T:C	3.80782e-23	-1.54083	-1.34237	1.86794e-05	-2.04487	-1.39697
95272905	chr13:95272905:A:AAAAAT	2.77209e-22	-3.35199e-10	-0.89807	0.00027388	-3.35199e-10	-0.756576
95272919	chr13:95272919:CAT:C	1.99e-18	8.96575	-0.984947	3.2779e-05	-1.57473	-1.30475
95272997	chr13:95272997:A:G	2.71468e-22	-3.35199e-10	-0.918998	0.000268276	-3.35199e-10	-0.777248
95273006	chr13:95273006:T:C	1.76169e-22	-3.35199e-10	-1.3514	0.000154047	-3.35199e-10	-1.332
95273060	chr13:95273060:G:T	3.84401e-22	0.704254	-1.27541	6.34609e-05	-0.961597	-1.25724
95273356	chr13:95273356:T:C	1.7008e-22	-3.35199e-10	-1.38657	0.000144341	-3.35199e-10	-1.39709
95273404	chr13:95273404:T:C	4.91594e-23	-2.00701	-0.62076	7.06365e-05	-1.69972	-0.412001
95273420	chr13:95273420:T:A	4.96771e-23	-2.01017	-0.60713	7.11944e-05	-1.70626	-0.397591
95273462	chr13:95273462:G:A	2.8241e-22	-3.35199e-10	-0.879483	0.000271634	-3.35199e-10	-0.76481
95273594	chr13:95273594:C:T	2.17155e-22	-3.35199e-10	-1.14223	0.000166954	-3.35199e-10	-1.25154
95273849	chr13:95273849:G:A	3.62907e-16	13.1868	-3.84511e-10	8.86001e-05	-1.88513	-3.84511e-10
95273877	chr13:95273877:G:A	3.38442e-23	-1.7644	-1.23667	2.60032e-05	-1.94538	-1.16566
95273879	chr13:95273879:G:A	2.29835e-23	-2.00004	-1.38802	2.27255e-05	-1.84884	-1.39694
95274177	chr13:95274177:C:T	2.76887e-23	-2.06362	-1.1382	3.44683e-05	-1.8356	-0.993621
95274183	chr13:95274183:A:G	6.50071e-21	1.39893	0.857899	0.000530663	-0.384207	0.28907
95274462	chr13:95274462:A:G	2.37761e-15	16.0831	-1.01656	2.54024e-05	-2.01229	-1.12213
95274716	chr13:95274716:C:T	2.12751e-23	-2.10308	-1.36222	2.20537e-05	-2.03564	-1.24014
95274798	chr13:95274798:C:T	2.39698e-23	-1.98233	-1.36371	3.36355e-05	-1.64523	-1.20845
95274914	chr13:95274914:T:TA	1.69972e-22	-3.35199e-10	-1.38721	0.000144378	-3.35199e-10	-1.39683
95275017	chr13:95275017:C:T	1.73973e-22	-3.35199e-10	-1.36394	0.000148789	-3.35199e-10	-1.36674
95275132	chr13:95275132:G:A	4.19052e-21	1.94219	-0.124449	5.30427e-05	-2.09555	-0.30262
95275240	chr13:95275240:T:C	1.72437e-22	-3.35199e-10	-1.37281	0.000147232	-3.35199e-10	-1.37726
95275505	chr13:95275505:T:C	6.21617e-15	16.951	-0.923438	2.94888e-05	-1.94584	-1.03941
95275612	chr13:95275612:TG:T	8.88607e-22	0.9259	-0.659087	2.928e-05	-2.02739	-0.964964
95275622	chr13:95275622:A:G	1.7745e-22	-3.35199e-10	-1.34415	0.000151316	-3.35199e-10	-1.3499
95276705	chr13:95276705:G:A	1.9849e-22	-3.35199e-10	-1.2321	0.000144316	-3.35199e-10	-1.39726
95276964	chr13:95276964:A:G	1.8263e-22	-3.35199e-10	-1.31538	0.000168994	-3.35199e-10	-1.2394
95276972	chr13:95276972:T:C	3.24578e-21	2.31618	-0.753911	2.55159e-05	-2.05486	-1.0751
95277096	chr13:95277096:A:C	1.8791e-22	-3.35199e-10	-1.28688	0.000157124	-3.35199e-10	-1.31223
95277104	chr13:95277104:G:A	5.33877e-22	-0.242676	-3.84511e-10	7.53256e-05	-2.04744	-3.84511e-10
95277327	chr13:95277327:T:C	1.98116e-22	-3.35199e-10	-1.23399	0.000160432	-3.35199e-10	-1.29139
95277542	chr13:95277542:T:C	2.68603e-21	2.19588	-0.8229	2.39186e-05	-2.07813	-1.11648
95277634	chr13:95277634:C:T	3.98778e-21	2.52764	-0.759489	2.48495e-05	-2.07732	-1.07911
95277818	chr13:95277818:C:T	4.92582e-15	17.0809	-1.28601	2.23532e-05	-1.93196	-1.33033
95278057	chr13:95278057:C:G	3.18598e-22	-3.35199e-10	-0.758911	0.000231643	-3.35199e-10	-0.924068
95278110	chr13:95278110:CACAGGTT:C	3.87073e-22	0.232607	-0.796835	3.29168e-05	-1.76592	-1.10937
95278366	chr13:95278366:G:A	8.60133e-16	15.3679	-1.31814	1.95707e-05	-2.02414	-1.3711
95278431	chr13:95278431:G:A	4.5652e-22	0.751079	-1.15029	2.05207e-05	-2.0895	-1.25833
95278941	chr13:95278941:G:T	2.03394e-21	-3.35199e-10	1.09489	0.000680803	-3.35199e-10	0.154009
95279236	chr13:95279236:A:G	5.90976e-23	-1.72962	-0.714036	5.24288e-05	-1.6034	-0.806411
95279341	chr13:95279341:G:C	6.87282e-22	-3.35199e-10	0.0099031	0.00032141	-3.35199e-10	-0.596548
95279649	chr13:95279649:C:T	2.36491e-21	-3.35199e-10	1.24565	0.00123243	-3.35199e-10	0.747482
95279738	chr13:95279738:A:G	2.62132e-23	-1.93783	-1.31875	2.03577e-05	-1.981	-1.3748
95279763	chr13:95279763:T:C	9.7169e-23	-1.94639	-3.84511e-10	0.000125715	-1.53524	-3.84511e-10
95279774	chr13:95279774:CAGAAG:C	1.58487e-22	-1.45717	-3.84511e-10	7.94059e-05	-1.99469	-3.84511e-10
95279846	chr13:95279846:C:T	1.09918e-21	0.50591	-0.0264339	8.58609e-05	-1.03118	-0.885361
95279886	chr13:95279886:T:C	1.69322e-22	-3.35199e-10	-1.39104	0.000149408	-3.35199e-10	-1.36258
95279887	chr13:95279887:G:A	1.69118e-22	-3.35199e-10	-1.39224	0.000148978	-3.35199e-10	-1.36547
95279986	chr13:95279986:T:C	2.31151e-23	-2.09611	-1.28625	2.39873e-05	-1.99046	-1.20128
95281014	chr13:95281014:C:T	1.733e-22	-3.35199e-10	-1.36782	0.000146648	-3.35199e-10	-1.38123
95281197	chr13:95281197:C:CT	1.69959e-22	-3.35199e-10	-1.38728	0.000150651	-3.35199e-10	-1.3543
95281233	chr13:95281233:C:G	1.70537e-22	-3.35199e-10	-1.38389	0.000152007	-3.35199e-10	-1.34534
95281387	chr13:95281387:C:T	1.75247e-22	-3.35199e-10	-1.35664	0.000148141	-3.35199e-10	-1.3711
95281406	chr13:95281406:C:A	1.70343e-22	-3.35199e-10	-1.38503	0.000151376	-3.35199e-10	-1.3495
95281559	chr13:95281559:T:C	1.69024e-22	-3.35199e-10	-1.3928	0.0001444	-3.35199e-10	-1.39668
95281585	chr13:95281585:A:G	1.72257e-22	-3.35199e-10	-1.37385	0.00015449	-3.35199e-10	-1.32913
95281595	chr13:95281595:A:G	1.7009e-22	-3.35199e-10	-1.38651	0.000150884	-3.35199e-10	-1.35276
95281702	chr13:95281702:C:T	1.69857e-22	-3.35199e-10	-1.38788	0.00015042	-3.35199e-10	-1.35584
95281868	chr13:95281868:A:G	1.69498e-22	-3.35199e-10	-1.39	0.000149773	-3.35199e-10	-1.36014
95281913	chr13:95281913:G:C	1.70802e-22	-3.35199e-10	-1.38234	0.000152107	-3.35199e-10	-1.34468
95281936	chr13:95281936:G:A	1.72504e-22	-3.35199e-10	-1.37242	0.000154662	-3.35199e-10	-1.32802
95282042	chr13:95282042:G:A	1.7427e-22	-3.35199e-10	-1.36223	0.000157277	-3.35199e-10	-1.31126
95282159	chr13:95282159:C:T	2.63234e-23	-1.94896	-1.30343	4.03165e-05	-1.48172	-1.19079
95282172	chr13:95282172:A:T	1.44765e-21	1.96142	-1.20656	1.938e-05	-2.08962	-1.3154
95282240	chr13:95282240:G:A	5.83522e-22	0.549918	-0.703677	6.63639e-05	-0.905103	-1.26901
95282340	chr13:95282340:C:A	9.30964e-23	-1.98921	-3.84511e-10	7.17932e-05	-2.09547	-3.84511e-10
95282451	chr13:95282451:G:A	1.00007e-17	10.1439	-0.548619	2.1138e-05	-2.07958	-1.23861
95282461	chr13:95282461:G:C	1.98424e-22	-3.35199e-10	-1.23243	0.000208778	-3.35199e-10	-1.02799
95282528	chr13:95282528:TA:T	1.69073e-22	-3.35199e-10	-1.39251	0.000149855	-3.35199e-10	-1.3596
95282683	chr13:95282683:C:T	2.66606e-23	-1.87034	-1.36931	2.04173e-05	-2.04624	-1.30664
95282780	chr13:95282780:A:G	1.4505e-22	-0.159894	-1.38587	7.32132e-05	-0.683123	-1.39277
95283044	chr13:95283044:A:G	5.29227e-23	-1.67837	-0.875636	3.71862e-05	-2.02182	-0.731504
95283046	chr13:95283046:C:T	1.6856e-22	-3.35199e-10	-1.39555	0.000146495	-3.35199e-10	-1.38227
95283077	chr13:95283077:G:A	3.36875e-22	-3.35199e-10	-0.703131	0.000240721	-3.35199e-10	-0.885625
95283106	chr13:95283106:C:T	1.73826e-22	-3.35199e-10	-1.36478	0.000157921	-3.35199e-10	-1.30717
95283173	chr13:95283173:G:A	2.09423e-23	-2.10294	-1.37813	3.42845e-05	-1.48192	-1.35265
95283207	chr13:95283207:C:T	2.63259e-23	-1.92955	-1.32274	3.74848e-05	-1.35549	-1.38984
95283277	chr13:95283277:C:T	1.68489e-22	-3.35199e-10	-1.39597	0.000144544	-3.35199e-10	-1.39568
95283335	chr13:95283335:T:C	2.12707e-23	-2.06965	-1.39586	4.46214e-05	-1.1773	-1.39375
95283344	chr13:95283344:C:T	1.71466e-22	-3.35199e-10	-1.37846	0.000144295	-3.35199e-10	-1.39741
95283616	chr13:95283616:A:C	1.69205e-22	-3.35199e-10	-1.39173	0.000145915	-3.35199e-10	-1.38624
95283640	chr13:95283640:A:G	3.60567e-23	-1.84414	-1.09361	3.80063e-05	-1.75608	-0.975429
95283746	chr13:95283746:C:T	1.68286e-22	-3.35199e-10	-1.39717	0.000144831	-3.35199e-10	-1.3937
95283847	chr13:95283847:G:A	2.25879e-22	-1.10284	-3.84511e-10	0.000462905	-0.231743	-3.84511e-10
95283925	chr13:95283925:T:C	1.74182e-22	-3.35199e-10	-1.36274	0.000145605	-3.35199e-10	-1.38837
95283983	chr13:95283983:T:C	2.21605e-22	-3.35199e-10	-1.12195	0.000166016	-3.35199e-10	-1.25718
95284028	chr13:95284028:C:T	1.74077e-22	-3.35199e-10	-1.36334	0.000144713	-3.35199e-10	-1.39451
95284081	chr13:95284081:T:C	4.69379e-23	-1.59473	-1.07928	5.43507e-05	-1.15736	-1.21645
95284250	chr13:95284250:G:A	1.04332e-22	-1.87527	-3.84511e-10	0.000126869	-1.52611	-3.84511e-10
95284524	chr13:95284524:C:T	1.68272e-22	-3.35199e-10	-1.39726	0.000144878	-3.35199e-10	-1.39337
95284604	chr13:95284604:G:A	2.22753e-22	-3.35199e-10	-1.11678	0.000166739	-3.35199e-10	-1.25283
95284668	chr13:95284668:T:A	1.68977e-22	-3.35199e-10	-1.39308	0.000145683	-3.35199e-10	-1.38783
95284991	chr13:95284991:T:C	4.64464e-23	-1.29836	-1.38618	5.78265e-05	-0.970323	-1.34149
95285118	chr13:95285118:C:A	1.72974e-22	-3.35199e-10	-1.3697	0.000144477	-3.35199e-10	-1.39615
95285197	chr13:95285197:G:C	1.7308e-22	-3.35199e-10	-1.36909	0.000144496	-3.35199e-10	-1.39601
95285289	chr13:95285289:A:T	4.35656e-23	-1.35687	-1.39171	6.13935e-05	-0.897013	-1.35495
95285859	chr13:95285859:C:G	1.10892e-21	-3.35199e-10	0.488299	0.000443604	-3.35199e-10	-0.274333
95285918	chr13:95285918:G:C	2.13901e-23	-2.06244	-1.39748	3.52492e-05	-1.4131	-1.39372
95285968	chr13:95285968:A:T	1.68956e-22	-3.35199e-10	-1.3932	0.000145657	-3.35199e-10	-1.38801
95286002	chr13:95286002:C:T	1.58894e-22	-0.0581382	-1.39647	3.38302e-05	-1.45254	-1.39537
95286395	chr13:95286395:C:G	8.30361e-23	-2.10357	-3.84511e-10	7.48951e-05	-2.05318	-3.84511e-10
95286559	chr13:95286559:G:A	2.85505e-22	-3.35199e-10	-0.868581	0.00021032	-3.35199e-10	-1.02063
95286628	chr13:95286628:C:A	2.47078e-22	-3.35199e-10	-1.01314	0.000186234	-3.35199e-10	-1.14226
95286718	chr13:95286718:A:T	3.40102e-22	-3.35199e-10	-0.693597	0.000243434	-3.35199e-10	-0.874419
95286882	chr13:95286882:C:A	2.72134e-23	-1.84743	-1.3717	2.85639e-05	-1.76645	-1.25067
95287055	chr13:95287055:T:C	1.86359e-22	-3.35199e-10	-1.29517	0.00015362	-3.35199e-10	-1.33478
95287105	chr13:95287105:C:G	2.46373e-23	-1.92233	-1.39625	1.82813e-05	-2.10363	-1.35975
95287238	chr13:95287238:G:A	2.47785e-22	-3.35199e-10	-1.01028	0.000266798	-3.35199e-10	-0.782774
95287286	chr13:95287286:T:C	1.1686e-21	0.540724	-3.84511e-10	9.18936e-05	-1.84863	-3.84511e-10
95287454	chr13:95287454:G:A	2.72076e-23	-2.07453	-1.14481	3.57449e-05	-1.83655	-0.956311
95287464	chr13:95287464:G:A	2.05593e-22	-3.35199e-10	-1.19694	0.000216027	-3.35199e-10	-0.993863
95287519	chr13:95287519:A:G	2.50798e-23	-1.90877	-1.39201	1.76175e-05	-2.10302	-1.39735
95287677	chr13:95287677:T:C	2.23934e-23	-2.03461	-1.37947	2.63863e-05	-1.81992	-1.2765
95287679	chr13:95287679:A:T	4.19372e-23	-1.94419	-0.842478	5.14417e-05	-1.51016	-0.918651
95287786	chr13:95287786:T:C	1.68243e-22	-3.35199e-10	-1.39743	0.000144714	-3.35199e-10	-1.39451
95287826	chr13:95287826:A:C	3.59412e-22	-3.35199e-10	-0.638373	0.000279751	-3.35199e-10	-0.735364
95288282	chr13:95288282:G:A	4.32447e-23	-1.95784	-0.798127	5.26791e-05	-1.52688	-0.878166
95288926	chr13:95288926:T:C	8.31004e-23	-2.10279	-3.84511e-10	7.42391e-05	-2.06197	-3.84511e-10
95289355	chr13:95289355:C:T	6.18156e-23	-1.00631	-1.39238	2.19172e-05	-1.88611	-1.39588
95289390	chr13:95289390:G:A	4.32471e-23	-1.95924	-0.796675	5.25857e-05	-1.53002	-0.876796
95289689	chr13:95289689:C:T	1.69064e-22	-3.35199e-10	-1.39256	0.000144645	-3.35199e-10	-1.39498
95290221	chr13:95290221:A:G	1.78388e-22	-3.35199e-10	-1.33888	0.000146832	-3.35199e-10	-1.37998
95290307	chr13:95290307:T:C	3.53063e-23	-1.78478	-1.174	1.9565e-05	-2.09885	-1.29668
95290442	chr13:95290442:C:T	1.83092e-22	-3.35199e-10	-1.31285	0.000147844	-3.35199e-10	-1.37311
95290845	chr13:95290845:A:T	2.42905e-23	-2.00368	-1.32908	2.03804e-05	-2.06862	-1.28607
95290870	chr13:95290870:AC:A	2.98941e-23	-1.88043	-1.24475	4.30324e-05	-1.32296	-1.28435
95290874	chr13:95290874:G:A	5.59742e-23	-1.10271	-1.39524	2.415e-05	-1.78767	-1.39731
95291059	chr13:95291059:G:A	3.16059e-23	-1.67413	-1.39536	7.81924e-05	-0.617231	-1.39286
95291152	chr13:95291152:G:A	1.71461e-22	-3.35199e-10	-1.37848	0.000148969	-3.35199e-10	-1.36552
95291477	chr13:95291477:A:G	2.21778e-23	-2.02627	-1.39747	3.89725e-05	-1.30921	-1.3972
95291631	chr13:95291631:A:G	3.70643e-23	-1.60692	-1.30327	6.72071e-05	-0.826523	-1.33496
95291902	chr13:95291902:T:C	2.5737e-23	-2.06091	-1.214	8.81131e-05	-0.695504	-1.19514
95292242	chr13:95292242:C:T	2.5822e-23	-2.05585	-1.21576	8.55652e-05	-0.722745	-1.19724
95292255	chr13:95292255:G:A	2.58378e-23	-2.05641	-1.2146	8.59116e-05	-0.719982	-1.19596
95292266	chr13:95292266:G:C	2.58455e-23	-2.0555	-1.21521	8.5473e-05	-0.724403	-1.19666
95292745	chr13:95292745:A:T	3.67108e-22	-3.35199e-10	-0.617186	0.000199246	-3.35199e-10	-1.07472
95292864	chr13:95292864:A:T	2.58488e-23	-2.05676	-1.21381	8.57695e-05	-0.722449	-1.19515
95293387	chr13:95293387:C:G	2.61357e-23	-2.04874	-1.2108	8.23049e-05	-0.765856	-1.19298
95293442	chr13:95293442:C:T	1.92886e-22	-3.35199e-10	-1.26074	0.000178871	-3.35199e-10	-1.1826
95293594	chr13:95293594:G:A	1.50318e-22	-1.51009	-3.84511e-10	7.75823e-05	-2.01792	-3.84511e-10
95293628	chr13:95293628:A:G	2.09988e-22	-3.35199e-10	-1.17579	0.000163791	-3.35199e-10	-1.27067
95293884	chr13:95293884:G:A	7.6616e-23	-0.869618	-1.31442	5.10483e-05	-1.12514	-1.31135
95293966	chr13:95293966:C:G	1.68238e-22	-3.35199e-10	-1.39746	0.000144464	-3.35199e-10	-1.39623
95294221	chr13:95294221:G:A	4.22396e-23	-2.03293	-0.746555	0.000123407	-0.836049	-0.717729
95294445	chr13:95294445:C:T	1.97418e-22	-3.35199e-10	-1.23752	0.000156628	-3.35199e-10	-1.31539
95294572	chr13:95294572:T:G	2.90775e-23	-2.07304	-1.07983	3.30802e-05	-1.80593	-1.0644
95294705	chr13:95294705:C:G	1.06787e-22	-1.85201	-3.84511e-10	0.000134208	-1.46988	-3.84511e-10
95294774	chr13:95294774:GA:G	1.81026e-22	-3.35199e-10	-1.3242	0.000164859	-3.35199e-10	-1.26418
95295485	chr13:95295485:C:G	1.71779e-22	-3.35199e-10	-1.37663	0.000155364	-3.35199e-10	-1.32349
95295521	chr13:95295521:A:G	7.23552e-23	-1.95711	-0.284141	6.64414e-05	-1.99032	-0.182628
95296169	chr13:95296169:CACACACACACACACAA:C	2.01983e-22	-3.35199e-10	-1.21466	0.000160762	-3.35199e-10	-1.28934
95296213	chr13:95296213:G:C	1.1398e-20	4.14857	-1.33022	6.10139e-05	-1.12135	-1.13681
95296236	chr13:95296236:C:T	3.72462e-21	2.9713	-1.27142	4.03062e-05	-1.63949	-1.03327
95297013	chr13:95297013:G:A	1.69235e-22	-3.35199e-10	-1.39155	0.000153917	-3.35199e-10	-1.33285
95297014	chr13:95297014:T:G	8.5071e-23	-2.07935	-3.84511e-10	8.65089e-05	-1.90902	-3.84511e-10
95297131	chr13:95297131:T:C	3.95549e-23	-2.07118	-0.773975	4.98388e-05	-1.94914	-0.511331
95297202	chr13:95297202:C:T	9.94273e-21	4.07029	-1.38853	4.84038e-05	-1.23871	-1.25098
95297233	chr13:95297233:G:A	4.21434e-23	-1.89708	-0.884683	6.63154e-05	-1.38628	-0.788559
95298100	chr13:95298100:C:T	3.99312e-21	-3.35199e-10	1.76949	0.00349315	-3.35199e-10	1.78929
95298353	chr13:95298353:T:C	1.75832e-22	-3.35199e-10	-1.35331	0.000145942	-3.35199e-10	-1.38606
95298486	chr13:95298486:G:A	6.52528e-23	-0.947111	-1.39746	1.85539e-05	-2.05336	-1.39523
95298556	chr13:95298556:A:G	7.04326e-23	-1.6255	-0.642689	0.000113089	-1.02285	-0.618233
95298604	chr13:95298604:G:T	1.10537e-20	4.17873	-1.39106	4.99928e-05	-1.19528	-1.26211
95298785	chr13:95298785:T:G	1.74847e-22	-3.35199e-10	-1.35893	0.000145531	-3.35199e-10	-1.38887
95298941	chr13:95298941:C:T	1.14198e-20	4.216	-1.39574	4.94811e-05	-1.1787	-1.28897
95299139	chr13:95299139:G:A	2.31811e-22	-3.35199e-10	-1.07692	0.000168676	-3.35199e-10	-1.24129
95299306	chr13:95299306:TGAG:T	1.68255e-22	-3.35199e-10	-1.39736	0.000150365	-3.35199e-10	-1.3562
95299339	chr13:95299339:T:C	7.5905e-21	3.80525	-1.39344	4.31833e-05	-1.32986	-1.27395
95299426	chr13:95299426:C:T	2.52863e-22	-3.35199e-10	-0.989995	0.000189579	-3.35199e-10	-1.12446
95299590	chr13:95299590:A:G	2.00122e-22	-3.35199e-10	-1.22391	0.000196747	-3.35199e-10	-1.08735
95299654	chr13:95299654:G:A	1.69196e-22	-3.35199e-10	-1.39178	0.000146546	-3.35199e-10	-1.38192
95299907	chr13:95299907:T:C	1.24379e-22	-0.318704	-1.38081	1.81311e-05	-2.10355	-1.36808
95300337	chr13:95300337:C:T	9.07431e-23	-2.01481	-3.84511e-10	9.4279e-05	-1.82301	-3.84511e-10
95301035	chr13:95301035:C:A	1.03523e-22	-0.584221	-1.29882	1.98322e-05	-2.09287	-1.28909
95301038	chr13:95301038:G:A	1.069e-22	-0.491847	-1.3591	1.82308e-05	-2.09945	-1.3667
95301151	chr13:95301151:G:A	9.90987e-23	-0.628085	-1.29864	1.99083e-05	-2.08882	-1.28931
95301231	chr13:95301231:G:A	8.32809e-23	-2.10062	-3.84511e-10	7.75515e-05	-2.01832	-3.84511e-10
95301263	chr13:95301263:G:T	2.16544e-23	-2.07218	-1.37545	7.9753e-05	-0.679854	-1.31048
95301363	chr13:95301363:G:A	9.64529e-23	-1.95379	-3.84511e-10	0.000104526	-1.71983	-3.84511e-10
95301956	chr13:95301956:C:G	9.71246e-23	-0.623748	-1.3231	1.93623e-05	-2.09086	-1.31508
95302444	chr13:95302444:C:T	1.31198e-22	-0.304634	-1.3415	1.88169e-05	-2.09706	-1.33745
95302555	chr13:95302555:A:C	1.9835e-22	-3.35199e-10	-1.23281	0.000194352	-3.35199e-10	-1.09959
95302822	chr13:95302822:C:T	2.71803e-23	-1.9561	-1.26425	2.01424e-05	-2.09423	-1.2722
95303263	chr13:95303263:C:G	9.35091e-23	-1.98478	-3.84511e-10	9.96357e-05	-1.76774	-3.84511e-10
95303365	chr13:95303365:G:A	1.42764e-22	-0.195591	-1.36606	1.82524e-05	-2.10204	-1.36292
95303369	chr13:95303369:G:T	3.87078e-22	0.736768	-1.30098	2.22762e-05	-1.93672	-1.32903
95304266	chr13:95304266:C:G	2.29812e-23	-2.08538	-1.30279	2.02169e-05	-2.09784	-1.26491
95304279	chr13:95304279:G:T	1.36978e-22	-0.21072	-1.3923	1.79338e-05	-2.10149	-1.38108
95304518	chr13:95304518:C:T	4.93248e-22	-3.35199e-10	-0.321829	0.00050281	-3.35199e-10	-0.149053
95304709	chr13:95304709:T:C	3.95295e-23	-1.74345	-1.10234	2.62839e-05	-1.99262	-1.10769
95304794	chr13:95304794:T:C	4.01886e-23	-1.61741	-1.21184	2.44254e-05	-1.91831	-1.25533
95305018	chr13:95305018:T:C	1.93068e-22	-3.35199e-10	-1.2598	0.000187364	-3.35199e-10	-1.13621
95305044	chr13:95305044:C:T	1.71281e-22	-3.35199e-10	-1.37954	0.000149124	-3.35199e-10	-1.36449
95305130	chr13:95305130:G:A	1.70623e-22	-3.35199e-10	-1.38339	0.00014959	-3.35199e-10	-1.36136
95305213	chr13:95305213:G:A	2.37306e-23	-2.05656	-1.29952	7.33497e-05	-0.690925	-1.3831
95305354	chr13:95305354:G:C	8.89221e-23	-0.661735	-1.37335	1.87884e-05	-2.08291	-1.35311
95305660	chr13:95305660:C:T	8.48527e-23	-0.710107	-1.37182	1.89243e-05	-2.07691	-1.3519
95305727	chr13:95305727:G:A	8.35112e-23	-0.735813	-1.36205	1.92561e-05	-2.07254	-1.3389
95305761	chr13:95305761:C:T	7.59691e-23	-0.864526	-1.32799	0.000102607	-0.46562	-1.27274
95305766	chr13:95305766:T:C	8.77412e-22	-3.35199e-10	0.254136	0.000457741	-3.35199e-10	-0.242962
95305936	chr13:95305936:C:T	9.96532e-23	-0.709272	-1.21187	2.17494e-05	-2.10355	-1.18613
95306102	chr13:95306102:C:T	1.88813e-22	-3.35199e-10	-1.28209	0.0001526	-3.35199e-10	-1.34145
95306314	chr13:95306314:A:G	1.05076e-21	-3.35199e-10	0.434426	0.000631291	-3.35199e-10	0.0785023
95306347	chr13:95306347:C:T	9.50826e-23	-0.751287	-1.21681	2.16332e-05	-2.10358	-1.19146
95306509	chr13:95306509:G:A	7.56719e-23	-0.866491	-1.32994	0.000102	-0.468896	-1.2754
95306556	chr13:95306556:AAAAC:A	9.97141e-23	-0.767306	-1.15323	2.31598e-05	-2.10339	-1.12345
95306569	chr13:95306569:C:T	1.69614e-22	-3.35199e-10	-1.38931	0.000144665	-3.35199e-10	-1.39484
95307134	chr13:95307134:C:T	8.44041e-23	-2.08722	-3.84511e-10	7.15364e-05	-2.09906	-3.84511e-10
95307335	chr13:95307335:C:G	9.03345e-23	-0.656977	-1.36234	1.90374e-05	-2.08358	-1.33928
95307344	chr13:95307344:A:G	4.6692e-22	0.864091	-1.24078	2.52368e-05	-1.85079	-1.29017
95308078	chr13:95308078:CAG:C	8.48486e-23	-0.763929	-1.31804	0.000117424	-0.344026	-1.25945
95308521	chr13:95308521:T:C	2.44198e-22	-3.35199e-10	-1.02486	0.000185131	-3.35199e-10	-1.1482
95308699	chr13:95308699:G:A	2.63541e-22	0.41902	-1.36765	2.09035e-05	-1.97427	-1.35508
95309064	chr13:95309064:G:A	3.54913e-22	-3.35199e-10	-0.650968	0.000307061	-3.35199e-10	-0.642216
95309238	chr13:95309238:G:T	1.8142e-21	0.98056	-3.84511e-10	0.000531953	-0.0927097	-3.84511e-10
95309272	chr13:95309272:G:A	1.32805e-21	0.668624	-3.84511e-10	7.55472e-05	-2.04451	-3.84511e-10
95309304	chr13:95309304:G:A	8.98875e-23	-0.638612	-1.38567	0.000123305	-0.199244	-1.35536
95309310	chr13:95309310:C:A	1.87906e-20	4.71364	-1.39538	6.73097e-05	-0.846151	-1.31381
95309424	chr13:95309424:C:A	1.05801e-22	-0.808336	-1.05295	2.45534e-05	-2.10273	-1.06568
95309456	chr13:95309456:T:C	7.2405e-23	-2.09907	-0.141501	7.84605e-05	-1.88995	-0.116715
95309866	chr13:95309866:A:C	8.31413e-23	-0.804063	-1.29824	0.00011518	-0.388994	-1.23377
95309966	chr13:95309966:A:G	4.54546e-23	-1.31046	-1.39567	3.71535e-05	-1.36946	-1.38475
95310170	chr13:95310170:C:A	4.02038e-22	0.72396	-1.25025	2.40469e-05	-1.89092	-1.29834
95310324	chr13:95310324:T:C	1.00941e-22	-0.87579	-1.03251	2.51141e-05	-2.09984	-1.04599
95310452	chr13:95310452:C:G	1.69351e-22	-3.35199e-10	-1.39087	0.000146792	-3.35199e-10	-1.38024
95310567	chr13:95310567:G:A	2.18275e-22	-3.35199e-10	-1.13709	0.000170725	-3.35199e-10	-1.22921
95310624	chr13:95310624:C:T	4.23027e-23	-1.38422	-1.39377	4.5106e-05	-1.16285	-1.3974
95310711	chr13:95310711:C:G	2.15563e-20	4.85083	-1.39525	7.15042e-05	-0.787034	-1.31248
95310775	chr13:95310775:T:C	2.65598e-23	-1.84707	-1.39637	1.78558e-05	-2.09006	-1.39688
95311184	chr13:95311184:T:C	2.17277e-23	-2.10095	-1.3433	2.10768e-05	-2.07747	-1.24362
95311264	chr13:95311264:C:T	2.54368e-22	0.366358	-1.35042	2.1145e-05	-1.9854	-1.33246
95311311	chr13:95311311:A:G	2.27834e-22	0.277582	-1.37181	2.0285e-05	-1.99911	-1.36027
95311534	chr13:95311534:A:C	2.46132e-23	-1.92843	-1.39113	2.42221e-05	-1.79146	-1.39054
95311750	chr13:95311750:G:A	7.5432e-22	-3.35199e-10	0.102976	0.000491683	-3.35199e-10	-0.171431
95311891	chr13:95311891:A:G	1.50317e-20	4.47749	-1.38241	6.63061e-05	-0.909821	-1.26516
95312078	chr13:95312078:G:A	3.3862e-23	-1.65866	-1.34188	1.98902e-05	-2.06586	-1.31318
95312669	chr13:95312669:T:C	6.2177e-23	-2.08208	-0.310776	5.1372e-05	-1.92267	-0.507499
95312873	chr13:95312873:G:A	8.87559e-23	-0.814496	-1.22246	2.17286e-05	-1.97295	-1.31768
95313151	chr13:95313151:G:C	9.21755e-23	-1.99915	-3.84511e-10	7.33073e-05	-2.0746	-3.84511e-10
95313540	chr13:95313540:T:C	7.71417e-22	1.36483	-1.23944	3.8841e-05	-1.48581	-1.22398
95313561	chr13:95313561:C:T	7.81048e-22	1.37805	-1.24026	3.90106e-05	-1.48068	-1.22475
95313622	chr13:95313622:T:A	7.26622e-22	1.27198	-1.20641	3.86939e-05	-1.52473	-1.18885
95313806	chr13:95313806:TG:T	1.37452e-21	-0.250553	0.95357	0.000339271	-1.09994	0.557471
95313950	chr13:95313950:C:T	1.88146e-22	-0.0216187	-1.264	3.09232e-05	-1.62347	-1.31428
95314281	chr13:95314281:ATAT:A	2.73119e-23	-1.8488	-1.36672	1.89277e-05	-2.09528	-1.33335
95314377	chr13:95314377:T:G	4.21771e-21	3.19565	-1.37144	4.27839e-05	-1.38177	-1.23133
95314518	chr13:95314518:G:T	8.47006e-23	-0.901483	-1.18224	2.20204e-05	-1.99891	-1.27838
95314522	chr13:95314522:C:A	7.51819e-23	-0.89847	-1.30446	2.02573e-05	-1.99836	-1.36238
95314597	chr13:95314597:A:C	7.63224e-22	1.35266	-1.23795	3.87869e-05	-1.48906	-1.22212
95314726	chr13:95314726:G:A	4.72247e-23	-1.2713	-1.39662	0.000112368	-0.250089	-1.3974
95315132	chr13:95315132:C:T	9.42137e-22	-0.594929	0.920238	0.000268761	-1.35486	0.579419
95315161	chr13:95315161:AAAAT:A	5.50461e-23	-1.60796	-0.906713	3.09793e-05	-2.09972	-0.836219
95315199	chr13:95315199:T:A	8.01559e-22	1.37875	-1.21503	4.00367e-05	-1.48119	-1.19827
95315298	chr13:95315298:A:G	2.68112e-23	-1.86679	-1.36723	1.88577e-05	-2.0982	-1.33414
95315540	chr13:95315540:C:A	1.87819e-22	-3.35199e-10	-1.28736	0.000161503	-3.35199e-10	-1.28474
95315618	chr13:95315618:T:C	4.19105e-22	0.293216	-0.777936	5.22107e-05	-1.46475	-0.949229
95315685	chr13:95315685:C:T	1.02747e-22	-1.89057	-3.84511e-10	0.000132734	-1.48092	-3.84511e-10
95315798	chr13:95315798:T:C	3.72272e-22	0.196671	-0.799886	4.87983e-05	-1.51515	-0.966417
95315924	chr13:95315924:C:A	1.71115e-22	-3.35199e-10	-1.38051	0.000144908	-3.35199e-10	-1.39316
95315987	chr13:95315987:A:G	4.85875e-23	-1.31906	-1.32041	2.27086e-05	-1.95202	-1.2945
95315999	chr13:95315999:T:C	7.53284e-22	1.31814	-1.21654	3.90363e-05	-1.50524	-1.19953
95316005	chr13:95316005:T:G	7.30762e-22	1.30838	-1.23714	3.80613e-05	-1.50845	-1.22162
95316006	chr13:95316006:T:C	7.83319e-22	1.36512	-1.22442	3.94792e-05	-1.4854	-1.2081
95316254	chr13:95316254:C:T	1.52252e-22	-1.49731	-3.84511e-10	0.000155182	-1.32467	-3.84511e-10
95316255	chr13:95316255:G:A	2.74006e-23	-1.84195	-1.37033	1.88689e-05	-2.09365	-1.3381
95316417	chr13:95316417:C:T	1.71778e-22	-3.35199e-10	-1.37664	0.000145192	-3.35199e-10	-1.39121
95317037	chr13:95317037:T:G	5.67384e-23	-1.45733	-1.02706	3.14203e-05	-2.0077	-0.914112
95317075	chr13:95317075:A:G	8.33656e-22	1.42025	-1.21727	4.06802e-05	-1.4631	-1.20042
95317650	chr13:95317650:C:T	2.6124e-23	-1.87108	-1.38891	1.77091e-05	-2.09907	-1.39611
95317893	chr13:95317893:C:A	2.27372e-22	-3.35199e-10	-1.09625	0.000211025	-3.35199e-10	-1.01729
95317943	chr13:95317943:G:T	2.61739e-23	-1.86411	-1.39397	1.77981e-05	-2.09782	-1.39235
95318004	chr13:95318004:T:C	7.93529e-22	1.36861	-1.21496	3.99816e-05	-1.48273	-1.19812
95318017	chr13:95318017:A:C	2.1438e-22	0.0479554	-1.20305	3.36354e-05	-1.57812	-1.27556
95318111	chr13:95318111:G:A	3.91802e-22	0.216156	-0.768242	5.07431e-05	-1.50326	-0.939228
95318453	chr13:95318453:C:T	2.31886e-22	-3.35199e-10	-1.0766	0.00017147	-3.35199e-10	-1.22485
95318504	chr13:95318504:T:C	1.921e-22	-3.35199e-10	-1.26483	0.000170047	-3.35199e-10	-1.23319
95318554	chr13:95318554:G:A	4.04249e-21	3.15642	-1.37464	4.19513e-05	-1.38923	-1.24352
95318728	chr13:95318728:G:T	3.52244e-22	-0.0458727	-0.612645	4.96567e-05	-1.63505	-0.829087
95318762	chr13:95318762:A:G	7.45698e-22	1.32382	-1.23235	3.85005e-05	-1.50231	-1.21628
95318866	chr13:95318866:T:C	1.78967e-22	-3.35199e-10	-1.33564	0.000146703	-3.35199e-10	-1.38085
95318918	chr13:95318918:G:A	1.72433e-22	-3.35199e-10	-1.37283	0.000145503	-3.35199e-10	-1.38907
95318984	chr13:95318984:G:A	7.44319e-22	1.3236	-1.23397	3.84386e-05	-1.50221	-1.21799
95318986	chr13:95318986:C:T	1.92487e-22	-3.35199e-10	-1.26281	0.000170436	-3.35199e-10	-1.2309
95319023	chr13:95319023:G:A	7.4311e-22	1.3279	-1.2399	3.82353e-05	-1.5015	-1.22401
95319097	chr13:95319097:A:G	1.68739e-22	-3.35199e-10	-1.39449	0.000154878	-3.35199e-10	-1.32663
95319223	chr13:95319223:G:A	7.14418e-22	1.27988	-1.23125	3.78704e-05	-1.51996	-1.21514
95319329	chr13:95319329:C:A	1.75864e-22	-3.35199e-10	-1.35313	0.000144385	-3.35199e-10	-1.39678
95319461	chr13:95319461:T:A	3.01163e-23	-1.7322	-1.38558	2.18686e-05	-1.92918	-1.35504
95319785	chr13:95319785:G:A	3.82074e-21	3.11555	-1.39019	2.86531e-05	-1.65382	-1.36019
95320105	chr13:95320105:TTG:T	5.85576e-21	3.52847	-1.37613	6.66375e-05	-0.772768	-1.39723
95320242	chr13:95320242:C:T	4.72954e-23	-1.41689	-1.24954	5.30976e-05	-1.21915	-1.17798
95320250	chr13:95320250:A:G	1.68423e-22	-3.35199e-10	-1.39636	0.000146142	-3.35199e-10	-1.38468
95320306	chr13:95320306:C:T	2.11957e-22	-0.723407	-0.443053	6.97793e-05	-1.43048	-0.693446
95320501	chr13:95320501:C:T	2.10803e-23	-2.09886	-1.37564	2.841e-05	-1.62729	-1.39523
95320610	chr13:95320610:C:CAGG	5.53692e-23	-1.57939	-0.929426	0.000156853	-0.53306	-0.780893
95320734	chr13:95320734:G:T	6.89473e-23	-1.99948	-0.290018	6.34249e-05	-2.0848	-0.13461
95320774	chr13:95320774:C:A	1.05758e-21	0.440896	-3.84511e-10	0.000327836	-0.57675	-3.84511e-10
95320851	chr13:95320851:A:G	1.03182e-22	-0.691514	-1.19484	2.22546e-05	-2.00181	-1.2649
95321144	chr13:95321144:A:G	2.91709e-23	-2.02274	-1.12693	3.48956e-05	-1.92461	-0.892295
95321153	chr13:95321153:T:A	1.68816e-22	-3.35199e-10	-1.39403	0.000151644	-3.35199e-10	-1.34773
95321228	chr13:95321228:T:C	1.53286e-22	-0.0964352	-1.3941	2.29308e-05	-1.84081	-1.39597
95321493	chr13:95321493:G:C	2.43312e-23	-1.99037	-1.34071	1.76368e-05	-2.1025	-1.39678
95321548	chr13:95321548:C:T	1.90636e-22	-3.35199e-10	-1.27247	0.000159327	-3.35199e-10	-1.2983
95321572	chr13:95321572:G:A	1.69842e-22	-3.35199e-10	-1.38797	0.00015122	-3.35199e-10	-1.35053
95321822	chr13:95321822:T:G	1.06183e-22	-0.516565	-1.34112	0.000122382	-0.211286	-1.35083
95321881	chr13:95321881:A:G	2.35023e-23	-1.97479	-1.39095	2.07928e-05	-1.96337	-1.37129
95321950	chr13:95321950:C:A	1.68464e-22	-3.35199e-10	-1.39612	0.000145405	-3.35199e-10	-1.38974
95322011	chr13:95322011:A:G	9.57549e-23	-0.62802	-1.33303	2.04521e-05	-1.96684	-1.38434
95322100	chr13:95322100:T:C	3.97312e-23	-1.46826	-1.37245	1.83752e-05	-2.08237	-1.37589
95322134	chr13:95322134:C:T	3.89055e-22	0.694846	-1.25397	3.59049e-05	-1.47905	-1.30934
95322209	chr13:95322209:T:C	1.06629e-22	-0.570853	-1.28263	2.96408e-05	-1.68026	-1.29985
95322271	chr13:95322271:G:T	1.02629e-22	-1.89172	-3.84511e-10	0.00010359	-1.72882	-3.84511e-10
95322322	chr13:95322322:C:T	1.8575e-22	-1.29844	-3.84511e-10	0.000315731	-0.614375	-3.84511e-10
95322872	chr13:95322872:T:C	4.82133e-23	-1.43323	-1.21398	2.50674e-05	-1.82528	-1.32242
95322931	chr13:95322931:G:A	5.27949e-23	-1.20606	-1.35037	2.1355e-05	-1.98016	-1.32782
95323068	chr13:95323068:C:T	2.73636e-23	-1.89763	-1.316	2.21636e-05	-2.01046	-1.26036
95323128	chr13:95323128:C:T	3.04983e-23	-1.77443	-1.33074	3.23703e-05	-1.64896	-1.24307
95323161	chr13:95323161:G:A	5.0514e-23	-1.2368	-1.36379	2.07707e-05	-1.99136	-1.34436
95323230	chr13:95323230:T:C	3.56976e-23	-1.57156	-1.37619	1.79424e-05	-2.09688	-1.38521
95323278	chr13:95323278:G:A	4.03286e-22	0.496768	-1.01996	4.69228e-05	-2.0358	-0.484961
95323286	chr13:95323286:A:G	2.96546e-23	-1.77466	-1.35857	3.0074e-05	-1.65424	-1.31136
95323305	chr13:95323305:C:T	3.00073e-23	-1.74943	-1.37197	3.08314e-05	-1.62975	-1.31098
95323471	chr13:95323471:A:C	3.78844e-23	-1.63448	-1.25382	4.26584e-05	-1.50809	-1.10796
95323696	chr13:95323696:T:C	1.72181e-22	-3.35199e-10	-1.37429	0.000148268	-3.35199e-10	-1.37024
95323742	chr13:95323742:G:A	4.88467e-23	-1.87384	-0.760318	6.32337e-05	-1.75904	-0.463387
95323770	chr13:95323770:C:T	9.97923e-22	1.748	-1.36516	2.29053e-05	-1.8679	-1.37
95323819	chr13:95323819:T:C	9.58031e-22	1.6104	-1.26836	2.89793e-05	-1.8701	-1.13259
95323898	chr13:95323898:T:C	5.02038e-22	1.00281	-1.30698	2.18683e-05	-2.03032	-1.25391
95323999	chr13:95323999:C:T	8.48892e-22	1.56922	-1.34813	2.22823e-05	-1.91089	-1.35458
95324053	chr13:95324053:T:G	8.13709e-23	-0.760823	-1.363	9.2218e-05	-0.485234	-1.35987
95324089	chr13:95324089:TA:T	2.67271e-23	-1.92168	-1.31548	2.18258e-05	-2.02618	-1.25999
95324143	chr13:95324143:G:T	9.36642e-22	1.57152	-1.25206	2.94188e-05	-1.87783	-1.1098
95324166	chr13:95324166:G:A	8.83077e-22	1.49776	-1.23719	2.94595e-05	-1.8984	-1.08785
95324222	chr13:95324222:G:A	2.92451e-23	-1.78509	-1.36204	2.95349e-05	-1.66764	-1.31605
95324443	chr13:95324443:A:G	2.27956e-22	0.283619	-1.37731	2.08037e-05	-2.02699	-1.30715
95324675	chr13:95324675:T:C	2.13835e-22	0.194023	-1.35166	2.67826e-05	-1.70763	-1.37388
95324963	chr13:95324963:G:A	1.508e-22	-0.555864	-0.951021	5.28727e-05	-1.29365	-1.10773
95325003	chr13:95325003:T:C	1.61605e-22	-0.105292	-1.33239	1.8311e-05	-2.10138	-1.36038
95325011	chr13:95325011:T:C	4.91501e-22	0.966444	-1.29182	2.23838e-05	-2.02576	-1.23517
95325026	chr13:95325026:T:C	5.21603e-22	1.00421	-1.27014	2.29546e-05	-2.02734	-1.20841
95325054	chr13:95325054:G:T	9.39775e-22	1.52254	-1.19974	3.12649e-05	-1.88965	-1.03712
95325213	chr13:95325213:A:G	9.93461e-23	-0.661979	-1.26225	2.10965e-05	-1.9761	-1.34406
95325248	chr13:95325248:T:C	2.78716e-22	0.494901	-1.38755	2.02661e-05	-1.97764	-1.38268
95325462	chr13:95325462:G:A	9.30197e-23	-0.594466	-1.39556	2.01969e-05	-1.97801	-1.38572
95325749	chr13:95325749:A:G	2.38584e-23	-1.96179	-1.38891	2.08574e-05	-1.95226	-1.37929
95325757	chr13:95325757:T:C	2.02958e-22	-0.481858	-0.727984	6.59628e-05	-1.24742	-0.932751
95325788	chr13:95325788:T:A	9.4469e-23	-0.678147	-1.29642	2.05429e-05	-1.98177	-1.36498
95326547	chr13:95326547:G:A	3.31893e-23	-2.07345	-0.947166	2.69095e-05	-2.07074	-1.00605
95326569	chr13:95326569:A:C	4.44432e-23	-1.33197	-1.39666	1.98272e-05	-1.98691	-1.3953
95326638	chr13:95326638:T:C	7.17053e-23	-1.30917	-0.941106	3.54239e-05	-2.10003	-0.701852
95327112	chr13:95327112:C:T	7.86514e-23	-1.49923	-0.658584	3.55388e-05	-2.03731	-0.761334
95327232	chr13:95327232:C:T	1.00196e-22	-1.91571	-3.84511e-10	7.22684e-05	-2.08888	-3.84511e-10
95327294	chr13:95327294:C:T	4.75406e-21	2.38388	-0.439968	0.00175399	1.58746	-0.48707
95327615	chr13:95327615:G:A	2.91111e-23	-1.99093	-1.1608	2.07847e-05	-2.01801	-1.31704
95327763	chr13:95327763:AAG:A	2.17741e-22	-1.13954	-3.84511e-10	0.000198679	-1.07757	-3.84511e-10
95327770	chr13:95327770:T:G	1.32334e-22	-0.250906	-1.38661	8.84216e-05	-0.538697	-1.34845
95327877	chr13:95327877:T:C	1.88492e-22	-1.28378	-3.84511e-10	0.000100268	-1.76142	-3.84511e-10
95328181	chr13:95328181:G:A	1.04351e-22	-1.87508	-3.84511e-10	0.000128444	-1.51377	-3.84511e-10
95328249	chr13:95328249:T:G	1.16051e-22	-0.409202	-1.35961	7.87183e-05	-0.716343	-1.28705
95328425	chr13:95328425:G:A	1.12942e-22	-0.461943	-1.33403	7.85458e-05	-0.75982	-1.24576
95328501	chr13:95328501:A:G	1.09874e-22	-0.438041	-1.38546	7.26369e-05	-0.731343	-1.35245
95328641	chr13:95328641:G:C	1.0795e-22	-0.449731	-1.39145	7.09794e-05	-0.74229	-1.36458
95329020	chr13:95329020:T:C	8.57878e-21	2.53421	-3.84511e-10	0.00312139	1.67677	-3.84511e-10
95329025	chr13:95329025:G:A	1.20415e-22	-1.73189	-3.84511e-10	7.39288e-05	-2.06616	-3.84511e-10
95329028	chr13:95329028:C:T	1.15628e-22	-0.42278	-1.34968	7.9534e-05	-0.720827	-1.27225
95329232	chr13:95329232:A:G	1.06605e-22	-0.460713	-1.393	7.01943e-05	-0.749698	-1.3683
95329252	chr13:95329252:G:A	1.14779e-22	-0.424049	-1.35578	7.84612e-05	-0.724655	-1.28201
95329273	chr13:95329273:A:AT	1.1249e-22	-0.438116	-1.36186	7.67273e-05	-0.736802	-1.29221
95329323	chr13:95329323:A:G	1.22003e-22	-0.359022	-1.35977	8.27318e-05	-0.664959	-1.2887
95330080	chr13:95330080:G:A	8.90646e-23	-1.69056	-0.34292	7.78508e-05	-1.75831	-0.256159
95330092	chr13:95330092:G:A	3.45024e-22	0.663223	-1.34245	0.000165006	0.0299092	-1.29319
95330210	chr13:95330210:G:A	1.33811e-22	-0.25891	-1.3675	8.91771e-05	-0.603489	-1.27515
95330374	chr13:95330374:C:T	1.75327e-22	-3.35199e-10	-1.35619	0.000150061	-3.35199e-10	-1.35822
95330555	chr13:95330555:G:A	5.84143e-22	-0.152696	-3.84511e-10	0.000568976	-0.0254263	-3.84511e-10
95330730	chr13:95330730:T:C	2.47497e-22	0.111673	-1.12312	0.000149123	-0.528267	-0.836228
95331133	chr13:95331133:C:A	2.60626e-22	0.239493	-1.19925	0.000147281	-0.428473	-0.948452
95331283	chr13:95331283:C:T	1.73676e-22	-3.35199e-10	-1.36565	0.000163899	-3.35199e-10	-1.27001
95331751	chr13:95331751:T:C	2.70602e-22	0.251029	-1.17322	0.000157074	-0.400682	-0.911863
95331803	chr13:95331803:C:T	2.67273e-22	0.234485	-1.16906	0.000155842	-0.416006	-0.904415
95331883	chr13:95331883:A:G	2.60764e-22	0.24067	-1.19989	0.000148649	-0.417252	-0.950423
95332161	chr13:95332161:A:G	2.64592e-22	0.242014	-1.18667	0.000152961	-0.408811	-0.930269
95332167	chr13:95332167:C:T	5.73679e-23	-1.63762	-0.835739	0.00022035	-0.126432	-0.847614
95332214	chr13:95332214:AC:A	2.80957e-22	0.295782	-1.18042	0.000161591	-0.363237	-0.920961
95332294	chr13:95332294:C:T	2.62122e-22	0.214094	-1.16813	0.000153423	-0.433587	-0.902477
95332522	chr13:95332522:A:G	2.27986e-22	0.0976353	-1.19119	0.000134148	-0.530749	-0.939574
95332657	chr13:95332657:C:T	2.51982e-22	0.176067	-1.16955	0.000148946	-0.464871	-0.900807
95332679	chr13:95332679:T:C	2.57168e-22	0.206419	-1.17953	0.000149564	-0.440762	-0.920775
95332888	chr13:95332888:CCTAA:C	2.624e-22	0.221453	-1.17442	0.000153022	-0.427031	-0.911653
95333377	chr13:95333377:A:G	2.01192e-22	-0.0799369	-1.13865	0.00010927	-0.816641	-0.858805
95333633	chr13:95333633:A:G	2.51914e-22	0.189598	-1.18335	0.000147786	-0.449276	-0.924223
95333702	chr13:95333702:A:G	3.05883e-23	-1.9943	-1.10793	4.4527e-05	-1.65794	-0.915233
95333945	chr13:95333945:A:G	2.37101e-22	0.142233	-1.19659	0.000139206	-0.489625	-0.943688
95334401	chr13:95334401:A:G	2.87781e-22	0.463609	-1.32425	0.000149483	-0.223957	-1.13813
95334519	chr13:95334519:G:A	9.82633e-23	-1.67728	-0.257912	0.000379701	-0.218499	-0.211381
95334606	chr13:95334606:A:G	2.81366e-22	0.424122	-1.30731	0.0001496	-0.255685	-1.10562
95334628	chr13:95334628:G:T	1.77336e-22	-3.35199e-10	-1.3448	0.000160376	-3.35199e-10	-1.29174
95334764	chr13:95334764:A:T	2.46394e-22	-3.35199e-10	-1.01591	0.000228169	-3.35199e-10	-0.939177
95334877	chr13:95334877:G:A	1.39571e-22	-1.58427	-3.84511e-10	0.000184925	-1.14932	-3.84511e-10
95334972	chr13:95334972:G:A	1.09473e-21	-3.35199e-10	0.475419	0.00050503	-3.35199e-10	-0.144646
95335028	chr13:95335028:T:C	9.00987e-23	-0.650778	-1.37116	4.7556e-05	-1.11004	-1.39732
95335036	chr13:95335036:A:G	1.69569e-22	-3.35199e-10	-1.38958	0.000153692	-3.35199e-10	-1.33431
95335060	chr13:95335060:A:G	8.51177e-22	1.11267	-0.888888	0.000473517	0.647713	-0.856791
95335104	chr13:95335104:T:C	1.68433e-22	-0.0560574	-1.34025	9.6339e-05	-0.632061	-1.16933
95335234	chr13:95335234:T:C	8.67571e-23	-0.662433	-1.3973	4.87446e-05	-1.15935	-1.32332
95335301	chr13:95335301:G:A	1.11055e-22	-0.628399	-1.18442	1.98286e-05	-2.00734	-1.3748
95335468	chr13:95335468:C:T	4.89079e-23	-2.04538	-0.587525	3.09691e-05	-2.01248	-0.923793
95335516	chr13:95335516:G:A	1.47331e-22	-0.437319	-1.09284	0.00012732	-0.622786	-0.899772
95335574	chr13:95335574:G:A	2.20925e-23	-2.07205	-1.35556	4.34181e-05	-1.302	-1.29639
95335688	chr13:95335688:A:T	1.07171e-22	-1.84842	-3.84511e-10	7.30817e-05	-2.07769	-3.84511e-10
95335696	chr13:95335696:G:A	3.72758e-23	-2.0512	-0.853293	2.79231e-05	-2.08808	-0.951735
95335989	chr13:95335989:C:G	1.80055e-22	-3.35199e-10	-1.32958	0.000158696	-3.35199e-10	-1.30227
95336379	chr13:95336379:C:T	5.59823e-23	-1.15135	-1.34646	2.33412e-05	-2.09436	-1.12468
95336403	chr13:95336403:T:C	2.26785e-23	-2.09904	-1.30239	2.6401e-05	-1.70041	-1.39545
95336447	chr13:95336447:C:T	3.66723e-23	-1.58435	-1.33647	2.07974e-05	-1.95816	-1.37628
95336592	chr13:95336592:GC:G	2.15598e-23	-2.10353	-1.34848	2.89186e-05	-1.62471	-1.38007
95336936	chr13:95336936:A:G	4.59377e-23	-1.64055	-1.055	9.33961e-05	-0.945192	-0.887223
95337166	chr13:95337166:G:T	6.71666e-22	-3.35199e-10	-0.0130801	0.000612655	-3.35199e-10	0.0485383
95337673	chr13:95337673:G:A	1.40462e-22	-0.373032	-1.20487	8.15496e-05	-0.673386	-1.29467
95337812	chr13:95337812:A:G	7.08038e-21	2.34224	-3.84511e-10	0.00857399	2.68722	-3.84511e-10
95337886	chr13:95337886:G:A	6.7646e-23	-1.19977	-1.10878	5.05018e-05	-1.16242	-1.28484
95338111	chr13:95338111:C:T	1.3546e-22	-1.61417	-3.84511e-10	9.38029e-05	-1.82807	-3.84511e-10
95338185	chr13:95338185:G:C	1.758e-22	-3.35199e-10	-1.35349	0.000144575	-3.35199e-10	-1.39547
95338219	chr13:95338219:C:T	3.82727e-22	-3.35199e-10	-0.575518	0.000312768	-3.35199e-10	-0.623803
95338381	chr13:95338381:TTTTC:T	2.782e-22	-3.35199e-10	-0.894501	0.000224538	-3.35199e-10	-0.95522
95338587	chr13:95338587:C:T	1.69133e-22	-3.35199e-10	-1.39216	0.000164097	-3.35199e-10	-1.26881
95339119	chr13:95339119:G:T	2.25634e-23	-2.10154	-1.30498	2.76841e-05	-1.65359	-1.39482
95339271	chr13:95339271:C:T	2.55768e-22	-3.35199e-10	-0.978571	0.000208712	-3.35199e-10	-1.02831
95339638	chr13:95339638:A:T	2.77613e-22	-3.35199e-10	-0.896612	0.000224109	-3.35199e-10	-0.95713
95339794	chr13:95339794:G:A	2.17315e-23	-2.10321	-1.34087	2.93925e-05	-1.61583	-1.37269
95339859	chr13:95339859:A:G	1.70149e-22	-3.35199e-10	-1.38617	0.000144711	-3.35199e-10	-1.39453
95340303	chr13:95340303:G:A	2.2239e-23	-2.09659	-1.3244	3.38423e-05	-1.45832	-1.38923
95340330	chr13:95340330:G:A	1.49733e-21	1.16973	-0.381132	0.00168092	1.48528	-0.42745
95340359	chr13:95340359:G:A	2.08792e-23	-2.10278	-1.38131	2.98324e-05	-1.63026	-1.34341
95340455	chr13:95340455:C:T	7.2221e-23	-2.08026	-0.162853	6.41008e-05	-2.03003	-0.17878
95340456	chr13:95340456:C:T	1.7848e-22	-1.33837	-3.84511e-10	0.0001498	-1.35996	-3.84511e-10
95340676	chr13:95340676:T:A	3.44852e-23	-1.62068	-1.36163	2.00756e-05	-1.97969	-1.39007
95340725	chr13:95340725:T:C	4.26838e-23	-1.74828	-1.02075	7.2433e-05	-0.843056	-1.24355
95340825	chr13:95340825:T:C	2.27758e-23	-2.10034	-1.2968	6.19099e-05	-1.36949	-0.87409
95340899	chr13:95340899:G:A	5.35729e-22	-3.35199e-10	-0.239212	0.000475521	-3.35199e-10	-0.204853
95341041	chr13:95341041:T:C	1.18682e-22	-0.555811	-1.19058	0.000147589	-0.348909	-1.02592
95341096	chr13:95341096:C:T	9.56992e-23	-0.627833	-1.3338	0.000182894	-0.0233015	-1.13705
95341351	chr13:95341351:G:T	4.66646e-23	-1.33311	-1.34675	5.66996e-05	-0.991179	-1.34032
95341401	chr13:95341401:G:A	8.63433e-22	1.63515	-1.39707	0.000583897	1.34703	-1.34657
95341414	chr13:95341414:C:G	2.83408e-23	-2.05786	-1.12068	9.61982e-05	-1.12532	-0.677536
95341670	chr13:95341670:C:T	3.91241e-23	-1.51908	-1.33702	0.000132529	-0.0862558	-1.39621
95341722	chr13:95341722:G:A	3.77797e-23	-1.55047	-1.3406	0.000124717	-0.146516	-1.3967
95341729	chr13:95341729:G:A	7.34644e-23	-2.08834	-0.137702	5.17176e-05	-1.83243	-0.591031
95341786	chr13:95341786:G:C	4.46485e-23	-1.38161	-1.34241	0.000185858	0.252759	-1.39704
95341854	chr13:95341854:C:T	4.47437e-23	-1.37272	-1.34917	0.000188662	0.268135	-1.39744
95341863	chr13:95341863:A:G	4.52762e-23	-1.36945	-1.34061	0.000189952	0.274403	-1.39689
95341865	chr13:95341865:T:C	5.85233e-23	-1.11241	-1.341	5.46474e-05	-0.971586	-1.39678
95341891	chr13:95341891:A:G	2.62041e-22	-3.35199e-10	-0.954342	0.000219715	-3.35199e-10	-0.976935
95341912	chr13:95341912:A:G	7.40738e-23	-0.850956	-1.36682	8.02871e-05	-0.697283	-1.28637
95341992	chr13:95341992:A:C	5.82366e-23	-1.11696	-1.34137	5.43951e-05	-0.976183	-1.39681
95342027	chr13:95342027:C:A	1.73634e-22	-3.35199e-10	-1.36589	0.000155321	-3.35199e-10	-1.32377
95342103	chr13:95342103:G:A	3.14779e-22	-3.35199e-10	-0.770972	0.000273189	-3.35199e-10	-0.759101
95342164	chr13:95342164:C:T	5.23363e-22	-3.35199e-10	-0.262567	0.000465179	-3.35199e-10	-0.226842
95342363	chr13:95342363:T:C	7.14948e-23	-0.874606	-1.37861	7.63047e-05	-0.724443	-1.31009
95342518	chr13:95342518:G:A	2.39167e-22	-3.35199e-10	-1.04568	0.000189372	-3.35199e-10	-1.12555
95342545	chr13:95342545:G:A	6.74047e-23	-1.00162	-1.31051	0.000466448	1.16777	-1.39189
95343039	chr13:95343039:T:C	4.87044e-23	-2.10354	-0.533536	3.89186e-05	-1.79772	-0.910069
95343056	chr13:95343056:G:C	6.43788e-23	-1.06687	-1.29119	0.000419416	1.05597	-1.38637
95343088	chr13:95343088:A:T	2.57336e-22	-3.35199e-10	-0.972459	0.000223478	-3.35199e-10	-0.95995
95343117	chr13:95343117:G:A	7.39622e-23	-0.983166	-1.23612	0.000494358	1.19766	-1.36367
95343126	chr13:95343126:A:G	3.23573e-22	-1.74491	1.0015	0.000687651	-0.780332	0.944348
95343137	chr13:95343137:C:T	8.40972e-23	-0.941891	-1.14898	0.000147575	-0.220386	-1.15454
95343370	chr13:95343370:T:C	6.21503e-23	-1.15783	-1.23546	0.000360636	0.882698	-1.36409
95343387	chr13:95343387:G:A	1.34954e-22	-1.61791	-3.84511e-10	0.000167226	-1.24992	-3.84511e-10
95343642	chr13:95343642:A:G	6.42336e-23	-1.09051	-1.26981	0.00040456	1.01244	-1.37891
95343719	chr13:95343719:T:C	6.8163e-23	-1.00273	-1.29821	0.000466392	1.16453	-1.38876
95343769	chr13:95343769:G:A	3.26852e-23	-2.09339	-0.942529	3.36971e-05	-1.66251	-1.18934
95343842	chr13:95343842:C:T	1.48719e-22	-0.374762	-1.14602	0.000290549	0.452446	-1.14994
95343945	chr13:95343945:G:T	8.73059e-23	-0.762372	-1.29105	0.00066593	1.51863	-1.38671
95344101	chr13:95344101:A:T	5.5112e-21	1.3624	0.729293	0.00571061	1.8057	0.475121
95344247	chr13:95344247:C:A	9.31305e-23	-0.69586	-1.29298	0.000741906	1.62732	-1.38736
95344402	chr13:95344402:A:G	9.26689e-23	-0.715661	-1.27815	0.000721645	1.59475	-1.38248
95344415	chr13:95344415:T:G	1.37255e-22	-0.528503	-1.0725	0.000260518	0.269356	-1.07595
95344630	chr13:95344630:G:A	4.4922e-23	-1.64945	-1.06847	4.07713e-05	-2.04152	-0.619765
95345043	chr13:95345043:A:G	8.75374e-23	-0.718637	-1.33214	0.000707177	1.58838	-1.39636
95345077	chr13:95345077:A:G	1.00003e-22	-0.647208	-1.27043	0.000806379	1.70306	-1.37977
95345111	chr13:95345111:A:G	6.96285e-22	-3.35199e-10	0.0229178	0.000346189	-3.35199e-10	-0.52228
95345284	chr13:95345284:A:G	8.32421e-23	-0.788773	-1.31231	0.000633121	1.47422	-1.39282
95345287	chr13:95345287:C:T	2.65146e-23	-2.04408	-1.20106	2.28324e-05	-1.98527	-1.25581
95345616	chr13:95345616:G:T	2.25041e-22	-3.35199e-10	-1.10656	0.000198128	-3.35199e-10	-1.08035
95345632	chr13:95345632:G:A	2.37469e-22	-3.35199e-10	-1.05281	0.000199986	-3.35199e-10	-1.07101
95345718	chr13:95345718:T:C	1.32823e-21	-3.35199e-10	0.668764	0.00115669	-3.35199e-10	0.684052
95345775	chr13:95345775:C:T	2.23921e-22	-3.35199e-10	-1.11155	0.000197112	-3.35199e-10	-1.08549
95345803	chr13:95345803:G:A	2.71603e-23	-1.97191	-1.24918	6.36969e-05	-0.8665	-1.34863
95346034	chr13:95346034:G:A	7.05883e-23	-0.883505	-1.38247	7.4389e-05	-0.739871	-1.32009
95346075	chr13:95346075:A:G	9.4463e-23	-1.97463	-3.84511e-10	0.000240221	-0.887706	-3.84511e-10
95346396	chr13:95346396:T:C	8.71752e-23	-0.797089	-1.25783	0.000637182	1.46233	-1.37454
95346410	chr13:95346410:TC:T	2.21712e-22	-3.35199e-10	-1.12146	0.000192431	-3.35199e-10	-1.10953
95346430	chr13:95346430:A:G	6.0801e-22	-3.35199e-10	-0.11265	0.000533055	-3.35199e-10	-0.0906399
95346540	chr13:95346540:A:T	2.22168e-22	-3.35199e-10	-1.11941	0.000191911	-3.35199e-10	-1.11223
95346552	chr13:95346552:G:A	9.15969e-23	-0.63994	-1.3655	0.000104755	-0.436213	-1.28143
95346760	chr13:95346760:C:G	2.99407e-22	-1.29913	0.478097	0.000172676	-1.19226	-0.0255936
95346928	chr13:95346928:C:T	1.9888e-22	-3.35199e-10	-1.23014	0.000171293	-3.35199e-10	-1.22589
95346974	chr13:95346974:C:T	1.20056e-22	-1.73488	-3.84511e-10	0.000145587	-1.38849	-3.84511e-10
95347153	chr13:95347153:C:T	5.43581e-23	-1.54931	-0.977933	4.53375e-05	-2.07514	-0.479986
95347302	chr13:95347302:G:A	9.41318e-23	-0.813286	-1.16486	0.000636959	1.42698	-1.33954
95347314	chr13:95347314:C:T	8.05702e-23	-0.963648	-1.17006	0.000493933	1.17499	-1.34186
95347389	chr13:95347389:A:C	2.98557e-23	-1.90332	-1.22315	9.3786e-05	-0.492443	-1.33581
95347410	chr13:95347410:A:T	3.71589e-23	-1.62139	-1.28625	2.09434e-05	-1.98098	-1.34647
95347485	chr13:95347485:A:G	2.97743e-23	-1.90343	-1.22576	9.35907e-05	-0.495453	-1.33488
95347760	chr13:95347760:G:A	4.3662e-22	-0.443777	-3.84511e-10	0.000280402	-0.733041	-3.84511e-10
95347886	chr13:95347886:G:A	2.93094e-22	-3.35199e-10	-0.842347	0.000245123	-3.35199e-10	-0.867503
95348358	chr13:95348358:G:A	1.58859e-22	-1.65608	0.201255	0.000428236	-0.522588	0.212999
95348409	chr13:95348409:C:A	1.18494e-22	-1.74798	-3.84511e-10	8.449e-05	-1.93263	-3.84511e-10
95348495	chr13:95348495:C:T	1.50436e-21	1.10951	-0.316224	0.00162489	1.52172	-0.497787
95348742	chr13:95348742:G:A	2.87494e-23	-1.87705	-1.28718	8.03645e-05	-0.840482	-1.14221
95348855	chr13:95348855:T:A	1.6073e-21	1.18773	-0.328259	0.00174045	1.59458	-0.501949
95349025	chr13:95349025:G:A	1.80626e-22	-3.35199e-10	-1.32641	0.000151546	-3.35199e-10	-1.34838
95349026	chr13:95349026:T:C	5.47907e-23	-1.13747	-1.38185	2.19322e-05	-1.88735	-1.39395
95349076	chr13:95349076:C:G	5.44909e-23	-1.13035	-1.39446	2.25153e-05	-1.87426	-1.38081
95349095	chr13:95349095:T:G	5.30137e-23	-1.16203	-1.39026	2.2017e-05	-1.88977	-1.38768
95349220	chr13:95349220:G:A	2.40399e-23	-1.94581	-1.39732	4.93292e-05	-1.14487	-1.32587
95349619	chr13:95349619:A:G	1.27173e-22	-0.305632	-1.37166	6.82384e-05	-0.784204	-1.36205
95349647	chr13:95349647:C:T	5.64461e-23	-1.10057	-1.38898	2.2682e-05	-1.85875	-1.38894
95349794	chr13:95349794:C:A	3.88721e-23	-1.51931	-1.34326	2.30963e-05	-2.00325	-1.22634
95349812	chr13:95349812:G:A	3.88703e-23	-1.51772	-1.34489	2.30513e-05	-2.00239	-1.22915
95349881	chr13:95349881:T:G	1.17959e-22	-1.75251	-3.84511e-10	8.41835e-05	-1.93627	-3.84511e-10
95350191	chr13:95350191:T:C	4.03205e-23	-1.49158	-1.3344	2.3734e-05	-1.99145	-1.21091
95350192	chr13:95350192:G:A	3.98156e-23	-1.49836	-1.34022	2.34342e-05	-1.99423	-1.22084
95350304	chr13:95350304:A:C	1.14154e-22	-1.78529	-3.84511e-10	8.23344e-05	-1.95847	-3.84511e-10
95350511	chr13:95350511:T:C	8.03648e-22	-3.35199e-10	0.16632	0.000628412	-3.35199e-10	0.0739313
95350956	chr13:95350956:T:C	3.97347e-23	-1.48925	-1.35136	2.30503e-05	-1.9908	-1.24078
95351082	chr13:95351082:C:T	6.55729e-23	-0.988819	-1.35086	2.38381e-05	-1.80163	-1.39635
95351122	chr13:95351122:A:C	1.03097e-22	-1.88717	-3.84511e-10	7.12901e-05	-2.10251	-3.84511e-10
95351409	chr13:95351409:C:T	4.14135e-23	-1.45826	-1.34097	2.38129e-05	-1.97701	-1.22203
95351476	chr13:95351476:C:T	4.86576e-22	-3.35199e-10	-0.335448	0.000346721	-3.35199e-10	-0.520744
95351600	chr13:95351600:A:G	7.86094e-23	-0.790912	-1.36744	3.11386e-05	-1.65751	-1.27331
95351890	chr13:95351890:C:T	1.35326e-22	-0.36163	-1.25353	0.000148573	-0.180506	-1.18768
95351950	chr13:95351950:A:G	6.58565e-23	-2.06133	-0.274033	5.73704e-05	-2.0225	-0.297234
95352135	chr13:95352135:G:T	2.08095e-22	-3.35199e-10	-1.18484	0.000183186	-3.35199e-10	-1.15876
95352233	chr13:95352233:G:A	2.16572e-22	-3.35199e-10	-1.14492	0.00018465	-3.35199e-10	-1.1508
95352239	chr13:95352239:G:A	1.23587e-22	-0.393283	-1.31262	0.000135306	-0.209133	-1.25259
95352547	chr13:95352547:C:T	4.3058e-23	-1.41544	-1.34485	2.41126e-05	-1.95785	-1.22868
95352601	chr13:95352601:C:T	4.91599e-23	-1.28759	-1.34018	2.63099e-05	-1.87702	-1.22229
95352649	chr13:95352649:T:C	1.12887e-22	-1.79646	-3.84511e-10	8.17756e-05	-1.96529	-3.84511e-10
95352874	chr13:95352874:C:T	1.3741e-22	-0.302125	-1.29775	0.000150752	-0.114402	-1.23923
95353206	chr13:95353206:T:C	3.375e-23	-1.82992	-1.17394	0.000105191	-0.73129	-0.9822
95353221	chr13:95353221:G:C	7.32976e-23	-2.0649	-0.163415	6.36759e-05	-2.02723	-0.188229
95353251	chr13:95353251:TTA:T	1.09149e-22	-1.83013	-3.84511e-10	7.45006e-05	-2.05846	-3.84511e-10
95353252	chr13:95353252:TA:T	1.17209e-21	1.0713	-0.527599	0.00166874	1.7158	-0.66524
95353257	chr13:95353257:T:A	1.75938e-22	-3.35199e-10	-1.35271	0.000150374	-3.35199e-10	-1.35614
95353550	chr13:95353550:A:T	4.42975e-23	-1.39105	-1.34086	2.45553e-05	-1.94638	-1.22196
95353787	chr13:95353787:A:G	4.43903e-23	-1.38864	-1.34118	2.45799e-05	-1.94492	-1.22242
95353859	chr13:95353859:C:T	3.65641e-23	-1.76059	-1.16318	0.000122646	-0.591754	-0.968209
95353917	chr13:95353917:C:T	4.3441e-23	-1.41209	-1.33934	2.44057e-05	-1.95584	-1.21861
95354223	chr13:95354223:G:A	5.01492e-23	-1.96293	-0.644906	6.42948e-05	-1.19803	-1.00775
95354282	chr13:95354282:C:T	9.63102e-23	-1.95527	-3.84511e-10	0.000123534	-1.55275	-3.84511e-10
95355244	chr13:95355244:C:A	1.78876e-22	-3.35199e-10	-1.33615	0.000159024	-3.35199e-10	-1.30021
95355665	chr13:95355665:A:T	2.13924e-22	-0.134989	-1.02223	0.000308924	0.466321	-1.10249
95355887	chr13:95355887:C:T	1.98564e-22	-3.35199e-10	-1.23173	0.000177832	-3.35199e-10	-1.18842
95355935	chr13:95355935:C:T	7.03762e-23	-1.69029	-0.578697	0.00011132	-0.698496	-0.958358
95356071	chr13:95356071:C:T	1.97275e-22	-3.35199e-10	-1.23824	0.000181683	-3.35199e-10	-1.167
95356140	chr13:95356140:A:C	1.12527e-22	-2.06597	0.266323	0.000112082	-2.10088	0.450847
95356212	chr13:95356212:T:C	1.79109e-22	-3.35199e-10	-1.33484	0.000158068	-3.35199e-10	-1.30624
95356261	chr13:95356261:A:G	1.68784e-22	-3.35199e-10	-1.39422	0.000147136	-3.35199e-10	-1.37791
95356333	chr13:95356333:A:G	1.83941e-22	-3.35199e-10	-1.30822	0.000165288	-3.35199e-10	-1.26158
95356606	chr13:95356606:T:C	3.33131e-21	-3.35199e-10	1.58828	0.00166789	-3.35199e-10	1.05005
95356648	chr13:95356648:C:T	1.14891e-22	-1.77886	-3.84511e-10	8.45764e-05	-1.93161	-3.84511e-10
95356724	chr13:95356724:T:C	2.04554e-21	-3.35199e-10	1.10058	0.00111042	-3.35199e-10	0.643228
95356775	chr13:95356775:T:C	1.87814e-21	1.90281	-0.887615	0.00159858	1.90441	-0.896806
95356858	chr13:95356858:T:C	2.02273e-22	-3.35199e-10	-1.21322	0.000188961	-3.35199e-10	-1.12772
95356923	chr13:95356923:C:T	2.38459e-22	-3.35199e-10	-1.04864	0.000200429	-3.35199e-10	-1.0688
95357202	chr13:95357202:A:G	1.66363e-22	-1.40867	-3.84511e-10	0.000191164	-1.11613	-3.84511e-10
95357285	chr13:95357285:T:A	1.09927e-22	-0.885292	-0.937735	7.65548e-05	-1.15151	-0.879745
95357983	chr13:95357983:C:T	1.67559e-21	1.36579	-0.464709	0.00269785	1.77521	-0.24426
95358151	chr13:95358151:C:T	1.79068e-22	-3.35199e-10	-1.33507	0.000172271	-3.35199e-10	-1.22019
95358608	chr13:95358608:C:T	2.74572e-22	-1.60282	0.695187	0.000853115	-0.277236	0.656865
95358827	chr13:95358827:T:G	1.85119e-21	1.32636	-0.325617	0.00299451	1.74314	-0.107868
95358994	chr13:95358994:G:T	2.54566e-22	-1.60719	0.623908	0.000906336	-0.127298	0.567444
95359361	chr13:95359361:T:C	1.522e-21	1.36269	-0.557748	0.00231972	1.7556	-0.37566
95359770	chr13:95359770:T:TG	2.91734e-22	0.0454752	-0.892474	0.000471951	0.539723	-0.752113
95360227	chr13:95360227:G:A	5.63837e-23	-1.54419	-0.946472	4.68587e-05	-2.03105	-0.491082
95360404	chr13:95360404:G:A	2.01515e-22	-1.21698	-3.84511e-10	0.00027696	-0.745391	-3.84511e-10
95360536	chr13:95360536:A:G	2.16723e-21	1.48894	-0.330577	0.00348454	1.91193	-0.125108
95360751	chr13:95360751:G:T	2.30385e-21	1.52168	-0.302187	0.00372795	1.94345	-0.0890966
95361185	chr13:95361185:G:A	6.23702e-23	-1.34384	-1.04591	4.05909e-05	-2.07991	-0.585813
95361567	chr13:95361567:A:G	1.10092e-22	-1.0318	-0.789731	7.51221e-05	-1.283	-0.767152
95361631	chr13:95361631:G:A	6.27817e-22	0.62085	-0.701443	0.00104864	1.04178	-0.455795
95362187	chr13:95362187:C:G	6.01955e-23	-1.94513	-0.48011	3.89467e-05	-2.10029	-0.606777
95362255	chr13:95362255:C:T	1.24703e-22	-2.01282	0.315912	9.42514e-05	-2.07822	0.254922
95362298	chr13:95362298:G:A	2.21216e-22	-1.00964	-0.11406	0.00012959	-1.38709	-0.117803
95362506	chr13:95362506:C:T	6.78787e-23	-1.3804	-0.924716	4.67414e-05	-2.07043	-0.454208
95362575	chr13:95362575:C:T	1.13963e-21	0.834993	-0.319377	0.00180389	1.24099	-0.11256
95362594	chr13:95362594:C:T	1.05981e-22	-2.08465	0.225067	9.21246e-05	-2.01592	0.169795
95362797	chr13:95362797:A:C	9.60427e-23	-2.10098	0.14293	7.96211e-05	-2.06456	0.0725778
95362875	chr13:95362875:C:T	1.0256e-22	-2.09874	0.206339	8.44227e-05	-2.05876	0.12533
95363230	chr13:95363230:G:A	2.35448e-21	1.80606	-0.56482	0.0037784	2.23406	-0.366271
95363338	chr13:95363338:T:A	2.28509e-22	0.0825577	-1.17382	0.000138151	-0.180502	-1.26041
95363970	chr13:95363970:C:T	1.81468e-22	-3.35199e-10	-1.32176	0.00016537	-3.35199e-10	-1.26108
95364191	chr13:95364191:G:C	2.8604e-22	0.189952	-1.05666	0.000170069	-0.0694526	-1.16361
95364433	chr13:95364433:T:C	2.95696e-22	-3.35199e-10	-0.833511	0.00022949	-3.35199e-10	-0.933407
95364606	chr13:95364606:T:C	2.18899e-21	1.53992	-0.371566	0.00360919	1.98592	-0.163945
95364791	chr13:95364791:C:T	1.99342e-22	-3.35199e-10	-1.22782	0.000188486	-3.35199e-10	-1.13024
95364803	chr13:95364803:C:T	7.21998e-23	-1.99471	-0.24869	6.84992e-05	-1.85242	-0.290023
95365471	chr13:95365471:C:A	1.68876e-22	-3.35199e-10	-1.39368	0.000145716	-3.35199e-10	-1.38761
95366073	chr13:95366073:G:A	3.69892e-22	-3.35199e-10	-0.609632	0.000345804	-3.35199e-10	-0.523392
95366105	chr13:95366105:G:A	5.23906e-23	-1.32651	-1.23761	3.53469e-05	-1.6836	-1.12045
95366154	chr13:95366154:T:C	3.09962e-22	-3.35199e-10	-0.78639	0.000303651	-3.35199e-10	-0.653384
95366223	chr13:95366223:C:T	2.19959e-22	-3.35199e-10	-1.1294	0.000205163	-3.35199e-10	-1.04546
95366292	chr13:95366292:A:G	2.05489e-22	0.196541	-1.39399	0.000141957	-0.0733091	-1.34043
95366494	chr13:95366494:G:T	2.17244e-22	0.246564	-1.38838	0.000143462	-0.0510106	-1.35218
95366573	chr13:95366573:A:G	2.89916e-22	-3.35199e-10	-0.85325	0.000287513	-3.35199e-10	-0.707997
95366712	chr13:95366712:T:C	1.81933e-22	-0.204237	-1.11497	0.000130817	-0.336821	-1.15864
95366936	chr13:95366936:T:C	1.69609e-22	-3.35199e-10	-1.38935	0.000144336	-3.35199e-10	-1.39712
95366941	chr13:95366941:A:G	5.78381e-23	-2.06185	-0.403344	6.97291e-05	-1.89009	-0.234559
95367075	chr13:95367075:G:A	1.03005e-22	-0.504762	-1.3833	7.92355e-05	-0.651225	-1.34561
95367100	chr13:95367100:C:T	8.99846e-23	-0.628674	-1.39453	6.94292e-05	-0.757932	-1.37102
95367535	chr13:95367535:T:C	3.00873e-22	0.297848	-1.114	9.83835e-05	-0.950292	-0.830099
95367814	chr13:95367814:C:T	1.70958e-22	-3.35199e-10	-1.38142	0.000147309	-3.35199e-10	-1.37674
95367902	chr13:95367902:C:T	2.25125e-22	-3.35199e-10	-1.10619	0.000193275	-3.35199e-10	-1.10515
95367996	chr13:95367996:T:C	2.99126e-22	-3.35199e-10	-0.821976	0.000292622	-3.35199e-10	-0.690382
95368009	chr13:95368009:A:C	3.09371e-22	-3.35199e-10	-0.788301	0.00030364	-3.35199e-10	-0.653421
95368022	chr13:95368022:C:G	1.6031e-21	0.439977	0.416873	0.000509656	-0.873347	0.73782
95368034	chr13:95368034:C:T	2.3108e-22	-3.35199e-10	-1.08008	0.000219942	-3.35199e-10	-0.975899
95368088	chr13:95368088:G:A	1.19171e-22	-1.74228	-3.84511e-10	9.81239e-05	-1.78303	-3.84511e-10
95368263	chr13:95368263:A:G	2.50754e-22	-0.99837	-3.84511e-10	0.000151272	-1.35019	-3.84511e-10
95368268	chr13:95368268:A:T	2.61876e-22	-0.954972	-3.84511e-10	0.000156686	-1.31502	-3.84511e-10
95368384	chr13:95368384:C:A	1.4703e-22	-1.5322	-3.84511e-10	0.000122006	-1.5652	-3.84511e-10
95368562	chr13:95368562:C:T	1.35484e-21	0.688594	-3.84511e-10	0.000621253	0.0624744	-3.84511e-10
95368574	chr13:95368574:G:A	9.64527e-23	-1.95379	-3.84511e-10	7.12164e-05	-2.10354	-3.84511e-10
95368745	chr13:95368745:C:A	2.13447e-22	-3.35199e-10	-1.15945	0.000170889	-3.35199e-10	-1.22825
95369183	chr13:95369183:A:G	1.82477e-22	-3.35199e-10	-1.31622	0.00015308	-3.35199e-10	-1.3383
95369194	chr13:95369194:C:T	6.31059e-23	-1.14815	-1.22988	4.64795e-05	-1.34542	-1.18484
95369227	chr13:95369227:A:G	1.11479e-22	-1.80901	-3.84511e-10	9.69792e-05	-1.79477	-3.84511e-10
95369231	chr13:95369231:A:ACTC	2.30381e-22	-3.35199e-10	-1.08311	0.000165581	-3.35199e-10	-1.2598
95369232	chr13:95369232:A:ACACTATAAAGTCTCACACTG	2.23365e-22	-3.35199e-10	-1.11404	0.000162293	-3.35199e-10	-1.27986
95369301	chr13:95369301:A:T	8.87792e-23	-2.03669	-3.84511e-10	7.15216e-05	-2.09927	-3.84511e-10
95369385	chr13:95369385:G:A	1.45524e-22	-1.5425	-3.84511e-10	8.14226e-05	-1.96961	-3.84511e-10
95369602	chr13:95369602:T:G	3.90522e-22	-3.35199e-10	-0.555357	0.000394572	-3.35199e-10	-0.391463
95369658	chr13:95369658:G:C	1.23694e-22	-1.70503	-3.84511e-10	0.000117359	-1.60403	-3.84511e-10
95369781	chr13:95369781:T:A	1.1176e-22	-1.80648	-3.84511e-10	9.2936e-05	-1.83735	-3.84511e-10
95369865	chr13:95369865:T:C	3.6477e-22	-0.623575	-3.84511e-10	0.000211881	-1.01324	-3.84511e-10
95369883	chr13:95369883:T:C	6.39719e-22	-0.0618127	-3.84511e-10	0.000326573	-0.580612	-3.84511e-10
95370322	chr13:95370322:G:A	2.25264e-22	-3.35199e-10	-1.10557	0.000163488	-3.35199e-10	-1.27252
95370671	chr13:95370671:C:T	7.35314e-22	0.0774568	-3.84511e-10	0.000198207	-1.07995	-3.84511e-10
95370804	chr13:95370804:T:C	4.84622e-22	-0.339471	-3.84511e-10	0.000267614	-0.779718	-3.84511e-10
95371798	chr13:95371798:T:C	2.2121e-22	-1.12373	-3.84511e-10	0.000137124	-1.44838	-3.84511e-10
95371812	chr13:95371812:TTTCTTA:T	6.36462e-22	-0.0669164	-3.84511e-10	0.000342347	-0.53344	-3.84511e-10
95371867	chr13:95371867:A:G	1.57265e-22	-1.46491	-3.84511e-10	0.00010601	-1.70573	-3.84511e-10
95371909	chr13:95371909:C:T	3.8438e-22	-3.35199e-10	-0.571209	0.000385527	-3.35199e-10	-0.414653
95372219	chr13:95372219:G:A	1.16047e-22	-1.76885	-3.84511e-10	9.31417e-05	-1.83514	-3.84511e-10
95372242	chr13:95372242:C:T	1.69603e-22	-3.35199e-10	-1.38938	0.000147992	-3.35199e-10	-1.3721
95372472	chr13:95372472:G:T	1.90943e-22	-3.35199e-10	-1.27087	0.000155778	-3.35199e-10	-1.32083
95372488	chr13:95372488:G:C	8.47794e-23	-2.08279	-3.84511e-10	8.24922e-05	-1.95656	-3.84511e-10
95372676	chr13:95372676:A:C	1.33729e-22	-1.62702	-3.84511e-10	7.83115e-05	-2.00857	-3.84511e-10
95372879	chr13:95372879:A:T	1.82671e-22	-3.35199e-10	-1.31516	0.00015577	-3.35199e-10	-1.32088
95373296	chr13:95373296:T:A	2.39727e-22	-1.04334	-3.84511e-10	0.000120005	-1.58173	-3.84511e-10
95373516	chr13:95373516:A:G	4.58081e-23	-1.3061	-1.39228	3.10122e-05	-1.53878	-1.39611
95373528	chr13:95373528:G:A	4.35852e-22	-3.35199e-10	-0.445538	0.000249236	-3.35199e-10	-0.850864
95373657	chr13:95373657:C:T	8.73414e-23	-0.752516	-1.3005	3.60005e-05	-1.39164	-1.39409
95373717	chr13:95373717:C:T	1.81763e-22	-3.35199e-10	-1.32014	0.000156616	-3.35199e-10	-1.31547
95373876	chr13:95373876:G:A	1.06893e-22	-1.85102	-3.84511e-10	7.96153e-05	-1.99206	-3.84511e-10
95373965	chr13:95373965:A:G	6.48931e-23	-1.0558	-1.29431	4.94686e-05	-1.1265	-1.34143
95373975	chr13:95373975:A:G	3.43291e-23	-1.72751	-1.25933	3.07437e-05	-1.75877	-1.18481
95374124	chr13:95374124:G:A	3.06929e-22	-3.35199e-10	-0.796225	0.000193775	-3.35199e-10	-1.10257
95374147	chr13:95374147:C:T	1.30942e-22	-1.64809	-3.84511e-10	7.7402e-05	-2.02025	-3.84511e-10
95374362	chr13:95374362:T:C	6.98868e-23	-0.891435	-1.38453	5.52324e-05	-0.964396	-1.39332
95374379	chr13:95374379:T:C	1.73402e-22	-3.35199e-10	-1.36723	0.000148371	-3.35199e-10	-1.36955
95374709	chr13:95374709:T:TG	1.80114e-22	-3.35199e-10	-1.32925	0.000164518	-3.35199e-10	-1.26624
95374832	chr13:95374832:G:A	3.29947e-23	-1.65169	-1.3748	2.16667e-05	-1.94212	-1.35137
95375154	chr13:95375154:G:A	4.58669e-23	-1.30628	-1.39082	3.0986e-05	-1.53988	-1.39585
95375983	chr13:95375983:C:T	1.71721e-22	-3.35199e-10	-1.37697	0.000145279	-3.35199e-10	-1.39061
95376058	chr13:95376058:CAGAGT:C	2.99615e-22	-3.35199e-10	-0.820344	0.000292647	-3.35199e-10	-0.690297
95376256	chr13:95376256:A:G	3.44133e-23	-1.6494	-1.335	3.08705e-05	-1.66833	-1.27114
95376271	chr13:95376271:T:A	4.0795e-23	-1.51935	-1.29494	3.78318e-05	-1.54233	-1.19378
95376657	chr13:95376657:G:C	6.6097e-23	-0.952129	-1.37959	5.22733e-05	-1.0224	-1.39038
95376658	chr13:95376658:G:T	6.74338e-23	-0.936458	-1.37524	5.32208e-05	-1.00731	-1.38751
95376723	chr13:95376723:A:G	1.196e-22	-0.379199	-1.35949	6.6594e-05	-0.792115	-1.37854
95377127	chr13:95377127:G:A	1.91106e-22	-3.35199e-10	-1.27001	0.000159825	-3.35199e-10	-1.29519
95377935	chr13:95377935:TTC:T	1.2664e-22	-1.68149	-3.84511e-10	7.64117e-05	-2.03313	-3.84511e-10
95377955	chr13:95377955:A:G	6.76112e-23	-0.926421	-1.38265	5.35354e-05	-0.996536	-1.39239
95378040	chr13:95378040:A:G	1.15413e-22	-0.384647	-1.38967	6.54286e-05	-0.791733	-1.39657
95378408	chr13:95378408:A:G	6.26651e-23	-1.00061	-1.38443	5.00557e-05	-1.0628	-1.39333
95379228	chr13:95379228:C:T	1.71436e-22	-3.35199e-10	-1.37863	0.000146715	-3.35199e-10	-1.38077
95379467	chr13:95379467:C:T	1.0175e-22	-1.90033	-3.84511e-10	7.14466e-05	-2.10031	-3.84511e-10
95380011	chr13:95380011:G:A	1.75875e-22	-3.35199e-10	-1.35307	0.000144409	-3.35199e-10	-1.39661
95380575	chr13:95380575:G:A	4.69291e-23	-1.27901	-1.39519	3.15219e-05	-1.52115	-1.39743
95380666	chr13:95380666:C:T	7.83813e-23	-0.827672	-1.33358	4.55566e-05	-1.22616	-1.32415
95380774	chr13:95380774:G:A	3.86645e-22	-3.35199e-10	-0.565335	0.000371548	-3.35199e-10	-0.451588
95380797	chr13:95380797:G:A	7.73901e-23	-0.836177	-1.33781	4.50537e-05	-1.23286	-1.32855
95380921	chr13:95380921:G:C	6.81671e-23	-0.962139	-1.33874	4.05483e-05	-1.33707	-1.3297
95381097	chr13:95381097:A:G	9.59995e-23	-1.9585	-3.84511e-10	7.12253e-05	-2.10342	-3.84511e-10
95381357	chr13:95381357:C:T	8.34867e-23	-2.09815	-3.84511e-10	7.22218e-05	-2.08952	-3.84511e-10
95381736	chr13:95381736:C:A	4.69711e-23	-1.43483	-1.23848	4.37253e-05	-1.47375	-1.11759
95381898	chr13:95381898:A:T	3.41345e-23	-1.70684	-1.28569	3.42666e-05	-1.62189	-1.21321
95382589	chr13:95382589:T:G	5.64343e-23	-1.09466	-1.3951	4.51536e-05	-1.16832	-1.39087
95382720	chr13:95382720:T:G	7.4826e-23	-0.810328	-1.39735	4.31106e-05	-1.20833	-1.39717
95382902	chr13:95382902:G:A	6.7475e-23	-0.913777	-1.39731	3.9616e-05	-1.2943	-1.39573
95382976	chr13:95382976:A:G	7.36423e-23	-0.82626	-1.39736	4.25261e-05	-1.222	-1.39714
95383353	chr13:95383353:A:G	1.49519e-22	-1.51542	-3.84511e-10	8.00762e-05	-1.98629	-3.84511e-10
95383414	chr13:95383414:G:A	4.18336e-23	-1.57817	-1.21098	4.93423e-05	-1.34478	-1.1257
95383479	chr13:95383479:G:A	9.45813e-23	-0.577709	-1.39567	5.26704e-05	-1.00795	-1.39726
95383509	chr13:95383509:A:T	1.75861e-22	-1.35315	-3.84511e-10	0.000226987	-0.944371	-3.84511e-10
95383607	chr13:95383607:A:G	3.96465e-22	-3.35199e-10	-0.540253	0.000268215	-3.35199e-10	-0.777477
95383629	chr13:95383629:T:C	4.40352e-23	-1.55657	-1.18128	5.25694e-05	-1.31617	-1.09096
95383714	chr13:95383714:GT:G	6.7493e-23	-1.99022	-0.3206	7.27314e-05	-2.00355	-0.0789368
95383722	chr13:95383722:T:C	6.71705e-23	-1.99501	-0.3206	7.24301e-05	-2.00771	-0.0789368
95383840	chr13:95383840:C:T	2.22459e-22	-3.35199e-10	-1.1181	0.000178658	-3.35199e-10	-1.18379
95384165	chr13:95384165:T:C	6.38759e-23	-0.975366	-1.39053	5.60185e-05	-0.959488	-1.38409
95384239	chr13:95384239:C:T	4.17159e-23	-1.55295	-1.23901	4.91908e-05	-1.31225	-1.16131
95384377	chr13:95384377:G:A	7.28625e-23	-0.837655	-1.39661	4.22254e-05	-1.23192	-1.39432
95384380	chr13:95384380:C:T	7.76678e-23	-0.774015	-1.39639	4.45085e-05	-1.17969	-1.3939
95384540	chr13:95384540:C:T	5.21541e-23	-1.2344	-1.33424	3.48879e-05	-1.48864	-1.32849
95384689	chr13:95384689:C:T	7.51047e-23	-0.807348	-1.39661	4.31728e-05	-1.20968	-1.39438
95384704	chr13:95384704:T:C	7.7961e-22	-3.35199e-10	0.135953	0.000910691	-3.35199e-10	0.44494
95384772	chr13:95384772:G:A	8.55339e-23	-0.67988	-1.39405	4.8131e-05	-1.10509	-1.39025
95384813	chr13:95384813:C:T	1.2744e-22	-0.302187	-1.37301	7.50018e-05	-0.698036	-1.35372
95384897	chr13:95384897:A:G	4.3939e-23	-1.52185	-1.21819	5.2283e-05	-1.27773	-1.13486
95385003	chr13:95385003:T:C	8.61678e-23	-0.671391	-1.39515	4.83762e-05	-1.09833	-1.39193
95385234	chr13:95385234:G:A	1.76197e-22	-3.35199e-10	-1.35124	0.000150101	-3.35199e-10	-1.35796
95385534	chr13:95385534:G:T	2.17519e-22	-3.35199e-10	-1.14055	0.000170234	-3.35199e-10	-1.23209
95385537	chr13:95385537:G:A	7.90789e-23	-0.773922	-1.37847	4.55967e-05	-1.17897	-1.37046
95385836	chr13:95385836:A:G	7.12678e-23	-0.878406	-1.37799	4.18065e-05	-1.26631	-1.3699
95385885	chr13:95385885:AG:A	6.96629e-23	-0.90452	-1.37465	4.10421e-05	-1.28871	-1.36595
95386091	chr13:95386091:C:T	2.29971e-22	-1.08489	-3.84511e-10	0.000141422	-1.41752	-3.84511e-10
95386267	chr13:95386267:C:A	1.05322e-22	-1.86582	-3.84511e-10	7.86834e-05	-2.00383	-3.84511e-10
95386384	chr13:95386384:G:A	2.50592e-23	-1.90479	-1.39681	2.01483e-05	-1.96867	-1.39747
95386400	chr13:95386400:A:C	2.52379e-23	-1.89711	-1.39738	2.02767e-05	-1.96264	-1.39715
95386572	chr13:95386572:A:C	2.67971e-22	-3.35199e-10	-0.931962	0.000309805	-3.35199e-10	-0.633322
95386615	chr13:95386615:C:T	2.54703e-23	-1.8899	-1.39543	2.0396e-05	-1.95672	-1.39721
95386647	chr13:95386647:G:A	2.53934e-23	-1.89232	-1.39603	2.03434e-05	-1.95911	-1.39739
95387237	chr13:95387237:G:T	5.70982e-23	-1.16728	-1.31079	5.22174e-05	-1.11953	-1.29432
95387263	chr13:95387263:T:G	1.7091e-22	-3.35199e-10	-1.38171	0.000147503	-3.35199e-10	-1.37542
95387852	chr13:95387852:C:A	2.73789e-22	-3.35199e-10	-0.910482	0.000264701	-3.35199e-10	-0.790664
95387926	chr13:95387926:T:A	3.97592e-23	-1.44272	-1.39729	2.7241e-05	-1.66778	-1.39677
95388462	chr13:95388462:C:A	2.10453e-22	-3.35199e-10	-1.17358	0.000168791	-3.35199e-10	-1.2406
95388511	chr13:95388511:C:T	1.18113e-22	-1.7512	-3.84511e-10	8.4606e-05	-1.93126	-3.84511e-10
95388633	chr13:95388633:A:C	4.01669e-23	-1.43243	-1.39736	3.33965e-05	-1.46353	-1.39729
95388634	chr13:95388634:G:A	2.93804e-23	-2.07816	-1.06436	2.54223e-05	-2.05426	-1.07938
95388646	chr13:95388646:T:C	3.57537e-23	-1.60551	-1.34067	2.67375e-05	-1.80557	-1.27763
95388800	chr13:95388800:T:C	4.29201e-23	-1.6058	-1.15771	3.38064e-05	-1.73989	-1.10873
95388888	chr13:95388888:T:C	8.88003e-23	-0.806322	-1.23013	6.80038e-05	-0.857922	-1.29178
95389057	chr13:95389057:C:T	5.18674e-23	-1.20531	-1.36884	4.3115e-05	-1.2172	-1.38819
95389356	chr13:95389356:G:A	3.50707e-22	-3.35199e-10	-0.662889	0.000345473	-3.35199e-10	-0.524349
95389766	chr13:95389766:G:A	3.74714e-23	-2.00008	-0.899179	3.56822e-05	-2.06046	-0.73415
95389909	chr13:95389909:A:G	3.67314e-23	-1.9114	-1.00781	3.67833e-05	-1.65607	-1.10815
95390055	chr13:95390055:C:T	2.07563e-22	-3.35199e-10	-1.1874	0.000206085	-3.35199e-10	-1.04097
95390331	chr13:95390331:C:T	1.01524e-22	-0.922755	-0.979796	6.91487e-05	-1.25822	-0.874787
95391866	chr13:95391866:G:A	1.83374e-22	-1.31131	-3.84511e-10	0.000151186	-1.35075	-3.84511e-10
95392248	chr13:95392248:A:G	1.72587e-22	-0.133419	-1.23852	6.98894e-05	-0.872641	-1.24971
95392277	chr13:95392277:A:G	1.36343e-22	-0.460331	-1.14734	9.50934e-05	-0.874258	-0.940146
95392515	chr13:95392515:T:C	1.8042e-22	-1.83154	0.503985	0.000262418	-1.49706	0.697733
95392743	chr13:95392743:A:G	3.73419e-22	0.797294	-1.39743	0.000222301	0.431796	-1.39703
95392765	chr13:95392765:T:C	2.98276e-22	-3.35199e-10	-0.824822	0.000209011	-3.35199e-10	-1.02688
95394415	chr13:95394415:C:T	3.33946e-23	-2.02443	-0.990016	4.49781e-05	-1.85291	-0.710174
95394631	chr13:95394631:G:A	4.33852e-22	-3.35199e-10	-0.450138	0.000336268	-3.35199e-10	-0.551357
95394651	chr13:95394651:G:A	3.42718e-23	-2.07983	-0.908685	4.44977e-05	-1.96432	-0.609511
95394653	chr13:95394653:T:C	1.36933e-22	-1.08166	-0.521685	0.000172097	-1.05411	-0.167103
95394816	chr13:95394816:A:G	3.55733e-23	-1.97277	-0.978473	3.85992e-05	-2.00463	-0.711404
95394928	chr13:95394928:G:C	3.19835e-23	-2.03905	-1.01858	4.25267e-05	-1.87884	-0.740294
95395081	chr13:95395081:G:A	2.05262e-22	-3.35199e-10	-1.19855	0.000188104	-3.35199e-10	-1.13227
95395455	chr13:95395455:C:T	1.19959e-22	-1.7357	-3.84511e-10	7.92891e-05	-1.99616	-3.84511e-10
95395670	chr13:95395670:A:G	5.81285e-23	-1.138	-1.32218	7.1337e-05	-0.800304	-1.30155
95395859	chr13:95395859:A:T	3.08453e-22	-3.35199e-10	-0.79127	0.00035326	-3.35199e-10	-0.50206
95395938	chr13:95395938:C:T	2.27537e-22	-3.35199e-10	-1.09553	0.000165102	-3.35199e-10	-1.2627
95395946	chr13:95395946:C:A	3.11942e-22	-3.35199e-10	-0.780024	0.000358135	-3.35199e-10	-0.488355
95395982	chr13:95395982:T:C	5.77855e-23	-1.13655	-1.32955	7.08994e-05	-0.798051	-1.30995
95396057	chr13:95396057:C:T	2.90219e-22	-3.35199e-10	-0.852206	0.000327783	-3.35199e-10	-0.576912
95396144	chr13:95396144:T:C	1.70627e-22	-1.43008	0.0467156	0.000127784	-1.94735	0.428433
95396165	chr13:95396165:G:A	5.56037e-23	-1.14093	-1.36366	6.8044e-05	-0.800848	-1.34826
95396221	chr13:95396221:T:G	5.6035e-23	-1.17018	-1.32669	6.84029e-05	-0.837317	-1.30653
95396763	chr13:95396763:T:G	4.83026e-22	-3.35199e-10	-0.34277	0.000499103	-3.35199e-10	-0.156452
95396773	chr13:95396773:G:A	2.23565e-23	-2.10196	-1.31376	2.8078e-05	-1.77344	-1.26083
95397177	chr13:95397177:C:T	5.49533e-23	-1.20836	-1.308	6.37972e-05	-0.885651	-1.3279
95397489	chr13:95397489:A:G	3.73028e-23	-2.02396	-0.879814	4.21543e-05	-2.04834	-0.579584
95397555	chr13:95397555:G:A	2.28232e-22	-0.42151	-0.670968	0.000161077	-0.688558	-0.598825
95397572	chr13:95397572:G:A	1.69655e-22	-3.35199e-10	-1.38907	0.000145442	-3.35199e-10	-1.38949
95397685	chr13:95397685:C:T	5.62083e-23	-1.19435	-1.29943	6.52598e-05	-0.873127	-1.31776
95397764	chr13:95397764:A:G	5.40822e-23	-1.21672	-1.31562	6.28251e-05	-0.896691	-1.33222
95397804	chr13:95397804:TTTGG:T	2.81474e-23	-2.0671	-1.11828	3.99787e-05	-1.69352	-0.987398
95398027	chr13:95398027:G:A	5.81587e-23	-1.11687	-1.3428	7.13101e-05	-0.779452	-1.32277
95398493	chr13:95398493:A:G	4.94651e-23	-2.01334	-0.608231	5.89447e-05	-2.03913	-0.253531
95398609	chr13:95398609:A:G	1.74852e-22	-0.303694	-1.05521	7.61622e-05	-1.06583	-0.970568
95398673	chr13:95398673:G:A	5.59861e-23	-1.18773	-1.31001	6.84684e-05	-0.858485	-1.28441
95398817	chr13:95398817:C:T	1.95203e-22	-3.35199e-10	-1.2488	0.000183276	-3.35199e-10	-1.15827
95398862	chr13:95398862:A:G	5.05735e-23	-1.34317	-1.25625	5.74498e-05	-1.04756	-1.2708
95398935	chr13:95398935:G:A	1.7338e-22	-3.35199e-10	-1.36736	0.00014431	-3.35199e-10	-1.3973
95399067	chr13:95399067:C:T	2.54296e-23	-2.09463	-1.19229	2.71798e-05	-2.00391	-1.06288
95399091	chr13:95399091:C:T	5.34161e-23	-1.27338	-1.27135	6.1436e-05	-0.965841	-1.28543
95399376	chr13:95399376:G:A	9.381e-23	-1.98157	-3.84511e-10	9.5547e-05	-1.80965	-3.84511e-10
95399825	chr13:95399825:C:T	1.7558e-22	-3.35199e-10	-1.35475	0.000144608	-3.35199e-10	-1.39524
95400098	chr13:95400098:G:A	5.69177e-23	-1.0927	-1.38853	7.07819e-05	-0.734678	-1.37498
95400139	chr13:95400139:G:C	2.89889e-23	-1.96861	-1.18732	3.67559e-05	-1.71132	-1.05365
95400294	chr13:95400294:C:T	5.26639e-23	-1.24295	-1.31596	6.12115e-05	-0.927851	-1.32708
95400526	chr13:95400526:GA:G	1.74238e-22	-3.35199e-10	-1.36242	0.000144397	-3.35199e-10	-1.3967
95400545	chr13:95400545:A:G	5.24547e-23	-1.24572	-1.31717	6.09048e-05	-0.931773	-1.32818
95400596	chr13:95400596:C:A	5.22002e-23	-1.25461	-1.31314	6.0506e-05	-0.942068	-1.32445
95400761	chr13:95400761:C:T	5.17325e-23	-1.27304	-1.30371	6.01349e-05	-0.957097	-1.31558
95400949	chr13:95400949:G:T	1.34517e-22	-1.62115	-3.84511e-10	9.05517e-05	-1.86334	-3.84511e-10
95401524	chr13:95401524:C:T	1.86592e-22	-3.35199e-10	-1.29392	0.000168325	-3.35199e-10	-1.24337
95401624	chr13:95401624:C:T	1.75707e-22	0.0186144	-1.37264	6.49526e-05	-0.799563	-1.39604
95401814	chr13:95401814:AGT:A	6.16496e-23	-1.00396	-1.39742	7.88184e-05	-0.609507	-1.39261
95402106	chr13:95402106:G:C	3.55692e-22	0.743917	-1.39269	0.00013187	-0.12425	-1.36319
95402123	chr13:95402123:G:A	2.91407e-22	0.254985	-1.1031	0.000209055	0.0698772	-1.09654
95402747	chr13:95402747:C:T	1.65265e-22	-1.41529	-3.84511e-10	7.17929e-05	-2.09548	-3.84511e-10
95403144	chr13:95403144:A:C	2.69191e-23	-1.85252	-1.37749	3.2325e-05	-1.53962	-1.35381
95403206	chr13:95403206:G:C	2.91947e-23	-1.77373	-1.37512	3.59611e-05	-1.43691	-1.34992
95403240	chr13:95403240:T:C	2.07452e-22	-3.35199e-10	-1.18794	0.000174551	-3.35199e-10	-1.20705
95403540	chr13:95403540:C:A	2.06542e-22	-3.35199e-10	-1.19234	0.000191812	-3.35199e-10	-1.11275
95403542	chr13:95403542:A:G	2.1378e-23	-2.06316	-1.39732	2.04702e-05	-1.9589	-1.3914
95403700	chr13:95403700:G:C	3.30263e-23	-1.66384	-1.3617	3.65727e-05	-1.41234	-1.35762
95403901	chr13:95403901:C:T	3.21686e-23	-2.02281	-1.02904	2.94416e-05	-1.91084	-1.07602
95404128	chr13:95404128:C:T	4.66137e-23	-1.39975	-1.28119	5.61054e-05	-1.11801	-1.22403
95404286	chr13:95404286:G:A	3.56063e-23	-1.81376	-1.13656	2.34145e-05	-2.09896	-1.11695
95404437	chr13:95404437:A:G	1.6932e-22	-3.35199e-10	-1.39105	0.000145657	-3.35199e-10	-1.38801
95404563	chr13:95404563:G:A	8.16204e-21	-3.35199e-10	2.48441	0.00917714	-3.35199e-10	2.75521
95404683	chr13:95404683:GA:G	2.13137e-23	-2.08266	-1.38083	1.80411e-05	-2.09768	-1.37893
95404688	chr13:95404688:G:A	1.63444e-21	-3.35199e-10	0.876214	0.00183321	-3.35199e-10	1.14456
95404791	chr13:95404791:C:T	2.71359e-23	-1.83434	-1.38764	3.62319e-05	-1.41069	-1.36863
95405692	chr13:95405692:C:G	1.74709e-22	-3.35199e-10	-1.35972	0.000148887	-3.35199e-10	-1.36607
95405764	chr13:95405764:G:A	1.68236e-22	-3.35199e-10	-1.39748	0.000144326	-3.35199e-10	-1.39719
95405929	chr13:95405929:A:G	2.73755e-23	-1.88303	-1.33017	3.69356e-05	-1.4333	-1.32678
95406203	chr13:95406203:T:A	2.32874e-23	-2.10072	-1.27421	2.31899e-05	-2.0299	-1.19565
95406270	chr13:95406270:C:T	1.78885e-22	-3.35199e-10	-1.3361	0.000164525	-3.35199e-10	-1.2662
95406428	chr13:95406428:G:A	6.12861e-22	-0.259419	0.154716	0.000266518	-1.07866	0.294833
95406589	chr13:95406589:G:A	2.08595e-23	-2.09592	-1.38911	1.81197e-05	-2.08556	-1.38671
95406971	chr13:95406971:C:T	1.49653e-22	-0.471374	-1.04315	6.53208e-05	-1.15415	-1.0358
95407603	chr13:95407603:A:G	1.76689e-22	-3.35199e-10	-1.34845	0.000150431	-3.35199e-10	-1.35576
95407627	chr13:95407627:C:G	2.23853e-22	-3.35199e-10	-1.11185	0.000181594	-3.35199e-10	-1.16749
95407659	chr13:95407659:T:A	4.75288e-23	-1.54069	-1.12081	2.75977e-05	-1.98962	-1.06192
95407681	chr13:95407681:A:G	4.41001e-21	-3.35199e-10	1.86879	0.00591656	-3.35199e-10	2.31625
95407775	chr13:95407775:T:C	3.31195e-23	-1.81433	-1.20839	3.03143e-05	-1.74578	-1.21186
95407834	chr13:95407834:G:A	1.61866e-22	-1.43607	-3.84511e-10	9.34884e-05	-1.83143	-3.84511e-10
95407918	chr13:95407918:G:A	2.13518e-22	-3.35199e-10	-1.15912	0.000175744	-3.35199e-10	-1.20023
95407959	chr13:95407959:A:C	3.53042e-22	-3.35199e-10	-0.656254	0.00028377	-3.35199e-10	-0.721102
95407970	chr13:95407970:C:T	3.81078e-22	-3.35199e-10	-0.579836	0.00034528	-3.35199e-10	-0.524909
95408091	chr13:95408091:C:T	2.47702e-22	-3.35199e-10	-1.01061	0.000204876	-3.35199e-10	-1.04686
95408332	chr13:95408332:C:T	2.14886e-23	-2.06246	-1.39286	1.77326e-05	-2.10353	-1.39033
95408924	chr13:95408924:A:G	7.9951e-23	-1.24445	-0.896978	6.45859e-05	-1.33231	-0.868962
95408998	chr13:95408998:A:G	3.0022e-23	-1.73063	-1.39028	3.25864e-05	-1.49795	-1.38741
95409076	chr13:95409076:T:C	2.66367e-22	-0.104827	-0.83314	0.000109169	-0.899016	-0.777354
95409148	chr13:95409148:C:T	1.39848e-22	-0.196333	-1.38596	5.35546e-05	-1.00958	-1.37899
95409244	chr13:95409244:C:T	3.14236e-23	-2.06527	-1.01001	2.70401e-05	-1.95312	-1.11882
95409248	chr13:95409248:G:A	1.87043e-21	-3.35199e-10	1.01108	0.00204936	-3.35199e-10	1.25602
95409282	chr13:95409282:C:T	1.32086e-22	-0.256703	-1.38269	5.15053e-05	-1.05284	-1.37474
95409283	chr13:95409283:G:A	2.05527e-23	-2.10282	-1.39703	1.80418e-05	-2.07957	-1.397
95409287	chr13:95409287:T:C	1.91585e-21	-3.35199e-10	1.03508	0.00210366	-3.35199e-10	1.28217
95409799	chr13:95409799:C:T	1.60801e-22	-0.0624691	-1.3802	5.97511e-05	-0.907362	-1.37171
95409816	chr13:95409816:G:A	1.74626e-22	-3.35199e-10	-1.36019	0.000148196	-3.35199e-10	-1.37073
95409817	chr13:95409817:T:C	1.54443e-22	-1.48302	-3.84511e-10	0.000135359	-1.46133	-3.84511e-10
95410005	chr13:95410005:C:T	2.02517e-21	-3.35199e-10	1.09057	0.00223341	-3.35199e-10	1.34202
95410192	chr13:95410192:T:C	1.22489e-21	-3.35199e-10	0.587763	0.00131778	-3.35199e-10	0.814441
95410232	chr13:95410232:C:T	1.53438e-22	-0.1136	-1.37594	5.78024e-05	-0.945864	-1.36637
95410595	chr13:95410595:C:A	1.0639e-22	-1.85573	-3.84511e-10	8.35181e-05	-1.9442	-3.84511e-10
95410978	chr13:95410978:A:C	1.93023e-21	-3.35199e-10	1.04255	0.00212353	-3.35199e-10	1.29157
95411337	chr13:95411337:GCT:G	1.90773e-22	-3.35199e-10	-1.27176	0.000172991	-3.35199e-10	-1.21602
95411355	chr13:95411355:G:A	1.99603e-22	-3.35199e-10	-1.22651	0.00016217	-3.35199e-10	-1.28062
95411408	chr13:95411408:C:T	1.41895e-22	-0.222854	-1.3449	5.52039e-05	-1.03442	-1.32381
95411674	chr13:95411674:T:G	2.20633e-21	-3.35199e-10	1.17624	0.00193967	-3.35199e-10	1.20101
95411750	chr13:95411750:G:A	3.52812e-22	-3.35199e-10	-0.656905	0.000297663	-3.35199e-10	-0.673304
95411801	chr13:95411801:C:T	1.96782e-22	0.148516	-1.38926	6.96057e-05	-0.731398	-1.39502
95412219	chr13:95412219:G:C	1.70476e-22	-3.35199e-10	-1.38425	0.000145452	-3.35199e-10	-1.38942
95412241	chr13:95412241:A:C	2.29713e-22	-1.6858	0.599783	0.000312226	-1.2604	0.634863
95412484	chr13:95412484:T:G	1.68471e-22	-3.35199e-10	-1.39608	0.000144827	-3.35199e-10	-1.39372
95412494	chr13:95412494:G:C	2.24151e-22	-1.40923	0.298705	0.000361842	-0.929862	0.451805
95412530	chr13:95412530:T:G	2.13137e-22	-1.58929	0.428383	0.000292506	-1.12761	0.436827
95412585	chr13:95412585:A:G	2.2218e-22	-3.35199e-10	-1.11935	0.000188954	-3.35199e-10	-1.12776
95412776	chr13:95412776:T:C	1.71035e-22	-3.35199e-10	-1.38097	0.00015242	-3.35199e-10	-1.34263
95413362	chr13:95413362:C:T	2.09648e-23	-2.09906	-1.38093	2.00395e-05	-2.02399	-1.34757
95413388	chr13:95413388:T:C	3.18669e-22	-3.35199e-10	-0.758688	0.000272336	-3.35199e-10	-0.762227
95413423	chr13:95413423:T:C	1.84744e-22	0.0701067	-1.37398	5.82302e-05	-0.930432	-1.37443
95414160	chr13:95414160:G:A	2.07043e-23	-2.10352	-1.38898	1.86085e-05	-2.05858	-1.38706
95414274	chr13:95414274:T:TTAAA	8.46408e-23	-2.08442	-3.84511e-10	7.15885e-05	-2.09833	-3.84511e-10
95414392	chr13:95414392:C:T	2.90264e-23	-2.06865	-1.08599	2.92088e-05	-2.00083	-0.99396
95414551	chr13:95414551:C:A	2.57433e-21	-3.35199e-10	1.3305	0.00284894	-3.35199e-10	1.58544
95414792	chr13:95414792:A:G	2.16213e-23	-2.06674	-1.38242	2.08637e-05	-1.93449	-1.39677
95414950	chr13:95414950:A:T	2.17414e-22	-1.7686	0.627559	0.000259252	-1.57236	0.760894
95414977	chr13:95414977:C:A	8.56715e-23	-2.07232	-3.84511e-10	7.13512e-05	-2.10165	-3.84511e-10
95415104	chr13:95415104:A:G	4.03226e-22	-0.523344	-3.84511e-10	0.000663373	0.128074	-3.84511e-10
95415191	chr13:95415191:T:C	1.96694e-22	-3.35199e-10	-1.24119	0.000179181	-3.35199e-10	-1.18087
95415226	chr13:95415226:G:T	5.32538e-21	-3.35199e-10	2.0574	0.00648873	-3.35199e-10	2.40856
95415240	chr13:95415240:T:C	3.00072e-23	-2.06712	-1.05428	3.00925e-05	-1.9988	-0.966186
95415620	chr13:95415620:A:C	5.22321e-23	-1.53493	-1.03221	5.6607e-05	-1.20309	-1.13004
95415950	chr13:95415950:A:G	7.80973e-23	-1.53394	-0.630949	4.36835e-05	-1.98107	-0.611219
95416198	chr13:95416198:A:AGGTT	2.78057e-22	-3.35199e-10	-0.895014	0.000235895	-3.35199e-10	-0.905878
95416200	chr13:95416200:TCCCA:T	2.76626e-22	-3.35199e-10	-0.900174	0.000234831	-3.35199e-10	-0.910397
95416267	chr13:95416267:C:T	2.61398e-21	-3.35199e-10	1.34579	0.00184301	-3.35199e-10	1.14989
95416920	chr13:95416920:C:G	6.39367e-22	-1.56279	1.50042	0.00079865	-1.09418	1.40784
95417231	chr13:95417231:T:C	2.37705e-22	-3.35199e-10	-1.05181	0.000214434	-3.35199e-10	-1.00126
95417471	chr13:95417471:G:A	2.91192e-23	-2.06526	-1.08618	2.93839e-05	-1.9955	-0.993316
95417843	chr13:95417843:T:C	7.35105e-22	-1.5869	1.66407	0.000909322	-1.12168	1.56512
95418068	chr13:95418068:A:C	2.58277e-23	-2.08457	-1.18682	2.30798e-05	-1.96729	-1.26302
95418189	chr13:95418189:C:T	2.56812e-23	-2.10312	-1.17397	2.18732e-05	-2.03219	-1.25181
95418534	chr13:95418534:A:G	7.71696e-22	-1.6347	1.76045	0.000963263	-1.19	1.69107
95418774	chr13:95418774:TG:T	1.70961e-22	-3.35199e-10	-1.3814	0.000152508	-3.35199e-10	-1.34204
95418860	chr13:95418860:A:G	1.83215e-22	0.0723209	-1.3845	5.84577e-05	-0.915889	-1.38507
95418893	chr13:95418893:G:A	2.86679e-22	-1.74116	0.876684	0.00040667	-1.50635	1.14509
95418929	chr13:95418929:C:A	8.51261e-23	-2.07871	-3.84511e-10	7.2604e-05	-2.08424	-3.84511e-10
95419043	chr13:95419043:G:A	2.14812e-23	-2.09933	-1.35634	1.87187e-05	-2.07951	-1.36023
95419091	chr13:95419091:C:G	1.60212e-22	-0.100276	-1.34607	5.26142e-05	-1.04976	-1.35652
95419180	chr13:95419180:A:G	1.83924e-22	-3.35199e-10	-1.30832	0.000166091	-3.35199e-10	-1.25673
95419284	chr13:95419284:C:A	3.73647e-23	-1.93116	-0.97095	4.15896e-05	-1.76764	-0.873773
95419760	chr13:95419760:G:A	4.91372e-21	-3.35199e-10	1.97694	0.00596165	-3.35199e-10	2.32384
95420009	chr13:95420009:G:T	2.70173e-23	-1.86279	-1.36358	2.85941e-05	-1.63629	-1.37977
95420133	chr13:95420133:C:T	3.84127e-23	-2.08236	-0.79209	4.07965e-05	-2.07466	-0.586004
95420243	chr13:95420243:A:G	9.4085e-22	-3.35199e-10	0.323943	0.000621952	-3.35199e-10	0.0635983
95421397	chr13:95421397:AT:A	1.72164e-22	-0.602057	-0.77234	0.000125377	-0.757352	-0.780588
95421484	chr13:95421484:A:C	8.69766e-23	-2.0572	-3.84511e-10	7.12185e-05	-2.10351	-3.84511e-10
95421596	chr13:95421596:G:A	1.91874e-22	-3.35199e-10	-1.266	0.000162497	-3.35199e-10	-1.27861
95422205	chr13:95422205:C:T	1.65286e-22	-0.584677	-0.830489	0.000129395	-0.758089	-0.748301
95422354	chr13:95422354:A:T	1.84471e-22	-3.35199e-10	-1.30535	0.000157265	-3.35199e-10	-1.31133
95422936	chr13:95422936:C:T	1.82768e-22	-3.35199e-10	-1.31463	0.000155837	-3.35199e-10	-1.32045
95423291	chr13:95423291:C:T	7.64735e-23	-1.00374	-1.18216	3.14657e-05	-1.72284	-1.19753
95423584	chr13:95423584:C:G	1.71299e-22	-3.35199e-10	-1.37943	0.000144792	-3.35199e-10	-1.39397
95423802	chr13:95423802:G:A	8.24934e-23	-0.930272	-1.17985	0.000144798	-0.167722	-1.22621
95424090	chr13:95424090:T:G	8.31376e-23	-2.10234	-3.84511e-10	7.41225e-05	-2.06355	-3.84511e-10
95424115	chr13:95424115:T:A	2.09191e-21	-3.35199e-10	1.12299	0.00148145	-3.35199e-10	0.93151
95424207	chr13:95424207:C:T	2.44747e-22	-3.35199e-10	-1.02261	0.000210103	-3.35199e-10	-1.02167
95424259	chr13:95424259:G:A	1.92681e-22	-0.719284	-0.542521	0.000153587	-0.883875	-0.451123
95424332	chr13:95424332:C:G	1.68933e-22	-3.35199e-10	-1.39334	0.000144286	-3.35199e-10	-1.39747
95424513	chr13:95424513:C:A	1.72774e-22	-3.35199e-10	-1.37086	0.000146605	-3.35199e-10	-1.38152
95424632	chr13:95424632:T:A	1.59572e-22	-0.162074	-1.28827	0.00012217	-0.321586	-1.24227
95424798	chr13:95424798:T:A	2.04801e-22	-0.620913	-0.57989	0.000162139	-0.791537	-0.48927
95424823	chr13:95424823:G:A	6.10334e-23	-1.55937	-0.852053	3.96872e-05	-1.98251	-0.705724
95425125	chr13:95425125:C:G	1.81882e-22	-3.35199e-10	-1.31948	0.000155107	-3.35199e-10	-1.32515
95425317	chr13:95425317:A:G	7.08707e-23	-1.46115	-0.800832	7.44078e-05	-1.109	-0.950705
95425651	chr13:95425651:G:A	5.94231e-23	-1.57079	-0.867371	3.6317e-05	-1.9897	-0.78728
95425745	chr13:95425745:A:G	3.17178e-23	-1.77711	-1.28885	3.53026e-05	-1.57608	-1.22922
95426034	chr13:95426034:T:C	4.67417e-23	-1.87965	-0.798555	5.95278e-05	-1.60312	-0.679702
95426288	chr13:95426288:A:G	1.15793e-22	-1.77103	-3.84511e-10	8.11842e-05	-1.97254	-3.84511e-10
95426424	chr13:95426424:T:A	2.24296e-22	-3.35199e-10	-1.10987	0.000186333	-3.35199e-10	-1.14173
95426481	chr13:95426481:T:A	1.76781e-22	-3.35199e-10	-1.34793	0.000149967	-3.35199e-10	-1.35885
95426900	chr13:95426900:A:G	4.95209e-23	-1.82403	-0.796412	6.52818e-05	-1.51585	-0.674701
95426957	chr13:95426957:A:T	8.4832e-23	-2.08217	-3.84511e-10	7.15954e-05	-2.09823	-3.84511e-10
95427117	chr13:95427117:T:C	8.87859e-23	-2.03661	-3.84511e-10	7.12699e-05	-2.10279	-3.84511e-10
95427192	chr13:95427192:T:C	1.9262e-22	-0.709449	-0.552673	0.000152859	-0.878657	-0.461095
95427290	chr13:95427290:A:G	1.75432e-21	-3.35199e-10	0.946997	0.00211376	-3.35199e-10	1.28696
95427453	chr13:95427453:G:T	2.24512e-22	-0.602033	-0.506879	0.000177605	-0.772139	-0.417562
95427575	chr13:95427575:A:T	2.94742e-22	-3.35199e-10	-0.836742	0.000258408	-3.35199e-10	-0.814725
95427605	chr13:95427605:G:A	8.69819e-23	-0.868377	-1.18876	0.000156297	-0.0839122	-1.23359
95427807	chr13:95427807:G:C	7.55515e-23	-0.980299	-1.21773	3.11244e-05	-1.70132	-1.22995
95427845	chr13:95427845:C:T	1.58921e-22	-0.0571978	-1.39724	0.000119234	-0.201412	-1.38676
95427894	chr13:95427894:G:T	1.76266e-22	-3.35199e-10	-1.35085	0.000156613	-3.35199e-10	-1.31549
95427938	chr13:95427938:C:T	2.42977e-22	-3.35199e-10	-1.02987	0.000225504	-3.35199e-10	-0.950926
95427942	chr13:95427942:C:A	2.17578e-22	-0.58483	-0.555456	0.000172267	-0.754618	-0.465601
95428056	chr13:95428056:G:A	1.70809e-22	-3.35199e-10	-1.3823	0.000144652	-3.35199e-10	-1.39493
95428194	chr13:95428194:C:T	7.40597e-23	-1.00483	-1.21314	3.08018e-05	-1.71606	-1.22563
95428200	chr13:95428200:T:C	1.62336e-22	-0.164849	-1.26833	0.000125447	-0.319263	-1.21812
95428371	chr13:95428371:C:T	1.56947e-22	-0.665265	-0.801667	0.000124287	-0.829413	-0.717254
95428415	chr13:95428415:T:G	7.43004e-23	-1.03812	-1.17661	3.13005e-05	-1.73556	-1.19007
95428470	chr13:95428470:C:A	1.68903e-22	-3.35199e-10	-1.39352	0.000147036	-3.35199e-10	-1.37859
95428537	chr13:95428537:G:A	1.85115e-22	-3.35199e-10	-1.30186	0.000157769	-3.35199e-10	-1.30813
95428561	chr13:95428561:C:T	2.25317e-22	-0.55586	-0.549471	0.000178243	-0.728103	-0.458014
95428891	chr13:95428891:T:C	1.93552e-22	-3.35199e-10	-1.25729	0.000163851	-3.35199e-10	-1.27031
95428960	chr13:95428960:T:C	2.99419e-22	-3.35199e-10	-0.820998	0.000232083	-3.35199e-10	-0.922169
95429113	chr13:95429113:G:A	1.76754e-22	-3.35199e-10	-1.34808	0.000149949	-3.35199e-10	-1.35897
95429254	chr13:95429254:G:A	3.61781e-23	-1.61169	-1.32269	2.73776e-05	-1.72561	-1.33393
95429393	chr13:95429393:A:T	2.10619e-22	-0.607841	-0.56495	0.000167593	-0.774313	-0.47341
95429424	chr13:95429424:T:A	2.11042e-22	-0.587478	-0.583307	0.000166984	-0.756517	-0.494848
95429885	chr13:95429885:T:G	7.13164e-23	-1.09626	-1.15945	3.17067e-05	-1.73973	-1.17301
95430006	chr13:95430006:T:C	2.40823e-21	-3.35199e-10	1.2638	0.00169557	-3.35199e-10	1.06651
95430582	chr13:95430582:A:G	4.25605e-22	-3.35199e-10	-0.469329	0.000320563	-3.35199e-10	-0.599185
95431392	chr13:95431392:C:T	5.58385e-23	-2.04704	-0.453342	5.12876e-05	-2.05538	-0.376434
95431675	chr13:95431675:C:T	2.09902e-22	-3.35199e-10	-1.1762	0.000190969	-3.35199e-10	-1.11715
95432015	chr13:95432015:A:G	9.98878e-23	-1.91879	-3.84511e-10	7.6785e-05	-2.02825	-3.84511e-10
95432454	chr13:95432454:C:A	2.04309e-22	-3.35199e-10	-1.20321	0.000175102	-3.35199e-10	-1.20389
95433136	chr13:95433136:A:C	6.2457e-23	-1.79003	-0.598335	4.41004e-05	-2.07568	-0.507119
95433425	chr13:95433425:A:C	9.43365e-23	-1.97597	-3.84511e-10	8.00962e-05	-1.98604	-3.84511e-10
95433431	chr13:95433431:C:T	3.47792e-23	-2.0642	-0.909627	3.29434e-05	-2.07059	-0.803884
95433480	chr13:95433480:T:C	3.58988e-22	-3.35199e-10	-0.639554	0.00031526	-3.35199e-10	-0.615866
95433756	chr13:95433756:A:G	3.60919e-23	-1.55035	-1.38642	1.97156e-05	-1.99743	-1.39043
95434226	chr13:95434226:C:T	3.99522e-23	-1.84643	-0.98873	5.11281e-05	-1.5743	-0.860629
95434332	chr13:95434332:T:C	2.25685e-22	-3.35199e-10	-1.1037	0.000192771	-3.35199e-10	-1.10776
95434694	chr13:95434694:C:T	7.24537e-23	-1.94977	-0.290122	8.94371e-05	-1.73065	-0.145083
95434749	chr13:95434749:T:C	4.56853e-23	-1.63639	-1.06467	4.72495e-05	-1.36896	-1.14486
95434791	chr13:95434791:C:T	1.51626e-22	-1.50143	-3.84511e-10	0.000114347	-1.63002	-3.84511e-10
95434834	chr13:95434834:G:A	3.6294e-23	-1.77903	-1.15216	4.58e-05	-1.34928	-1.1957
95434901	chr13:95434901:A:G	2.54334e-22	-3.35199e-10	-0.984194	0.000214636	-3.35199e-10	-1.00032
95434964	chr13:95434964:G:A	2.34055e-22	-3.35199e-10	-1.06729	0.000197516	-3.35199e-10	-1.08345
95434990	chr13:95434990:CT:C	2.60443e-23	-1.88806	-1.37498	2.10526e-05	-1.95277	-1.36947
95435042	chr13:95435042:T:C	6.61006e-23	-1.92555	-0.406114	6.58259e-05	-1.83519	-0.347059
95435304	chr13:95435304:T:C	1.07991e-22	-2.0691	0.228314	0.000113075	-1.97878	0.337568
95435616	chr13:95435616:A:G	2.98393e-21	1.47815	-3.84511e-10	0.000157424	-1.31032	-3.84511e-10
95435921	chr13:95435921:G:A	3.40944e-23	-1.99927	-0.994435	3.25391e-05	-1.92433	-0.962488
95436401	chr13:95436401:T:C	1.92233e-22	-3.35199e-10	-1.26414	0.000173857	-3.35199e-10	-1.21103
95436476	chr13:95436476:C:T	1.85265e-22	-3.35199e-10	-1.30105	0.000159934	-3.35199e-10	-1.2945
95436563	chr13:95436563:G:A	1.93417e-22	-3.35199e-10	-1.25799	0.00017506	-3.35199e-10	-1.20414
95436738	chr13:95436738:G:A	2.68693e-22	-0.929271	-3.84511e-10	0.000267977	-0.778364	-3.84511e-10
95436792	chr13:95436792:C:T	2.25796e-23	-2.0126	-1.39319	2.42732e-05	-1.79691	-1.38299
95437392	chr13:95437392:G:A	1.5326e-22	-0.33136	-1.15934	0.000595671	1.2279	-1.20747
95437423	chr13:95437423:T:A	5.02418e-23	-2.05037	-0.555625	4.19692e-05	-1.83944	-0.792887
95437887	chr13:95437887:A:G	8.43334e-23	-2.08533	-0.00273134	5.5744e-05	-2.10222	-0.246278
95438362	chr13:95438362:C:T	1.6848e-22	-3.35199e-10	-1.39602	0.000146319	-3.35199e-10	-1.38348
95438767	chr13:95438767:T:C	2.23353e-23	-2.02149	-1.39518	2.34816e-05	-1.81561	-1.39744
95438840	chr13:95438840:G:A	2.62452e-22	-3.35199e-10	-0.952774	0.000204801	-3.35199e-10	-1.04722
95439350	chr13:95439350:TA:T	1.9194e-22	-3.35199e-10	-1.26566	0.000172719	-3.35199e-10	-1.2176
95439611	chr13:95439611:C:T	1.72819e-22	-3.35199e-10	-1.3706	0.000148525	-3.35199e-10	-1.36851
95439774	chr13:95439774:A:T	1.32337e-21	-3.35199e-10	0.665093	0.00157079	-3.35199e-10	0.990069
95439833	chr13:95439833:C:T	2.94249e-23	-2.09735	-1.04365	2.28474e-05	-2.07937	-1.16106
95439902	chr13:95439902:C:T	1.94368e-22	-3.35199e-10	-1.25309	0.000176263	-3.35199e-10	-1.19729
95440181	chr13:95440181:G:C	1.70638e-22	-3.35199e-10	-1.3833	0.000146673	-3.35199e-10	-1.38106
95440274	chr13:95440274:G:T	1.75587e-22	-3.35199e-10	-1.35471	0.000147528	-3.35199e-10	-1.37525
95440314	chr13:95440314:A:T	1.96576e-22	-3.35199e-10	-1.24179	0.00017843	-3.35199e-10	-1.18507
95440838	chr13:95440838:A:G	1.69072e-22	-3.35199e-10	-1.39251	0.000145269	-3.35199e-10	-1.39068
95441198	chr13:95441198:G:A	1.69194e-22	-3.35199e-10	-1.3918	0.000145423	-3.35199e-10	-1.38962
95441215	chr13:95441215:G:T	1.89642e-22	-3.35199e-10	-1.2777	0.000166079	-3.35199e-10	-1.2568
95441258	chr13:95441258:C:A	1.68442e-22	-3.35199e-10	-1.39625	0.000144394	-3.35199e-10	-1.39672
95441364	chr13:95441364:C:T	1.89599e-22	-3.35199e-10	-1.27793	0.00016604	-3.35199e-10	-1.25703
95441822	chr13:95441822:A:C	1.76391e-22	-3.35199e-10	-1.35014	0.000148011	-3.35199e-10	-1.37198
95442229	chr13:95442229:C:T	1.68822e-22	-3.35199e-10	-1.39399	0.000144331	-3.35199e-10	-1.39716
95442310	chr13:95442310:C:T	2.54801e-22	-3.35199e-10	-0.98236	0.00019846	-3.35199e-10	-1.07868
95442527	chr13:95442527:T:C	2.67471e-23	-2.09096	-1.14546	2.09402e-05	-2.08892	-1.23868
95442540	chr13:95442540:T:A	1.33857e-22	-0.241348	-1.38472	9.26133e-05	-0.445107	-1.39573
95442608	chr13:95442608:A:C	2.63999e-23	-1.85708	-1.3924	2.00146e-05	-1.98282	-1.38999
95442671	chr13:95442671:G:A	2.54609e-22	-3.35199e-10	-0.983114	0.000198326	-3.35199e-10	-1.07935
95442753	chr13:95442753:T:C	1.8234e-22	-3.35199e-10	-1.31697	0.000151445	-3.35199e-10	-1.34904
95442928	chr13:95442928:T:C	1.78385e-22	-3.35199e-10	-1.3389	0.000156782	-3.35199e-10	-1.31441
95442964	chr13:95442964:C:T	2.50215e-23	-2.10362	-1.19949	2.16815e-05	-2.0537	-1.23911
95443172	chr13:95443172:G:A	2.62434e-23	-2.09891	-1.15652	2.10297e-05	-2.07611	-1.24722
95443178	chr13:95443178:T:C	2.63793e-23	-2.09358	-1.15668	2.08269e-05	-2.08567	-1.24735
95443235	chr13:95443235:C:T	1.93296e-22	-3.35199e-10	-1.25862	0.000163519	-3.35199e-10	-1.27233
95443271	chr13:95443271:G:A	6.91146e-22	-3.35199e-10	0.0155097	0.000625333	-3.35199e-10	0.0690194
95443402	chr13:95443402:A:C	1.99017e-22	-3.35199e-10	-1.22945	0.000170229	-3.35199e-10	-1.23212
95443428	chr13:95443428:T:C	1.7342e-22	-3.35199e-10	-1.36712	0.000145656	-3.35199e-10	-1.38801
95443507	chr13:95443507:G:A	1.79925e-22	-3.35199e-10	-1.3303	0.000153925	-3.35199e-10	-1.3328
95443636	chr13:95443636:A:G	1.71971e-22	-3.35199e-10	-1.37552	0.000145007	-3.35199e-10	-1.39248
95443731	chr13:95443731:G:T	3.50492e-23	-1.60513	-1.36095	2.55941e-05	-1.77222	-1.35469
95444550	chr13:95444550:T:C	2.49371e-22	-1.0039	-3.84511e-10	0.000246337	-0.862563	-3.84511e-10
95444592	chr13:95444592:G:A	1.77389e-22	-3.35199e-10	-1.3445	0.000155761	-3.35199e-10	-1.32094
95444653	chr13:95444653:G:A	1.69095e-22	-3.35199e-10	-1.39238	0.00014429	-3.35199e-10	-1.39744
95444802	chr13:95444802:G:T	1.77632e-22	-3.35199e-10	-1.34313	0.000157283	-3.35199e-10	-1.31122
95444827	chr13:95444827:C:T	1.68272e-22	-3.35199e-10	-1.39726	0.000144443	-3.35199e-10	-1.39638
95444857	chr13:95444857:C:T	2.71814e-23	-2.09546	-1.12485	2.24776e-05	-2.08471	-1.17204
95444921	chr13:95444921:G:A	4.21977e-23	-1.57832	-1.20216	3.04035e-05	-1.75032	-1.20439
95445028	chr13:95445028:A:G	2.35281e-23	-2.0813	-1.28335	2.04908e-05	-2.00932	-1.33996
95445839	chr13:95445839:G:A	1.71879e-22	-3.35199e-10	-1.37605	0.00014498	-3.35199e-10	-1.39267
95446101	chr13:95446101:G:A	1.78264e-22	-3.35199e-10	-1.33957	0.000159147	-3.35199e-10	-1.29944
95446553	chr13:95446553:A:G	1.72853e-22	-3.35199e-10	-1.3704	0.000145443	-3.35199e-10	-1.38948
95446707	chr13:95446707:A:T	2.04956e-22	0.194889	-1.39494	0.000418129	1.05274	-1.38622
95446708	chr13:95446708:A:G	2.13869e-22	0.236305	-1.39378	0.000440779	1.10311	-1.38383
95447245	chr13:95447245:T:C	2.76492e-23	-2.06286	-1.14038	2.21517e-05	-2.06387	-1.20748
95448263	chr13:95448263:G:A	5.65392e-23	-1.10557	-1.38233	0.000119653	-0.263313	-1.32135
95448310	chr13:95448310:A:G	2.7851e-23	-1.79967	-1.3963	3.93926e-05	-1.30009	-1.39559
95449062	chr13:95449062:C:T	1.83896e-22	-0.0236729	-1.2848	0.000145845	-0.173439	-1.21328
95449191	chr13:95449191:A:T	1.97225e-22	0.0450133	-1.28351	0.000156027	-0.107494	-1.21174
95449233	chr13:95449233:C:G	1.83891e-22	-3.35199e-10	-1.3085	0.000156393	-3.35199e-10	-1.31689
95449332	chr13:95449332:A:G	1.81647e-22	-0.0363068	-1.28447	0.000144659	-0.182095	-1.21279
95449385	chr13:95449385:G:A	5.81566e-23	-1.16241	-1.29729	0.000130085	-0.27554	-1.22553
95449465	chr13:95449465:G:C	5.96597e-22	-3.35199e-10	-0.131599	0.000521983	-3.35199e-10	-0.111629
95449833	chr13:95449833:T:C	1.94176e-22	-3.35199e-10	-1.25407	0.000181027	-3.35199e-10	-1.17062
95449900	chr13:95449900:C:T	1.73104e-22	-3.35199e-10	-1.36895	0.000151314	-3.35199e-10	-1.34991
95450046	chr13:95450046:A:C	1.96506e-22	0.0284928	-1.27064	0.000156172	-0.122824	-1.19548
95450107	chr13:95450107:T:C	1.86906e-22	-3.35199e-10	-1.29223	0.000158635	-3.35199e-10	-1.30266
95451511	chr13:95451511:G:A	1.83984e-22	-3.35199e-10	-1.30799	0.00015636	-3.35199e-10	-1.3171
95451529	chr13:95451529:C:T	3.37621e-22	-3.35199e-10	-0.700917	0.000304644	-3.35199e-10	-0.65012
95452093	chr13:95452093:G:T	3.8615e-22	0.323958	-0.890573	0.00033792	0.200159	-0.746613
95452210	chr13:95452210:C:T	1.68478e-22	-3.35199e-10	-1.39604	0.000145899	-3.35199e-10	-1.38635
95452693	chr13:95452693:T:C	3.67904e-22	0.364119	-0.979138	0.000316593	0.23502	-0.846666
95452902	chr13:95452902:T:C	3.58577e-22	0.337196	-0.977894	0.000308963	0.209241	-0.845284
95453833	chr13:95453833:C:T	4.9483e-22	-3.35199e-10	-0.318627	0.000490711	-3.35199e-10	-0.173408
95454006	chr13:95454006:G:A	2.00124e-22	0.171984	-1.39589	0.000216556	0.39898	-1.39039
95454015	chr13:95454015:C:T	2.03978e-22	-3.35199e-10	-1.20483	0.000168756	-3.35199e-10	-1.24081
95454382	chr13:95454382:A:G	1.77091e-22	-3.35199e-10	-1.34618	0.000147993	-3.35199e-10	-1.3721
95454390	chr13:95454390:T:C	1.68237e-22	-3.35199e-10	-1.39746	0.000144609	-3.35199e-10	-1.39523
95454913	chr13:95454913:G:A	2.02275e-22	0.182587	-1.3958	0.000226654	0.444609	-1.39045
95455710	chr13:95455710:A:G	2.16517e-22	0.250947	-1.39612	0.000244641	0.520588	-1.39006
95455737	chr13:95455737:A:T	1.77892e-22	-3.35199e-10	-1.34167	0.000147964	-3.35199e-10	-1.37229
95456980	chr13:95456980:T:C	6.5852e-23	-1.94051	-0.394921	7.19142e-05	-1.75841	-0.335383
95457091	chr13:95457091:T:C	2.38619e-22	0.347606	-1.39558	0.00026355	0.597924	-1.39295
95457530	chr13:95457530:G:A	2.54305e-22	0.35898	-1.34329	0.000296994	0.607233	-1.28278
95457590	chr13:95457590:A:G	1.6933e-22	-3.35199e-10	-1.39099	0.000144452	-3.35199e-10	-1.39631
95457615	chr13:95457615:A:G	2.38727e-22	0.349953	-1.39747	0.000267016	0.600716	-1.38267
95457903	chr13:95457903:C:T	1.87457e-22	-3.35199e-10	-1.28929	0.000159212	-3.35199e-10	-1.29903
95458070	chr13:95458070:C:T	2.95004e-23	-1.99181	-1.14663	2.02466e-05	-2.10304	-1.25824
95458202	chr13:95458202:A:G	2.9686e-23	-1.99425	-1.13791	2.03762e-05	-2.10322	-1.25168
95458261	chr13:95458261:A:T	3.02926e-23	-2.00076	-1.11118	2.07722e-05	-2.10353	-1.23212
95459137	chr13:95459137:T:C	3.01541e-23	-1.9871	-1.12942	2.05042e-05	-2.10268	-1.24595
95459434	chr13:95459434:C:T	2.93718e-23	-1.99276	-1.15005	2.03856e-05	-2.10314	-1.25129
95459928	chr13:95459928:T:C	5.49299e-23	-1.55118	-0.965603	8.89827e-05	-0.808918	-1.0719
95459981	chr13:95459981:C:T	1.13876e-22	-1.78773	-3.84511e-10	0.000105435	-1.71117	-3.84511e-10
95460192	chr13:95460192:C:T	3.16796e-23	-1.77453	-1.29264	4.99108e-05	-1.20732	-1.25171
95460874	chr13:95460874:T:C	3.10335e-23	-1.9321	-1.15567	2.09481e-05	-2.09334	-1.23388
95461286	chr13:95461286:G:A	2.94333e-23	-1.98706	-1.15365	2.03394e-05	-2.10266	-1.25404
95461463	chr13:95461463:C:T	8.3361e-23	-2.09966	-3.84511e-10	7.22907e-05	-2.08857	-3.84511e-10
95462243	chr13:95462243:C:T	6.44763e-22	-3.35199e-10	-0.0539587	0.000634908	-3.35199e-10	0.0842155
95462246	chr13:95462246:T:C	1.73053e-22	-3.35199e-10	-1.36925	0.000146349	-3.35199e-10	-1.38327
95462527	chr13:95462527:G:A	2.0575e-22	-3.35199e-10	-1.19618	0.000177256	-3.35199e-10	-1.19167
95462590	chr13:95462590:G:A	3.39349e-22	-3.35199e-10	-0.695812	0.000281145	-3.35199e-10	-0.730393
95462611	chr13:95462611:G:C	2.87868e-23	-2.02181	-1.14112	2.02696e-05	-2.10336	-1.25678
95462858	chr13:95462858:A:T	2.85303e-23	-2.01282	-1.15905	2.00013e-05	-2.10352	-1.26995
95462867	chr13:95462867:C:T	1.71631e-22	-3.35199e-10	-1.37749	0.000154573	-3.35199e-10	-1.3286
95462919	chr13:95462919:C:T	8.89847e-22	-3.35199e-10	0.268209	0.000782794	-3.35199e-10	0.293605
95462938	chr13:95462938:A:G	3.02879e-23	-2.00314	-1.10895	2.0757e-05	-2.10362	-1.23276
95463041	chr13:95463041:A:T	4.28132e-23	-1.43169	-1.3343	9.14522e-05	-0.556921	-1.29653
95463104	chr13:95463104:A:G	1.70634e-22	-3.35199e-10	-1.38332	0.000144985	-3.35199e-10	-1.39264
95463146	chr13:95463146:A:G	2.95259e-23	-2.00541	-1.13217	2.0396e-05	-2.10365	-1.25028
95463452	chr13:95463452:C:A	5.49203e-23	-1.4927	-1.02426	9.27757e-05	-0.711963	-1.12712
95463772	chr13:95463772:A:G	4.90537e-23	-1.56766	-1.06227	8.12867e-05	-0.826118	-1.14516
95463834	chr13:95463834:T:G	1.7142e-22	-3.35199e-10	-1.37873	0.000145408	-3.35199e-10	-1.38972
95464199	chr13:95464199:C:A	3.5441e-22	-3.35199e-10	-0.652388	0.000320592	-3.35199e-10	-0.599094
95464277	chr13:95464277:G:A	1.73028e-22	-3.35199e-10	-1.36939	0.000146327	-3.35199e-10	-1.38342
95464479	chr13:95464479:A:G	2.91211e-23	-2.01925	-1.13213	2.04073e-05	-2.1035	-1.24987
95464649	chr13:95464649:T:C	3.02688e-23	-2.02895	-1.08377	2.1212e-05	-2.1028	-1.2119
95464707	chr13:95464707:G:A	2.83358e-23	-2.02634	-1.15238	2.01085e-05	-2.10306	-1.26506
95465065	chr13:95465065:A:G	2.92645e-23	-2.01667	-1.12979	2.04416e-05	-2.10359	-1.2481
95465167	chr13:95465167:C:T	4.98089e-23	-1.53273	-1.08191	8.42123e-05	-0.774249	-1.16167
95466169	chr13:95466169:A:T	2.89068e-23	-1.95236	-1.20641	1.99785e-05	-2.09801	-1.2766
95466281	chr13:95466281:ATGT:A	1.98701e-22	-3.35199e-10	-1.23104	0.000162468	-3.35199e-10	-1.27879
95466302	chr13:95466302:G:A	2.67272e-23	-1.84717	-1.38999	1.84671e-05	-2.05716	-1.39611
95466860	chr13:95466860:C:T	2.00829e-22	-3.35199e-10	-1.22039	0.000166925	-3.35199e-10	-1.25172
95466907	chr13:95466907:C:T	1.9841e-22	-3.35199e-10	-1.23251	0.000166134	-3.35199e-10	-1.25647
95467040	chr13:95467040:T:G	2.39314e-23	-1.99352	-1.35413	1.77984e-05	-2.10156	-1.3886
95467117	chr13:95467117:T:C	5.74629e-22	-3.35199e-10	-0.169117	0.000636403	-3.35199e-10	0.0865671
95467487	chr13:95467487:A:C	3.29857e-23	-1.94559	-1.08118	2.68331e-05	-2.08498	-0.994649
95467546	chr13:95467546:T:C	1.52922e-22	-1.49291	-3.84511e-10	0.00016219	-1.2805	-3.84511e-10
95467685	chr13:95467685:G:T	1.73437e-22	-3.35199e-10	-1.36703	0.000146561	-3.35199e-10	-1.38182
95468362	chr13:95468362:T:G	1.41067e-22	-1.57361	-3.84511e-10	0.000159987	-1.29417	-3.84511e-10
95468408	chr13:95468408:C:T	1.7728e-22	-3.35199e-10	-1.34511	0.00015167	-3.35199e-10	-1.34756
95468595	chr13:95468595:A:G	3.14011e-23	-1.98239	-1.09361	2.6183e-05	-2.09594	-1.00821
95468861	chr13:95468861:T:C	6.20884e-23	-2.04165	-0.352628	6.51399e-05	-2.10364	-0.089091
95468862	chr13:95468862:A:G	2.19328e-23	-2.08447	-1.35039	1.79505e-05	-2.09079	-1.39085
95469442	chr13:95469442:AGCT:A	9.98622e-22	-3.35199e-10	0.383535	0.00122541	-3.35199e-10	0.741763
95469449	chr13:95469449:G:A	9.99633e-22	-3.35199e-10	0.384547	0.00122694	-3.35199e-10	0.743014
95469450	chr13:95469450:T:A	9.99633e-22	-3.35199e-10	0.384547	0.00122694	-3.35199e-10	0.743014
95469661	chr13:95469661:T:G	2.20533e-23	-2.07403	-1.35535	1.77982e-05	-2.09729	-1.39287
95469889	chr13:95469889:G:T	1.72178e-22	-3.35199e-10	-1.37431	0.000147226	-3.35199e-10	-1.3773
95470037	chr13:95470037:A:T	2.13915e-22	-3.35199e-10	-1.15726	0.000180744	-3.35199e-10	-1.17218
95470832	chr13:95470832:T:G	6.04399e-22	-3.35199e-10	-0.118606	0.000669522	-3.35199e-10	0.1373
95470864	chr13:95470864:T:C	6.28946e-22	-3.35199e-10	-0.0787962	0.000706822	-3.35199e-10	0.191514
95470943	chr13:95470943:C:T	1.72782e-22	-3.35199e-10	-1.37081	0.000146061	-3.35199e-10	-1.38524
95471211	chr13:95471211:A:G	8.24451e-22	1.56621	-1.37433	0.000903169	1.81025	-1.37361
95471392	chr13:95471392:C:A	1.72928e-22	-3.35199e-10	-1.36997	0.000154031	-3.35199e-10	-1.33211
95471492	chr13:95471492:G:A	2.73472e-22	0.48032	-1.39196	0.00030922	0.762233	-1.39745
95471874	chr13:95471874:C:A	2.09559e-23	-2.08295	-1.39747	1.80492e-05	-2.08941	-1.38675
95471957	chr13:95471957:TTTTTTTTG:T	1.73362e-22	-3.35199e-10	-1.36746	0.000146236	-3.35199e-10	-1.38405
95472326	chr13:95472326:C:G	1.71399e-22	-3.35199e-10	-1.37885	0.000146585	-3.35199e-10	-1.38166
95472395	chr13:95472395:C:A	3.09486e-23	-1.76667	-1.32384	2.5077e-05	-1.82913	-1.31818
95472631	chr13:95472631:C:T	4.01453e-23	-1.45655	-1.37378	4.17633e-05	-1.25287	-1.38438
95472760	chr13:95472760:T:A	1.69584e-22	-3.35199e-10	-1.38949	0.000144686	-3.35199e-10	-1.3947
95472873	chr13:95472873:G:A	2.12142e-23	-2.07474	-1.39343	1.77816e-05	-2.09497	-1.39613
95472992	chr13:95472992:T:C	6.13965e-22	-3.35199e-10	-0.102904	0.000680827	-3.35199e-10	0.154044
95473037	chr13:95473037:G:T	1.70772e-22	-3.35199e-10	-1.38251	0.000144997	-3.35199e-10	-1.39255
95473047	chr13:95473047:G:A	6.9505e-22	-3.35199e-10	0.0211424	0.000786862	-3.35199e-10	0.298789
95473804	chr13:95473804:C:T	1.19132e-22	-1.74261	-3.84511e-10	0.000147202	-1.37746	-3.84511e-10
95474141	chr13:95474141:C:T	5.77446e-22	-3.35199e-10	-0.164226	0.000637348	-3.35199e-10	0.0880516
95474187	chr13:95474187:CAGTGACAGATCATCAAG:C	5.04111e-23	-1.21266	-1.38997	9.43942e-05	-0.42558	-1.3962
95474242	chr13:95474242:G:C	2.99171e-23	-1.89926	-1.22515	3.12522e-05	-1.6496	-1.27757
95474376	chr13:95474376:G:A	6.17182e-23	-1.28799	-1.11227	0.000119505	-0.531082	-1.05482
95474486	chr13:95474486:T:TA	3.25684e-22	-3.35199e-10	-0.736912	0.000318409	-3.35199e-10	-0.605928
95474536	chr13:95474536:C:T	3.14748e-22	-3.35199e-10	-0.77107	0.000306703	-3.35199e-10	-0.643384
95474574	chr13:95474574:C:A	4.79132e-22	0.417092	-0.767958	0.000675004	0.691444	-0.54599
95474943	chr13:95474943:A:G	3.12206e-22	0.610701	-1.38988	0.000361259	0.872604	-1.35227
95474970	chr13:95474970:C:T	1.70774e-22	-3.35199e-10	-1.3825	0.000146637	-3.35199e-10	-1.3813
95475380	chr13:95475380:C:T	2.28521e-22	0.262967	-1.35418	0.000263638	0.501424	-1.29611
95475512	chr13:95475512:G:A	2.28112e-22	0.287259	-1.38027	0.000258341	0.52226	-1.33725
95475641	chr13:95475641:G:A	2.84724e-22	0.493338	-1.36466	0.000330158	0.73386	-1.30355
95475704	chr13:95475704:C:T	1.91867e-22	0.0795654	-1.3456	0.000224157	0.315126	-1.27205
95475873	chr13:95475873:G:A	3.85213e-23	-1.47415	-1.39748	6.82887e-05	-0.752012	-1.39351
95475879	chr13:95475879:T:C	1.54805e-22	-0.132854	-1.34782	0.000190214	0.124956	-1.24607
95475880	chr13:95475880:G:A	3.68531e-22	-3.35199e-10	-0.613318	0.000302555	-3.35199e-10	-0.657003
95475887	chr13:95475887:A:G	8.32228e-23	-2.10132	-3.84511e-10	7.12088e-05	-2.10365	-3.84511e-10
95476055	chr13:95476055:C:T	6.08654e-23	-1.03527	-1.37891	0.000120538	-0.187266	-1.39003
95476304	chr13:95476304:G:A	2.5574e-23	-1.89108	-1.39018	2.08199e-05	-1.94009	-1.39326
95476363	chr13:95476363:G:A	1.48451e-22	-0.147025	-1.37556	0.000176431	0.103557	-1.29989
95476437	chr13:95476437:C:T	6.06008e-23	-1.66809	-0.750441	0.000100321	-1.12875	-0.632136
95476524	chr13:95476524:C:T	1.16136e-22	-0.397876	-1.3702	0.000136368	-0.164132	-1.28978
95476531	chr13:95476531:A:C	3.95022e-22	-3.35199e-10	-0.5439	0.000310843	-3.35199e-10	-0.629976
95476603	chr13:95476603:G:A	2.51619e-23	-1.90121	-1.3963	2.05544e-05	-1.94892	-1.39727
95476621	chr13:95476621:A:G	1.35534e-22	-0.276046	-1.33757	0.000165429	-0.0295368	-1.23119
95477256	chr13:95477256:A:G	3.99032e-23	-1.8016	-1.03479	3.25361e-05	-1.86292	-1.024
95477317	chr13:95477317:T:A	6.18832e-22	-3.35199e-10	-0.0950081	0.000687243	-3.35199e-10	0.163424
95477516	chr13:95477516:G:A	2.38507e-22	0.346115	-1.39456	0.000267176	0.587505	-1.36886
95477683	chr13:95477683:C:T	1.8225e-22	-0.0294586	-1.288	0.00021885	0.213464	-1.19434
95477686	chr13:95477686:A:G	1.84427e-22	-0.0176154	-1.28797	0.000221219	0.224251	-1.19436
95477689	chr13:95477689:G:C	1.79797e-22	-0.0418495	-1.28917	0.000215279	0.198618	-1.19595
95477762	chr13:95477762:G:A	4.15511e-22	-3.35199e-10	-0.493333	0.000443808	-3.35199e-10	-0.273872
95477980	chr13:95477980:G:A	4.45228e-22	-3.35199e-10	-0.424255	0.000479971	-3.35199e-10	-0.195539
95478013	chr13:95478013:A:G	1.88805e-22	-3.35199e-10	-1.28213	0.000171254	-3.35199e-10	-1.22612
95478017	chr13:95478017:C:T	1.84976e-22	-3.35199e-10	-1.30261	0.00015311	-3.35199e-10	-1.33811
95478442	chr13:95478442:A:G	1.94981e-22	-3.35199e-10	-1.24994	0.000172262	-3.35199e-10	-1.22025
95478568	chr13:95478568:C:T	6.4369e-23	-1.1707	-1.1875	0.000132899	-0.394051	-1.08562
95478722	chr13:95478722:C:T	1.22399e-22	-0.390925	-1.32463	0.00013887	-0.185199	-1.25053
95479008	chr13:95479008:A:C	3.8408e-23	-1.4862	-1.38838	6.51902e-05	-0.802149	-1.38981
95479010	chr13:95479010:C:T	9.45904e-23	-1.97329	-3.84511e-10	0.00010226	-1.74175	-3.84511e-10
95479260	chr13:95479260:A:G	7.16422e-22	-3.35199e-10	0.0514283	0.000644603	-3.35199e-10	0.09937
95480198	chr13:95480198:GA:G	2.70937e-23	-1.87427	-1.34927	2.3741e-05	-1.86605	-1.33601
95480217	chr13:95480217:G:A	2.42239e-22	-3.35199e-10	-1.03292	0.000194157	-3.35199e-10	-1.10059
95480236	chr13:95480236:T:C	2.50815e-23	-2.02272	-1.27799	2.81557e-05	-1.72753	-1.30399
95480330	chr13:95480330:ACTTC:A	2.15986e-23	-2.05397	-1.39624	1.77797e-05	-2.1033	-1.38791
95480370	chr13:95480370:A:G	2.86651e-23	-1.81786	-1.3493	2.39485e-05	-1.81923	-1.37413
95480633	chr13:95480633:G:A	2.64579e-23	-2.06092	-1.18637	2.26238e-05	-2.06244	-1.18782
95480779	chr13:95480779:A:G	3.96936e-22	-3.35199e-10	-0.539066	0.000396025	-3.35199e-10	-0.387787
95480910	chr13:95480910:G:A	5.93103e-23	-1.20934	-1.23072	2.70841e-05	-1.76814	-1.30218
95481170	chr13:95481170:A:G	2.38737e-22	-3.35199e-10	-1.04748	0.000193042	-3.35199e-10	-1.10636
95481280	chr13:95481280:G:A	4.08814e-23	-1.59578	-1.21638	3.21263e-05	-1.59887	-1.30072
95481300	chr13:95481300:G:C	4.44716e-23	-1.50361	-1.22438	4.1262e-05	-1.32926	-1.32007
95481303	chr13:95481303:A:G	3.87309e-23	-1.68514	-1.18106	3.05969e-05	-1.68154	-1.26682
95481393	chr13:95481393:T:C	3.9893e-23	-1.55356	-1.28308	3.77128e-05	-1.38911	-1.35016
95481657	chr13:95481657:A:G	5.89737e-23	-1.48792	-0.957828	4.79956e-05	-1.47965	-1.01851
95481782	chr13:95481782:A:G	3.93129e-23	-1.5472	-1.30409	3.18854e-05	-1.54105	-1.36607
95481785	chr13:95481785:C:T	5.13735e-22	-0.281134	-3.84511e-10	0.000173002	-1.21596	-3.84511e-10
95481933	chr13:95481933:C:T	4.28435e-23	-1.56945	-1.19584	3.38559e-05	-1.56823	-1.27892
95482004	chr13:95482004:G:A	2.08832e-22	-3.35199e-10	-1.18131	0.000198541	-3.35199e-10	-1.07827
95482071	chr13:95482071:A:C	4.09538e-23	-1.7624	-1.048	3.04497e-05	-1.7525	-1.20069
95482158	chr13:95482158:C:T	4.68918e-23	-1.49039	-1.18461	3.69879e-05	-1.48856	-1.27011
95482176	chr13:95482176:C:T	4.60735e-23	-1.49774	-1.19486	3.64405e-05	-1.49558	-1.27801
95482202	chr13:95482202:C:T	4.27662e-23	-1.57348	-1.19361	3.38272e-05	-1.57129	-1.2767
95482296	chr13:95482296:A:C	1.68301e-22	-3.35199e-10	-1.39709	0.000144632	-3.35199e-10	-1.39507
95482378	chr13:95482378:G:A	4.77616e-23	-1.46323	-1.19339	3.77929e-05	-1.4615	-1.27565
95482587	chr13:95482587:A:G	4.92363e-23	-1.78991	-0.836301	3.87591e-05	-1.81243	-0.89947
95482836	chr13:95482836:T:G	4.49692e-23	-1.51268	-1.20418	3.56799e-05	-1.51068	-1.284
95482873	chr13:95482873:G:A	4.45809e-23	-1.51969	-1.20585	3.53884e-05	-1.5176	-1.28528
95482906	chr13:95482906:G:T	4.49517e-23	-1.52696	-1.19029	4.12724e-05	-1.3523	-1.29677
95483194	chr13:95483194:AC:A	7.21115e-23	-1.30205	-0.942581	6.54549e-05	-1.10204	-1.08586
95483218	chr13:95483218:T:C	4.54754e-23	-1.49639	-1.20928	3.61439e-05	-1.49393	-1.28782
95483235	chr13:95483235:C:T	4.50289e-23	-1.51443	-1.20111	3.57041e-05	-1.51243	-1.28157
95483311	chr13:95483311:A:G	4.6688e-23	-1.78886	-0.89049	3.69342e-05	-1.81122	-0.948905
95483458	chr13:95483458:T:C	4.35991e-23	-1.53487	-1.21293	3.47303e-05	-1.53086	-1.29079
95483833	chr13:95483833:A:G	4.75818e-23	-1.5067	-1.15369	3.75964e-05	-1.50343	-1.23892
95483899	chr13:95483899:G:A	4.17268e-23	-1.69632	-1.09538	3.16659e-05	-1.67914	-1.23489
95484014	chr13:95484014:C:G	4.14249e-23	-1.55418	-1.24478	3.32594e-05	-1.55072	-1.31421
95484294	chr13:95484294:G:A	1.75142e-22	-3.35199e-10	-1.35724	0.000149399	-3.35199e-10	-1.36265
95484573	chr13:95484573:T:C	1.75687e-22	-3.35199e-10	-1.35414	0.000153602	-3.35199e-10	-1.3349
95484647	chr13:95484647:A:G	3.91578e-23	-1.57038	-1.28486	3.13769e-05	-1.57464	-1.34856
95484663	chr13:95484663:C:T	4.2931e-23	-1.54497	-1.21828	3.42314e-05	-1.53984	-1.29628
95484671	chr13:95484671:C:T	1.68267e-22	-3.35199e-10	-1.39729	0.000144288	-3.35199e-10	-1.39745
95484748	chr13:95484748:T:C	4.08201e-23	-1.59215	-1.22152	3.25303e-05	-1.59002	-1.29707
95484771	chr13:95484771:C:A	5.16685e-23	-1.65146	-0.926535	3.79233e-05	-1.63386	-1.09984
95484808	chr13:95484808:A:G	2.46536e-22	-3.35199e-10	-1.01533	0.00018751	-3.35199e-10	-1.13543
95484995	chr13:95484995:G:C	2.8834e-23	-1.76382	-1.39747	2.53416e-05	-1.75175	-1.38507
95485044	chr13:95485044:A:G	4.32632e-23	-1.52289	-1.23265	3.46485e-05	-1.51851	-1.3055
95485151	chr13:95485151:GA:G	4.34808e-23	-1.54868	-1.20185	3.45027e-05	-1.54613	-1.2821
95485167	chr13:95485167:G:A	2.7356e-23	-1.8623	-1.3516	2.24026e-05	-1.88249	-1.37759
95485280	chr13:95485280:G:A	4.69963e-23	-1.82323	-0.849548	3.7325e-05	-1.84232	-0.907282
95485487	chr13:95485487:T:C	4.38259e-23	-1.52137	-1.22125	3.49547e-05	-1.51833	-1.29688
95485566	chr13:95485566:A:C	9.06431e-23	-2.01591	-3.84511e-10	7.84946e-05	-2.00623	-3.84511e-10
95485758	chr13:95485758:G:A	4.66424e-23	-1.52523	-1.1551	3.74577e-05	-1.52419	-1.22187
95485833	chr13:95485833:G:A	2.84131e-23	-1.7811	-1.3949	2.46153e-05	-1.76966	-1.39624
95485885	chr13:95485885:T:C	4.24801e-23	-1.54057	-1.23324	3.44752e-05	-1.53839	-1.29063
95485913	chr13:95485913:G:A	4.59096e-23	-1.77034	-0.925826	3.65577e-05	-1.79229	-0.978086
95485937	chr13:95485937:T:C	4.51244e-23	-1.54048	-1.17294	3.63678e-05	-1.53846	-1.23712
95486134	chr13:95486134:C:T	3.87343e-22	-3.35199e-10	-0.56353	0.000300972	-3.35199e-10	-0.662249
95486288	chr13:95486288:C:T	4.63981e-23	-1.80103	-0.884552	3.69084e-05	-1.82192	-0.938907
95486352	chr13:95486352:G:A	5.13155e-23	-1.49759	-1.08726	4.07691e-05	-1.49759	-1.16375
95486392	chr13:95486392:G:A	4.04139e-23	-1.44209	-1.38157	3.44896e-05	-1.43141	-1.3972
95486433	chr13:95486433:T:G	4.65449e-23	-1.53617	-1.14625	3.74513e-05	-1.53284	-1.21339
95486513	chr13:95486513:A:AC	4.61955e-23	-1.45254	-1.23742	3.76626e-05	-1.45183	-1.28876
95487048	chr13:95487048:T:C	4.53095e-23	-1.8175	-0.891827	3.60759e-05	-1.8379	-0.945734
95487522	chr13:95487522:G:A	2.2877e-22	-3.35199e-10	-1.09012	0.000182664	-3.35199e-10	-1.16162
95487573	chr13:95487573:T:C	4.85199e-23	-1.49295	-1.14792	3.89039e-05	-1.49335	-1.21482
95487633	chr13:95487633:G:C	5.06734e-23	-1.46821	-1.12923	4.05597e-05	-1.46761	-1.19888
95487859	chr13:95487859:G:A	9.48771e-22	-3.35199e-10	0.332326	0.00106457	-3.35199e-10	0.601062
95487878	chr13:95487878:G:A	4.58567e-23	-1.49105	-1.20627	3.71617e-05	-1.48988	-1.2641
95487994	chr13:95487994:C:T	4.60144e-23	-1.49555	-1.19834	3.7275e-05	-1.49341	-1.25753
95488145	chr13:95488145:C:T	3.74544e-23	-1.67513	-1.22458	2.98052e-05	-1.66385	-1.31073
95488359	chr13:95488359:C:T	2.54518e-22	-3.35199e-10	-0.983471	0.000212237	-3.35199e-10	-1.01156
95488510	chr13:95488510:T:C	4.72728e-23	-1.84992	-0.816985	3.49703e-05	-1.87143	-0.943335
95488513	chr13:95488513:C:CA	4.85907e-23	-1.85827	-0.781138	3.58505e-05	-1.87881	-0.911093
95488549	chr13:95488549:C:T	4.56914e-23	-1.8508	-0.850133	3.35796e-05	-1.87128	-0.984063
95488626	chr13:95488626:C:T	4.74537e-23	-1.82638	-0.836709	3.47755e-05	-1.84845	-0.971896
95488638	chr13:95488638:C:A	3.08565e-23	-1.96698	-1.12651	2.34309e-05	-2.01811	-1.19709
95488701	chr13:95488701:C:A	8.39982e-22	-3.35199e-10	0.210539	0.000938087	-3.35199e-10	0.474578
95488891	chr13:95488891:T:C	3.19409e-23	-1.81182	-1.24714	2.47531e-05	-1.83293	-1.32738
95488994	chr13:95488994:C:T	1.68438e-22	-3.35199e-10	-1.39627	0.00014598	-3.35199e-10	-1.3858
95489123	chr13:95489123:C:T	4.52009e-23	-1.80674	-0.90498	3.59975e-05	-1.82766	-0.958158
95489389	chr13:95489389:T:G	1.73336e-22	-3.35199e-10	-1.36761	0.000146246	-3.35199e-10	-1.38398
95489909	chr13:95489909:G:A	2.24759e-22	-3.35199e-10	-1.10781	0.000189563	-3.35199e-10	-1.12454
95489973	chr13:95489973:T:G	2.12995e-23	-2.09551	-1.36864	1.80383e-05	-2.1025	-1.37427
95490137	chr13:95490137:G:A	2.96442e-22	-3.35199e-10	-0.83099	0.000230011	-3.35199e-10	-0.931137
95490677	chr13:95490677:T:TGG	2.95282e-22	-3.35199e-10	-0.834912	0.000229373	-3.35199e-10	-0.933914
95490758	chr13:95490758:A:G	4.3437e-23	-1.86069	-0.890843	3.43905e-05	-1.88714	-0.944345
95490851	chr13:95490851:A:G	3.36695e-23	-1.75942	-1.24683	2.598e-05	-1.78471	-1.32723
95490888	chr13:95490888:T:C	3.34306e-23	-1.76125	-1.25212	2.58334e-05	-1.78685	-1.33074
95491010	chr13:95491010:C:A	1.98154e-22	-3.35199e-10	-1.2338	0.000175571	-3.35199e-10	-1.20122
95491192	chr13:95491192:T:C	2.85361e-23	-1.82698	-1.34469	2.30467e-05	-1.85273	-1.37901
95491193	chr13:95491193:G:A	3.0241e-23	-1.96342	-1.15023	2.29521e-05	-2.01925	-1.2166
95491246	chr13:95491246:A:G	2.41714e-22	-3.35199e-10	-1.03509	0.000201482	-3.35199e-10	-1.06357
95491373	chr13:95491373:A:T	3.65705e-23	-1.53587	-1.38773	2.97972e-05	-1.57752	-1.39733
95491374	chr13:95491374:G:T	3.69305e-23	-1.52328	-1.39053	3.01862e-05	-1.56519	-1.39669
95491628	chr13:95491628:T:A	7.6474e-22	-3.35199e-10	0.116695	0.000847738	-3.35199e-10	0.373308
95491672	chr13:95491672:G:A	8.16986e-22	-3.35199e-10	0.182781	0.000915577	-3.35199e-10	0.45029
95491874	chr13:95491874:A:T	3.22158e-23	-1.78688	-1.2635	2.50328e-05	-1.81074	-1.33834
95492090	chr13:95492090:G:A	3.91665e-23	-1.68311	-1.17191	3.01862e-05	-1.72636	-1.23552
95492107	chr13:95492107:C:T	1.72518e-22	-3.35199e-10	-1.37234	0.000150058	-3.35199e-10	-1.35824
95492241	chr13:95492241:C:T	2.89961e-22	-3.35199e-10	-0.853094	0.000225883	-3.35199e-10	-0.949247
95492287	chr13:95492287:G:C	1.73301e-22	-3.35199e-10	-1.36781	0.000150927	-3.35199e-10	-1.35247
95492450	chr13:95492450:G:A	3.34087e-23	-1.77602	-1.238	2.57618e-05	-1.80011	-1.32026
95492584	chr13:95492584:T:G	3.45524e-23	-1.79599	-1.18437	3.39406e-05	-1.67584	-1.16881
95492668	chr13:95492668:T:C	2.32484e-23	-2.06877	-1.30784	1.86352e-05	-2.09153	-1.35268
95492826	chr13:95492826:G:A	1.95743e-22	-3.35199e-10	-1.24604	0.00017357	-3.35199e-10	-1.21268
95492907	chr13:95492907:A:G	1.374e-22	-1.62266	0.0227204	0.000105904	-1.46758	-0.239148
95492950	chr13:95492950:G:T	1.77132e-22	-3.35199e-10	-1.34594	0.000148462	-3.35199e-10	-1.36894
95492987	chr13:95492987:C:T	8.63213e-22	-3.35199e-10	0.23782	0.000967101	-3.35199e-10	0.505038
95493125	chr13:95493125:T:C	1.63515e-22	-1.38166	-0.044281	0.000117099	-1.5519	-0.0543399
95493169	chr13:95493169:C:T	2.75943e-23	-1.80814	-1.3971	2.64146e-05	-1.69934	-1.39601
95493323	chr13:95493323:C:T	2.27774e-23	-2.00298	-1.39409	1.88784e-05	-2.04616	-1.38508
95493861	chr13:95493861:T:C	8.38286e-23	-2.09407	-3.84511e-10	7.13521e-05	-2.10164	-3.84511e-10
95493899	chr13:95493899:G:A	1.71791e-22	-3.35199e-10	-1.37656	0.000145859	-3.35199e-10	-1.38662
95494800	chr13:95494800:G:T	2.71974e-22	-3.35199e-10	-0.917134	0.00021302	-3.35199e-10	-1.00788
95495142	chr13:95495142:G:T	2.40638e-23	-1.95045	-1.39168	2.07634e-05	-1.97053	-1.36554
95495577	chr13:95495577:T:C	1.09004e-22	-1.83146	-3.84511e-10	0.000116441	-1.61188	-3.84511e-10
95495624	chr13:95495624:A:G	2.5501e-23	-1.92014	-1.36398	2.08415e-05	-1.94396	-1.38836
95495758	chr13:95495758:AG:A	4.58659e-23	-1.75579	-0.94133	3.84784e-05	-1.63217	-1.08699
95496003	chr13:95496003:A:G	3.83319e-23	-1.65906	-1.2175	2.96466e-05	-1.70231	-1.27761
95496586	chr13:95496586:G:A	3.46616e-23	-2.00316	-0.974048	2.63216e-05	-2.04928	-1.0496
95496687	chr13:95496687:C:T	3.31824e-23	-1.98941	-1.03141	2.4888e-05	-2.03862	-1.11626
95496831	chr13:95496831:A:G	3.61966e-23	-1.99745	-0.936427	2.73723e-05	-2.04446	-1.01527
95497606	chr13:95497606:A:T	3.70919e-23	-1.67518	-1.23426	2.87231e-05	-1.71707	-1.2945
95497790	chr13:95497790:T:C	4.55939e-23	-1.68051	-1.02256	3.42297e-05	-1.7217	-1.11447
95498253	chr13:95498253:G:A	1.86873e-22	-3.35199e-10	-1.29241	0.000158083	-3.35199e-10	-1.30614
95498380	chr13:95498380:G:A	4.96492e-23	-1.74869	-0.86917	3.92417e-05	-1.77218	-0.927343
95498463	chr13:95498463:C:T	3.30056e-23	-2.00676	-1.01941	2.50154e-05	-2.05164	-1.09813
95498602	chr13:95498602:C:G	1.68374e-22	-3.35199e-10	-1.39666	0.000145133	-3.35199e-10	-1.39162
95498691	chr13:95498691:A:G	3.67349e-23	-1.75678	-1.16233	2.82238e-05	-1.79186	-1.23724
95498799	chr13:95498799:C:G	3.8407e-23	-1.73009	-1.14452	2.9251e-05	-1.76806	-1.22529
95498871	chr13:95498871:A:G	2.25268e-22	-3.35199e-10	-1.10555	0.0001902	-3.35199e-10	-1.12119
95498969	chr13:95498969:C:T	2.47039e-22	-3.35199e-10	-1.0133	0.000197321	-3.35199e-10	-1.08443
95499098	chr13:95499098:G:A	2.5002e-23	-1.94816	-1.35573	2.05323e-05	-1.96824	-1.37903
95499333	chr13:95499333:G:A	2.08756e-22	-3.35199e-10	-1.18168	0.000185985	-3.35199e-10	-1.1436
95499371	chr13:95499371:G:A	1.8961e-22	-3.35199e-10	-1.27787	0.000166314	-3.35199e-10	-1.25538
95499418	chr13:95499418:T:G	2.08745e-22	-3.35199e-10	-1.18173	0.000185976	-3.35199e-10	-1.14364
95499738	chr13:95499738:G:A	3.44081e-23	-2.00764	-0.976914	2.59935e-05	-2.05222	-1.0592
95499933	chr13:95499933:A:T	2.986e-23	-1.7334	-1.39292	2.8941e-05	-1.60753	-1.39648
95499955	chr13:95499955:T:C	2.18686e-22	-3.35199e-10	-1.1352	0.000195555	-3.35199e-10	-1.09342
95500054	chr13:95500054:G:A	2.74135e-23	-1.82338	-1.38842	2.65875e-05	-1.7119	-1.37692
95500077	chr13:95500077:CA:C	2.79215e-23	-1.80502	-1.38842	2.71588e-05	-1.69064	-1.37692
95500193	chr13:95500193:ACATTC:A	3.62294e-23	-1.74364	-1.18933	2.79102e-05	-1.77882	-1.26145
95500338	chr13:95500338:C:T	2.91287e-23	-1.75834	-1.39278	2.81107e-05	-1.6367	-1.39641
95500361	chr13:95500361:C:G	3.63317e-23	-1.75708	-1.17307	2.79079e-05	-1.79233	-1.24803
95500377	chr13:95500377:C:T	2.95197e-23	-1.74917	-1.38861	2.84792e-05	-1.62602	-1.39407
95500754	chr13:95500754:T:C	3.96664e-23	-1.69012	-1.15222	3.02289e-05	-1.72952	-1.23094
95501069	chr13:95501069:T:C	3.68386e-23	-1.72208	-1.19421	2.83428e-05	-1.75964	-1.26525
95501076	chr13:95501076:A:G	1.04421e-22	-1.75553	-0.118885	8.14855e-05	-1.80619	-0.162648
95501465	chr13:95501465:C:T	2.68141e-23	-1.83661	-1.3973	2.28587e-05	-1.84247	-1.39747
95501834	chr13:95501834:G:T	2.64714e-23	-1.8494	-1.39738	2.25845e-05	-1.8554	-1.3966
95502022	chr13:95502022:C:T	2.17277e-22	-3.35199e-10	-1.14167	0.000183394	-3.35199e-10	-1.15763
95502117	chr13:95502117:C:T	2.85326e-23	-1.77855	-1.39325	2.74549e-05	-1.6601	-1.39662
95502118	chr13:95502118:A:G	2.69219e-23	-1.8435	-1.3864	2.60308e-05	-1.73602	-1.37396
95502178	chr13:95502178:T:A	2.08452e-22	-3.35199e-10	-1.18313	0.000185702	-3.35199e-10	-1.14512
95502185	chr13:95502185:G:C	2.10979e-23	-2.0773	-1.39637	1.88413e-05	-2.04164	-1.39157
95502195	chr13:95502195:C:G	2.72425e-23	-1.89101	-1.32705	2.18709e-05	-1.91605	-1.36806
95502377	chr13:95502377:T:C	2.1091e-23	-2.07655	-1.39744	1.87607e-05	-2.04275	-1.39475
95502715	chr13:95502715:C:T	2.71578e-23	-1.82373	-1.39745	2.31749e-05	-1.8292	-1.39699
95502828	chr13:95502828:T:A	3.07949e-23	-1.9742	-1.12129	2.31439e-05	-2.02679	-1.20074
95502928	chr13:95502928:CT:C	2.73273e-23	-1.83588	-1.37908	2.59934e-05	-1.729	-1.38242
95502964	chr13:95502964:A:G	2.10291e-23	-2.08879	-1.38815	1.84755e-05	-2.06058	-1.39223
95503215	chr13:95503215:A:G	4.64846e-23	-1.94673	-0.736991	3.20362e-05	-2.00415	-0.898253
95503497	chr13:95503497:T:C	2.81925e-23	-1.7906	-1.39318	2.70634e-05	-1.67448	-1.3966
95503774	chr13:95503774:A:G	2.11158e-23	-2.0777	-1.39512	1.8721e-05	-2.04242	-1.3972
95503965	chr13:95503965:C:A	2.23933e-23	-2.09909	-1.31499	1.93229e-05	-2.07876	-1.32922
95504239	chr13:95504239:A:T	4.83549e-23	-1.75029	-0.89398	3.81162e-05	-1.77889	-0.949736
95504285	chr13:95504285:T:C	2.61343e-23	-1.8793	-1.38029	2.46379e-05	-1.77917	-1.38581
95504322	chr13:95504322:A:G	2.32097e-23	-2.10094	-1.27733	1.99379e-05	-2.08373	-1.29291
95504401	chr13:95504401:G:A	9.04363e-23	-2.0182	-3.84511e-10	7.399e-05	-2.06533	-3.84511e-10
95504449	chr13:95504449:A:G	2.76834e-23	-1.83807	-1.36393	2.67324e-05	-1.73033	-1.35306
95504728	chr13:95504728:T:C	2.10051e-23	-2.08182	-1.39625	1.86228e-05	-2.04743	-1.39744
95504862	chr13:95504862:T:C	3.00129e-23	-1.91188	-1.20934	2.36085e-05	-1.9357	-1.27196
95505149	chr13:95505149:G:A	2.94139e-23	-1.74878	-1.3926	2.84933e-05	-1.62335	-1.39625
95505226	chr13:95505226:G:A	2.82669e-23	-1.78403	-1.39712	2.71566e-05	-1.67067	-1.39697
95505306	chr13:95505306:A:T	1.68281e-22	-3.35199e-10	-1.39721	0.000144757	-3.35199e-10	-1.39421
95505311	chr13:95505311:A:G	4.41719e-23	-1.3471	-1.38766	3.1732e-05	-1.52072	-1.39122
95505459	chr13:95505459:C:T	2.35132e-23	-2.05436	-1.31092	1.87526e-05	-2.08491	-1.35302
95505506	chr13:95505506:C:T	3.95693e-23	-1.46233	-1.38246	2.8845e-05	-1.6203	-1.38702
95505957	chr13:95505957:C:A	2.50075e-22	-3.35199e-10	-1.00108	0.00019971	-3.35199e-10	-1.0724
95505958	chr13:95505958:T:A	2.51453e-22	-3.35199e-10	-0.995585	0.000209806	-3.35199e-10	-1.02308
95506117	chr13:95506117:C:T	3.96915e-22	-3.35199e-10	-0.539119	0.000315965	-3.35199e-10	-0.613632
95506311	chr13:95506311:G:C	3.931e-22	-3.35199e-10	-0.548777	0.000313357	-3.35199e-10	-0.621923
95507306	chr13:95507306:A:G	2.32532e-23	-2.01864	-1.35776	1.94454e-05	-2.02443	-1.37722
95507685	chr13:95507685:G:A	1.96092e-22	-3.35199e-10	-1.24426	0.000163311	-3.35199e-10	-1.27361
95507785	chr13:95507785:G:A	6.05397e-23	-1.02673	-1.39281	4.19143e-05	-1.24607	-1.38757
95507878	chr13:95507878:C:T	4.28557e-23	-2.00112	-0.763886	3.04666e-05	-2.03905	-0.913582
95508258	chr13:95508258:A:G	7.26887e-23	-0.839825	-1.39683	4.92508e-05	-1.07685	-1.39548
95508453	chr13:95508453:A:C	8.53863e-23	-2.07566	-3.84511e-10	7.38546e-05	-2.06717	-3.84511e-10
95508508	chr13:95508508:C:T	9.83967e-23	-1.61044	-0.323389	8.90432e-05	-1.6818	-0.198341
95508643	chr13:95508643:A:G	2.14183e-22	-3.35199e-10	-1.15601	0.000189937	-3.35199e-10	-1.12257
95508666	chr13:95508666:G:A	8.70996e-23	-0.658365	-1.39742	5.76939e-05	-0.916648	-1.39746
95508735	chr13:95508735:A:G	2.16563e-23	-2.07095	-1.3766	1.80681e-05	-2.08537	-1.38975
95508769	chr13:95508769:G:C	2.36373e-22	-3.35199e-10	-1.05743	0.000185367	-3.35199e-10	-1.14693
95508883	chr13:95508883:G:T	3.56376e-23	-1.96709	-0.982351	2.53311e-05	-2.02617	-1.11106
95509049	chr13:95509049:C:T	1.69532e-22	-3.35199e-10	-1.3898	0.000145469	-3.35199e-10	-1.3893
95509417	chr13:95509417:C:T	1.85222e-22	-3.35199e-10	-1.30129	0.00015374	-3.35199e-10	-1.334
95509483	chr13:95509483:A:T	5.93163e-23	-1.34402	-1.09594	5.07873e-05	-1.27959	-1.16203
95509633	chr13:95509633:A:G	1.89498e-22	-3.35199e-10	-1.27846	0.000158493	-3.35199e-10	-1.30355
95509750	chr13:95509750:G:A	5.09697e-22	-0.289024	-3.84511e-10	0.000337199	-0.548591	-3.84511e-10
95510057	chr13:95510057:C:CA	1.80054e-22	-3.35199e-10	-1.32958	0.000150459	-3.35199e-10	-1.35557
95510205	chr13:95510205:T:C	2.61265e-23	-2.08946	-1.17044	2.35555e-05	-1.99545	-1.21445
95510448	chr13:95510448:T:C	2.70171e-23	-2.06881	-1.15756	2.50734e-05	-1.94297	-1.20448
95510470	chr13:95510470:G:A	2.73816e-23	-2.07652	-1.13645	2.52114e-05	-1.96032	-1.18164
95510563	chr13:95510563:T:C	4.79935e-23	-1.29138	-1.3604	4.31068e-05	-1.2253	-1.38029
95510872	chr13:95510872:C:T	1.91018e-22	-3.35199e-10	-1.27047	0.000172524	-3.35199e-10	-1.21873
95510988	chr13:95510988:A:C	4.61771e-23	-1.32857	-1.36179	4.14095e-05	-1.26454	-1.38121
95511049	chr13:95511049:G:C	4.15038e-22	-3.35199e-10	-0.494471	0.000333463	-3.35199e-10	-0.559733
95511096	chr13:95511096:T:G	3.37293e-23	-1.85813	-1.14635	2.32093e-05	-2.01234	-1.21237
95511134	chr13:95511134:A:G	2.67869e-23	-2.08071	-1.15422	2.4514e-05	-1.96982	-1.2002
95511824	chr13:95511824:T:C	1.76582e-22	-3.35199e-10	-1.34905	0.000149069	-3.35199e-10	-1.36485
95512223	chr13:95512223:T:A	2.39652e-22	-3.35199e-10	-1.04365	0.000217164	-3.35199e-10	-0.988611
95512317	chr13:95512317:TA:T	1.89406e-22	-3.35199e-10	-1.27895	0.000156537	-3.35199e-10	-1.31597
95512842	chr13:95512842:C:T	3.45031e-22	-3.35199e-10	-0.679208	0.000314678	-3.35199e-10	-0.617715
95513132	chr13:95513132:T:C	1.94036e-22	-3.35199e-10	-1.2548	0.000174549	-3.35199e-10	-1.20706
95513577	chr13:95513577:CA:C	1.91044e-22	-3.35199e-10	-1.27034	0.000171839	-3.35199e-10	-1.22271
95513583	chr13:95513583:C:T	1.90757e-22	-3.35199e-10	-1.27184	0.000171541	-3.35199e-10	-1.22444
95513768	chr13:95513768:C:T	7.51488e-23	-1.01092	-1.19245	6.95655e-05	-0.956446	-1.17055
95513831	chr13:95513831:A:C	7.23883e-23	-1.0626	-1.1782	6.61632e-05	-1.01435	-1.16279
95514790	chr13:95514790:G:A	1.7139e-22	-3.35199e-10	-1.3789	0.000149273	-3.35199e-10	-1.36349
95514986	chr13:95514986:G:C	1.68347e-22	-3.35199e-10	-1.39681	0.000144291	-3.35199e-10	-1.39743
95515250	chr13:95515250:A:G	1.76043e-22	-3.35199e-10	-1.35212	0.000146797	-3.35199e-10	-1.38021
95515765	chr13:95515765:C:A	4.00543e-23	-1.89487	-0.937736	2.6772e-05	-2.02684	-1.05507
95515849	chr13:95515849:A:G	6.67507e-23	-0.950346	-1.37153	6.07758e-05	-0.878557	-1.38351
95515860	chr13:95515860:G:A	1.97508e-22	-1.23706	-3.84511e-10	0.000149825	-1.3598	-3.84511e-10
95515935	chr13:95515935:G:A	2.30935e-22	-3.35199e-10	-1.08071	0.000195569	-3.35199e-10	-1.09335
95515949	chr13:95515949:C:T	1.449e-22	-1.5468	-3.84511e-10	0.000152362	-1.34301	-3.84511e-10
95515991	chr13:95515991:T:A	6.23384e-23	-1.01703	-1.37324	5.66979e-05	-0.947109	-1.38442
95516000	chr13:95516000:A:G	6.13942e-23	-1.0337	-1.37182	5.5763e-05	-0.964843	-1.38331
95516238	chr13:95516238:G:A	9.70882e-23	-0.683291	-1.26393	3.90747e-05	-1.4318	-1.27199
95516359	chr13:95516359:C:G	1.83317e-22	-3.35199e-10	-1.31162	0.000154032	-3.35199e-10	-1.3321
95516394	chr13:95516394:G:A	6.68341e-23	-0.951618	-1.36901	6.08132e-05	-0.880137	-1.38132
95516540	chr13:95516540:G:GATA	1.04484e-22	-0.677853	-1.19595	9.94581e-05	-0.587252	-1.18228
95516563	chr13:95516563:C:T	1.84127e-22	-3.35199e-10	-1.30722	0.000154638	-3.35199e-10	-1.32818
95516623	chr13:95516623:A:C	1.04664e-22	-0.677274	-1.19481	9.95006e-05	-0.588006	-1.18109
95516795	chr13:95516795:T:C	1.1045e-22	-0.612672	-1.20561	0.00010556	-0.5197	-1.19028
95516894	chr13:95516894:G:T	1.82753e-22	-3.35199e-10	-1.3147	0.000152088	-3.35199e-10	-1.34481
95517100	chr13:95517100:C:T	1.11443e-22	-0.949849	-0.859481	0.000101128	-0.848206	-0.904671
95517124	chr13:95517124:T:C	1.48783e-22	-1.05465	-0.465707	0.000131164	-0.955818	-0.537
95517184	chr13:95517184:T:C	3.42088e-22	-3.35199e-10	-0.687773	0.000262141	-3.35199e-10	-0.800383
95517213	chr13:95517213:C:T	1.6825e-22	-3.35199e-10	-1.39739	0.000145738	-3.35199e-10	-1.38746
95517370	chr13:95517370:A:C	2.6856e-23	-2.0656	-1.16676	2.49586e-05	-1.9412	-1.21085
95517398	chr13:95517398:G:T	1.84424e-22	-3.35199e-10	-1.30561	0.000154857	-3.35199e-10	-1.32676
95517408	chr13:95517408:G:A	1.08977e-22	-0.628793	-1.20291	0.000104061	-0.53667	-1.18761
95517462	chr13:95517462:C:T	1.73669e-22	-3.35199e-10	-1.36569	0.000146341	-3.35199e-10	-1.38333
95517707	chr13:95517707:G:A	1.85662e-22	-3.35199e-10	-1.29891	0.000155768	-3.35199e-10	-1.3209
95517790	chr13:95517790:C:T	1.7006e-22	-3.35199e-10	-1.38669	0.000145006	-3.35199e-10	-1.39249
95517791	chr13:95517791:A:G	1.03457e-22	-0.678959	-1.20472	9.93246e-05	-0.580896	-1.18997
95517803	chr13:95517803:G:A	1.05169e-22	-0.660737	-1.20653	0.000100352	-0.569255	-1.19133
95517888	chr13:95517888:C:T	7.93346e-23	-0.81324	-1.33593	3.29829e-05	-1.53115	-1.34212
95518241	chr13:95518241:T:C	1.03808e-22	-0.670362	-1.20994	9.89747e-05	-0.57902	-1.19538
95518341	chr13:95518341:C:T	1.09783e-22	-0.629466	-1.19487	0.000104894	-0.53718	-1.17913
95518533	chr13:95518533:A:G	1.87951e-22	-3.35199e-10	-1.28666	0.000157494	-3.35199e-10	-1.30988
95518720	chr13:95518720:C:T	1.14801e-22	-0.576395	-1.20325	0.000111009	-0.472223	-1.18743
95518745	chr13:95518745:T:C	1.19335e-22	-0.529883	-1.21102	0.000114191	-0.435329	-1.19606
95518818	chr13:95518818:G:A	1.07697e-22	-0.649443	-1.19407	0.000102849	-0.557775	-1.17823
95518909	chr13:95518909:A:G	1.7919e-22	-3.35199e-10	-1.3344	0.000151642	-3.35199e-10	-1.34774
95519102	chr13:95519102:T:C	1.09915e-22	-0.627904	-1.19523	0.000105024	-0.535569	-1.1795
95519156	chr13:95519156:G:A	1.07978e-22	-0.648204	-1.19271	0.000103164	-0.556154	-1.17679
95519276	chr13:95519276:G:C	5.96611e-23	-1.07041	-1.36375	5.54551e-05	-0.969258	-1.38443
95519348	chr13:95519348:C:A	6.09518e-23	-1.05487	-1.35789	5.65732e-05	-0.953034	-1.3807
95519365	chr13:95519365:C:T	5.99368e-23	-1.05754	-1.37201	5.5973e-05	-0.955137	-1.38926
95519495	chr13:95519495:G:A	1.77586e-22	-3.35199e-10	-1.34339	0.000148752	-3.35199e-10	-1.36698
95519570	chr13:95519570:A:C	6.24356e-23	-1.03082	-1.35789	5.80036e-05	-0.928063	-1.3807
95519685	chr13:95519685:G:A	2.95133e-23	-2.05289	-1.08511	2.75796e-05	-1.91672	-1.13547
95519736	chr13:95519736:T:C	2.76814e-23	-2.04753	-1.15455	2.61386e-05	-1.90618	-1.19967
95519816	chr13:95519816:C:A	3.21254e-22	-3.35199e-10	-0.750611	0.000249169	-3.35199e-10	-0.851132
95519911	chr13:95519911:C:T	6.09166e-23	-1.04545	-1.36789	5.67759e-05	-0.943135	-1.38702
95520021	chr13:95520021:TG:T	2.76333e-23	-2.04572	-1.1581	2.61527e-05	-1.90238	-1.20294
95520461	chr13:95520461:C:T	1.84378e-22	-3.35199e-10	-1.30585	0.000154825	-3.35199e-10	-1.32697
95520503	chr13:95520503:A:G	5.27914e-23	-1.17015	-1.38634	5.0911e-05	-1.07276	-1.36643
95520540	chr13:95520540:C:A	1.72806e-22	-3.35199e-10	-1.37067	0.000145297	-3.35199e-10	-1.39048
95520705	chr13:95520705:G:A	5.13118e-23	-1.2013	-1.38362	4.96941e-05	-1.10126	-1.36211
95521240	chr13:95521240:T:C	5.16311e-23	-1.1888	-1.38992	4.9635e-05	-1.09189	-1.37268
95521245	chr13:95521245:C:G	2.08634e-22	-3.35199e-10	-1.18226	0.000169441	-3.35199e-10	-1.23676
95521270	chr13:95521270:G:T	2.0377e-22	-3.35199e-10	-1.20585	0.000168918	-3.35199e-10	-1.23985
95521373	chr13:95521373:G:A	5.1385e-23	-1.19328	-1.39022	4.93368e-05	-1.09738	-1.37322
95521585	chr13:95521585:C:T	4.39803e-22	-0.436515	-3.84511e-10	0.000287033	-0.709667	-3.84511e-10
95522202	chr13:95522202:A:G	4.83962e-23	-1.25333	-1.39009	4.63735e-05	-1.15958	-1.37295
95522203	chr13:95522203:T:C	2.70367e-23	-2.04241	-1.18324	2.57261e-05	-1.8958	-1.22596
95522840	chr13:95522840:A:G	2.63159e-23	-2.05174	-1.20093	2.48714e-05	-1.91454	-1.241
95522980	chr13:95522980:T:C	1.71904e-22	-3.35199e-10	-1.3759	0.000145277	-3.35199e-10	-1.39062
95523091	chr13:95523091:C:T	4.92174e-23	-1.23693	-1.38966	4.71574e-05	-1.1436	-1.37217
95523178	chr13:95523178:T:A	2.70952e-23	-2.0484	-1.17509	2.56388e-05	-1.90642	-1.21873
95523342	chr13:95523342:G:A	5.3712e-23	-1.15073	-1.38847	5.18087e-05	-1.0516	-1.37011
95523510	chr13:95523510:G:A	5.19414e-23	-1.18514	-1.38758	5.0038e-05	-1.08791	-1.36857
95523592	chr13:95523592:TA:T	5.15687e-23	-1.18958	-1.39035	4.95592e-05	-1.09264	-1.37346
95523600	chr13:95523600:C:T	5.28323e-23	-1.16244	-1.39328	5.07193e-05	-1.06379	-1.37917
95523738	chr13:95523738:C:T	5.31852e-23	-1.16077	-1.38829	5.12678e-05	-1.06243	-1.36977
95523780	chr13:95523780:C:A	3.517e-23	-1.877	-1.08565	2.42457e-05	-2.01655	-1.16447
95523853	chr13:95523853:A:T	5.17499e-23	-1.18645	-1.38996	4.97648e-05	-1.0892	-1.37276
95523899	chr13:95523899:C:T	5.14881e-23	-1.18907	-1.39242	4.9411e-05	-1.0917	-1.37739
95524066	chr13:95524066:A:T	5.39777e-23	-1.14512	-1.38915	5.20442e-05	-1.04587	-1.3713
95524427	chr13:95524427:G:A	2.43444e-23	-2.0562	-1.27435	2.3401e-05	-1.91885	-1.29764
95524654	chr13:95524654:T:C	3.27762e-22	-3.35199e-10	-0.730554	0.000253794	-3.35199e-10	-0.832741
95524676	chr13:95524676:AGAT:A	2.38289e-22	-3.35199e-10	-1.04936	0.000199647	-3.35199e-10	-1.07272
95524760	chr13:95524760:T:C	1.86926e-22	-3.35199e-10	-1.29213	0.000156673	-3.35199e-10	-1.3151
95524863	chr13:95524863:T:A	3.10092e-22	-3.35199e-10	-0.785972	0.000248625	-3.35199e-10	-0.853319
95524929	chr13:95524929:G:A	5.17316e-23	-1.18285	-1.39393	4.95497e-05	-1.08559	-1.3807
95525087	chr13:95525087:G:A	4.95325e-23	-1.22901	-1.3912	4.78381e-05	-1.12634	-1.3751
95525192	chr13:95525192:A:G	5.08689e-23	-1.20212	-1.39147	4.8805e-05	-1.10588	-1.37555
95525433	chr13:95525433:G:A	1.9725e-22	-3.35199e-10	-1.23837	0.000173548	-3.35199e-10	-1.21281
95525632	chr13:95525632:C:T	3.34627e-23	-2.05697	-0.955446	3.10987e-05	-1.9113	-1.0208
95525649	chr13:95525649:G:A	1.86667e-22	-3.35199e-10	-1.29351	0.000156826	-3.35199e-10	-1.31413
95526158	chr13:95526158:G:T	5.01846e-23	-1.2223	-1.38484	4.42113e-05	-1.2137	-1.36658
95527146	chr13:95527146:G:A	1.16547e-21	-3.35199e-10	0.538042	0.00112358	-3.35199e-10	0.655013
95527600	chr13:95527600:A:G	1.80779e-22	-3.35199e-10	-1.32556	0.000159193	-3.35199e-10	-1.29915
95527642	chr13:95527642:A:G	5.1351e-23	-1.18802	-1.39614	4.87664e-05	-1.09695	-1.38528
95527945	chr13:95527945:C:T	1.93743e-22	-1.026	-0.230307	0.000160835	-1.10201	-0.186875
95528104	chr13:95528104:C:G	4.91808e-23	-1.23118	-1.39616	4.62677e-05	-1.13853	-1.39629
95528160	chr13:95528160:T:G	2.10755e-22	-3.35199e-10	-1.17215	0.000192434	-3.35199e-10	-1.10951
95528179	chr13:95528179:C:T	1.79572e-22	-3.35199e-10	-1.33227	0.000151302	-3.35199e-10	-1.34999
95528293	chr13:95528293:TC:T	2.81743e-23	-2.06988	-1.11455	2.59669e-05	-1.94908	-1.16336
95528466	chr13:95528466:C:T	2.80017e-23	-2.06934	-1.12123	2.58634e-05	-1.94666	-1.16978
95528542	chr13:95528542:G:C	1.72285e-22	-3.35199e-10	-1.37369	0.000149378	-3.35199e-10	-1.36279
95528816	chr13:95528816:G:A	5.05871e-23	-1.24557	-1.35357	3.70897e-05	-1.43642	-1.31951
95528823	chr13:95528823:A:C	3.65211e-23	-1.88121	-1.04374	2.50728e-05	-2.02038	-1.1271
95528975	chr13:95528975:A:G	2.42379e-22	-3.35199e-10	-1.03234	0.000198941	-3.35199e-10	-1.07626
95529343	chr13:95529343:G:T	2.15643e-22	-3.35199e-10	-1.14921	0.0001975	-3.35199e-10	-1.08353
95529364	chr13:95529364:T:G	3.4465e-22	-3.35199e-10	-0.680311	0.000264602	-3.35199e-10	-0.791037
95529808	chr13:95529808:G:T	2.20524e-22	-3.35199e-10	-1.12684	0.000199802	-3.35199e-10	-1.07194
95529871	chr13:95529871:C:G	2.81369e-23	-2.10282	-1.08294	2.32401e-05	-2.04121	-1.18218
95530015	chr13:95530015:G:A	2.25743e-22	-3.35199e-10	-1.10345	0.000185545	-3.35199e-10	-1.14596
95530140	chr13:95530140:T:C	6.46351e-23	-1.04007	-1.31401	5.8146e-05	-0.939447	-1.36686
95530506	chr13:95530506:C:T	3.17922e-23	-1.96	-1.10362	2.39261e-05	-2.06044	-1.13385
95530984	chr13:95530984:G:A	1.69415e-22	-3.35199e-10	-1.39049	0.000144821	-3.35199e-10	-1.39377
95531043	chr13:95531043:C:T	2.84839e-23	-2.05768	-1.11582	2.65995e-05	-1.92425	-1.16413
95531505	chr13:95531505:A:C	1.71692e-22	-3.35199e-10	-1.37714	0.000148809	-3.35199e-10	-1.3666
95531649	chr13:95531649:C:T	2.43985e-23	-2.05975	-1.26857	2.29379e-05	-1.92816	-1.30831
95531831	chr13:95531831:G:A	1.79888e-22	-3.35199e-10	-1.33051	0.00015159	-3.35199e-10	-1.34809
95532231	chr13:95532231:T:C	1.68576e-22	-3.35199e-10	-1.39546	0.000144387	-3.35199e-10	-1.39676
95532787	chr13:95532787:T:C	1.68257e-22	-3.35199e-10	-1.39735	0.000144839	-3.35199e-10	-1.39364
95533053	chr13:95533053:T:C	1.68746e-22	-3.35199e-10	-1.39445	0.000144342	-3.35199e-10	-1.39708
95533448	chr13:95533448:A:G	2.28198e-22	-3.35199e-10	-1.09263	0.000205986	-3.35199e-10	-1.04146
95533788	chr13:95533788:T:C	1.77597e-22	-3.35199e-10	-1.34333	0.000154888	-3.35199e-10	-1.32656
95534576	chr13:95534576:T:C	2.56695e-22	-3.35199e-10	-0.974951	0.00020556	-3.35199e-10	-1.04353
95534827	chr13:95534827:C:T	2.26718e-22	-0.296119	-0.803017	6.85938e-05	-1.2355	-0.905561
95535131	chr13:95535131:G:GC	2.12252e-22	-3.35199e-10	-1.16507	0.000170878	-3.35199e-10	-1.22832
95535144	chr13:95535144:T:A	2.34507e-23	-2.00797	-1.35997	2.04989e-05	-1.96443	-1.38447
95535150	chr13:95535150:G:A	2.97434e-23	-1.7878	-1.34243	2.65593e-05	-1.73779	-1.3521
95535186	chr13:95535186:G:A	3.01713e-21	-3.35199e-10	1.48922	0.0027909	-3.35199e-10	1.56486
95535663	chr13:95535663:A:AGGT	2.02754e-22	-3.35199e-10	-1.21085	0.000182706	-3.35199e-10	-1.16139
95535665	chr13:95535665:A:C	2.02787e-22	-3.35199e-10	-1.21068	0.000182738	-3.35199e-10	-1.16121
95535671	chr13:95535671:C:A	2.02754e-22	-3.35199e-10	-1.21085	0.000182706	-3.35199e-10	-1.16139
95536082	chr13:95536082:A:G	1.71953e-22	-3.35199e-10	-1.37562	0.000144854	-3.35199e-10	-1.39354
95536444	chr13:95536444:G:A	4.72718e-23	-1.3211	-1.34583	2.42725e-05	-1.8813	-1.29862
95536599	chr13:95536599:T:C	1.87933e-22	-3.35199e-10	-1.28676	0.000157965	-3.35199e-10	-1.30689
95536997	chr13:95536997:C:T	2.87214e-22	-3.35199e-10	-0.862615	0.000247219	-3.35199e-10	-0.858989
95537025	chr13:95537025:A:G	1.84303e-22	-3.35199e-10	-1.30626	0.000155224	-3.35199e-10	-1.32439
95537080	chr13:95537080:C:A	1.84099e-22	-3.35199e-10	-1.30737	0.000155054	-3.35199e-10	-1.32549
95537489	chr13:95537489:A:G	1.89389e-22	-3.35199e-10	-1.27904	0.000159284	-3.35199e-10	-1.29857
95537655	chr13:95537655:C:A	2.18372e-22	-3.35199e-10	-1.13664	0.000181612	-3.35199e-10	-1.16739
95537673	chr13:95537673:G:C	5.75234e-23	-1.12714	-1.34351	2.71286e-05	-1.77335	-1.29533
95537754	chr13:95537754:A:C	1.89095e-22	-3.35199e-10	-1.28059	0.000158953	-3.35199e-10	-1.30066
95537791	chr13:95537791:T:C	1.79249e-22	-3.35199e-10	-1.33407	0.000150157	-3.35199e-10	-1.35758
95537835	chr13:95537835:G:A	1.82665e-22	-3.35199e-10	-1.31519	0.000153653	-3.35199e-10	-1.33457
95537939	chr13:95537939:A:G	1.83764e-22	-3.35199e-10	-1.30919	0.000154362	-3.35199e-10	-1.32996
95537992	chr13:95537992:A:G	1.87963e-22	-3.35199e-10	-1.2866	0.000157535	-3.35199e-10	-1.30961
95538582	chr13:95538582:A:G	1.0677e-22	-1.11603	-0.736136	5.5165e-05	-1.76356	-0.59537
95538766	chr13:95538766:C:T	1.97946e-22	-3.35199e-10	-1.23485	0.000169732	-3.35199e-10	-1.23504
95538853	chr13:95538853:A:G	3.00306e-22	-3.35199e-10	-0.818039	0.000254672	-3.35199e-10	-0.829289
95539034	chr13:95539034:C:A	4.43694e-23	-1.34706	-1.38323	2.25202e-05	-1.89209	-1.36276
95539112	chr13:95539112:C:G	2.07119e-22	-3.35199e-10	-1.18955	0.000173736	-3.35199e-10	-1.21173
95539258	chr13:95539258:A:C	1.92235e-22	-3.35199e-10	-1.26412	0.000160892	-3.35199e-10	-1.28853
95539475	chr13:95539475:G:GTT	1.74956e-22	-3.35199e-10	-1.35831	0.000147901	-3.35199e-10	-1.37272
95540145	chr13:95540145:CA:C	4.25688e-23	-1.39622	-1.3755	7.36572e-05	-0.727058	-1.34279
95540220	chr13:95540220:G:A	2.21804e-22	-3.35199e-10	-1.12105	0.000202804	-3.35199e-10	-1.05703
95540402	chr13:95540402:G:A	1.05653e-22	-1.86269	-3.84511e-10	9.38706e-05	-1.82735	-3.84511e-10
95540476	chr13:95540476:A:G	2.61474e-22	-3.35199e-10	-0.956505	0.000205094	-3.35199e-10	-1.0458
95540557	chr13:95540557:T:C	1.80025e-22	-3.35199e-10	-1.32975	0.000149599	-3.35199e-10	-1.3613
95540594	chr13:95540594:A:G	1.00613e-22	-1.91156	-3.84511e-10	7.5108e-05	-2.05034	-3.84511e-10
95541021	chr13:95541021:C:T	6.19724e-22	-0.0935678	-3.84511e-10	0.000399599	-0.378804	-3.84511e-10
95541063	chr13:95541063:A:G	2.0867e-22	-3.35199e-10	-1.18209	0.000172803	-3.35199e-10	-1.21711
95541612	chr13:95541612:A:G	2.00637e-22	-3.35199e-10	-1.22134	0.000180746	-3.35199e-10	-1.17217
95541635	chr13:95541635:T:C	1.18618e-22	-0.748283	-0.998647	0.000138241	-0.472119	-0.968147
95542115	chr13:95542115:G:A	1.77468e-22	-3.35199e-10	-1.34405	0.000152318	-3.35199e-10	-1.34329
95542154	chr13:95542154:T:C	2.00733e-22	-3.35199e-10	-1.22086	0.000180848	-3.35199e-10	-1.17161
95542628	chr13:95542628:G:A	3.92516e-23	-2.04529	-0.80756	2.87422e-05	-2.06414	-0.94676
95542700	chr13:95542700:G:A	2.01299e-22	-3.35199e-10	-1.21805	0.000181595	-3.35199e-10	-1.16748
95543125	chr13:95543125:G:A	6.00767e-22	-3.35199e-10	-0.124633	0.000573891	-3.35199e-10	-0.0168244
95543241	chr13:95543241:AT:A	3.19904e-22	-0.331425	-0.423395	0.000189179	-0.605572	-0.521
95543921	chr13:95543921:A:G	2.83309e-23	-2.03622	-1.14267	2.18211e-05	-2.05772	-1.22866
95544127	chr13:95544127:T:C	1.92612e-22	-3.35199e-10	-1.26216	0.000163071	-3.35199e-10	-1.27508
95545039	chr13:95545039:A:C	1.69154e-22	-3.35199e-10	-1.39203	0.0001462	-3.35199e-10	-1.38429
95545310	chr13:95545310:A:G	8.59525e-23	-0.899207	-1.16984	0.000100554	-0.629125	-1.12945
95545558	chr13:95545558:T:A	2.41514e-21	-3.35199e-10	1.26667	0.00220776	-3.35199e-10	1.33047
95546322	chr13:95546322:C:T	2.36018e-23	-2.00836	-1.35316	1.89769e-05	-2.03487	-1.39118
95546908	chr13:95546908:G:A	2.48039e-22	-0.48085	-0.528407	0.000142801	-0.760386	-0.647424
95546926	chr13:95546926:C:G	1.25154e-21	-3.35199e-10	0.609287	0.00137742	-3.35199e-10	0.858701
95547090	chr13:95547090:T:C	6.66507e-23	-0.972271	-1.35111	2.97012e-05	-1.65052	-1.32756
95547155	chr13:95547155:G:A	4.92364e-23	-2.03576	-0.590447	3.63671e-05	-2.05869	-0.716911
95547206	chr13:95547206:C:T	2.01986e-22	-3.35199e-10	-1.21464	0.000164223	-3.35199e-10	-1.26804
95547435	chr13:95547435:T:C	8.4271e-23	-2.0888	-3.84511e-10	7.39859e-05	-2.06539	-3.84511e-10
95547615	chr13:95547615:T:G	2.64898e-22	-3.35199e-10	-0.943497	0.000215539	-3.35199e-10	-0.99612
95548069	chr13:95548069:G:A	1.74617e-22	-3.35199e-10	-1.36025	0.000147371	-3.35199e-10	-1.37631
95548298	chr13:95548298:G:A	5.198e-23	-2.04567	-0.526312	3.68788e-05	-2.06118	-0.700443
95548489	chr13:95548489:A:T	2.21673e-22	-3.35199e-10	-1.12164	0.00019548	-3.35199e-10	-1.09381
95548579	chr13:95548579:T:C	2.09959e-22	-0.348435	-0.827494	0.000121752	-0.634973	-0.932302
95549101	chr13:95549101:A:T	1.90642e-22	-3.35199e-10	-1.27244	0.000166946	-3.35199e-10	-1.25159
95549259	chr13:95549259:C:T	4.12509e-23	-2.02736	-0.775814	3.0053e-05	-2.04864	-0.917666
95549332	chr13:95549332:C:T	2.21907e-22	-3.35199e-10	-1.12058	0.000201761	-3.35199e-10	-1.06218
95549343	chr13:95549343:C:T	3.98619e-22	-3.35199e-10	-0.534835	0.000421491	-3.35199e-10	-0.325466
95549474	chr13:95549474:C:G	2.2422e-22	-3.35199e-10	-1.11021	0.000180864	-3.35199e-10	-1.17152
95549679	chr13:95549679:A:G	2.21673e-22	-3.35199e-10	-1.12164	0.00019548	-3.35199e-10	-1.09381
95549812	chr13:95549812:C:A	2.20962e-22	-3.35199e-10	-1.12485	0.000178533	-3.35199e-10	-1.18449
95549941	chr13:95549941:G:A	4.55066e-23	-2.03545	-0.669536	3.28614e-05	-2.05476	-0.822202
95550487	chr13:95550487:G:A	6.46265e-23	-1.24049	-1.11373	3.16283e-05	-1.77392	-1.14129
95550639	chr13:95550639:A:G	5.49279e-23	-1.13354	-1.38328	2.63239e-05	-1.70394	-1.39484
95550683	chr13:95550683:G:A	2.21745e-22	-3.35199e-10	-1.12131	0.000195548	-3.35199e-10	-1.09346
95550793	chr13:95550793:A:G	6.44287e-23	-0.974903	-1.38238	2.93516e-05	-1.60096	-1.38896
95550952	chr13:95550952:T:C	1.87693e-22	-3.35199e-10	-1.28804	0.000155434	-3.35199e-10	-1.32304
95551009	chr13:95551009:T:G	5.64839e-23	-1.11785	-1.37104	2.79238e-05	-1.68248	-1.35731
95551091	chr13:95551091:C:A	2.21898e-22	-3.35199e-10	-1.12062	0.000195686	-3.35199e-10	-1.09275
95551123	chr13:95551123:A:G	5.84993e-23	-1.08439	-1.36944	2.89122e-05	-1.65077	-1.35423
95551239	chr13:95551239:C:G	8.53135e-23	-2.07651	-3.84511e-10	7.69958e-05	-2.02551	-3.84511e-10
95551262	chr13:95551262:A:C	2.18311e-22	-3.35199e-10	-1.13692	0.000189731	-3.35199e-10	-1.12366
95551273	chr13:95551273:T:A	5.74252e-23	-1.11253	-1.35982	2.86222e-05	-1.6717	-1.34338
95551586	chr13:95551586:G:A	1.49788e-22	-1.29015	-0.22347	8.75963e-05	-1.78765	-0.108878
95552516	chr13:95552516:CG:C	6.19614e-22	-3.35199e-10	-0.0937452	0.000561676	-3.35199e-10	-0.0383387
95553481	chr13:95553481:G:T	2.11417e-22	-3.35199e-10	-1.16901	0.000180938	-3.35199e-10	-1.17111
95554208	chr13:95554208:A:G	2.24362e-23	-2.05103	-1.36113	1.88603e-05	-2.0765	-1.3557
95554215	chr13:95554215:T:C	1.68807e-22	-3.35199e-10	-1.39408	0.000144375	-3.35199e-10	-1.39685
95554387	chr13:95554387:T:C	2.71773e-23	-2.0986	-1.12186	2.57018e-05	-2.02223	-1.10047
95554634	chr13:95554634:A:C	1.13414e-21	-3.35199e-10	0.510792	0.00115766	-3.35199e-10	0.684888
95554718	chr13:95554718:G:T	2.26756e-23	-2.03602	-1.36553	1.84965e-05	-2.06532	-1.38637
95555100	chr13:95555100:G:C	1.64397e-21	-3.35199e-10	0.882026	0.00180033	-3.35199e-10	1.12646
95555263	chr13:95555263:A:G	5.27063e-23	-1.18253	-1.37558	2.64739e-05	-1.73289	-1.36021
95556321	chr13:95556321:C:G	1.33166e-21	-3.35199e-10	0.671337	0.001483	-3.35199e-10	0.932558
95556431	chr13:95556431:T:C	1.33234e-21	-3.35199e-10	0.671847	0.00148273	-3.35199e-10	0.932374
95556577	chr13:95556577:T:C	1.24852e-21	-3.35199e-10	0.606877	0.00138387	-3.35199e-10	0.863373
95557435	chr13:95557435:T:C	8.9504e-23	-1.54852	-0.480036	5.42506e-05	-1.90187	-0.473783
95558201	chr13:95558201:T:C	6.52135e-22	-3.35199e-10	-0.04259	0.000639335	-3.35199e-10	0.0911642
95558339	chr13:95558339:T:C	1.01274e-22	-1.63629	-0.268716	5.99047e-05	-1.95551	-0.320996
95558779	chr13:95558779:G:T	7.14994e-22	-3.35199e-10	0.0494329	0.000704246	-3.35199e-10	0.187863
95559076	chr13:95559076:G:GT	6.54023e-22	-3.35199e-10	-0.0396991	0.000640849	-3.35199e-10	0.09353
95559391	chr13:95559391:C:T	1.82398e-22	-3.35199e-10	-1.31665	0.000158756	-3.35199e-10	-1.30189
95559527	chr13:95559527:G:A	7.73077e-22	-3.35199e-10	0.127537	0.00076896	-3.35199e-10	0.275775
95559621	chr13:95559621:T:G	1.01835e-21	-3.35199e-10	0.403093	0.0010026	-3.35199e-10	0.541088
95560139	chr13:95560139:A:C	9.69325e-22	-3.35199e-10	0.353759	0.00095295	-3.35199e-10	0.490298
95560712	chr13:95560712:TTCA:T	1.82568e-22	-3.35199e-10	-1.31572	0.000158928	-3.35199e-10	-1.30081
95560720	chr13:95560720:T:C	9.01065e-23	-1.18792	-0.83393	4.69534e-05	-1.72249	-0.79762
95560777	chr13:95560777:A:G	9.89843e-22	-3.35199e-10	0.374705	0.000974465	-3.35199e-10	0.512624
95561161	chr13:95561161:T:C	9.44236e-22	-3.35199e-10	0.327535	0.000927251	-3.35199e-10	0.46296
95561352	chr13:95561352:T:A	9.78959e-22	-3.35199e-10	0.363648	0.000963854	-3.35199e-10	0.501676
95561460	chr13:95561460:C:T	8.70667e-22	-3.35199e-10	0.246418	0.000854377	-3.35199e-10	0.381108
95561761	chr13:95561761:G:A	1.90838e-22	-3.35199e-10	-1.27141	0.000166875	-3.35199e-10	-1.25202
95562160	chr13:95562160:G:T	2.11697e-22	-3.35199e-10	-1.16768	0.000186273	-3.35199e-10	-1.14205
95562401	chr13:95562401:T:C	1.92621e-22	-3.35199e-10	-1.26212	0.000168211	-3.35199e-10	-1.24404
95563035	chr13:95563035:A:G	5.7553e-23	-1.81571	-0.654427	3.7088e-05	-1.98082	-0.775149
95563236	chr13:95563236:T:G	1.6873e-22	-3.35199e-10	-1.39454	0.000145516	-3.35199e-10	-1.38898
95563728	chr13:95563728:G:T	5.8791e-23	-1.85822	-0.590631	3.82747e-05	-2.00568	-0.718794
95564280	chr13:95564280:A:G	4.78924e-22	-3.35199e-10	-0.351299	0.000455492	-3.35199e-10	-0.247886
95564615	chr13:95564615:G:A	1.92614e-22	-3.35199e-10	-1.26215	0.000168204	-3.35199e-10	-1.24409
95564649	chr13:95564649:A:G	2.78501e-23	-1.95312	-1.24289	2.15849e-05	-2.0754	-1.22187
95564882	chr13:95564882:T:C	2.84756e-23	-1.93833	-1.23546	2.18945e-05	-2.0691	-1.21393
95564974	chr13:95564974:C:T	1.01148e-22	-1.90626	-3.84511e-10	7.21401e-05	-2.09065	-3.84511e-10
95565252	chr13:95565252:C:T	3.70639e-22	-0.607612	-3.84511e-10	0.000247927	-0.85613	-3.84511e-10
95565284	chr13:95565284:A:G	3.89367e-22	-3.35199e-10	-0.558319	0.000409668	-3.35199e-10	-0.353917
95565419	chr13:95565419:A:G	1.73216e-22	-3.35199e-10	-1.3683	0.000148135	-3.35199e-10	-1.37114
95565430	chr13:95565430:C:T	5.36714e-22	-3.35199e-10	-0.237377	0.000515124	-3.35199e-10	-0.124857
95565454	chr13:95565454:T:C	5.26574e-22	-3.35199e-10	-0.256449	0.000503534	-3.35199e-10	-0.147613
95566146	chr13:95566146:T:A	1.79609e-22	-3.35199e-10	-1.33206	0.00014967	-3.35199e-10	-1.36083
95566359	chr13:95566359:A:G	1.92066e-22	-3.35199e-10	-1.265	0.000171026	-3.35199e-10	-1.22745
95566926	chr13:95566926:G:C	2.64245e-23	-1.94617	-1.30238	2.03095e-05	-2.07233	-1.28585
95567066	chr13:95567066:C:G	1.7046e-22	-3.35199e-10	-1.38434	0.000147163	-3.35199e-10	-1.37773
95568433	chr13:95568433:C:T	4.94667e-22	-0.749128	0.430171	0.000164296	-1.5409	0.2733
95568439	chr13:95568439:A:G	1.08276e-21	-3.35199e-10	0.464425	0.000981791	-3.35199e-10	0.520115
95568803	chr13:95568803:A:G	9.39594e-23	-1.97998	-3.84511e-10	8.61667e-05	-1.91298	-3.84511e-10
95568951	chr13:95568951:GA:G	1.83277e-22	-3.35199e-10	-1.31184	0.000159407	-3.35199e-10	-1.2978
95569157	chr13:95569157:A:G	1.87524e-22	-3.35199e-10	-1.28894	0.000163356	-3.35199e-10	-1.27333
95569213	chr13:95569213:A:AC	5.30565e-23	-1.85939	-0.69209	3.45904e-05	-2.00695	-0.818742
95569352	chr13:95569352:C:T	7.15246e-23	-1.47331	-0.77949	0.000121653	-0.855632	-0.712455
95569361	chr13:95569361:A:G	1.69302e-22	-1.46982	0.078658	9.7444e-05	-1.87485	0.0848606
95569490	chr13:95569490:A:G	3.66078e-22	-3.35199e-10	-0.619996	0.000318218	-3.35199e-10	-0.606529
95569657	chr13:95569657:C:T	1.01338e-22	-1.90438	-3.84511e-10	9.20006e-05	-1.84747	-3.84511e-10
95569720	chr13:95569720:C:T	5.81946e-23	-1.86527	-0.59378	3.7942e-05	-2.00933	-0.723878
95570277	chr13:95570277:T:C	2.17229e-23	-2.05344	-1.39103	1.76577e-05	-2.10246	-1.39563
95570351	chr13:95570351:G:T	8.8262e-23	-2.04253	-3.84511e-10	7.30302e-05	-2.07839	-3.84511e-10
95570864	chr13:95570864:A:G	4.86978e-23	-1.95475	-0.68246	3.31239e-05	-2.06736	-0.801647
95571079	chr13:95571079:A:G	2.91457e-23	-1.95569	-1.19485	2.26655e-05	-2.07676	-1.17166
95571860	chr13:95571860:T:C	1.7327e-22	-3.35199e-10	-1.36799	0.000146485	-3.35199e-10	-1.38234
95572879	chr13:95572879:C:T	1.26627e-22	-1.6816	-3.84511e-10	0.000116101	-1.6148	-3.84511e-10
95573086	chr13:95573086:C:T	1.04452e-22	-1.87411	-3.84511e-10	8.74536e-05	-1.89816	-3.84511e-10
95573297	chr13:95573297:T:A	4.90137e-23	-1.24986	-1.38088	2.78049e-05	-1.64788	-1.39618
95573560	chr13:95573560:CCAGA:C	5.6686e-23	-1.91165	-0.573659	3.76208e-05	-2.03795	-0.703758
95574046	chr13:95574046:A:G	2.36772e-22	-0.827514	-0.228229	9.30724e-05	-1.51341	-0.322472
95574344	chr13:95574344:A:G	1.95498e-22	-3.35199e-10	-1.24729	0.00017036	-3.35199e-10	-1.23135
95574422	chr13:95574422:C:A	2.4002e-22	-3.35199e-10	-1.04212	0.000218925	-3.35199e-10	-0.980534
95574433	chr13:95574433:G:C	8.0542e-22	-3.35199e-10	0.168522	0.000763587	-3.35199e-10	0.268763
95574905	chr13:95574905:G:C	2.05622e-22	-3.35199e-10	-1.1968	0.000180889	-3.35199e-10	-1.17138
95574998	chr13:95574998:CT:C	1.95408e-22	-3.35199e-10	-1.24775	0.000170279	-3.35199e-10	-1.23182
95575547	chr13:95575547:T:C	2.15801e-22	-3.35199e-10	-1.14848	0.000208726	-3.35199e-10	-1.02824
95575973	chr13:95575973:G:A	1.93435e-22	-3.35199e-10	-1.2579	0.000162954	-3.35199e-10	-1.2758
95576127	chr13:95576127:C:T	1.75686e-22	-3.35199e-10	-1.35414	0.000147464	-3.35199e-10	-1.37568
95576206	chr13:95576206:T:C	3.12523e-22	-1.36223	0.58407	0.000173545	-1.8025	0.58967
95578443	chr13:95578443:A:G	2.00196e-22	-3.35199e-10	-1.22355	0.000174717	-3.35199e-10	-1.20609
95579225	chr13:95579225:C:T	2.59643e-23	-2.04385	-1.22226	2.8905e-05	-1.89429	-1.11096
95579307	chr13:95579307:A:C	3.8383e-22	-3.35199e-10	-0.572641	0.000378869	-3.35199e-10	-0.432073
95579340	chr13:95579340:A:G	2.0803e-22	-3.35199e-10	-1.18516	0.000176964	-3.35199e-10	-1.19332
95579578	chr13:95579578:TTG:T	1.8666e-22	-3.35199e-10	-1.29355	0.000168252	-3.35199e-10	-1.2438
95579611	chr13:95579611:T:C	1.93359e-22	-3.35199e-10	-1.25829	0.000162887	-3.35199e-10	-1.2762
95579906	chr13:95579906:G:C	1.8236e-22	-3.35199e-10	-1.31686	0.000162818	-3.35199e-10	-1.27663
95580133	chr13:95580133:G:A	2.32401e-22	-1.07438	-3.84511e-10	0.000209998	-1.02216	-3.84511e-10
95580247	chr13:95580247:A:G	3.61588e-22	-1.81931	1.18698	0.000242585	-1.8796	1.00169
95580495	chr13:95580495:A:C	1.99551e-22	-3.35199e-10	-1.22677	0.000174029	-3.35199e-10	-1.21004
95580509	chr13:95580509:G:A	2.36519e-22	-3.35199e-10	-1.05681	0.000198094	-3.35199e-10	-1.08052
95580628	chr13:95580628:T:C	1.75498e-22	-3.35199e-10	-1.35522	0.000148341	-3.35199e-10	-1.36975
95581103	chr13:95581103:G:C	1.81176e-22	-3.35199e-10	-1.32337	0.000161485	-3.35199e-10	-1.28485
95582330	chr13:95582330:G:C	8.36391e-23	-2.09633	-3.84511e-10	7.34371e-05	-2.07283	-3.84511e-10
95582499	chr13:95582499:C:T	1.20373e-22	-1.96358	0.231333	8.51906e-05	-2.00373	0.0793599
95583901	chr13:95583901:T:C	1.74992e-22	-3.35199e-10	-1.3581	0.000152859	-3.35199e-10	-1.33975
95583958	chr13:95583958:T:TA	1.70931e-22	-3.35199e-10	-1.38158	0.000144992	-3.35199e-10	-1.39259
95584122	chr13:95584122:G:A	1.00782e-22	-1.74456	-0.165317	7.45064e-05	-1.80644	-0.251938
95584159	chr13:95584159:C:T	1.01896e-22	-1.89889	-3.84511e-10	9.46953e-05	-1.8186	-3.84511e-10
95584178	chr13:95584178:T:G	2.21319e-22	-3.35199e-10	-1.12323	0.000187664	-3.35199e-10	-1.13461
95584362	chr13:95584362:G:A	3.56933e-22	-1.28025	0.634958	0.000189368	-1.74754	0.621966
95586389	chr13:95586389:G:A	8.39902e-23	-2.09214	-3.84511e-10	7.51424e-05	-2.04988	-3.84511e-10
95586934	chr13:95586934:C:T	9.07315e-23	-2.01494	-3.84511e-10	7.51048e-05	-2.05038	-3.84511e-10
95587481	chr13:95587481:G:A	2.0029e-22	-3.35199e-10	-1.22308	0.000168885	-3.35199e-10	-1.24005
95587551	chr13:95587551:G:A	2.57302e-22	-1.26773	0.295138	0.000138255	-1.74002	0.299855
95588608	chr13:95588608:A:C	7.87059e-22	0.145462	-3.84511e-10	0.000280414	-0.732998	-3.84511e-10
95589242	chr13:95589242:A:G	2.02716e-22	-3.35199e-10	-1.21104	0.000176995	-3.35199e-10	-1.19314
95589311	chr13:95589311:C:T	3.9494e-22	-3.35199e-10	-0.544108	0.000344295	-3.35199e-10	-0.527765
95589536	chr13:95589536:G:A	1.75634e-22	-3.35199e-10	-1.35444	0.00015515	-3.35199e-10	-1.32487
95589581	chr13:95589581:G:T	1.78968e-22	-1.97286	0.637221	0.000122719	-2.01233	0.452962
95590030	chr13:95590030:A:G	2.03797e-22	-3.35199e-10	-1.20572	0.000177912	-3.35199e-10	-1.18797
95590070	chr13:95590070:GGTT:G	1.84154e-22	-3.35199e-10	-1.30707	0.000152488	-3.35199e-10	-1.34218
95590625	chr13:95590625:C:T	1.77378e-22	-3.35199e-10	-1.34456	0.000149203	-3.35199e-10	-1.36396
95591335	chr13:95591335:C:T	3.06757e-23	-1.70888	-1.39049	1.96233e-05	-2.01509	-1.37746
95594626	chr13:95594626:C:A	1.69214e-22	-3.35199e-10	-1.39168	0.000144937	-3.35199e-10	-1.39296
95595573	chr13:95595573:C:A	5.04294e-23	-1.92889	-0.673375	3.40824e-05	-2.04687	-0.793614
95595822	chr13:95595822:C:A	2.01197e-22	-3.35199e-10	-1.21856	0.000175506	-3.35199e-10	-1.20159
95596297	chr13:95596297:A:G	2.01322e-22	-3.35199e-10	-1.21794	0.000175625	-3.35199e-10	-1.20091
95596365	chr13:95596365:A:C	1.76846e-22	-3.35199e-10	-1.34756	0.000148499	-3.35199e-10	-1.36869
95597299	chr13:95597299:A:AG	2.44065e-22	-0.509428	-0.515978	8.77662e-05	-1.30267	-0.591915
95597313	chr13:95597313:C:T	1.79471e-22	-3.35199e-10	-1.33283	0.00015966	-3.35199e-10	-1.29622
95597641	chr13:95597641:C:T	1.9896e-22	-3.35199e-10	-1.22974	0.000165175	-3.35199e-10	-1.26226
95597690	chr13:95597690:T:C	9.23037e-23	-1.99776	-3.84511e-10	8.95728e-05	-1.87421	-3.84511e-10
95598174	chr13:95598174:T:C	2.00177e-22	-3.35199e-10	-1.22364	0.000174583	-3.35199e-10	-1.20686
95600394	chr13:95600394:A:G	1.68562e-22	-3.35199e-10	-1.39554	0.000144361	-3.35199e-10	-1.39695
95600501	chr13:95600501:GT:G	1.75012e-22	-3.35199e-10	-1.35799	0.000154461	-3.35199e-10	-1.32932
95600884	chr13:95600884:T:G	1.70399e-22	-3.35199e-10	-1.3847	0.000144729	-3.35199e-10	-1.3944
95600975	chr13:95600975:A:G	2.71014e-22	-3.35199e-10	-0.920671	0.000209775	-3.35199e-10	-1.02323
95601060	chr13:95601060:G:A	1.76432e-22	-3.35199e-10	-1.34991	0.000148553	-3.35199e-10	-1.36832
95601061	chr13:95601061:A:T	2.85707e-22	-1.09436	0.226487	0.000143649	-1.6251	0.22321
95601425	chr13:95601425:C:G	5.63686e-23	-1.9925	-0.498431	3.88518e-05	-2.07982	-0.629694
95601688	chr13:95601688:C:T	1.68751e-22	-3.35199e-10	-1.39442	0.000146827	-3.35199e-10	-1.38001
95602152	chr13:95602152:C:T	3.08365e-23	-2.10277	-0.991372	3.25557e-05	-2.05276	-0.833552
95602373	chr13:95602373:G:A	1.74282e-22	-3.35199e-10	-1.36217	0.000153456	-3.35199e-10	-1.33585
95602740	chr13:95602740:C:T	1.75339e-22	-3.35199e-10	-1.35612	0.000154801	-3.35199e-10	-1.32712
95602985	chr13:95602985:G:T	1.74567e-22	-3.35199e-10	-1.36053	0.000153897	-3.35199e-10	-1.33298
95603452	chr13:95603452:T:C	2.25908e-23	-2.03388	-1.37142	1.85076e-05	-2.10357	-1.34751
95604565	chr13:95604565:G:A	1.68237e-22	-3.35199e-10	-1.39747	0.000145296	-3.35199e-10	-1.39049
95604813	chr13:95604813:C:T	3.36596e-22	-0.703959	-3.84511e-10	0.000276023	-0.748779	-3.84511e-10
95605014	chr13:95605014:A:G	3.12766e-22	-3.35199e-10	-0.777385	0.000298117	-3.35199e-10	-0.671778
95605324	chr13:95605324:T:C	2.01502e-22	-3.35199e-10	-1.21704	0.00017588	-3.35199e-10	-1.19946
95606132	chr13:95606132:C:T	6.80227e-23	-0.906949	-1.39605	2.98801e-05	-1.59301	-1.37906
95606156	chr13:95606156:A:G	1.69991e-22	-1.18676	-0.200336	8.8624e-05	-1.68824	-0.196625
95606210	chr13:95606210:T:C	1.77197e-22	-3.35199e-10	-1.34558	0.000148842	-3.35199e-10	-1.36638
95606309	chr13:95606309:A:C	1.01086e-21	-3.35199e-10	0.395711	0.000914359	-3.35199e-10	0.448959
95606372	chr13:95606372:ATACCCAT:A	2.32024e-23	-2.04826	-1.33033	1.87278e-05	-2.10255	-1.33671
95607042	chr13:95607042:TTTTTA:T	1.51798e-22	-1.29243	-0.207866	8.27129e-05	-1.75528	-0.198606
95607083	chr13:95607083:G:A	4.29328e-22	-3.35199e-10	-0.460621	0.000334111	-3.35199e-10	-0.557792
95607106	chr13:95607106:G:A	1.44025e-21	0.749734	-3.84511e-10	0.0198432	3.52635	-3.84511e-10
95607428	chr13:95607428:TA:T	2.17864e-23	-2.05136	-1.3902	1.76514e-05	-2.10137	-1.39708
95607761	chr13:95607761:T:G	8.50858e-23	-2.07918	-3.84511e-10	7.53387e-05	-2.04727	-3.84511e-10
95607987	chr13:95607987:T:C	1.75339e-22	-3.35199e-10	-1.35612	0.000154801	-3.35199e-10	-1.32712
95608167	chr13:95608167:A:T	1.70633e-22	-3.35199e-10	-1.38333	0.000144912	-3.35199e-10	-1.39314
95608224	chr13:95608224:C:T	2.06067e-22	-3.35199e-10	-1.19464	0.000174952	-3.35199e-10	-1.20475
95608352	chr13:95608352:A:G	5.85807e-23	-1.97312	-0.479316	3.99233e-05	-2.07084	-0.611465
95608359	chr13:95608359:G:T	1.69331e-22	-3.35199e-10	-1.39099	0.000144285	-3.35199e-10	-1.39747
95608441	chr13:95608441:A:C	1.77333e-22	-3.35199e-10	-1.34481	0.000156825	-3.35199e-10	-1.31413
95608509	chr13:95608509:T:C	1.38613e-22	-1.37615	-0.215005	7.76302e-05	-1.809	-0.208304
95609628	chr13:95609628:T:C	1.7065e-22	-3.35199e-10	-1.38323	0.000144914	-3.35199e-10	-1.39312
95609860	chr13:95609860:A:T	1.08721e-22	-1.83406	-3.84511e-10	8.77851e-05	-1.89437	-3.84511e-10
95610268	chr13:95610268:C:T	1.68661e-22	-3.35199e-10	-1.39495	0.000145222	-3.35199e-10	-1.391
95610543	chr13:95610543:G:A	1.91671e-22	-0.721817	-0.545243	7.35312e-05	-1.45158	-0.619971
95610662	chr13:95610662:A:G	3.39261e-23	-1.6306	-1.36806	2.43351e-05	-1.79252	-1.38482
95611202	chr13:95611202:A:T	2.40191e-22	-1.23242	0.191016	0.000127595	-1.71528	0.194875
95611556	chr13:95611556:T:A	1.72663e-22	-3.35199e-10	-1.3715	0.000147677	-3.35199e-10	-1.37424
95612986	chr13:95612986:G:A	1.71611e-22	-3.35199e-10	-1.37761	0.000150095	-3.35199e-10	-1.35799
95613249	chr13:95613249:G:A	1.80373e-22	-3.35199e-10	-1.32781	0.000150675	-3.35199e-10	-1.35414
95613263	chr13:95613263:A:C	1.72306e-22	-3.35199e-10	-1.37357	0.000151198	-3.35199e-10	-1.35068
95613760	chr13:95613760:C:T	2.85392e-22	-3.35199e-10	-0.868978	0.000228388	-3.35199e-10	-0.938221
95614697	chr13:95614697:C:T	1.71553e-22	-3.35199e-10	-1.37795	0.000150146	-3.35199e-10	-1.35766
95615339	chr13:95615339:C:T	1.72857e-22	-3.35199e-10	-1.37038	0.000146014	-3.35199e-10	-1.38556
95615521	chr13:95615521:T:C	1.73446e-22	-3.35199e-10	-1.36697	0.000152474	-3.35199e-10	-1.34227
95615593	chr13:95615593:G:A	1.7092e-22	-3.35199e-10	-1.38165	0.000149384	-3.35199e-10	-1.36275
95615648	chr13:95615648:G:A	2.25625e-22	-3.35199e-10	-1.10397	0.000198031	-3.35199e-10	-1.08084
95615684	chr13:95615684:G:A	1.9034e-22	-3.35199e-10	-1.27403	0.000161129	-3.35199e-10	-1.28706
95616240	chr13:95616240:C:A	1.9034e-22	-3.35199e-10	-1.27403	0.000161129	-3.35199e-10	-1.28706
95616263	chr13:95616263:G:C	1.09529e-22	-0.704989	-1.12166	4.29595e-05	-1.44059	-1.16842
95616350	chr13:95616350:T:C	1.72067e-22	-3.35199e-10	-1.37496	0.000150912	-3.35199e-10	-1.35257
95616446	chr13:95616446:A:G	1.70694e-22	-3.35199e-10	-1.38297	0.000149096	-3.35199e-10	-1.36468
95616547	chr13:95616547:A:C	1.8111e-22	-3.35199e-10	-1.32374	0.000151174	-3.35199e-10	-1.35084
95616906	chr13:95616906:G:C	2.11646e-23	-2.07304	-1.39747	1.78878e-05	-2.09454	-1.39061
95616907	chr13:95616907:C:T	1.30715e-22	-1.3476	-0.302229	7.2663e-05	-1.78708	-0.296353
95617257	chr13:95617257:A:G	2.23914e-22	-3.35199e-10	-1.11158	0.000196526	-3.35199e-10	-1.08847
95617340	chr13:95617340:C:A	3.57995e-23	-1.99847	-0.946439	2.5871e-05	-2.08379	-1.03236
95617480	chr13:95617480:G:T	1.29844e-22	-1.65651	-3.84511e-10	0.00013021	-1.50012	-3.84511e-10
95617581	chr13:95617581:G:A	9.61905e-23	-1.95651	-3.84511e-10	8.85972e-05	-1.88516	-3.84511e-10
95617909	chr13:95617909:G:T	1.73159e-22	-3.35199e-10	-1.36863	0.000152413	-3.35199e-10	-1.34267
95617930	chr13:95617930:AT:A	2.42763e-23	-2.08135	-1.25199	2.57202e-05	-1.96893	-1.15306
95617948	chr13:95617948:A:T	1.00422e-22	-1.26674	-0.646722	5.50335e-05	-1.71611	-0.645214
95618667	chr13:95618667:G:A	4.00986e-23	-2.05932	-0.772183	4.50638e-05	-1.78689	-0.774294
95618752	chr13:95618752:G:A	3.84794e-22	-3.35199e-10	-0.570133	0.000329424	-3.35199e-10	-0.57192
95618808	chr13:95618808:T:A	8.61025e-23	-2.0673	-3.84511e-10	7.25607e-05	-2.08484	-3.84511e-10
95619075	chr13:95619075:CTG:C	5.38137e-23	-1.71797	-0.819341	3.37646e-05	-2.01952	-0.830334
95619311	chr13:95619311:C:G	2.37987e-22	-3.35199e-10	-1.05063	0.000212996	-3.35199e-10	-1.00799
95619610	chr13:95619610:A:G	4.52695e-23	-1.37663	-1.33357	4.22024e-05	-1.30323	-1.32356
95620084	chr13:95620084:C:T	9.26121e-22	-3.35199e-10	0.308163	0.000825676	-3.35199e-10	0.346939
95620269	chr13:95620269:G:C	7.33988e-22	-3.35199e-10	0.0756513	0.000772408	-3.35199e-10	0.280249
95620382	chr13:95620382:A:G	9.23107e-22	-3.35199e-10	0.304904	0.00097332	-3.35199e-10	0.511449
95620715	chr13:95620715:G:A	7.38722e-22	-3.35199e-10	0.0820809	0.000777584	-3.35199e-10	0.286927
95621073	chr13:95621073:C:T	6.27056e-23	-1.09537	-1.28902	2.98396e-05	-1.73383	-1.2396
95621074	chr13:95621074:A:G	1.68237e-22	-3.35199e-10	-1.39747	0.000144329	-3.35199e-10	-1.39717
95621143	chr13:95621143:CT:C	1.61819e-22	-0.966829	-0.469537	8.10528e-05	-1.50514	-0.469026
95621252	chr13:95621252:A:T	6.69636e-22	-3.35199e-10	-0.016107	0.000602635	-3.35199e-10	0.0320481
95621655	chr13:95621655:A:G	7.0435e-22	-3.35199e-10	0.0344341	0.000739906	-3.35199e-10	0.237259
95621892	chr13:95621892:G:A	1.92034e-22	-3.35199e-10	-1.26517	0.000172345	-3.35199e-10	-1.21976
95621906	chr13:95621906:A:G	7.38081e-22	-3.35199e-10	0.0812123	0.000776795	-3.35199e-10	0.285912
95621924	chr13:95621924:A:G	6.99764e-22	-3.35199e-10	0.0279021	0.000733852	-3.35199e-10	0.229044
95622612	chr13:95622612:C:T	6.32121e-22	-3.35199e-10	-0.0737605	0.000655416	-3.35199e-10	0.116007
95622883	chr13:95622883:C:G	7.35953e-22	-3.35199e-10	0.0783251	0.000774561	-3.35199e-10	0.283032
95623297	chr13:95623297:C:T	3.05188e-23	-2.03161	-1.07289	2.339e-05	-2.10306	-1.11389
95623346	chr13:95623346:G:C	7.36541e-22	-3.35199e-10	0.0791231	0.000775149	-3.35199e-10	0.283791
95623530	chr13:95623530:G:A	1.68638e-22	-3.35199e-10	-1.39509	0.000145825	-3.35199e-10	-1.38685
95623735	chr13:95623735:G:A	7.38173e-22	-3.35199e-10	0.0813365	0.000776934	-3.35199e-10	0.286091
95623846	chr13:95623846:C:T	8.43407e-22	-3.35199e-10	0.214608	0.000895594	-3.35199e-10	0.428223
95623847	chr13:95623847:G:A	2.51713e-23	-2.05193	-1.24521	1.95714e-05	-2.10362	-1.29157
95624664	chr13:95624664:G:A	1.91396e-22	-3.35199e-10	-1.2685	0.000172378	-3.35199e-10	-1.21957
95625384	chr13:95625384:C:A	3.08272e-22	-3.35199e-10	-0.79186	0.00024622	-3.35199e-10	-0.863041
95625672	chr13:95625672:G:A	2.36378e-23	-2.05336	-1.30663	1.86893e-05	-2.10312	-1.3382
95625728	chr13:95625728:C:T	2.9599e-23	-1.80003	-1.33507	3.9052e-05	-1.35227	-1.3521
95626015	chr13:95626015:C:A	1.68562e-22	-3.35199e-10	-1.39554	0.000146028	-3.35199e-10	-1.38547
95626517	chr13:95626517:T:G	7.62762e-22	-3.35199e-10	0.114105	0.000804591	-3.35199e-10	0.32107
95627379	chr13:95627379:T:TA	7.36541e-22	-3.35199e-10	0.0791231	0.000775149	-3.35199e-10	0.283791
95627873	chr13:95627873:GA:G	1.85551e-22	-3.35199e-10	-1.29951	0.000159638	-3.35199e-10	-1.29635
95628111	chr13:95628111:C:T	1.79431e-22	-3.35199e-10	-1.33305	0.000154283	-3.35199e-10	-1.33048
95628596	chr13:95628596:A:G	7.33884e-22	-3.35199e-10	0.0755097	0.000772145	-3.35199e-10	0.279908
95629010	chr13:95629010:T:C	7.06497e-22	-3.35199e-10	0.0374778	0.000741442	-3.35199e-10	0.239333
95629080	chr13:95629080:A:G	1.78761e-22	-3.35199e-10	-1.33679	0.000153814	-3.35199e-10	-1.33352
95629317	chr13:95629317:A:G	3.19307e-22	-3.35199e-10	-0.75669	0.000244678	-3.35199e-10	-0.869321
95629442	chr13:95629442:G:A	2.47852e-23	-2.06105	-1.25154	1.99496e-05	-2.07061	-1.30544
95629611	chr13:95629611:C:T	1.52697e-22	-1.49439	-3.84511e-10	0.000135385	-1.46115	-3.84511e-10
95630423	chr13:95630423:A:G	8.52509e-23	-2.07724	-3.84511e-10	7.72895e-05	-2.02171	-3.84511e-10
95631140	chr13:95631140:G:A	7.11733e-22	-3.35199e-10	0.0448609	0.000746714	-3.35199e-10	0.246418
95631344	chr13:95631344:G:A	9.91647e-22	-3.35199e-10	0.376525	0.00104777	-3.35199e-10	0.585156
95631806	chr13:95631806:A:G	7.90227e-22	-3.35199e-10	0.149479	0.00083557	-3.35199e-10	0.35885
95631964	chr13:95631964:C:T	8.46513e-23	-2.0843	-3.84511e-10	7.72525e-05	-2.02218	-3.84511e-10
95632687	chr13:95632687:C:T	2.56504e-22	-3.35199e-10	-0.975698	0.000226024	-3.35199e-10	-0.948622
95632922	chr13:95632922:T:C	7.37898e-22	-3.35199e-10	0.0809648	0.000776621	-3.35199e-10	0.285688
95633359	chr13:95633359:C:T	2.39857e-22	-3.35199e-10	-1.0428	0.000214771	-3.35199e-10	-0.99969
95633475	chr13:95633475:A:G	3.47823e-23	-2.08089	-0.892846	2.64408e-05	-2.09303	-1.00133
95633537	chr13:95633537:G:A	9.10977e-22	-3.35199e-10	0.291677	0.000959891	-3.35199e-10	0.497555
95633597	chr13:95633597:T:C	7.34719e-22	-3.35199e-10	0.0766464	0.000773141	-3.35199e-10	0.281198
95633605	chr13:95633605:G:A	3.09882e-22	-3.35199e-10	-0.786648	0.000248878	-3.35199e-10	-0.852302
95633789	chr13:95633789:A:G	2.84933e-22	-3.35199e-10	-0.870589	0.000267112	-3.35199e-10	-0.781594
95634004	chr13:95634004:T:A	1.86501e-22	-0.899731	-0.394675	9.25763e-05	-1.44812	-0.393112
95634334	chr13:95634334:G:A	1.6828e-22	-3.35199e-10	-1.39721	0.000144469	-3.35199e-10	-1.3962
95634430	chr13:95634430:TTAGAATA:T	3.10672e-23	-2.06005	-1.02664	2.43556e-05	-2.10235	-1.07416
95634482	chr13:95634482:G:A	9.23823e-22	-3.35199e-10	0.305679	0.000974118	-3.35199e-10	0.512268
95634739	chr13:95634739:A:G	2.00312e-22	-3.35199e-10	-1.22297	0.000163641	-3.35199e-10	-1.27159
95635014	chr13:95635014:A:G	2.93534e-23	-1.77522	-1.36821	3.96063e-05	-1.30915	-1.38112
95635022	chr13:95635022:G:A	1.91326e-22	-3.35199e-10	-1.26886	0.000172241	-3.35199e-10	-1.22037
95635088	chr13:95635088:T:C	2.32444e-22	-3.35199e-10	-1.07419	0.000207389	-3.35199e-10	-1.03467
95635259	chr13:95635259:T:C	7.16883e-22	-3.35199e-10	0.0520711	0.000757364	-3.35199e-10	0.260579
95635460	chr13:95635460:G:C	2.00963e-22	-3.35199e-10	-1.21972	0.00016417	-3.35199e-10	-1.26836
95635461	chr13:95635461:T:C	4.26114e-22	-3.35199e-10	-0.468135	0.000346147	-3.35199e-10	-0.522401
95635614	chr13:95635614:GCT:G	7.78367e-22	-3.35199e-10	0.134356	0.000814614	-3.35199e-10	0.33345
95635944	chr13:95635944:G:A	3.54881e-22	-3.35199e-10	-0.651059	0.000324333	-3.35199e-10	-0.587495
95636076	chr13:95636076:G:A	1.72858e-22	-3.35199e-10	-1.37037	0.000146043	-3.35199e-10	-1.38536
95636436	chr13:95636436:G:A	9.76086e-23	-1.94188	-3.84511e-10	7.85511e-05	-2.00552	-3.84511e-10
95636678	chr13:95636678:T:C	1.81037e-22	-3.35199e-10	-1.32414	0.000152059	-3.35199e-10	-1.345
95636794	chr13:95636794:G:C	3.9705e-22	-3.35199e-10	-0.538778	0.000314343	-3.35199e-10	-0.618781
95637425	chr13:95637425:T:C	1.12088e-22	-0.769853	-1.0337	4.9061e-05	-1.41276	-1.06344
95637893	chr13:95637893:A:G	1.13789e-21	-3.35199e-10	0.514088	0.00121033	-3.35199e-10	0.729384
95638239	chr13:95638239:G:A	1.74061e-22	-3.35199e-10	-1.36344	0.000147195	-3.35199e-10	-1.3775
95638418	chr13:95638418:A:G	1.6825e-22	-3.35199e-10	-1.39739	0.0001443	-3.35199e-10	-1.39737
95638423	chr13:95638423:G:C	2.26273e-22	-3.35199e-10	-1.1011	0.00018698	-3.35199e-10	-1.13826
95638872	chr13:95638872:TAA:T	2.60848e-22	-3.35199e-10	-0.958904	0.000231766	-3.35199e-10	-0.923538
95640116	chr13:95640116:C:G	4.165e-22	-3.35199e-10	-0.490956	0.000324781	-3.35199e-10	-0.586113
95640341	chr13:95640341:A:T	1.38002e-22	-0.569168	-1.02641	5.8115e-05	-1.26952	-1.03732
95640362	chr13:95640362:C:T	1.51749e-22	-0.480756	-1.01985	6.2429e-05	-1.19946	-1.03578
95640730	chr13:95640730:A:C	4.05566e-23	-1.97035	-0.849792	4.11106e-05	-1.74852	-0.904479
95640857	chr13:95640857:A:T	1.85813e-22	-3.35199e-10	-1.2981	0.00015376	-3.35199e-10	-1.33387
95641269	chr13:95641269:A:C	2.41e-23	-2.10354	-1.2371	2.40331e-05	-2.00239	-1.18745
95641377	chr13:95641377:G:A	1.87754e-22	-0.563458	-0.724252	7.91817e-05	-1.27347	-0.724052
95642837	chr13:95642837:T:TA	3.37812e-23	-2.01932	-0.983613	2.4872e-05	-2.09149	-1.06403
95642957	chr13:95642957:A:T	5.44102e-23	-1.68182	-0.844473	4.35518e-05	-1.66397	-0.93134
95643032	chr13:95643032:A:G	2.66291e-22	-3.35199e-10	-0.938251	0.000215777	-3.35199e-10	-0.995017
95643067	chr13:95643067:A:G	4.54607e-23	-2.03019	-0.675805	3.2826e-05	-2.09541	-0.782632
95643134	chr13:95643134:A:G	1.69601e-22	-3.35199e-10	-1.38939	0.000144384	-3.35199e-10	-1.39679
95643377	chr13:95643377:T:A	4.74211e-23	-1.39251	-1.27126	3.99528e-05	-1.427	-1.25457
95643570	chr13:95643570:T:C	3.00823e-23	-1.99215	-1.12676	2.19748e-05	-2.07572	-1.20365
95643882	chr13:95643882:G:A	6.90501e-23	-1.52695	-0.761063	0.000111231	-1.04171	-0.615949
95644856	chr13:95644856:A:AT	1.69361e-22	-3.35199e-10	-1.39081	0.000147075	-3.35199e-10	-1.37832
95645085	chr13:95645085:G:A	6.35216e-23	-1.26236	-1.1091	2.93839e-05	-1.7795	-1.20932
95645281	chr13:95645281:A:ATT	1.04431e-22	-1.96034	0.0860279	6.5361e-05	-2.05915	-0.130188
95645331	chr13:95645331:TATATATATA:T	4.93467e-22	-3.35199e-10	-0.321385	0.00045454	-3.35199e-10	-0.249978
95645477	chr13:95645477:T:G	1.77529e-22	-3.35199e-10	-1.34371	0.000153154	-3.35199e-10	-1.33782
95645726	chr13:95645726:G:A	9.93236e-22	-3.35199e-10	0.378127	0.000822198	-3.35199e-10	0.342716
95645883	chr13:95645883:T:C	6.83954e-22	-3.35199e-10	0.00504962	0.000485035	-3.35199e-10	-0.185044
95645985	chr13:95645985:G:C	1.92443e-22	-0.317571	-0.945472	7.55491e-05	-1.08522	-0.959262
95646092	chr13:95646092:T:A	3.06312e-22	-3.35199e-10	-0.798238	0.000238417	-3.35199e-10	-0.895241
95646106	chr13:95646106:A:T	1.84486e-22	-1.30527	-3.84511e-10	0.000138073	-1.44148	-3.84511e-10
95646181	chr13:95646181:C:G	1.77217e-22	-3.35199e-10	-1.34546	0.000152898	-3.35199e-10	-1.33949
95646547	chr13:95646547:G:C	2.48429e-23	-2.04651	-1.26376	1.94598e-05	-2.09859	-1.30232
95646620	chr13:95646620:CAT:C	1.74587e-22	-3.35199e-10	-1.36042	0.000150671	-3.35199e-10	-1.35417
95646816	chr13:95646816:A:G	8.97044e-23	-2.02632	-3.84511e-10	7.99279e-05	-1.98814	-3.84511e-10
95647372	chr13:95647372:C:T	1.68245e-22	-3.35199e-10	-1.39742	0.000144391	-3.35199e-10	-1.39674
95647409	chr13:95647409:C:T	5.60818e-23	-2.03049	-0.465545	4.01831e-05	-2.0946	-0.58122
95647992	chr13:95647992:T:C	4.9779e-22	-3.35199e-10	-0.312663	0.000459356	-3.35199e-10	-0.239439
95648149	chr13:95648149:G:A	2.46757e-23	-2.03719	-1.27983	1.91562e-05	-2.10094	-1.3157
95648194	chr13:95648194:T:A	1.14809e-22	-2.02821	0.248632	7.59555e-05	-2.09237	0.0532538
95648240	chr13:95648240:A:G	3.34755e-23	-1.97509	-1.03693	3.30825e-05	-1.79276	-1.0775
95648533	chr13:95648533:G:C	5.03425e-23	-2.10362	-0.500373	3.78801e-05	-2.04604	-0.688802
95648724	chr13:95648724:T:C	5.67979e-22	-3.35199e-10	-0.180757	0.000524726	-3.35199e-10	-0.106387
95648771	chr13:95648771:A:G	1.77141e-22	-3.35199e-10	-1.3459	0.000152853	-3.35199e-10	-1.33979
95648941	chr13:95648941:T:C	1.02664e-22	-1.89138	-3.84511e-10	0.000140326	-1.42529	-3.84511e-10
95649606	chr13:95649606:T:C	1.73054e-22	-3.35199e-10	-1.36924	0.000149246	-3.35199e-10	-1.36367
95649682	chr13:95649682:A:G	4.50051e-23	-1.95078	-0.76528	3.23074e-05	-2.05132	-0.842651
95650001	chr13:95650001:G:A	2.3503e-23	-2.07233	-1.29338	2.67083e-05	-1.82218	-1.26211
95650572	chr13:95650572:T:C	2.47027e-22	-3.35199e-10	-1.01335	0.000203412	-3.35199e-10	-1.05403
95651092	chr13:95651092:A:G	4.54045e-22	-3.35199e-10	-0.404644	0.000416065	-3.35199e-10	-0.338423
95651127	chr13:95651127:A:G	4.9896e-23	-2.10244	-0.510459	3.85054e-05	-2.0243	-0.694161
95651220	chr13:95651220:A:T	1.33665e-22	-1.03453	-0.592972	6.25168e-05	-1.61092	-0.622914
95651370	chr13:95651370:C:T	9.56824e-23	-1.98614	0.0243369	6.15036e-05	-2.07432	-0.175852
95651712	chr13:95651712:A:T	3.23864e-23	-1.74841	-1.2967	2.26494e-05	-1.90314	-1.34599
95653058	chr13:95653058:G:A	1.70117e-22	-3.35199e-10	-1.38635	0.000146057	-3.35199e-10	-1.38527
95653374	chr13:95653374:T:C	1.70888e-22	-3.35199e-10	-1.38183	0.00014851	-3.35199e-10	-1.36861
95653906	chr13:95653906:C:G	6.92845e-23	-1.03966	-1.24496	6.49732e-05	-0.958857	-1.23643
95654148	chr13:95654148:C:T	2.14772e-23	-2.06081	-1.39504	2.61925e-05	-1.70976	-1.39403
95654576	chr13:95654576:A:G	4.70525e-23	-2.04707	-0.624511	3.47194e-05	-2.10138	-0.720589
95654673	chr13:95654673:A:T	2.85671e-23	-1.78412	-1.38647	2.054e-05	-1.97409	-1.3728
95654862	chr13:95654862:C:T	5.17801e-22	-3.35199e-10	-0.27325	0.000461798	-3.35199e-10	-0.234137
95655308	chr13:95655308:G:A	4.1114e-22	-3.35199e-10	-0.503907	0.000364274	-3.35199e-10	-0.471357
95655391	chr13:95655391:T:C	2.9794e-23	-1.73329	-1.39525	2.35153e-05	-1.82389	-1.38773
95655848	chr13:95655848:C:T	2.13968e-23	-2.09668	-1.36292	2.09466e-05	-1.96826	-1.35903
95656006	chr13:95656006:A:T	1.683e-22	-3.35199e-10	-1.3971	0.000144321	-3.35199e-10	-1.39722
95656442	chr13:95656442:C:T	1.77065e-22	-3.35199e-10	-1.34632	0.000148154	-3.35199e-10	-1.37101
95656463	chr13:95656463:G:A	2.42792e-22	-3.35199e-10	-1.03063	0.000201119	-3.35199e-10	-1.06537
95656700	chr13:95656700:CTT:C	2.29782e-22	-3.35199e-10	-1.08571	0.000192262	-3.35199e-10	-1.11041
95656990	chr13:95656990:G:A	1.68808e-22	-3.35199e-10	-1.39408	0.000144417	-3.35199e-10	-1.39656
95657476	chr13:95657476:C:A	4.75705e-23	-1.35336	-1.30727	7.46027e-05	-0.792226	-1.26486
95657760	chr13:95657760:C:T	2.17128e-23	-2.05239	-1.39255	1.79889e-05	-2.08353	-1.39598
95658012	chr13:95658012:C:T	3.57509e-22	-3.35199e-10	-0.643682	0.0003224	-3.35199e-10	-0.59347
95658044	chr13:95658044:G:A	1.6938e-22	-3.35199e-10	-1.39069	0.000144681	-3.35199e-10	-1.39473
95658092	chr13:95658092:G:T	1.69423e-22	-3.35199e-10	-1.39044	0.000144706	-3.35199e-10	-1.39456
95658852	chr13:95658852:G:A	1.71388e-22	-3.35199e-10	-1.37891	0.000146003	-3.35199e-10	-1.38564
95658914	chr13:95658914:C:T	8.34889e-23	-2.09813	-3.84511e-10	7.40492e-05	-2.06453	-3.84511e-10
95659323	chr13:95659323:T:C	2.20677e-23	-2.09023	-1.3385	2.2157e-05	-1.93622	-1.3349
95659431	chr13:95659431:T:C	1.73322e-22	-3.35199e-10	-1.36769	0.000148809	-3.35199e-10	-1.3666
95659476	chr13:95659476:A:G	1.71926e-22	-3.35199e-10	-1.37578	0.000146278	-3.35199e-10	-1.38375
95659486	chr13:95659486:C:G	1.76877e-22	-3.35199e-10	-1.34739	0.000155585	-3.35199e-10	-1.32207
95660175	chr13:95660175:T:C	2.05313e-22	-3.35199e-10	-1.19831	0.000177963	-3.35199e-10	-1.18769
95660316	chr13:95660316:G:T	1.72589e-22	-3.35199e-10	-1.37193	0.000148163	-3.35199e-10	-1.37095
95660359	chr13:95660359:T:C	1.68641e-22	-3.35199e-10	-1.39507	0.00014508	-3.35199e-10	-1.39198
95660375	chr13:95660375:G:A	3.34535e-23	-1.61907	-1.39362	5.38756e-05	-1.01193	-1.37066
95660400	chr13:95660400:G:A	1.92903e-22	-3.35199e-10	-1.26065	0.000157616	-3.35199e-10	-1.3091
95660872	chr13:95660872:T:G	2.47215e-22	-3.35199e-10	-1.01258	0.000208535	-3.35199e-10	-1.02916
95661127	chr13:95661127:A:G	1.20108e-22	-1.73445	-3.84511e-10	9.40522e-05	-1.82541	-3.84511e-10
95661132	chr13:95661132:T:A	3.85899e-22	-3.35199e-10	-0.567265	0.0003492	-3.35199e-10	-0.51362
95661491	chr13:95661491:A:T	1.69632e-22	-3.35199e-10	-1.38921	0.000144842	-3.35199e-10	-1.39362
95661702	chr13:95661702:A:G	2.18027e-22	-3.35199e-10	-1.13822	0.000180754	-3.35199e-10	-1.17213
95662156	chr13:95662156:C:T	4.13484e-22	-3.35199e-10	-0.498223	0.000372756	-3.35199e-10	-0.448342
95662370	chr13:95662370:C:T	5.14407e-23	-1.19407	-1.38834	3.50463e-05	-1.41512	-1.39748
95662933	chr13:95662933:C:A	5.23616e-22	-0.262083	-3.84511e-10	0.000301762	-0.659624	-3.84511e-10
95663235	chr13:95663235:A:G	2.35671e-23	-2.10015	-1.26284	1.98897e-05	-2.08463	-1.29443
95663760	chr13:95663760:C:A	9.01804e-23	-2.02103	-3.84511e-10	7.99386e-05	-1.98801	-3.84511e-10
95663794	chr13:95663794:T:G	2.18093e-22	-3.35199e-10	-1.13792	0.000189403	-3.35199e-10	-1.12539
95664303	chr13:95664303:C:T	1.71027e-22	-3.35199e-10	-1.38102	0.000145597	-3.35199e-10	-1.38842
95665251	chr13:95665251:C:T	3.197e-23	-1.66495	-1.3931	4.99093e-05	-1.08289	-1.37617
95665627	chr13:95665627:A:C	2.30862e-23	-2.02801	-1.3556	1.78413e-05	-2.10306	-1.38469
95665689	chr13:95665689:T:A	1.69598e-22	-3.35199e-10	-1.38941	0.000144435	-3.35199e-10	-1.39643
95666430	chr13:95666430:A:G	2.30498e-23	-2.02693	-1.35826	1.78162e-05	-2.10296	-1.3862
95666991	chr13:95666991:A:G	8.87233e-23	-2.03732	-3.84511e-10	8.67753e-05	-1.90594	-3.84511e-10
95667234	chr13:95667234:G:T	3.24323e-23	-1.64851	-1.39518	3.0378e-05	-1.56635	-1.38919
95667269	chr13:95667269:A:G	1.94664e-22	-3.35199e-10	-1.25156	0.00016435	-3.35199e-10	-1.26727
95667875	chr13:95667875:A:G	3.77888e-23	-1.56721	-1.32362	3.48436e-05	-1.49888	-1.31951
95667906	chr13:95667906:TTTTA:T	1.68534e-22	-3.35199e-10	-1.3957	0.000144391	-3.35199e-10	-1.39674
95668977	chr13:95668977:C:G	3.4658e-22	-3.35199e-10	-0.674727	0.000301217	-3.35199e-10	-0.661433
95669725	chr13:95669725:G:A	2.52824e-22	-3.35199e-10	-0.990148	0.000203135	-3.35199e-10	-1.0554
95669853	chr13:95669853:T:G	4.66539e-23	-1.29783	-1.38225	3.19805e-05	-1.50736	-1.39677
95670009	chr13:95670009:C:T	2.62537e-22	-3.35199e-10	-0.95245	0.000210235	-3.35199e-10	-1.02104
95670426	chr13:95670426:T:A	2.3005e-22	-3.35199e-10	-1.08454	0.000182965	-3.35199e-10	-1.15997
95670613	chr13:95670613:C:T	3.38219e-23	-1.62006	-1.38167	3.21226e-05	-1.52885	-1.37085
95670818	chr13:95670818:G:A	1.69606e-22	-3.35199e-10	-1.38937	0.000144542	-3.35199e-10	-1.3957
95671195	chr13:95671195:T:C	3.09835e-22	-3.35199e-10	-0.786801	0.0002733	-3.35199e-10	-0.758693
95671454	chr13:95671454:G:A	3.07505e-23	-1.71509	-1.38184	4.69602e-05	-1.16504	-1.35492
95672531	chr13:95672531:AAG:A	2.05328e-22	-3.35199e-10	-1.19823	0.000166761	-3.35199e-10	-1.2527
95672896	chr13:95672896:G:A	1.89406e-22	-3.35199e-10	-1.27895	0.000160198	-3.35199e-10	-1.29286
95673070	chr13:95673070:T:G	1.68347e-22	-3.35199e-10	-1.39681	0.000144656	-3.35199e-10	-1.39491
95674197	chr13:95674197:G:T	9.8636e-23	-1.93141	-3.84511e-10	8.26745e-05	-1.95435	-3.84511e-10
95674620	chr13:95674620:G:A	1.92884e-22	-3.35199e-10	-1.26075	0.000162893	-3.35199e-10	-1.27617
95675000	chr13:95675000:T:C	1.96747e-22	-3.35199e-10	-1.24092	0.000171577	-3.35199e-10	-1.22423
95675320	chr13:95675320:T:C	1.68276e-22	-3.35199e-10	-1.39723	0.00014452	-3.35199e-10	-1.39585
95675811	chr13:95675811:C:T	1.69451e-22	-1.39028	-3.84511e-10	0.00019072	-1.11846	-3.84511e-10
95675947	chr13:95675947:T:G	2.00583e-22	-3.35199e-10	-1.22161	0.000176876	-3.35199e-10	-1.19382
95676561	chr13:95676561:C:T	2.23542e-22	-3.35199e-10	-1.11324	0.000194046	-3.35199e-10	-1.10117
95676584	chr13:95676584:G:A	2.24668e-23	-2.04802	-1.36278	1.77686e-05	-2.10349	-1.38834
95676821	chr13:95676821:C:A	2.68334e-23	-1.84252	-1.39067	3.30297e-05	-1.47927	-1.39259
95676935	chr13:95676935:C:G	9.12652e-23	-2.00907	-3.84511e-10	8.07907e-05	-1.9774	-3.84511e-10
95676974	chr13:95676974:A:G	1.89776e-22	-3.35199e-10	-1.277	0.000164133	-3.35199e-10	-1.26858
95677060	chr13:95677060:G:C	3.20683e-23	-1.71382	-1.34116	5.00963e-05	-1.15972	-1.2956
95677232	chr13:95677232:C:T	2.4536e-22	-3.35199e-10	-1.02011	0.000208045	-3.35199e-10	-1.03151
95677627	chr13:95677627:A:C	1.73405e-22	-3.35199e-10	-1.36721	0.000148007	-3.35199e-10	-1.37201
95677821	chr13:95677821:T:C	2.76487e-23	-1.81446	-1.3888	2.21845e-05	-1.88941	-1.38046
95677844	chr13:95677844:A:G	2.24315e-22	-3.35199e-10	-1.10979	0.000194743	-3.35199e-10	-1.09758
95678166	chr13:95678166:A:G	2.0449e-22	-3.35199e-10	-1.20232	0.000176458	-3.35199e-10	-1.19618
95678624	chr13:95678624:C:T	2.54722e-22	-3.35199e-10	-0.982668	0.000224035	-3.35199e-10	-0.95746
95678669	chr13:95678669:T:C	3.03338e-22	-3.35199e-10	-0.807994	0.000243797	-3.35199e-10	-0.872929
95679305	chr13:95679305:CT:C	6.86413e-23	-1.05529	-1.23866	5.34638e-05	-1.15886	-1.2314
95679814	chr13:95679814:T:G	2.33029e-22	-3.35199e-10	-1.07168	0.000198501	-3.35199e-10	-1.07847
95680046	chr13:95680046:A:G	3.21353e-23	-1.66685	-1.38604	4.95749e-05	-1.10347	-1.3623
95680386	chr13:95680386:T:C	1.15251e-22	-1.77573	-3.84511e-10	0.000115113	-1.62335	-3.84511e-10
95681272	chr13:95681272:G:C	2.31095e-22	-3.35199e-10	-1.08001	0.000196871	-3.35199e-10	-1.08672
95681325	chr13:95681325:T:C	1.21028e-22	-1.72682	-3.84511e-10	9.83175e-05	-1.78106	-3.84511e-10
95681392	chr13:95681392:C:T	2.29003e-22	-3.35199e-10	-1.08911	0.000195107	-3.35199e-10	-1.09571
95682324	chr13:95682324:T:C	2.25124e-22	-3.35199e-10	-1.10619	0.000195304	-3.35199e-10	-1.09471
95683793	chr13:95683793:T:G	2.26609e-22	-3.35199e-10	-1.09962	0.000193057	-3.35199e-10	-1.10628
95683959	chr13:95683959:G:C	2.55193e-22	-3.35199e-10	-0.980821	0.000224333	-3.35199e-10	-0.956131
95684242	chr13:95684242:A:G	2.22899e-22	-3.35199e-10	-1.11612	0.00019348	-3.35199e-10	-1.10409
95684850	chr13:95684850:G:A	3.75405e-22	-3.35199e-10	-0.594836	0.000311341	-3.35199e-10	-0.628376
95685105	chr13:95685105:G:A	1.7004e-22	-3.35199e-10	-1.38681	0.00014555	-3.35199e-10	-1.38874
95685117	chr13:95685117:C:CGG	2.31325e-22	-3.35199e-10	-1.07902	0.000197121	-3.35199e-10	-1.08545
95685203	chr13:95685203:G:A	1.84063e-22	-3.35199e-10	-1.30756	0.000154785	-3.35199e-10	-1.32723
95685374	chr13:95685374:G:A	2.31095e-22	-3.35199e-10	-1.08001	0.000196871	-3.35199e-10	-1.08672
95685701	chr13:95685701:A:T	2.30378e-22	-3.35199e-10	-1.08312	0.000196291	-3.35199e-10	-1.08966
95686706	chr13:95686706:TG:T	2.31095e-22	-3.35199e-10	-1.08001	0.000196871	-3.35199e-10	-1.08672
95687711	chr13:95687711:A:G	2.3102e-22	-3.35199e-10	-1.08034	0.000196825	-3.35199e-10	-1.08695
95687744	chr13:95687744:T:C	1.8354e-22	-3.35199e-10	-1.31041	0.000160517	-3.35199e-10	-1.29086
95688347	chr13:95688347:T:TG	5.95099e-23	-1.20514	-1.23156	3.19424e-05	-1.6058	-1.29953
95688759	chr13:95688759:C:T	8.30611e-23	-2.10327	-3.84511e-10	7.1378e-05	-2.10127	-3.84511e-10
95690469	chr13:95690469:T:C	3.02039e-23	-1.73952	-1.37535	2.39534e-05	-1.81175	-1.3814
95691221	chr13:95691221:G:A	8.76187e-23	-2.04985	-3.84511e-10	7.12095e-05	-2.10364	-3.84511e-10
95691258	chr13:95691258:C:T	2.21825e-22	-3.35199e-10	-1.12095	0.000189093	-3.35199e-10	-1.12703
95691648	chr13:95691648:G:A	2.59527e-23	-1.87309	-1.39348	2.09473e-05	-1.93987	-1.38738
95691919	chr13:95691919:G:T	2.31913e-22	-3.35199e-10	-1.07648	0.000197617	-3.35199e-10	-1.08293
95691923	chr13:95691923:C:T	2.16958e-22	-3.35199e-10	-1.14314	0.000188367	-3.35199e-10	-1.13087
95692803	chr13:95692803:C:T	2.26317e-22	-3.35199e-10	-1.1009	0.000203214	-3.35199e-10	-1.055
95692842	chr13:95692842:A:G	2.49668e-22	-3.35199e-10	-1.00271	0.000212275	-3.35199e-10	-1.01138
95692859	chr13:95692859:T:C	2.39303e-22	-3.35199e-10	-1.04511	0.000203881	-3.35199e-10	-1.05173
95692966	chr13:95692966:G:A	8.34761e-23	-2.09828	-3.84511e-10	7.51094e-05	-2.05032	-3.84511e-10
95693022	chr13:95693022:A:G	2.2189e-22	-3.35199e-10	-1.12066	0.000189559	-3.35199e-10	-1.12456
95693119	chr13:95693119:C:T	1.76959e-22	-3.35199e-10	-1.34692	0.000149649	-3.35199e-10	-1.36097
95693375	chr13:95693375:A:G	2.6556e-23	-1.84628	-1.39731	1.94952e-05	-2.00165	-1.39745
95693431	chr13:95693431:A:G	1.80716e-22	-3.35199e-10	-1.32591	0.000155799	-3.35199e-10	-1.3207
95693461	chr13:95693461:A:T	3.48681e-23	-1.62062	-1.35065	5.6242e-05	-1.03095	-1.30865
95693545	chr13:95693545:A:G	2.33184e-22	-3.35199e-10	-1.07101	0.000199187	-3.35199e-10	-1.07502
95693932	chr13:95693932:A:T	2.17099e-22	-1.14249	-3.84511e-10	0.00011072	-1.66226	-3.84511e-10
95694682	chr13:95694682:T:C	2.26044e-22	-3.35199e-10	-1.10211	0.000192587	-3.35199e-10	-1.10872
95694841	chr13:95694841:C:T	2.25606e-22	-3.35199e-10	-1.10405	0.000192214	-3.35199e-10	-1.11065
95694923	chr13:95694923:C:T	2.67663e-23	-1.94723	-1.28847	2.9199e-05	-1.69696	-1.29817
95695157	chr13:95695157:C:T	1.15634e-22	-1.77241	-3.84511e-10	8.40492e-05	-1.93786	-3.84511e-10
95695294	chr13:95695294:T:C	2.54579e-22	-3.35199e-10	-0.983231	0.000223908	-3.35199e-10	-0.958031
95695414	chr13:95695414:G:A	2.54722e-22	-3.35199e-10	-0.982668	0.000224035	-3.35199e-10	-0.95746
95695635	chr13:95695635:T:C	2.28932e-22	-3.35199e-10	-1.08942	0.000195063	-3.35199e-10	-1.09594
95696362	chr13:95696362:G:A	2.34561e-23	-2.01667	-1.35104	1.8272e-05	-2.08883	-1.37506
95696419	chr13:95696419:G:A	4.17849e-23	-1.58574	-1.20457	7.24229e-05	-0.965029	-1.12171
95696578	chr13:95696578:T:A	2.6632e-22	-3.35199e-10	-0.938142	0.000235064	-3.35199e-10	-0.909405
95696748	chr13:95696748:T:C	1.81744e-22	-3.35199e-10	-1.32024	0.000151811	-3.35199e-10	-1.34663
95696858	chr13:95696858:G:A	2.26097e-22	-3.35199e-10	-1.10188	0.000185555	-3.35199e-10	-1.14591
95696869	chr13:95696869:C:T	1.73291e-22	-3.35199e-10	-1.36787	0.000148228	-3.35199e-10	-1.37051
95696984	chr13:95696984:G:A	9.47463e-23	-1.97164	-3.84511e-10	7.41585e-05	-2.06306	-3.84511e-10
95697611	chr13:95697611:A:T	1.70135e-22	-3.35199e-10	-1.38625	0.000145543	-3.35199e-10	-1.3888
95698137	chr13:95698137:A:G	2.25197e-22	-3.35199e-10	-1.10587	0.000191867	-3.35199e-10	-1.11246
95698452	chr13:95698452:A:G	2.31647e-22	-3.35199e-10	-1.07763	0.000197299	-3.35199e-10	-1.08455
95698627	chr13:95698627:T:C	3.15356e-22	-3.35199e-10	-0.769138	0.000283892	-3.35199e-10	-0.72067
95698908	chr13:95698908:T:A	2.54722e-22	-3.35199e-10	-0.982668	0.000224035	-3.35199e-10	-0.95746
95699034	chr13:95699034:G:A	2.26345e-22	-3.35199e-10	-1.10078	0.00019284	-3.35199e-10	-1.1074
95699231	chr13:95699231:T:G	2.94567e-23	-1.81858	-1.32134	2.29463e-05	-1.89388	-1.34223
95699305	chr13:95699305:A:G	2.24683e-22	-3.35199e-10	-1.10815	0.000195021	-3.35199e-10	-1.09616
95699842	chr13:95699842:C:A	2.21192e-22	-3.35199e-10	-1.12381	0.000188504	-3.35199e-10	-1.13015
95699880	chr13:95699880:A:G	2.2278e-22	-3.35199e-10	-1.11666	0.000189851	-3.35199e-10	-1.12302
95700174	chr13:95700174:C:T	3.26446e-22	-3.35199e-10	-0.734576	0.000261382	-3.35199e-10	-0.803282
95700591	chr13:95700591:G:A	2.45259e-22	-3.35199e-10	-1.02053	0.00021554	-3.35199e-10	-0.99612
95700958	chr13:95700958:T:C	2.25196e-22	-3.35199e-10	-1.10587	0.000191872	-3.35199e-10	-1.11243
95701112	chr13:95701112:G:A	1.79394e-22	-3.35199e-10	-1.33326	0.000151407	-3.35199e-10	-1.34929
95701235	chr13:95701235:T:G	1.68943e-22	-3.35199e-10	-1.39328	0.000147119	-3.35199e-10	-1.37802
95701417	chr13:95701417:G:A	3.81385e-23	-1.6377	-1.24392	6.60263e-05	-1.03897	-1.14024
95701479	chr13:95701479:T:TG	2.23906e-22	-3.35199e-10	-1.11161	0.000190838	-3.35199e-10	-1.11784
95701498	chr13:95701498:CT:C	2.15543e-22	-3.35199e-10	-1.14968	0.0001928	-3.35199e-10	-1.10761
95702128	chr13:95702128:T:C	3.61807e-23	-1.61267	-1.32164	2.455e-05	-1.80226	-1.3663
95702189	chr13:95702189:G:A	2.17956e-23	-2.10252	-1.33861	1.84294e-05	-2.09735	-1.35797
95702332	chr13:95702332:C:T	2.25409e-22	-3.35199e-10	-1.10492	0.000192105	-3.35199e-10	-1.11122
95702509	chr13:95702509:A:G	2.25196e-22	-3.35199e-10	-1.10587	0.000191872	-3.35199e-10	-1.11243
95704439	chr13:95704439:G:A	2.18549e-22	-3.35199e-10	-1.13583	0.000186268	-3.35199e-10	-1.14208
95704790	chr13:95704790:T:C	2.89166e-23	-1.77397	-1.38446	4.34552e-05	-1.23816	-1.35937
95705063	chr13:95705063:G:A	1.7444e-22	-3.35199e-10	-1.36126	0.000146379	-3.35199e-10	-1.38307
95705065	chr13:95705065:T:C	2.54443e-22	-3.35199e-10	-0.983766	0.000223787	-3.35199e-10	-0.958568
95706025	chr13:95706025:T:G	2.25196e-22	-3.35199e-10	-1.10587	0.000191872	-3.35199e-10	-1.11243
95706590	chr13:95706590:C:T	1.69236e-22	-3.35199e-10	-1.39155	0.000144884	-3.35199e-10	-1.39333
95706944	chr13:95706944:G:A	2.00576e-22	-3.35199e-10	-1.22165	0.000176876	-3.35199e-10	-1.19382
95706989	chr13:95706989:A:G	2.24257e-22	-3.35199e-10	-1.11005	0.000194687	-3.35199e-10	-1.09787
95707207	chr13:95707207:G:A	1.79056e-22	-3.35199e-10	-1.33514	0.00015116	-3.35199e-10	-1.35093
95707825	chr13:95707825:G:T	2.05458e-23	-2.10275	-1.39744	1.77354e-05	-2.09715	-1.39655
95708216	chr13:95708216:G:A	2.00786e-22	-1.2206	-3.84511e-10	0.000151097	-1.35134	-3.84511e-10
95708217	chr13:95708217:C:A	2.03793e-22	-1.20574	-3.84511e-10	0.000153261	-1.33712	-3.84511e-10
95708247	chr13:95708247:T:C	6.59478e-23	-1.1126	-1.22138	5.16598e-05	-1.2129	-1.21169
95708286	chr13:95708286:G:A	2.26705e-22	-3.35199e-10	-1.09919	0.00019314	-3.35199e-10	-1.10585
95708589	chr13:95708589:C:T	2.15689e-22	-3.35199e-10	-1.14901	0.000183835	-3.35199e-10	-1.15523
95709150	chr13:95709150:A:G	7.09968e-22	-3.35199e-10	0.0423781	0.000519044	-3.35199e-10	-0.117275
95709396	chr13:95709396:C:CT	3.15061e-22	-3.35199e-10	-0.770075	0.000252305	-3.35199e-10	-0.838627
95709426	chr13:95709426:A:G	2.16918e-23	-2.04845	-1.39746	1.77353e-05	-2.10207	-1.39163
95709874	chr13:95709874:C:T	1.82232e-22	-3.35199e-10	-1.31756	0.000153454	-3.35199e-10	-1.33586
95709881	chr13:95709881:C:T	2.26116e-22	-3.35199e-10	-1.10179	0.000192641	-3.35199e-10	-1.10844
95710012	chr13:95710012:C:T	8.75045e-23	-2.05115	-3.84511e-10	7.15813e-05	-2.09843	-3.84511e-10
95710171	chr13:95710171:G:A	1.70697e-22	-3.35199e-10	-1.38295	0.000145026	-3.35199e-10	-1.39235
95710578	chr13:95710578:G:GACATT	1.69152e-22	-3.35199e-10	-1.39205	0.000144821	-3.35199e-10	-1.39377
95710811	chr13:95710811:T:A	2.32286e-22	-3.35199e-10	-1.07487	0.00020403	-3.35199e-10	-1.051
95712805	chr13:95712805:C:T	2.25196e-22	-3.35199e-10	-1.10587	0.000191872	-3.35199e-10	-1.11243
95713369	chr13:95713369:CAG:C	2.25409e-22	-3.35199e-10	-1.10492	0.000192105	-3.35199e-10	-1.11122
95713381	chr13:95713381:A:G	2.25196e-22	-3.35199e-10	-1.10587	0.000191872	-3.35199e-10	-1.11243
95713686	chr13:95713686:C:T	2.16416e-22	-3.35199e-10	-1.14564	0.000184495	-3.35199e-10	-1.15164
95713854	chr13:95713854:A:T	2.00692e-22	-3.35199e-10	-1.22107	0.000176988	-3.35199e-10	-1.19318
95714139	chr13:95714139:T:C	2.17234e-22	-3.35199e-10	-1.14186	0.00018861	-3.35199e-10	-1.12958
95714276	chr13:95714276:A:G	2.19109e-22	-3.35199e-10	-1.13327	0.000190248	-3.35199e-10	-1.12094
95714324	chr13:95714324:G:A	3.25065e-22	-3.35199e-10	-0.738817	0.000260265	-3.35199e-10	-0.807565
95714567	chr13:95714567:G:A	2.25499e-22	-3.35199e-10	-1.10452	0.000192125	-3.35199e-10	-1.11112
95714901	chr13:95714901:G:T	2.23368e-22	-3.35199e-10	-1.11402	0.000190321	-3.35199e-10	-1.12055
95715378	chr13:95715378:A:G	3.3077e-22	-3.35199e-10	-0.721419	0.000279101	-3.35199e-10	-0.737691
95715473	chr13:95715473:G:A	2.57355e-23	-1.88487	-1.3901	2.25435e-05	-1.85843	-1.39538
95715778	chr13:95715778:C:T	3.81311e-22	-3.35199e-10	-0.579227	0.000293009	-3.35199e-10	-0.689061
95716137	chr13:95716137:G:A	2.22174e-22	-3.35199e-10	-1.11938	0.000189324	-3.35199e-10	-1.12581
95716251	chr13:95716251:A:C	1.68944e-22	-3.35199e-10	-1.39327	0.000147169	-3.35199e-10	-1.37768
95716305	chr13:95716305:G:A	3.34448e-22	-3.35199e-10	-0.71036	0.000301175	-3.35199e-10	-0.661571
95716432	chr13:95716432:C:T	3.13325e-22	-3.35199e-10	-0.775601	0.000265093	-3.35199e-10	-0.789184
95716669	chr13:95716669:C:T	1.75148e-22	-3.35199e-10	-1.35721	0.000150966	-3.35199e-10	-1.35221
95717063	chr13:95717063:C:T	3.13705e-23	-1.6874	-1.38958	4.77652e-05	-1.13421	-1.36876
95717261	chr13:95717261:T:C	4.60737e-22	-0.390014	-3.84511e-10	0.000269547	-0.772523	-3.84511e-10
95717413	chr13:95717413:T:C	3.05822e-22	-3.35199e-10	-0.799839	0.000258261	-3.35199e-10	-0.815293
95717565	chr13:95717565:G:A	4.06581e-22	-3.35199e-10	-0.515059	0.000336784	-3.35199e-10	-0.549823
95717604	chr13:95717604:C:T	8.3821e-23	-2.09416	-3.84511e-10	7.1339e-05	-2.10182	-3.84511e-10
95717768	chr13:95717768:C:T	1.87881e-22	-3.35199e-10	-1.28703	0.000154302	-3.35199e-10	-1.33035
95718039	chr13:95718039:C:T	4.71501e-23	-1.43553	-1.23397	2.70972e-05	-1.76964	-1.30019
95718171	chr13:95718171:T:A	2.54722e-22	-3.35199e-10	-0.982668	0.000224035	-3.35199e-10	-0.95746
95718515	chr13:95718515:T:C	5.08828e-23	-1.37517	-1.21814	2.89121e-05	-1.71798	-1.28703
95718912	chr13:95718912:C:G	1.80889e-22	-3.35199e-10	-1.32496	0.000152516	-3.35199e-10	-1.34199
95719214	chr13:95719214:G:T	2.26456e-22	-3.35199e-10	-1.10029	0.000192962	-3.35199e-10	-1.10677
95719256	chr13:95719256:C:T	2.259e-22	-3.35199e-10	-1.10275	0.000192489	-3.35199e-10	-1.10923
95719285	chr13:95719285:T:C	2.26456e-22	-3.35199e-10	-1.10029	0.000192962	-3.35199e-10	-1.10677
95719419	chr13:95719419:G:A	2.26775e-22	-3.35199e-10	-1.09888	0.000193134	-3.35199e-10	-1.10588
95719567	chr13:95719567:C:T	2.2609e-22	-3.35199e-10	-1.10191	0.000192699	-3.35199e-10	-1.10813
95719969	chr13:95719969:A:C	3.34631e-22	-3.35199e-10	-0.709814	0.0003013	-3.35199e-10	-0.661158
95720115	chr13:95720115:G:T	1.69361e-22	-3.35199e-10	-1.39081	0.000144978	-3.35199e-10	-1.39268
95720669	chr13:95720669:C:T	2.19986e-22	-3.35199e-10	-1.12928	0.000190868	-3.35199e-10	-1.11768
95720822	chr13:95720822:T:G	5.34573e-23	-1.20504	-1.33892	4.19958e-05	-1.2957	-1.33599
95721252	chr13:95721252:G:A	2.13025e-22	-3.35199e-10	-1.16143	0.000184811	-3.35199e-10	-1.14993
95721743	chr13:95721743:G:A	1.82916e-22	-3.35199e-10	-1.31382	0.000153853	-3.35199e-10	-1.33327
95722090	chr13:95722090:A:AT	2.25272e-22	-3.35199e-10	-1.10553	0.000191925	-3.35199e-10	-1.11216
95722132	chr13:95722132:C:T	5.45571e-23	-1.1841	-1.3395	3.28572e-05	-1.523	-1.3541
95723075	chr13:95723075:T:C	1.08021e-22	-1.84052	-3.84511e-10	8.36585e-05	-1.94252	-3.84511e-10
95723112	chr13:95723112:T:C	2.16598e-22	-3.35199e-10	-1.1448	0.000187994	-3.35199e-10	-1.13286
95723137	chr13:95723137:A:G	2.22075e-22	-3.35199e-10	-1.11983	0.000189239	-3.35199e-10	-1.12626
95723188	chr13:95723188:T:A	2.14113e-22	-3.35199e-10	-1.15634	0.00018997	-3.35199e-10	-1.1224
95723421	chr13:95723421:T:G	1.83575e-22	-3.35199e-10	-1.31022	0.000160552	-3.35199e-10	-1.29065
95723569	chr13:95723569:G:GT	1.21084e-22	-1.72636	-3.84511e-10	0.000137852	-1.44308	-3.84511e-10
95723638	chr13:95723638:G:A	2.23832e-22	-3.35199e-10	-1.11194	0.000194249	-3.35199e-10	-1.10012
95724064	chr13:95724064:G:T	1.79105e-22	-3.35199e-10	-1.33487	0.000149498	-3.35199e-10	-1.36198
95724445	chr13:95724445:G:C	3.57181e-23	-1.55621	-1.39097	2.42432e-05	-1.78703	-1.3941
95724738	chr13:95724738:G:C	4.34176e-22	-3.35199e-10	-0.449391	0.000329839	-3.35199e-10	-0.57066
95725604	chr13:95725604:T:G	2.1522e-22	-3.35199e-10	-1.15118	0.000185979	-3.35199e-10	-1.14363
95725739	chr13:95725739:A:G	2.11912e-22	-3.35199e-10	-1.16667	0.000183546	-3.35199e-10	-1.1568
95725757	chr13:95725757:T:C	3.92711e-22	-3.35199e-10	-0.549768	0.000330233	-3.35199e-10	-0.569465
95726969	chr13:95726969:C:T	2.28978e-22	-3.35199e-10	-1.08922	0.000195115	-3.35199e-10	-1.09568
95727920	chr13:95727920:G:T	2.23736e-22	-3.35199e-10	-1.11237	0.000190859	-3.35199e-10	-1.11773
95728184	chr13:95728184:T:C	2.24981e-22	-3.35199e-10	-1.10682	0.000191905	-3.35199e-10	-1.11226
95728286	chr13:95728286:C:G	2.72365e-23	-1.9844	-1.23388	2.93855e-05	-1.6823	-1.30646
95728310	chr13:95728310:T:C	2.2575e-22	-3.35199e-10	-1.10341	0.000192561	-3.35199e-10	-1.10885
95728331	chr13:95728331:C:T	2.24512e-22	-3.35199e-10	-1.10891	0.000191507	-3.35199e-10	-1.11434
95728452	chr13:95728452:T:C	1.77471e-22	-3.35199e-10	-1.34404	0.00014892	-3.35199e-10	-1.36586
95728524	chr13:95728524:G:A	1.81475e-22	-3.35199e-10	-1.32172	0.000152885	-3.35199e-10	-1.33958
95728643	chr13:95728643:G:A	2.72065e-23	-1.82561	-1.39377	2.17827e-05	-1.90028	-1.38786
95728685	chr13:95728685:T:C	2.23656e-22	-3.35199e-10	-1.11273	0.000194123	-3.35199e-10	-1.10077
95729135	chr13:95729135:T:C	2.46669e-22	-3.35199e-10	-1.01479	0.000216173	-3.35199e-10	-0.993186
95729683	chr13:95729683:C:G	3.08828e-22	-3.35199e-10	-0.790058	0.000261349	-3.35199e-10	-0.803409
95729825	chr13:95729825:C:G	4.55391e-22	-3.35199e-10	-0.401685	0.000376083	-3.35199e-10	-0.439455
95730407	chr13:95730407:T:C	1.6954e-22	-3.35199e-10	-1.38975	0.000145118	-3.35199e-10	-1.39171
95730448	chr13:95730448:C:T	4.70344e-23	-1.47269	-1.19927	2.70925e-05	-1.79646	-1.27355
95730847	chr13:95730847:G:A	3.34282e-22	-3.35199e-10	-0.710857	0.000294444	-3.35199e-10	-0.684174
95730905	chr13:95730905:T:A	3.09854e-23	-1.69554	-1.39379	2.45065e-05	-1.77471	-1.39561
95731241	chr13:95731241:G:A	3.22388e-22	-3.35199e-10	-0.747087	0.000272142	-3.35199e-10	-0.762941
95732575	chr13:95732575:G:T	2.14771e-22	-3.35199e-10	-1.15327	0.000186399	-3.35199e-10	-1.14137
95732890	chr13:95732890:T:A	2.62269e-22	-3.35199e-10	-0.953469	0.000230234	-3.35199e-10	-0.930169
95733241	chr13:95733241:C:T	2.23235e-22	-3.35199e-10	-1.11461	0.000190433	-3.35199e-10	-1.11997
95733321	chr13:95733321:G:A	3.73671e-23	-1.56283	-1.33922	6.36628e-05	-0.923017	-1.29265
95733422	chr13:95733422:T:C	2.30524e-22	-3.35199e-10	-1.08249	0.000196587	-3.35199e-10	-1.08816
95733553	chr13:95733553:C:A	2.22846e-22	-3.35199e-10	-1.11636	0.000193394	-3.35199e-10	-1.10453
95733859	chr13:95733859:G:C	2.23095e-22	-3.35199e-10	-1.11524	0.000190315	-3.35199e-10	-1.12059
95734389	chr13:95734389:T:G	1.97239e-22	-3.35199e-10	-1.23843	0.000172705	-3.35199e-10	-1.21768
95734588	chr13:95734588:CTAT:C	1.81422e-22	-3.35199e-10	-1.32201	0.000152906	-3.35199e-10	-1.33944
95734679	chr13:95734679:G:A	3.72721e-23	-1.5107	-1.3939	2.50815e-05	-1.75107	-1.39606
95734899	chr13:95734899:A:G	1.98395e-22	-3.35199e-10	-1.23258	0.000175152	-3.35199e-10	-1.20361
95735407	chr13:95735407:CAATGGTTGAACTAG:C	2.65332e-22	-3.35199e-10	-0.941858	0.000226745	-3.35199e-10	-0.94544
95735849	chr13:95735849:T:G	6.11168e-22	-0.10747	-3.84511e-10	0.000318017	-0.607159	-3.84511e-10
95736244	chr13:95736244:G:A	1.00517e-22	-1.91251	-3.84511e-10	8.72315e-05	-1.9007	-3.84511e-10
95737639	chr13:95737639:T:G	3.06142e-23	-1.7124	-1.38898	2.42345e-05	-1.78955	-1.39194
95738339	chr13:95738339:C:T	2.99097e-22	-0.822074	-3.84511e-10	0.000166829	-1.2523	-3.84511e-10
95738635	chr13:95738635:A:T	7.13852e-23	-0.988111	-1.26664	5.53781e-05	-1.09535	-1.25973
95738670	chr13:95738670:G:T	2.5626e-23	-1.88339	-1.39584	1.90335e-05	-2.02584	-1.39722
95738866	chr13:95738866:T:A	2.37804e-22	-3.35199e-10	-1.05139	0.000202488	-3.35199e-10	-1.05858
95738962	chr13:95738962:T:C	1.70741e-22	-3.35199e-10	-1.38269	0.000146029	-3.35199e-10	-1.38546
95739081	chr13:95739081:G:T	2.61098e-22	-3.35199e-10	-0.957945	0.000205012	-3.35199e-10	-1.0462
95739155	chr13:95739155:A:G	7.23793e-23	-1.01592	-1.22501	5.64065e-05	-1.11949	-1.21719
95739183	chr13:95739183:T:C	1.22053e-22	-1.71839	-3.84511e-10	9.9627e-05	-1.76783	-3.84511e-10
95739557	chr13:95739557:G:A	3.65975e-23	-1.60479	-1.31808	6.13878e-05	-0.986822	-1.26523
95739661	chr13:95739661:A:G	2.62639e-22	-3.35199e-10	-0.95206	0.00023056	-3.35199e-10	-0.928754
95739871	chr13:95739871:A:G	2.37826e-22	-3.35199e-10	-1.0513	0.000203819	-3.35199e-10	-1.05203
95740237	chr13:95740237:G:A	2.41891e-23	-2.10329	-1.23365	2.14043e-05	-2.07475	-1.23092
95740294	chr13:95740294:G:T	3.49417e-22	-3.35199e-10	-0.666575	0.000269989	-3.35199e-10	-0.770884
95740345	chr13:95740345:G:C	3.53177e-23	-1.57002	-1.38844	2.76932e-05	-1.65676	-1.39132
95740485	chr13:95740485:C:T	1.69098e-22	-3.35199e-10	-1.39236	0.000144768	-3.35199e-10	-1.39413
95741719	chr13:95741719:G:A	1.84872e-22	-3.35199e-10	-1.30318	0.000155518	-3.35199e-10	-1.3225
95741940	chr13:95741940:A:G	2.07082e-22	-3.35199e-10	-1.18973	0.000176898	-3.35199e-10	-1.19369
95742512	chr13:95742512:C:A	3.14846e-23	-1.75447	-1.31887	2.87015e-05	-1.69821	-1.3141
95743079	chr13:95743079:A:G	2.25891e-22	-3.35199e-10	-1.10279	0.000192511	-3.35199e-10	-1.10911
95743146	chr13:95743146:C:G	2.22414e-22	-3.35199e-10	-1.1183	0.000193053	-3.35199e-10	-1.1063
95743678	chr13:95743678:C:T	2.22709e-22	-3.35199e-10	-1.11698	0.000190035	-3.35199e-10	-1.12206
95743773	chr13:95743773:A:G	2.18523e-22	-3.35199e-10	-1.13595	0.000186494	-3.35199e-10	-1.14087
95743850	chr13:95743850:C:T	2.97152e-22	-3.35199e-10	-0.828598	0.000230757	-3.35199e-10	-0.927901
95744188	chr13:95744188:A:AT	2.24607e-22	-3.35199e-10	-1.10849	0.000191678	-3.35199e-10	-1.11345
95744351	chr13:95744351:C:A	4.55133e-23	-1.49429	-1.21054	2.64594e-05	-1.81124	-1.28241
95744678	chr13:95744678:A:C	2.1919e-22	-3.35199e-10	-1.1329	0.000186611	-3.35199e-10	-1.14024
95744707	chr13:95744707:A:T	2.20642e-22	-3.35199e-10	-1.1263	0.000187845	-3.35199e-10	-1.13365
```
