## Supplementary material for "Characterization of shared and ancestry-specific signals driving complex traits using multi-ancestry fine-mapping": susiex_nc3.cs80.summary

```
# chr13:94744245-95745104
CS_ID	CS_LENGTH	CS_PURITY	MAX_PIP_SNP	BP	REF_ALLELE	ALT_ALLELE	REF_FRQ	BETA	SE	-LOG10P	MAX_PIP	POST-HOC_PROB_POP1	POST-HOC_PROB_POP2
1	4	0.998036	chr13:95244245:A:G	95244245	G,G	A,A	1,1	-inf,-inf	inf,inf	15.3775,3.5864	0.295201	1	0.996521
2	1949	0	chr13:95607106:G:A	95607106	A,NA	G,NA	1,NA	-inf,NA	inf,NA	2.01555,NA	0.0198432	0.407491	0.333863
```
