## Supplementary material for "Characterization of shared and ancestry-specific signals driving complex traits using multi-ancestry fine-mapping": s1.afreq

```
#CHROM	ID	REF	ALT	ALT_FREQS	OBS_CT
14	rs2934664	C	A	0.666004	1006
14	rs3015471	G	C	0.666004	1006
14	rs3015470	A	G	0.666004	1006
14	rs71420197	A	G	0.0536779	1006
14	rs2934663	T	C	0.666004	1006
14	rs75011496	T	A	0.0447316	1006
14	rs67447434	G	A	0.142147	1006
14	rs72681652	C	T	0.142147	1006
14	rs138145768	C	G	0.0228628	1006
14	rs72681653	A	G	0.0427435	1006
14	rs3015469	G	A	0.666004	1006
14	rs111234737	C	T	0.142147	1006
14	rs2934661	A	G	0.523857	1006
14	rs12434932	T	C	0.479125	1006
14	rs114657455	C	T	0.0447316	1006
14	rs12587025	A	G	0.161034	1006
14	rs3015467	C	T	0.666004	1006
14	rs59857560	G	A	0.142147	1006
14	rs77598393	T	G	0.142147	1006
14	rs75234250	A	G	0.0447316	1006
14	rs4578563	G	A	0.666998	1006
14	rs8011413	A	G	0.143141	1006
14	rs8012745	G	A	0.147117	1006
14	rs113230118	G	A	0.147117	1006
14	rs185667941	C	T	0.00695825	1006
14	rs7161234	G	C	0.675944	1006
14	rs6572684	T	G	0.676938	1006
14	rs149621935	C	T	0.00596421	1006
14	rs7161500	A	G	0.0447316	1006
14	rs8023035	A	G	0.485089	1006
14	rs4343181	C	T	0.530815	1006
14	rs7146084	A	G	0.537773	1006
14	rs57019801	G	C	0.147117	1006
14	rs113935613	C	T	0.147117	1006
14	rs72681662	G	A	0.195825	1006
14	rs11626760	T	G	0.682903	1006
14	rs113449409	C	T	0.196819	1006
14	rs76542856	G	A	0.0447316	1006
14	rs55906058	G	A	0.318091	1006
14	rs4901051	G	A	0.198807	1006
14	rs6572687	G	C	0.233598	1006
14	rs6572688	A	G	0.23161	1006
14	rs117997048	G	A	0.0159046	1006
14	rs4898666	T	C	0.435388	1006
14	rs61410944	A	G	0.200795	1006
14	rs72681665	C	A	0.137177	1006
14	rs112124522	G	A	0.198807	1006
14	rs61238948	A	G	0.200795	1006
14	rs112120513	G	T	0.026839	1006
14	rs61362797	A	T	0.200795	1006
14	rs59498790	T	A	0.198807	1006
14	rs57182174	A	T	0.200795	1006
14	rs6572689	T	C	0.681909	1006
14	rs149766404	A	G	0.0238569	1006
14	rs116944416	T	C	0.0536779	1006
14	rs67713610	C	T	0.200795	1006
14	rs68157165	A	G	0.201789	1006
14	rs68120925	C	A	0.201789	1006
14	rs72681670	C	T	0.198807	1006
14	rs67186984	C	T	0.201789	1006
14	rs72681672	C	T	0.196819	1006
14	rs4259956	T	G	0.194831	1006
14	rs74333612	C	T	0.0437376	1006
14	rs148474548	T	C	0.0218688	1006
14	rs8018822	C	T	0.201789	1006
14	rs12878510	C	G	0.106362	1006
14	rs75810447	G	A	0.0536779	1006
14	rs72681673	G	A	0.199801	1006
14	rs10144234	C	A	0.680915	1006
14	rs10133683	T	C	0.316103	1006
14	rs7148925	T	C	0.479125	1006
14	rs4405473	C	T	0.479125	1006
14	rs72681674	T	C	0.0526839	1006
14	rs7493755	G	A	0.480119	1006
14	rs7153431	C	T	0.481113	1006
14	rs72681677	T	G	0.199801	1006
14	rs186469452	C	T	0.0129225	1006
14	rs4391968	C	G	0.480119	1006
14	rs142410913	A	G	0.0437376	1006
14	rs6572691	T	C	0.479125	1006
14	rs11849160	T	C	0.482107	1006
14	rs28888411	T	C	0.480119	1006
14	rs148840008	G	A	0.00795229	1006
14	rs4363776	G	T	0.481113	1006
14	rs6572692	C	A	0.480119	1006
14	rs12587877	C	T	0.480119	1006
14	rs4898667	G	T	0.199801	1006
14	rs4898668	C	T	0.199801	1006
14	rs11623973	G	T	0.316103	1006
14	rs7156129	C	T	0.480119	1006
14	rs113521110	T	C	0.120278	1006
14	rs10144007	C	T	0.498012	1006
14	rs12589302	C	A	0.45328	1006
14	rs8010383	G	A	0.498012	1006
14	rs10137310	G	C	0.026839	1006
14	rs4606633	T	A	0.340954	1006
14	rs67963325	C	G	0.147117	1006
14	rs4322565	C	T	0.340954	1006
14	rs144974600	C	T	0.0516899	1006
14	rs13379424	C	A	0.340954	1006
14	rs67977855	G	T	0.148111	1006
14	rs35599737	G	A	0.489066	1006
14	rs58700852	C	T	0.49006	1006
14	rs10133518	G	C	0.49006	1006
14	rs59096640	G	C	0.143141	1006
14	rs45487099	C	A	0.0119284	1006
14	rs4534750	G	A	0.142147	1006
14	rs10140023	A	G	0.492048	1006
14	rs45558232	C	T	0.143141	1006
14	rs2984270	C	T	0.533797	1006
14	rs1599969	C	T	0.345924	1006
14	rs1983764	G	A	0.346918	1006
14	rs138297138	G	A	0.0159046	1006
14	rs2984272	A	T	0.241551	1006
14	rs2181088	T	C	0.242545	1006
14	rs2181089	T	C	0.242545	1006
14	rs10145951	C	A	0.241551	1006
14	rs139588655	C	T	0.0347913	1006
14	rs2984274	T	C	0.843936	1006
14	rs17122800	T	C	0.241551	1006
14	rs2984276	C	T	0.239563	1006
14	rs2984277	A	G	0.0457256	1006
14	rs2984278	A	G	0.494036	1006
14	rs149453780	G	A	0.0149105	1006
14	rs11157762	G	A	0.192843	1006
14	rs117404209	C	T	0.0119284	1006
14	rs9323192	T	C	0.239563	1006
14	rs2984268	A	G	0.494036	1006
14	rs3015484	C	G	0.49006	1006
14	rs148161588	G	T	0.0457256	1006
14	rs3015480	T	C	0.491054	1006
14	rs74774339	C	A	0.00894632	1006
14	rs75382612	C	A	0.00894632	1006
14	rs77502185	T	C	0.0457256	1006
14	rs34766576	C	T	0.0705765	1006
14	rs7154318	C	T	0.253479	1006
14	rs10148309	C	T	0.154076	1006
14	rs10148593	G	A	0.236581	1006
14	rs2295847	G	C	0.115308	1006
14	rs144375001	A	C	0.0109344	1006
14	rs111902567	C	A	0.114314	1006
14	rs149208302	T	C	0.0695825	1006
14	rs55788349	C	T	0.249503	1006
14	rs3015465	G	A	0.688867	1006
14	rs11376	C	T	0.485089	1006
14	rs12717411	A	T	0.0298211	1006
14	rs3015466	C	T	0.748509	1006
14	rs55744809	C	T	0.235586	1006
14	rs11626470	C	G	0.750497	1006
14	rs61985505	T	C	0.310139	1006
14	rs12885688	T	G	0.0745527	1006
14	rs12891224	T	G	0.310139	1006
14	rs7153080	C	T	0.0457256	1006
14	rs56273711	C	A	0.0427435	1006
14	rs722797	T	C	0.752485	1006
14	rs3742327	G	A	0.743539	1006
14	rs1547078	T	C	0.279324	1006
14	rs45549238	G	A	0.0337972	1006
14	rs8022633	C	T	0.0457256	1006
14	rs74674206	G	A	0.0457256	1006
14	rs11850340	A	G	0.313121	1006
14	rs11624766	T	C	0.122266	1006
14	rs140156136	A	G	0.0447316	1006
14	rs4898669	T	C	0.392644	1006
14	rs4898670	T	C	0.121272	1006
14	rs144915799	A	G	0.0447316	1006
14	rs8011819	C	T	0.436382	1006
14	rs8016320	G	C	0.437376	1006
14	rs8017481	T	C	0.749503	1006
14	rs4901053	T	G	0.436382	1006
14	rs4901054	C	T	0.429423	1006
14	rs2181084	A	G	0.439364	1006
14	rs2181085	C	T	0.437376	1006
14	rs35313842	C	T	0.310139	1006
14	rs2146002	C	G	0.43837	1006
14	rs35334347	G	A	0.313121	1006
14	rs11624783	A	C	0.121272	1006
14	rs11620674	T	C	0.436382	1006
14	rs61985508	G	A	0.316103	1006
14	rs7494766	G	A	0.435388	1006
14	rs79799330	C	T	0.0467197	1006
14	rs117324808	C	T	0.0387674	1006
14	rs10129233	G	A	0.754473	1006
14	rs12588703	T	A	0.309145	1006
14	rs10129167	A	T	0.125249	1006
14	rs12588720	T	C	0.309145	1006
14	rs10141499	T	C	0.759443	1006
14	rs10129506	G	C	0.125249	1006
14	rs75062810	T	C	0.0467197	1006
14	rs77671176	G	A	0.0467197	1006
14	rs45578537	C	T	0.00695825	1006
14	rs10132785	A	C	0.122266	1006
14	rs2295846	G	T	0.356859	1006
14	rs2073347	C	T	0.753479	1006
14	rs41310342	C	T	0.0328032	1006
14	rs12882191	T	G	0.759443	1006
14	rs2236316	G	C	0.27336	1006
14	rs2073348	T	A	0.313121	1006
14	rs41299191	T	C	0.0218688	1006
14	rs2073349	G	T	0.362823	1006
14	rs10145695	A	G	0.318091	1006
14	rs10483610	C	T	0.316103	1006
14	rs12892462	C	G	0.332008	1006
14	rs4901055	A	G	0.124254	1006
14	rs10141242	T	C	0.124254	1006
14	rs147027443	G	T	0.0109344	1006
14	rs78674414	C	T	0.0467197	1006
14	rs12883882	C	G	0.275348	1006
14	rs6572694	G	A	0.757455	1006
14	rs8009676	G	A	0.124254	1006
14	rs2073346	G	A	0.584493	1006
14	rs2181086	G	C	0.557654	1006
14	rs7153562	C	A	0.792247	1006
14	rs151267779	T	C	0.00795229	1006
14	rs6572695	C	T	0.792247	1006
14	rs34263204	G	A	0.232604	1006
14	rs118181964	C	T	0.0447316	1006
14	rs8012283	A	G	0.16501	1006
14	rs11157763	T	A	0.769384	1006
14	rs147845546	C	T	0.0497018	1006
14	rs8013191	G	A	0.218688	1006
14	rs78281332	T	C	0.0497018	1006
14	rs12893920	G	C	0.292247	1006
14	rs11621132	T	C	0.107356	1006
14	rs145181290	G	A	0.00695825	1006
14	rs17122880	C	T	0.0536779	1006
14	rs17793018	A	G	0.60835	1006
14	rs75371890	T	C	0.107356	1006
14	rs150286319	G	A	0.0506958	1006
14	rs8015968	C	A	0.107356	1006
14	rs61755581	G	A	0.0248509	1006
14	rs10151109	G	A	0.0516899	1006
14	rs76203225	T	C	0.0506958	1006
14	rs3783281	G	A	0.349901	1006
14	rs75974508	T	G	0.0328032	1006
14	rs77898088	C	T	0.0506958	1006
14	rs9788617	G	A	0.55169	1006
14	rs1014990	C	A	0.2833	1006
14	rs138705523	C	T	0.0168986	1006
14	rs7143959	T	C	0.557654	1006
14	rs76452570	A	G	0.0506958	1006
14	rs111233346	A	T	0.0745527	1006
14	rs17122885	A	T	0.0576541	1006
14	rs61985517	C	A	0.228628	1006
14	rs12323631	A	G	0.89165	1006
14	rs77808538	A	G	0.0506958	1006
14	rs34148215	T	C	0.552684	1006
14	rs117021440	G	C	0.0298211	1006
14	rs4592572	A	C	0.94334	1006
14	rs2065076	G	A	0.230616	1006
14	rs2065077	G	C	0.942346	1006
14	rs2065078	C	A	0.942346	1006
14	rs10143816	G	A	0.942346	1006
14	rs11157764	G	A	0.106362	1006
14	rs79197422	G	A	0.0218688	1006
14	rs2065079	G	T	0.959245	1006
14	rs2065080	A	T	0.959245	1006
14	rs2065081	C	T	0.225646	1006
14	rs7146139	G	A	0.960239	1006
14	rs11626645	T	G	0.682903	1006
14	rs1885441	C	G	0.967197	1006
14	rs12436213	T	G	0.0526839	1006
14	rs9646128	G	A	0.22664	1006
14	rs76703426	A	C	0.0248509	1006
14	rs764964	T	C	0.576541	1006
14	rs11850959	G	A	0.855865	1006
14	rs11157765	T	C	0.855865	1006
14	rs72683629	C	A	0.0924453	1006
14	rs74748466	T	C	0.0149105	1006
14	rs6572697	G	A	0.227634	1006
14	rs17122896	A	G	0.149105	1006
14	rs76198208	G	A	0.0506958	1006
14	rs72683630	T	C	0.134195	1006
14	rs72683631	C	A	0.131213	1006
14	rs17122898	T	C	0.131213	1006
14	rs10137294	T	C	0.131213	1006
14	rs10148502	G	A	0.131213	1006
14	rs3783280	T	C	0.235586	1006
14	rs17122909	T	C	0.235586	1006
14	rs3783279	T	C	0.233598	1006
14	rs11157766	A	G	0.578529	1006
14	rs1957392	C	T	0.134195	1006
14	rs141918901	C	T	0.00795229	1006
14	rs8007639	T	C	0.135189	1006
14	rs150639058	C	T	0.0129225	1006
14	rs12881609	C	T	0.581511	1006
14	rs7145411	T	A	0.237575	1006
14	rs143189760	A	G	0.0129225	1006
14	rs12893300	C	T	0.115308	1006
14	rs55984715	T	G	0.115308	1006
14	rs12885196	T	C	0.0516899	1006
14	rs12886246	T	C	0.572565	1006
14	rs58424267	T	C	0.377734	1006
14	rs34281449	G	T	0.263419	1006
14	rs72683633	G	A	0.0944334	1006
14	rs9788504	G	C	0.568588	1006
14	rs10137363	C	T	0.0934394	1006
14	rs12586802	T	C	0.810139	1006
14	rs72683634	C	T	0.135189	1006
14	rs79119928	T	C	0.0536779	1006
14	rs8009874	T	C	0.0974155	1006
14	rs6650505	A	G	0.461233	1006
14	rs35980920	G	A	0.0974155	1006
14	rs2356580	G	A	0.249503	1006
14	rs1811883	A	C	0.946322	1006
14	rs10145182	T	A	0.342942	1006
14	rs112168583	T	G	0.0218688	1006
14	rs34845905	A	T	0.367793	1006
14	rs190873950	A	G	0.0139165	1006
14	rs57748792	C	T	0.138171	1006
14	rs4901057	A	C	0.368787	1006
14	rs7159596	C	G	0.0964215	1006
14	rs7159766	C	T	0.0964215	1006
14	rs76943219	G	C	0.138171	1006
14	rs113337019	C	T	0.0357853	1006
14	rs12896820	A	C	0.252485	1006
14	rs113640045	G	A	0.138171	1006
14	rs111770067	A	G	0.138171	1006
14	rs148629132	G	A	0.0149105	1006
14	rs4901059	T	C	0.349901	1006
14	rs72683641	C	T	0.138171	1006
14	rs12883458	T	C	0.104374	1006
14	rs56839549	A	G	0.159046	1006
14	rs4898673	G	T	0.333996	1006
14	rs117452336	A	G	0.0208748	1006
14	rs72683644	T	C	0.159046	1006
14	rs61985519	A	G	0.0318091	1006
14	rs117719818	T	C	0.0308151	1006
14	rs7153720	C	T	0.432406	1006
14	rs145251093	C	T	0.0308151	1006
14	rs77367944	G	A	0.244533	1006
14	rs4508352	C	T	0.335984	1006
14	rs11625795	A	G	0.0974155	1006
14	rs35383727	C	T	0.107356	1006
14	rs59394355	T	G	0.124254	1006
14	rs72683648	G	A	0.125249	1006
14	rs12882136	C	G	0.874751	1006
14	rs72683649	G	C	0.119284	1006
14	rs7149295	C	T	0.840954	1006
14	rs35098661	C	T	0.245527	1006
14	rs112780158	C	T	0.106362	1006
14	rs34721499	G	T	0.244533	1006
14	rs140677475	C	A	0.055666	1006
14	rs1004832	G	C	0.106362	1006
14	rs72683650	G	A	0.100398	1006
14	rs7145661	A	G	0.281312	1006
14	rs76027321	G	A	0.0198807	1006
14	rs10132475	G	A	0.292247	1006
14	rs141379807	C	T	0.00894632	1006
14	rs75624295	C	T	0.0208748	1006
14	rs72683653	G	A	0.0308151	1006
14	rs1951476	C	T	0.109344	1006
14	rs12435039	G	A	0.0695825	1006
14	rs17122945	G	A	0.0149105	1006
14	rs3759528	A	T	0.455268	1006
14	rs3759527	A	C	0.455268	1006
14	rs3759526	C	T	0.0984095	1006
14	rs3759525	T	C	0.0328032	1006
14	rs8018156	A	G	0.0904573	1006
14	rs2181083	C	T	0.220676	1006
14	rs79895113	T	C	0.0924453	1006
14	rs8010709	G	T	0.294235	1006
14	rs12435618	G	A	0.0198807	1006
14	rs117948605	A	G	0.0447316	1006
14	rs138762290	G	T	0.0238569	1006
14	rs117535495	G	A	0.0944334	1006
14	rs76032434	C	G	0.026839	1006
14	rs55924012	T	G	0.22167	1006
14	rs77427428	A	G	0.0228628	1006
14	rs113242605	A	G	0.11332	1006
14	rs1984589	G	A	0.219682	1006
14	rs10144239	C	G	0.457256	1006
14	rs7158801	G	C	0.457256	1006
14	rs1040890	A	C	0.675944	1006
14	rs12431899	G	A	0.472167	1006
14	rs114953685	C	T	0.0695825	1006
14	rs733052	T	C	0.478131	1006
14	rs8011425	A	G	0.0695825	1006
14	rs762066	C	T	0.451292	1006
14	rs8015991	A	G	0.0695825	1006
14	rs1018551	G	A	0.0954274	1006
14	rs7154842	C	T	0.547714	1006
14	rs7155445	A	G	0.548708	1006
14	rs72683662	G	A	0.218688	1006
14	rs77368971	A	G	0.0129225	1006
14	rs2356531	T	C	0.336978	1006
14	rs142716558	A	G	0.0944334	1006
14	rs11157770	T	G	0.333002	1006
14	rs2224558	G	A	0.474155	1006
14	rs142486673	C	T	0.0765408	1006
14	rs1977236	C	T	0.0944334	1006
14	rs72683664	A	G	0.217694	1006
14	rs143830914	C	T	0.00994036	1006
14	rs72683665	C	T	0.217694	1006
14	rs78807854	C	T	0.0228628	1006
14	rs8015151	G	T	0.54175	1006
14	rs8016526	T	C	0.0695825	1006
14	rs7154532	T	A	0.542744	1006
14	rs58581781	C	T	0.217694	1006
14	rs117404788	G	A	0.0119284	1006
14	rs11157771	G	T	0.28827	1006
14	rs11157772	A	T	0.289264	1006
14	rs11157773	G	T	0.281312	1006
14	rs11157774	T	A	0.281312	1006
14	rs57815556	A	C	0.290258	1006
14	rs17122982	C	T	0.289264	1006
14	rs17122988	G	A	0.0964215	1006
14	rs75839995	C	T	0.0695825	1006
14	rs58545577	A	G	0.290258	1006
14	rs12435756	C	G	0.292247	1006
14	rs11627172	G	A	0.449304	1006
14	rs10148666	C	T	0.372763	1006
14	rs4901060	T	C	0.112326	1006
14	rs12436743	C	T	0.292247	1006
14	rs78469658	A	G	0.0636183	1006
14	rs4394991	G	A	0.222664	1006
14	rs4460988	C	A	0.292247	1006
14	rs1570274	G	A	0.292247	1006
14	rs4901062	C	G	0.292247	1006
14	rs72683674	C	T	0.294235	1006
14	rs72683675	C	T	0.294235	1006
14	rs113985411	G	A	0.0695825	1006
14	rs111673133	T	C	0.294235	1006
14	rs138997249	G	A	0.0695825	1006
14	rs113129624	T	C	0.294235	1006
14	rs138344098	G	A	0.224652	1006
14	rs139869599	G	T	0.294235	1006
14	rs4898674	C	A	0.294235	1006
14	rs12433021	A	C	0.0695825	1006
14	rs1984514	G	T	0.294235	1006
14	rs1984513	T	A	0.294235	1006
14	rs7493885	T	G	0.295229	1006
14	rs117759689	C	A	0.0149105	1006
14	rs1951473	A	G	0.225646	1006
14	rs1951474	A	T	0.295229	1006
14	rs117740145	G	A	0.0367793	1006
14	rs8020067	C	G	0.295229	1006
14	rs8019923	A	G	0.295229	1006
14	rs12434001	A	T	0.295229	1006
14	rs72683679	C	T	0.223658	1006
14	rs7160385	T	A	0.294235	1006
14	rs139243788	G	A	0.107356	1006
14	rs150016282	C	T	0.107356	1006
14	rs145232533	A	G	0.107356	1006
14	rs35765554	G	A	0.252485	1006
14	rs6572700	C	T	0.0695825	1006
14	rs7143937	C	G	0.421471	1006
14	rs10142967	G	T	0.11332	1006
14	rs10142815	C	T	0.235586	1006
14	rs13379298	C	T	0.26839	1006
14	rs61985536	G	A	0.128231	1006
14	rs1984506	A	G	0.114314	1006
14	rs61985537	T	A	0.083499	1006
14	rs189751511	C	T	0.0159046	1006
14	rs7159869	C	T	0.451292	1006
14	rs7160367	G	A	0.442346	1006
14	rs8021997	A	G	0.203777	1006
14	rs61985538	G	T	0.0626243	1006
14	rs117324604	G	T	0.0357853	1006
14	rs10131426	C	T	0.0367793	1006
14	rs10131434	C	T	0.0367793	1006
14	rs117234111	G	A	0.0149105	1006
14	rs138136818	G	A	0.055666	1006
14	rs78671047	C	G	0.026839	1006
14	rs146326662	G	A	0.0129225	1006
14	rs73282900	T	A	0.313121	1006
14	rs8019546	G	A	0.285288	1006
14	rs8019604	C	T	0.282306	1006
14	rs34758492	G	A	0.333002	1006
14	rs7141773	C	A	0.333002	1006
14	rs2027343	A	G	0.302187	1006
14	rs1960191	G	A	0.0248509	1006
14	rs7147627	C	T	0.304175	1006
14	rs7149238	T	A	0.638171	1006
14	rs7148318	G	A	0.647117	1006
14	rs1953886	C	T	0.651093	1006
14	rs1953885	G	A	0.651093	1006
14	rs1953884	G	C	0.652087	1006
14	rs68008083	G	A	0.281312	1006
14	rs7143869	C	T	0.363817	1006
14	rs17793764	G	A	0.337972	1006
14	rs946620	A	C	0.363817	1006
14	rs78421350	G	A	0.027833	1006
14	rs11627495	T	G	0.274354	1006
14	rs17720606	C	A	0.322068	1006
14	rs66535317	G	A	0.318091	1006
14	rs6572702	T	C	0.326044	1006
14	rs17123039	T	G	0.366799	1006
14	rs17720642	T	C	0.328032	1006
14	rs7158839	C	T	0.694831	1006
14	rs17720659	T	G	0.100398	1006
14	rs61985541	T	C	0.028827	1006
14	rs17720677	G	A	0.326044	1006
14	rs12050194	G	A	0.329026	1006
14	rs12050195	G	A	0.329026	1006
14	rs2039794	T	C	0.364811	1006
14	rs2039793	G	A	0.363817	1006
14	rs2039792	C	A	0.362823	1006
14	rs76251345	T	G	0.0785288	1006
14	rs2105229	G	A	0.16501	1006
14	rs1556931	G	A	0.191849	1006
14	rs1953879	A	G	0.911531	1006
14	rs541751997	A	G	0.00894632	1006
14	rs946619	T	C	0.823062	1006
14	rs11157775	A	G	0.250497	1006
14	rs34841084	G	A	0.248509	1006
14	rs150731843	A	G	0.0417495	1006
14	rs11624446	C	A	0.375746	1006
14	rs11157776	T	C	0.259443	1006
14	rs1953878	C	T	0.981113	1006
14	rs76588701	C	T	0.0109344	1006
14	rs1547763	T	G	0.72167	1006
14	rs17793937	A	G	0.247515	1006
14	rs7150536	G	A	0.931412	1006
14	rs141630356	G	A	0.0159046	1006
14	rs17123075	C	G	0.0685885	1006
14	rs12889998	T	C	0.929423	1006
14	rs111409498	C	T	0.00994036	1006
14	rs138523238	G	T	0.00795229	1006
14	rs17794038	G	A	0.0685885	1006
14	rs150591769	C	G	0.0178926	1006
14	rs8005678	G	A	0.931412	1006
14	rs8005874	G	A	0.931412	1006
14	rs8006072	G	A	0.931412	1006
14	rs10131538	T	C	0.931412	1006
14	rs7144826	T	C	0.930417	1006
14	rs7160772	T	C	0.931412	1006
14	rs17720880	C	G	0.0685885	1006
14	rs72685312	T	C	0.0159046	1006
14	rs35375734	G	A	0.0656064	1006
14	rs2297893	T	C	0.0497018	1006
14	rs113033362	G	A	0.0685885	1006
14	rs8009560	C	T	0.88171	1006
14	rs10144606	C	A	0.666998	1006
14	rs80315226	G	A	0.0685885	1006
14	rs7144884	T	A	0.109344	1006
14	rs117121494	T	C	0.00994036	1006
14	rs10131598	C	T	0.72167	1006
14	rs78422292	G	C	0.0139165	1006
14	rs72685323	C	G	0.168986	1006
14	rs34051409	C	T	0.0367793	1006
14	rs72685325	C	T	0.146123	1006
14	rs72685326	T	C	0.145129	1006
14	rs28611105	T	G	0.202783	1006
14	rs150160942	C	T	0.0129225	1006
14	rs9671339	T	A	0.0318091	1006
14	rs28848529	T	C	0.206759	1006
14	rs8006465	T	A	0.0666004	1006
14	rs8005597	A	G	0.0725646	1006
14	rs12589665	T	C	0.206759	1006
14	rs61984971	A	G	0.0159046	1006
14	rs885375	C	T	0.205765	1006
14	rs12433552	G	A	0.0168986	1006
14	rs58815153	C	T	0.205765	1006
14	rs12587819	A	G	0.205765	1006
14	rs12587893	G	A	0.205765	1006
14	rs12587863	C	T	0.205765	1006
14	rs6572708	C	T	0.200795	1006
14	rs6572709	A	G	0.202783	1006
14	rs7161495	G	T	0.199801	1006
14	rs8023022	C	T	0.199801	1006
14	rs73284788	C	T	0.05666	1006
14	rs12889552	T	C	0.171968	1006
14	rs17123103	G	A	0.204771	1006
14	rs28564871	A	G	0.202783	1006
14	rs28485307	T	A	0.202783	1006
14	rs73284790	G	A	0.0735586	1006
14	rs12590515	G	A	0.202783	1006
14	rs1959528	G	T	0.0238569	1006
14	rs11847533	T	C	0.0328032	1006
14	rs74511554	C	T	0.0168986	1006
14	rs17562484	T	A	0.0218688	1006
14	rs74993224	G	A	0.0218688	1006
14	rs17123107	A	G	0.203777	1006
14	rs7154732	T	C	0.0377734	1006
14	rs34800262	C	G	0.0914513	1006
14	rs17123116	A	C	0.0168986	1006
14	rs4901065	C	T	0.202783	1006
14	rs11157780	C	T	0.202783	1006
14	rs11157781	C	T	0.202783	1006
14	rs76983938	G	T	0.0139165	1006
14	rs7159068	G	T	0.0168986	1006
14	rs11157782	C	T	0.202783	1006
14	rs117443842	T	C	0.0139165	1006
14	rs1042266	C	G	0.202783	1006
14	rs34313873	T	A	0.0139165	1006
14	rs2275466	C	T	0.0168986	1006
14	rs1959527	A	G	0.22664	1006
14	rs2027342	T	C	0.220676	1006
14	rs2027341	G	A	0.218688	1006
14	rs114753671	G	A	0.0139165	1006
14	rs139556554	T	C	0.0139165	1006
14	rs114491880	A	T	0.0139165	1006
14	rs17123125	A	T	0.0139165	1006
14	rs116888356	C	T	0.0139165	1006
14	rs79476745	C	T	0.0208748	1006
14	rs116281661	G	A	0.0159046	1006
14	rs116861649	T	C	0.0139165	1006
14	rs147875705	C	G	0.0139165	1006
14	rs6572710	A	T	0.27833	1006
14	rs140022586	T	G	0.0139165	1006
14	rs145432521	C	T	0.0139165	1006
14	rs151097501	T	C	0.0139165	1006
14	rs116002793	G	A	0.0139165	1006
14	rs76731344	T	C	0.0208748	1006
14	rs2356535	G	T	0.224652	1006
14	rs8004768	T	G	0.277336	1006
14	rs8004788	T	C	0.274354	1006
14	rs10132049	A	G	0.219682	1006
14	rs8008832	G	C	0.0168986	1006
14	rs15669	G	A	0.131213	1006
14	rs2275464	T	C	0.131213	1006
14	rs11846180	C	T	0.0337972	1006
14	rs77549800	T	C	0.0735586	1006
14	rs3783277	G	T	0.131213	1006
14	rs3783276	C	T	0.436382	1006
14	rs3825542	T	C	0.133201	1006
14	rs2277456	C	T	0.131213	1006
14	rs72685342	T	C	0.0874751	1006
14	rs75220125	C	T	0.0298211	1006
14	rs10142003	G	A	0.131213	1006
14	rs72685343	C	T	0.0854871	1006
14	rs78387705	G	A	0.0139165	1006
14	rs148773378	C	T	0.028827	1006
14	rs186456927	G	T	0.0168986	1006
14	rs151300082	G	T	0.0337972	1006
14	rs12887874	C	A	0.0129225	1006
14	rs58698251	T	C	0.0854871	1006
14	rs4901066	T	C	0.33002	1006
14	rs2075646	T	A	0.182903	1006
14	rs138098351	T	C	0.0149105	1006
14	rs1890700	T	C	0.33002	1006
14	rs12880129	C	T	0.131213	1006
14	rs74051850	A	C	0.0139165	1006
14	rs2075645	T	C	0.132207	1006
14	rs2075643	G	A	0.182903	1006
14	rs11850781	G	A	0.131213	1006
14	rs11850729	A	G	0.145129	1006
14	rs11847031	T	C	0.131213	1006
14	rs8021270	C	T	0.131213	1006
14	rs11852047	A	G	0.131213	1006
14	rs11849348	T	C	0.131213	1006
14	rs946618	G	C	0.146123	1006
14	rs946617	T	G	0.0735586	1006
14	rs17123173	C	A	0.0218688	1006
14	rs946616	C	T	0.0735586	1006
14	rs11157783	G	C	0.218688	1006
14	rs75158679	T	A	0.0149105	1006
14	rs144359893	C	T	0.0109344	1006
14	rs17123178	T	A	0.107356	1006
14	rs17123180	A	G	0.0218688	1006
14	rs10138493	C	T	0.188867	1006
14	rs10140858	A	G	0.277336	1006
14	rs1953875	G	A	0.0357853	1006
14	rs12878997	C	T	0.0725646	1006
14	rs60526450	G	T	0.0149105	1006
14	rs8006359	T	C	0.439364	1006
14	rs8005400	G	A	0.238569	1006
14	rs111845971	A	T	0.00994036	1006
14	rs56120861	T	G	0.12326	1006
14	rs8020787	T	A	0.238569	1006
14	rs55943056	T	C	0.222664	1006
14	rs149338839	T	G	0.0149105	1006
14	rs41317304	C	T	0.0337972	1006
14	rs79809617	T	C	0.0228628	1006
14	rs6572711	A	G	0.314115	1006
14	rs10130689	C	T	0.166998	1006
14	rs75747514	C	T	0.0218688	1006
14	rs1953873	T	C	0.199801	1006
14	rs1953872	A	G	0.237575	1006
14	rs11851115	T	C	0.314115	1006
14	rs79026108	G	A	0.0149105	1006
14	rs151000071	C	T	0.0149105	1006
14	rs11846857	A	G	0.238569	1006
14	rs10149867	T	C	0.22167	1006
14	rs10140029	A	G	0.166004	1006
14	rs116862303	T	A	0.0218688	1006
14	rs59177738	A	G	0.0149105	1006
14	rs8022952	C	T	0.238569	1006
14	rs79686244	A	G	0.0218688	1006
14	rs3783275	T	C	0.200795	1006
14	rs3783274	T	C	0.199801	1006
14	rs3783273	C	T	0.199801	1006
14	rs3825541	T	C	0.199801	1006
14	rs11845307	T	G	0.200795	1006
14	rs8009028	G	C	0.0149105	1006
14	rs55780972	A	G	0.200795	1006
14	rs117048680	T	C	0.0218688	1006
14	rs56187730	A	G	0.0337972	1006
14	rs56192413	T	C	0.223658	1006
14	rs10133328	T	G	0.223658	1006
14	rs10146475	C	A	0.166998	1006
14	rs117172592	C	T	0.0149105	1006
14	rs73286819	T	G	0.0337972	1006
14	rs11850411	G	A	0.0337972	1006
14	rs11846533	T	C	0.0337972	1006
14	rs74051858	T	C	0.0149105	1006
14	rs11846565	T	C	0.0337972	1006
14	rs75503405	T	A	0.0218688	1006
14	rs12436081	A	G	0.166998	1006
14	rs11850468	C	G	0.0337972	1006
14	rs11851482	G	A	0.0337972	1006
14	rs11851406	A	G	0.0337972	1006
14	rs74051859	A	C	0.0337972	1006
14	rs74051860	T	C	0.0337972	1006
14	rs74051861	A	C	0.0149105	1006
14	rs11851644	A	G	0.0337972	1006
14	rs11844515	C	T	0.0337972	1006
14	rs73286823	T	A	0.0337972	1006
14	rs12432519	G	T	0.168986	1006
14	rs73286825	T	A	0.0337972	1006
14	rs74051865	G	A	0.0149105	1006
14	rs11845548	C	T	0.0337972	1006
14	rs8005931	A	G	0.312127	1006
14	rs8006455	G	A	0.312127	1006
14	rs9635221	T	A	0.192843	1006
14	rs9635167	C	T	0.16998	1006
14	rs74051868	G	T	0.0149105	1006
14	rs117787218	G	A	0.0139165	1006
14	rs10146041	G	A	0.0685885	1006
14	rs74692440	C	T	0.0258449	1006
14	rs12887698	G	C	0.0675944	1006
14	rs3818871	G	A	0.279324	1006
14	rs12717412	G	A	0.383698	1006
14	rs190318845	C	A	0.00994036	1006
14	rs74051869	A	G	0.0149105	1006
14	rs883699	C	T	0.383698	1006
14	rs2356729	C	A	0.383698	1006
14	rs1890707	C	G	0.0675944	1006
14	rs17123212	T	C	0.0149105	1006
14	rs17123214	C	T	0.0159046	1006
14	rs17123216	C	T	0.0228628	1006
14	rs78120215	T	A	0.0377734	1006
14	rs75233172	T	A	0.0159046	1006
14	rs146240390	C	T	0.0149105	1006
14	rs7160537	T	C	0.367793	1006
14	rs1890706	C	T	0.333002	1006
14	rs10143053	G	T	0.205765	1006
14	rs1890705	C	T	0.347913	1006
14	rs17123232	C	G	0.0337972	1006
14	rs72685360	G	T	0.0735586	1006
14	rs141605193	G	A	0.0149105	1006
14	rs7149936	A	G	0.240557	1006
14	rs17123235	A	T	0.0675944	1006
14	rs139287287	G	C	0.0218688	1006
14	rs73286833	C	A	0.0159046	1006
14	rs8014291	T	G	0.319085	1006
14	rs78969210	G	A	0.0159046	1006
14	rs17123242	G	A	0.0328032	1006
14	rs74051873	T	C	0.0337972	1006
14	rs77316189	G	A	0.0337972	1006
14	rs17123244	A	G	0.0328032	1006
14	rs67490748	T	C	0.10338	1006
14	rs2297891	G	T	0.0328032	1006
14	rs2297890	T	C	0.420477	1006
14	rs73286839	G	C	0.0337972	1006
14	rs111345281	C	A	0.0149105	1006
14	rs3759524	A	T	0.0188867	1006
14	rs12880288	C	T	0.379722	1006
14	rs1890704	A	G	0.507952	1006
14	rs1538615	T	C	0.28827	1006
14	rs3759521	C	G	0.126243	1006
14	rs3759519	A	C	0.346918	1006
14	rs3759518	C	T	0.0477137	1006
14	rs34204001	T	C	0.201789	1006
14	rs34240348	C	T	0.120278	1006
14	rs2356730	C	T	0.122266	1006
14	rs147454983	A	G	0.0685885	1006
14	rs34277216	G	A	0.260437	1006
14	rs75690812	T	C	0.0149105	1006
14	rs4901067	G	A	0.720676	1006
14	rs2185303	C	T	0.673956	1006
14	rs10138149	C	T	0.0487078	1006
14	rs1005689	G	A	0.725646	1006
14	rs57055835	T	C	0.412525	1006
14	rs12586458	T	C	0.0685885	1006
14	rs61984993	G	C	0.410537	1006
14	rs148082745	C	G	0.0198807	1006
14	rs10150265	G	A	0.842942	1006
14	rs12431674	C	A	0.409543	1006
14	rs12431737	G	T	0.409543	1006
14	rs72685369	A	T	0.235586	1006
14	rs61046758	C	T	0.409543	1006
14	rs12432661	A	T	0.647117	1006
14	rs28537528	A	G	0.145129	1006
14	rs2153313	A	G	0.698807	1006
14	rs7160251	A	G	0.843936	1006
14	rs11624985	G	C	0.699801	1006
14	rs61984997	C	T	0.410537	1006
14	rs11625074	C	T	0.236581	1006
14	rs11625075	C	T	0.647117	1006
14	rs143185551	T	C	0.00497018	1006
14	rs7146227	T	A	0.236581	1006
14	rs7145690	C	A	0.236581	1006
14	rs866957	G	A	0.642147	1006
14	rs17123258	T	C	0.0477137	1006
14	rs949633	T	C	0.648111	1006
14	rs1538618	T	C	0.414513	1006
14	rs1538617	A	G	0.397614	1006
14	rs61984998	C	T	0.397614	1006
14	rs80025194	G	A	0.238569	1006
14	rs112149502	C	T	0.187873	1006
14	rs60908087	C	G	0.384692	1006
14	rs59673091	T	A	0.38171	1006
14	rs17722507	A	C	0.39662	1006
14	rs61985001	A	C	0.634195	1006
14	rs61985002	G	A	0.636183	1006
14	rs17123266	G	T	0.0576541	1006
14	rs7144098	T	C	0.838966	1006
14	rs56129772	T	G	0.217694	1006
14	rs7147998	A	G	0.836978	1006
14	rs11622448	G	A	0.599404	1006
14	rs10142168	A	T	0.237575	1006
14	rs10131841	T	C	0.836978	1006
14	rs72685387	T	C	0.237575	1006
14	rs72685388	C	T	0.237575	1006
14	rs79822782	A	G	0.202783	1006
14	rs7150754	T	C	0.836978	1006
14	rs10145802	C	T	0.237575	1006
14	rs946622	T	C	0.83996	1006
14	rs4901068	G	A	0.835984	1006
14	rs8018152	C	T	0.0536779	1006
14	rs9323199	C	T	0.59841	1006
14	rs9323200	T	A	0.59841	1006
14	rs80299268	C	T	0.0417495	1006
14	rs34149448	G	C	0.59841	1006
14	rs1556930	G	T	0.293241	1006
14	rs113199722	A	G	0.137177	1006
14	rs10483609	G	A	0.59841	1006
14	rs71422007	C	G	0.137177	1006
14	rs8009731	T	G	0.67992	1006
14	rs9323201	G	A	0.59841	1006
14	rs9323202	T	C	0.158052	1006
14	rs75730185	A	T	0.0328032	1006
14	rs12888968	A	G	0.084493	1006
14	rs12433167	G	T	0.0854871	1006
14	rs1002145	T	C	0.442346	1006
14	rs1962157	A	G	0.312127	1006
14	rs1962158	G	A	0.55169	1006
14	rs2006977	G	A	0.0765408	1006
14	rs10139187	G	A	0.0198807	1006
14	rs12895515	C	T	0.0328032	1006
14	rs2105231	C	G	0.678926	1006
14	rs12896043	A	T	0.136183	1006
14	rs17123288	T	C	0.171968	1006
14	rs55834002	T	C	0.284294	1006
14	rs17123293	A	G	0.154076	1006
14	rs9323203	A	C	0.290258	1006
14	rs144647167	A	G	0.0119284	1006
14	rs34758581	A	G	0.290258	1006
14	rs1890702	C	G	0.291252	1006
14	rs78289515	C	A	0.0447316	1006
14	rs72685395	G	A	0.0357853	1006
14	rs147261819	C	T	0.0198807	1006
14	rs56086812	C	T	0.129225	1006
14	rs61023515	A	G	0.129225	1006
14	rs73288807	G	A	0.0586481	1006
14	rs61985020	G	A	0.161034	1006
14	rs35412552	T	C	0.131213	1006
14	rs35598247	T	C	0.131213	1006
14	rs17123298	C	T	0.130219	1006
14	rs2185301	T	C	0.292247	1006
14	rs73288810	G	A	0.0576541	1006
14	rs12894786	G	A	0.0745527	1006
14	rs8019409	A	G	0.133201	1006
14	rs17123302	C	T	0.0745527	1006
14	rs12879906	G	A	0.0745527	1006
14	rs1049371	A	G	0.159046	1006
14	rs883690	A	G	0.292247	1006
14	rs11550543	G	A	0.0745527	1006
14	rs11627694	C	T	0.0447316	1006
14	rs17092860	A	G	0.287276	1006
14	rs8020721	C	T	0.289264	1006
14	rs73288814	T	C	0.0586481	1006
14	rs12896981	G	A	0.584493	1006
14	rs2275463	C	G	0.055666	1006
14	rs2275462	T	G	0.553678	1006
14	rs11844823	G	T	0.119284	1006
14	rs11844781	C	G	0.120278	1006
14	rs11844864	G	T	0.122266	1006
14	rs1959536	T	G	0.0188867	1006
14	rs8007631	A	C	0.101392	1006
14	rs8012725	A	G	0.0964215	1006
14	rs4901069	G	A	0.517893	1006
14	rs17796080	T	C	0.364811	1006
14	rs58240160	A	C	0.260437	1006
14	rs10137862	C	T	0.307157	1006
14	rs10150121	T	C	0.425447	1006
14	rs28504356	C	T	0.397614	1006
14	rs10873039	G	C	0.863817	1006
14	rs11621274	T	C	0.0139165	1006
14	rs6572717	T	C	0.0248509	1006
14	rs11157785	C	G	0.719682	1006
14	rs10130678	G	A	0.607356	1006
14	rs1959534	G	A	0.399602	1006
14	rs1959533	T	A	0.256461	1006
14	rs4901070	T	C	0.0248509	1006
14	rs73288824	C	G	0.0248509	1006
14	rs2275460	T	C	0.135189	1006
14	rs12434339	C	T	0.298211	1006
14	rs12434376	C	T	0.298211	1006
14	rs75164702	A	G	0.246521	1006
14	rs111634595	C	T	0.0248509	1006
14	rs9944076	G	A	0.298211	1006
14	rs9944003	T	C	0.414513	1006
14	rs8007373	A	G	0.864811	1006
14	rs9944007	T	C	0.414513	1006
14	rs1538616	T	C	0.114314	1006
14	rs11626271	G	A	0.299205	1006
14	rs80016229	T	C	0.0526839	1006
14	rs60882861	C	T	0.246521	1006
14	rs9944148	G	A	0.298211	1006
14	rs11157786	C	T	0.298211	1006
14	rs77319178	G	A	0.0576541	1006
14	rs28715723	G	A	0.178926	1006
14	rs885251	G	C	0.61829	1006
14	rs75384799	A	G	0.0119284	1006
14	rs10483608	G	C	0.412525	1006
14	rs10142831	T	C	0.864811	1006
14	rs10130725	G	C	0.178926	1006
14	rs12881920	T	C	0.116302	1006
14	rs113821638	C	T	0.0248509	1006
14	rs11157787	C	T	0.298211	1006
14	rs143694998	T	C	0.0159046	1006
14	rs78292254	A	G	0.0437376	1006
14	rs11157788	A	G	0.470179	1006
14	rs9888603	T	C	0.247515	1006
14	rs12431974	T	C	0.412525	1006
14	rs7143279	A	G	0.0248509	1006
14	rs17796541	C	T	0.146123	1006
14	rs12586732	T	G	0.361829	1006
14	rs12881774	A	G	0.114314	1006
14	rs8011740	G	A	0.0248509	1006
14	rs17796553	A	G	0.114314	1006
14	rs8014229	T	C	0.864811	1006
14	rs55873582	C	T	0.114314	1006
14	rs8017382	G	T	0.274354	1006
14	rs10483607	A	G	0.0357853	1006
14	rs72687113	C	T	0.0387674	1006
14	rs17796649	G	C	0.0228628	1006
14	rs3813398	G	C	0.389662	1006
14	rs12883270	C	A	0.142147	1006
14	rs17123377	G	A	0.0248509	1006
14	rs41299203	C	T	0.0238569	1006
14	rs34153026	T	C	0.361829	1006
14	rs17123379	C	T	0.0357853	1006
14	rs117134921	A	G	0.0159046	1006
14	rs12891180	T	A	0.387674	1006
14	rs72687116	C	T	0.0377734	1006
14	rs4898678	C	A	0.0248509	1006
14	rs187024137	G	T	0.00497018	1006
14	rs75910585	C	G	0.00894632	1006
14	rs12323589	A	C	0.865805	1006
14	rs12895611	G	T	0.116302	1006
14	rs75724366	C	T	0.0248509	1006
14	rs17802253	G	T	0.264414	1006
14	rs12434118	G	C	0.271372	1006
14	rs10151412	T	C	0.865805	1006
14	rs139811584	T	C	0.00894632	1006
14	rs17802296	G	A	0.264414	1006
14	rs34610151	C	T	0.0357853	1006
14	rs12589524	A	G	0.365805	1006
14	rs12887314	C	G	0.365805	1006
14	rs12590216	C	T	0.120278	1006
14	rs147472630	G	A	0.0377734	1006
14	rs12101171	C	T	0.0228628	1006
14	rs11851076	C	T	0.0377734	1006
14	rs11847331	T	C	0.0377734	1006
14	rs10483606	T	G	0.362823	1006
14	rs4901071	G	A	0.864811	1006
14	rs11846226	G	A	0.0377734	1006
14	rs57454311	C	T	0.0377734	1006
14	rs17123409	C	T	0.0228628	1006
14	rs17123411	C	G	0.361829	1006
14	rs873913	A	G	0.177932	1006
14	rs116968429	C	T	0.0417495	1006
14	rs873914	G	T	0.421471	1006
14	rs17802520	C	T	0.0447316	1006
14	rs8003601	A	G	0.262425	1006
14	rs873915	G	T	0.318091	1006
14	rs2105230	G	A	0.176938	1006
14	rs8006268	T	G	0.0228628	1006
14	rs8009152	A	G	0.0228628	1006
14	rs8010552	T	C	0.0228628	1006
14	rs10873041	G	A	0.0407555	1006
14	rs11626550	G	A	0.247515	1006
14	rs111620401	A	G	0.0228628	1006
14	rs58263123	A	G	0.0228628	1006
14	rs1953890	T	C	0.262425	1006
14	rs80082801	G	A	0.027833	1006
14	rs1953889	T	A	0.262425	1006
14	rs17724183	G	T	0.262425	1006
14	rs140919444	A	T	0.0129225	1006
14	rs77425813	T	C	0.054672	1006
14	rs1953888	G	A	0.0377734	1006
14	rs1953887	G	C	0.863817	1006
14	rs2297889	A	T	0.745527	1006
14	rs17123439	C	T	0.0775348	1006
14	rs12882222	G	C	0.116302	1006
14	rs7144184	A	C	0.245527	1006
14	rs75254705	A	T	0.054672	1006
14	rs118131267	C	T	0.00894632	1006
14	rs72687121	C	A	0.0357853	1006
14	rs2039795	G	A	0.863817	1006
14	rs67426903	G	A	0.11829	1006
14	rs10137411	C	A	0.863817	1006
14	rs10149656	T	A	0.863817	1006
14	rs12892749	A	G	0.0387674	1006
14	rs7157686	T	C	0.863817	1006
14	rs17123477	T	C	0.363817	1006
14	rs12893822	A	G	0.0387674	1006
14	rs58170601	C	T	0.0228628	1006
14	rs1953883	C	G	0.863817	1006
14	rs1953882	T	C	0.364811	1006
14	rs1953881	A	G	0.363817	1006
14	rs1953880	A	G	0.363817	1006
14	rs76284519	T	C	0.055666	1006
14	rs151179441	T	C	0.00894632	1006
14	rs10137286	C	G	0.542744	1006
14	rs17123480	C	G	0.0387674	1006
14	rs35996765	C	A	0.0785288	1006
14	rs11623936	G	A	0.261431	1006
14	rs11628625	T	G	0.460239	1006
14	rs35511164	G	T	0.32505	1006
14	rs8019419	T	C	0.32505	1006
14	rs56408541	A	C	0.0367793	1006
14	rs17123489	G	T	0.324056	1006
14	rs34678449	G	A	0.0387674	1006
14	rs11157790	T	A	0.284294	1006
14	rs8004486	T	C	0.261431	1006
14	rs17123497	C	T	0.0218688	1006
14	rs11844329	T	C	0.40159	1006
14	rs7145511	G	A	0.462227	1006
14	rs142271229	C	T	0.027833	1006
14	rs10143878	G	A	0.863817	1006
14	rs186735432	G	A	0.0129225	1006
14	rs1959529	C	G	0.323062	1006
14	rs7153154	G	A	0.477137	1006
14	rs34143086	C	T	0.00795229	1006
14	rs12894623	C	T	0.0626243	1006
14	rs10483604	C	T	0.277336	1006
14	rs28441253	T	C	0.177932	1006
14	rs74802818	G	T	0.0218688	1006
14	rs10483603	G	A	0.277336	1006
14	rs11157791	C	T	0.385686	1006
14	rs10483602	T	A	0.385686	1006
14	rs12896768	T	C	0.385686	1006
14	rs117003314	G	A	0.0178926	1006
14	rs1953874	C	G	0.862823	1006
14	rs11844384	A	G	0.385686	1006
14	rs1953893	C	T	0.862823	1006
14	rs1953892	C	T	0.319085	1006
14	rs946623	C	T	0.0407555	1006
14	rs71422011	G	C	0.0387674	1006
14	rs883897	C	T	0.0407555	1006
14	rs12891408	C	T	0.0626243	1006
14	rs35852938	C	A	0.0407555	1006
14	rs10149786	T	C	0.178926	1006
14	rs870371	G	A	0.0407555	1006
14	rs61755582	C	T	0.0228628	1006
14	rs1953891	C	T	0.10338	1006
14	rs3900632	C	A	0.0387674	1006
14	rs11628591	G	A	0.297217	1006
14	rs35809678	C	T	0.0407555	1006
14	rs61985024	T	C	0.0119284	1006
14	rs17803300	A	G	0.133201	1006
14	rs17803330	T	C	0.120278	1006
14	rs11844215	A	G	0.146123	1006
14	rs11848681	T	C	0.392644	1006
14	rs6572718	T	C	0.192843	1006
14	rs6572719	T	C	0.808151	1006
14	rs60407268	G	T	0.0318091	1006
14	rs8011567	T	C	0.854871	1006
14	rs7147763	C	G	0.82505	1006
14	rs7147946	C	T	0.808151	1006
14	rs10400783	T	A	0.0258449	1006
14	rs10400714	G	A	0.0258449	1006
14	rs61985025	G	A	0.0795229	1006
14	rs34158603	C	T	0.0536779	1006
14	rs4551942	T	A	0.554672	1006
14	rs2356732	C	T	0.0765408	1006
14	rs2356733	A	G	0.722664	1006
14	rs2884018	A	C	0.73161	1006
14	rs875204	G	A	0.333002	1006
14	rs875205	T	A	0.405567	1006
14	rs875206	A	C	0.33996	1006
14	rs875207	A	G	0.407555	1006
14	rs882415	T	A	0.499006	1006
14	rs882414	A	G	0.499006	1006
14	rs882413	G	A	0.823062	1006
14	rs12432099	T	C	0.502982	1006
14	rs12434983	A	G	0.408549	1006
14	rs73288875	G	A	0.0934394	1006
14	rs73288876	A	G	0.0934394	1006
14	rs80292596	A	G	0.0675944	1006
14	rs1556929	C	G	0.879722	1006
14	rs1556928	T	C	0.824056	1006
14	rs1556927	C	A	0.502982	1006
14	rs1556926	T	C	0.329026	1006
14	rs8013051	T	G	0.16004	1006
14	rs6572720	T	C	0.101392	1006
14	rs61093844	C	T	0.101392	1006
14	rs143017112	G	C	0.0258449	1006
14	rs12433809	T	C	0.0934394	1006
14	rs143783394	T	C	0.0139165	1006
14	rs12433833	T	C	0.0934394	1006
14	rs10152028	C	T	0.889662	1006
14	rs10129635	G	A	0.0666004	1006
14	rs8009082	C	A	0.265408	1006
14	rs4243567	T	C	0.829026	1006
14	rs28672773	A	G	0.0666004	1006
14	rs10141612	C	T	0.0666004	1006
14	rs75828197	G	T	0.0666004	1006
14	rs80087134	C	A	0.0248509	1006
14	rs4516135	A	G	0.764414	1006
14	rs78326232	C	T	0.10835	1006
14	rs79257379	G	A	0.10835	1006
14	rs147968629	G	C	0.0178926	1006
14	rs73288879	C	T	0.055666	1006
14	rs4901072	A	G	0.829026	1006
14	rs77544274	T	C	0.10835	1006
14	rs75978552	C	T	0.0765408	1006
14	rs7161111	C	T	0.323062	1006
14	rs11849278	T	C	0.2833	1006
14	rs8009664	T	C	0.0636183	1006
14	rs11157792	A	G	0.437376	1006
14	rs55801251	A	G	0.373757	1006
14	rs35902015	C	T	0.00894632	1006
14	rs113785288	G	A	0.055666	1006
14	rs8019404	A	G	0.374751	1006
14	rs11847472	G	A	0.0675944	1006
14	rs34163607	C	T	0.0656064	1006
14	rs80006885	C	T	0.10835	1006
14	rs12147541	C	T	0.323062	1006
14	rs8005389	T	C	0.374751	1006
14	rs117572731	C	G	0.0149105	1006
14	rs78205147	A	T	0.0656064	1006
14	rs4539521	A	G	0.50497	1006
14	rs11626802	C	T	0.266402	1006
14	rs8011399	G	A	0.828032	1006
14	rs56312729	T	C	0.266402	1006
14	rs71422012	T	A	0.00894632	1006
14	rs78156576	T	C	0.0656064	1006
14	rs28677862	A	G	0.321074	1006
14	rs28487585	C	G	0.321074	1006
14	rs61985042	T	C	0.266402	1006
14	rs61985043	T	C	0.266402	1006
14	rs10873042	C	T	0.39662	1006
14	rs61985044	A	G	0.323062	1006
14	rs8018083	G	A	0.266402	1006
14	rs8018259	G	T	0.39662	1006
14	rs72687142	G	A	0.266402	1006
14	rs72687143	T	C	0.266402	1006
14	rs61985045	A	G	0.266402	1006
14	rs61985046	C	G	0.265408	1006
14	rs61985047	T	G	0.267396	1006
14	rs11626230	G	A	0.266402	1006
14	rs11622225	T	G	0.266402	1006
14	rs7493564	A	G	0.323062	1006
14	rs11850410	C	A	0.266402	1006
14	rs73288894	C	T	0.055666	1006
14	rs4375571	C	T	0.323062	1006
14	rs61985048	T	C	0.266402	1006
14	rs12434043	T	C	0.266402	1006
14	rs73288895	T	C	0.055666	1006
14	rs12434077	T	G	0.266402	1006
14	rs76481199	C	T	0.055666	1006
14	rs11844311	A	G	0.267396	1006
14	rs61985049	T	C	0.0755467	1006
14	rs59978383	A	G	0.055666	1006
14	rs72687148	G	C	0.267396	1006
14	rs11844527	G	C	0.267396	1006
14	rs11844545	A	G	0.32008	1006
14	rs12147026	C	T	0.281312	1006
14	rs78904768	G	A	0.107356	1006
14	rs61985050	G	A	0.0357853	1006
14	rs8012460	T	C	0.0894632	1006
14	rs9972233	T	C	0.0675944	1006
14	rs78659417	A	G	0.027833	1006
14	rs4609754	T	C	0.150099	1006
14	rs143023201	G	A	0.0159046	1006
14	rs10149698	C	A	0.054672	1006
14	rs61985052	C	G	0.293241	1006
14	rs111247774	G	A	0.293241	1006
14	rs12431591	G	A	0.293241	1006
14	rs11626717	T	C	0.502982	1006
14	rs11626757	T	C	0.502982	1006
14	rs11622035	C	G	0.502982	1006
14	rs4526941	G	A	0.510934	1006
14	rs4617764	T	C	0.510934	1006
14	rs4243568	T	C	0.510934	1006
14	rs4901075	T	C	0.233598	1006
14	rs6572722	C	T	0.233598	1006
14	rs4530045	G	A	0.234592	1006
14	rs11624451	A	G	0.292247	1006
14	rs7158976	A	G	0.234592	1006
14	rs7159294	C	G	0.234592	1006
14	rs7159320	C	T	0.234592	1006
14	rs7160975	T	C	0.805169	1006
14	rs117053911	G	T	0.0109344	1006
14	rs61985053	T	C	0.234592	1006
14	rs12588907	C	A	0.26839	1006
14	rs12588888	A	G	0.26839	1006
14	rs12588959	G	A	0.117296	1006
14	rs8006348	A	G	0.269384	1006
14	rs8006878	C	T	0.26839	1006
14	rs8008268	T	C	0.26839	1006
14	rs4480710	C	G	0.267396	1006
14	rs76525318	A	G	0.0626243	1006
14	rs8012256	A	G	0.243539	1006
14	rs28409499	C	G	0.054672	1006
14	rs8012734	A	G	0.294235	1006
14	rs75281258	T	C	0.0616302	1006
14	rs4898680	A	C	0.445328	1006
14	rs72687152	T	C	0.0447316	1006
14	rs58608782	C	A	0.294235	1006
14	rs11628238	G	A	0.0447316	1006
14	rs57641520	A	G	0.294235	1006
14	rs60558660	C	T	0.294235	1006
14	rs113000402	C	T	0.05666	1006
14	rs55925248	A	G	0.243539	1006
14	rs55852741	G	A	0.243539	1006
14	rs111680095	C	A	0.243539	1006
14	rs74598030	T	C	0.026839	1006
14	rs8008638	G	A	0.243539	1006
14	rs76764255	A	T	0.0626243	1006
14	rs12101017	T	G	0.151093	1006
14	rs8010154	T	C	0.512922	1006
14	rs72687155	T	A	0.243539	1006
14	rs4606614	C	T	0.151093	1006
14	rs79169925	T	A	0.151093	1006
14	rs4077264	G	A	0.243539	1006
14	rs4077265	T	A	0.450298	1006
14	rs4077266	A	C	0.298211	1006
14	rs76480595	T	G	0.152087	1006
14	rs7148279	A	T	0.054672	1006
14	rs8016284	A	G	0.513917	1006
14	rs8016963	G	A	0.243539	1006
14	rs4516123	A	G	0.804175	1006
14	rs79110879	A	T	0.0218688	1006
14	rs77514686	G	A	0.0626243	1006
14	rs11157794	C	T	0.145129	1006
14	rs28656870	C	T	0.0526839	1006
14	rs8008731	T	C	0.293241	1006
14	rs11621679	G	A	0.244533	1006
14	rs72687158	G	C	0.244533	1006
14	rs72687159	A	C	0.244533	1006
14	rs72687160	A	T	0.244533	1006
14	rs72687161	T	A	0.244533	1006
14	rs72687162	A	G	0.244533	1006
14	rs12888385	G	A	0.05666	1006
14	rs11846120	A	G	0.754473	1006
14	rs4243569	A	G	0.462227	1006
14	rs7156654	C	T	0.244533	1006
14	rs12147963	T	G	0.153082	1006
14	rs76152035	A	G	0.0656064	1006
14	rs79661714	T	C	0.229622	1006
14	rs77262729	T	C	0.238569	1006
14	rs145818009	G	A	0.0656064	1006
14	rs12435402	C	T	0.229622	1006
14	rs60727032	T	C	0.0646123	1006
14	rs12184968	T	C	0.251491	1006
14	rs55842407	C	A	0.251491	1006
14	rs77090346	G	A	0.0656064	1006
14	rs7149252	T	C	0.228628	1006
14	rs7155615	T	C	0.77336	1006
14	rs11622355	A	G	0.251491	1006
14	rs10444714	G	A	0.164016	1006
14	rs77453726	A	C	0.0646123	1006
14	rs79020585	C	T	0.0646123	1006
14	rs4505215	G	A	0.251491	1006
14	rs12433567	C	T	0.292247	1006
14	rs4389065	A	G	0.543738	1006
14	rs12897358	G	T	0.05666	1006
14	rs55681440	T	C	0.262425	1006
14	rs11157795	A	G	0.772366	1006
14	rs55928212	G	A	0.263419	1006
14	rs4337215	C	G	0.0695825	1006
14	rs4268677	T	A	0.470179	1006
14	rs11157796	C	T	0.254473	1006
14	rs77407560	T	C	0.150099	1006
14	rs28681426	T	C	0.0308151	1006
14	rs74244447	T	G	0.150099	1006
14	rs80063331	T	G	0.150099	1006
14	rs77981910	G	T	0.0497018	1006
14	rs74731031	C	T	0.150099	1006
14	rs55679457	T	A	0.463221	1006
14	rs57535388	G	A	0.301193	1006
14	rs4400967	G	A	0.770378	1006
14	rs11623697	A	C	0.254473	1006
14	rs7161304	T	G	0.0497018	1006
14	rs10140156	C	T	0.0536779	1006
14	rs59517672	G	T	0.0497018	1006
14	rs28627581	C	T	0.404573	1006
14	rs4447338	T	C	0.407555	1006
14	rs4496046	C	T	0.406561	1006
14	rs4343172	C	T	0.412525	1006
14	rs4450305	T	C	0.404573	1006
14	rs4426259	C	G	0.404573	1006
14	rs35285847	C	T	0.00695825	1006
14	rs11628407	G	A	0.404573	1006
14	rs12436728	A	T	0.404573	1006
14	rs9707722	G	A	0.463221	1006
14	rs4444245	C	A	0.470179	1006
14	rs28687451	A	C	0.150099	1006
14	rs11620848	A	G	0.404573	1006
14	rs28683704	T	G	0.404573	1006
14	rs4901076	G	A	0.404573	1006
14	rs4898681	G	A	0.150099	1006
14	rs8010881	T	C	0.404573	1006
14	rs8009573	A	C	0.463221	1006
14	rs8009735	A	C	0.404573	1006
14	rs111427732	A	C	0.0159046	1006
14	rs72687173	A	G	0.403579	1006
14	rs72687174	T	C	0.481113	1006
14	rs72687175	C	T	0.404573	1006
14	rs55696069	C	T	0.404573	1006
14	rs117635477	C	T	0.0129225	1006
14	rs75680591	T	G	0.150099	1006
14	rs72687177	G	T	0.308151	1006
14	rs61987473	A	C	0.309145	1006
14	rs11626007	G	A	0.223658	1006
14	rs61987474	C	T	0.348907	1006
14	rs3007082	T	C	0.255467	1006
14	rs57676780	T	C	0.127237	1006
14	rs117848199	T	C	0.0178926	1006
14	rs11620641	A	T	0.224652	1006
14	rs3007083	G	T	0.82505	1006
14	rs61987477	G	A	0.126243	1006
14	rs11620762	A	G	0.121272	1006
14	rs12432414	G	C	0.203777	1006
14	rs2999394	G	A	0.605368	1006
14	rs34285851	G	C	0.0576541	1006
14	rs187801933	A	T	0.00497018	1006
14	rs80077959	C	T	0.0218688	1006
14	rs3829761	G	A	0.223658	1006
14	rs4609755	C	G	0.562624	1006
14	rs10148051	C	T	0.0318091	1006
14	rs12436365	A	G	0.373757	1006
14	rs61987478	C	T	0.126243	1006
14	rs78123550	C	T	0.0159046	1006
14	rs61987479	G	A	0.126243	1006
14	rs12896703	A	G	0.0864811	1006
14	rs12887595	A	G	0.432406	1006
14	rs12888167	A	G	0.0854871	1006
14	rs75170593	A	G	0.00695825	1006
14	rs61987480	G	A	0.126243	1006
14	rs4595717	T	C	0.607356	1006
14	rs9323204	G	A	0.176938	1006
14	rs61987481	G	C	0.0854871	1006
14	rs111409791	A	T	0.0159046	1006
14	rs4901079	C	T	0.176938	1006
14	rs4901080	C	T	0.176938	1006
14	rs12587121	T	C	0.304175	1006
14	rs28495392	C	T	0.176938	1006
14	rs12589428	A	G	0.0854871	1006
14	rs10144977	C	A	0.176938	1006
14	rs12589468	A	G	0.430417	1006
14	rs12436380	C	A	0.430417	1006
14	rs35918719	A	G	0.430417	1006
14	rs12432677	A	T	0.430417	1006
14	rs4564479	C	T	0.176938	1006
14	rs10140428	G	A	0.520875	1006
14	rs35982080	G	C	0.0854871	1006
14	rs12883139	C	T	0.0854871	1006
14	rs118082780	T	A	0.0139165	1006
14	rs67751098	C	T	0.22664	1006
14	rs12436120	C	T	0.222664	1006
14	rs76096984	A	G	0.0119284	1006
14	rs57866997	T	G	0.220676	1006
14	rs73290846	A	C	0.101392	1006
14	rs2999380	A	G	0.942346	1006
14	rs12431645	A	G	0.0944334	1006
14	rs73290850	G	C	0.101392	1006
14	rs113231907	G	C	0.101392	1006
14	rs73290853	A	C	0.101392	1006
14	rs7148628	C	A	0.101392	1006
14	rs7148688	A	T	0.101392	1006
14	rs12435873	T	C	0.0944334	1006
14	rs12433345	C	A	0.101392	1006
14	rs58228129	C	T	0.101392	1006
14	rs73290861	G	C	0.101392	1006
14	rs73290864	T	G	0.101392	1006
14	rs35420042	C	T	0.0526839	1006
14	rs73290865	G	A	0.101392	1006
14	rs76759809	G	A	0.0328032	1006
14	rs3007085	G	A	0.540755	1006
14	rs74054060	G	C	0.101392	1006
14	rs73290868	T	C	0.101392	1006
14	rs73290871	C	A	0.101392	1006
14	rs35908881	C	T	0.300199	1006
14	rs17252296	A	C	0.266402	1006
14	rs3007086	C	A	0.945328	1006
14	rs3007087	A	G	0.945328	1006
14	rs2999379	T	C	0.225646	1006
14	rs2999378	T	C	0.225646	1006
14	rs3007088	A	G	0.225646	1006
14	rs3007089	A	G	0.225646	1006
14	rs9672122	T	C	0.251491	1006
14	rs3007090	A	T	0.224652	1006
14	rs2999377	C	T	0.217694	1006
14	rs2999376	C	T	0.946322	1006
14	rs2999375	T	C	0.946322	1006
14	rs3007091	G	A	0.224652	1006
14	rs77088056	G	A	0.0586481	1006
14	rs2999374	T	C	0.225646	1006
14	rs2999373	C	T	0.218688	1006
14	rs11627047	C	T	0.310139	1006
14	rs7150336	A	T	0.252485	1006
14	rs2999372	C	T	0.946322	1006
14	rs4396450	T	C	0.0437376	1006
14	rs10148999	C	A	0.310139	1006
14	rs10149439	A	G	0.322068	1006
14	rs75914567	G	T	0.00894632	1006
14	rs7141884	T	C	0.56163	1006
14	rs118148398	C	T	0.0198807	1006
14	rs10498421	G	A	0.310139	1006
14	rs9323205	A	G	0.251491	1006
14	rs79027569	A	G	0.00894632	1006
14	rs75572288	G	C	0.00894632	1006
14	rs6572725	C	A	0.00994036	1006
14	rs79538615	A	G	0.00894632	1006
14	rs6572726	T	A	0.00894632	1006
14	rs6572727	G	A	0.00894632	1006
14	rs79026578	G	T	0.0109344	1006
14	rs4901081	C	T	0.00894632	1006
14	rs75537764	T	G	0.0109344	1006
14	rs76590630	A	T	0.00894632	1006
14	rs76273636	G	A	0.0109344	1006
14	rs79529231	G	C	0.0109344	1006
14	rs180878501	C	G	0.00994036	1006
14	rs56298119	T	G	0.265408	1006
14	rs4572305	C	T	0.318091	1006
14	rs77787024	C	A	0.16998	1006
14	rs2999368	C	A	0.184891	1006
14	rs3007064	A	G	0.929423	1006
14	rs3007065	T	C	0.184891	1006
14	rs111458552	T	C	0.0367793	1006
14	rs11851652	T	A	0.929423	1006
14	rs12434681	A	G	0.305169	1006
14	rs144755131	G	T	0.00994036	1006
14	rs3007066	T	C	0.49006	1006
14	rs66912632	T	A	0.16998	1006
14	rs7142581	C	T	0.305169	1006
14	rs7142904	G	A	0.305169	1006
14	rs7142905	G	C	0.305169	1006
14	rs2999367	C	T	0.920477	1006
14	rs116866003	G	A	0.00795229	1006
14	rs3007067	G	A	0.49006	1006
14	rs12589519	C	G	0.254473	1006
14	rs4414399	G	T	0.305169	1006
14	rs3007068	T	C	0.184891	1006
14	rs66478864	T	G	0.16998	1006
14	rs3007069	G	A	0.49006	1006
14	rs3007070	T	G	0.929423	1006
14	rs72688713	C	T	0.305169	1006
14	rs11851960	A	G	0.305169	1006
14	rs111623797	C	G	0.0407555	1006
14	rs4617765	T	C	0.305169	1006
14	rs4254242	A	C	0.305169	1006
14	rs12147625	T	G	0.0178926	1006
14	rs189904395	G	C	0.00596421	1006
14	rs10782419	T	C	0.305169	1006
14	rs2999366	A	G	0.184891	1006
14	rs144866317	G	A	0.00994036	1006
14	rs2999365	A	G	0.184891	1006
14	rs113058749	C	A	0.305169	1006
14	rs74449691	G	A	0.0208748	1006
14	rs112773290	G	A	0.305169	1006
14	rs113095693	G	C	0.305169	1006
14	rs57125983	G	A	0.17495	1006
14	rs7141012	C	G	0.243539	1006
14	rs2999364	A	G	0.184891	1006
14	rs114230179	C	T	0.305169	1006
14	rs12436010	A	G	0.17495	1006
14	rs3007072	A	C	0.184891	1006
14	rs112464725	G	A	0.305169	1006
14	rs149244045	A	T	0.0308151	1006
14	rs148424344	G	A	0.00994036	1006
14	rs10150791	A	G	0.305169	1006
14	rs10130209	C	T	0.305169	1006
14	rs3007073	A	C	0.929423	1006
14	rs116890804	T	C	0.0218688	1006
14	rs3007074	T	A	0.181909	1006
14	rs3007075	T	C	0.181909	1006
14	rs4901083	C	A	0.305169	1006
14	rs2999363	A	G	0.181909	1006
14	rs2999362	A	G	0.181909	1006
14	rs3007076	G	T	0.181909	1006
14	rs2999361	G	A	0.487078	1006
14	rs2999360	G	A	0.181909	1006
14	rs2999359	A	G	0.929423	1006
14	rs2999358	A	G	0.929423	1006
14	rs2999357	C	G	0.487078	1006
14	rs117885850	C	T	0.0168986	1006
14	rs4309324	A	T	0.432406	1006
14	rs4594175	C	A	0.306163	1006
14	rs2999356	A	G	0.181909	1006
14	rs2999355	A	G	0.487078	1006
14	rs2999354	C	G	0.487078	1006
14	rs3007169	T	C	0.181909	1006
14	rs3007168	G	A	0.181909	1006
14	rs8008182	C	T	0.306163	1006
14	rs55763867	G	A	0.257455	1006
14	rs7146561	C	G	0.487078	1006
14	rs3007077	G	C	0.181909	1006
14	rs12101170	T	C	0.305169	1006
14	rs7160948	T	A	0.305169	1006
14	rs3007078	T	A	0.181909	1006
14	rs7160011	C	T	0.305169	1006
14	rs11629399	T	C	0.257455	1006
14	rs3007167	C	T	0.181909	1006
14	rs3007079	A	G	0.181909	1006
14	rs115768456	G	C	0.0168986	1006
14	rs10873043	G	A	0.305169	1006
14	rs7149022	A	C	0.257455	1006
14	rs72688717	C	T	0.310139	1006
14	rs10138053	T	C	0.737575	1006
14	rs10149006	A	C	0.305169	1006
14	rs10138269	T	C	0.305169	1006
14	rs11157800	A	T	0.310139	1006
14	rs79751520	T	C	0.00994036	1006
14	rs116903955	A	G	0.0168986	1006
14	rs10873044	T	C	0.305169	1006
14	rs3007080	T	C	0.0646123	1006
14	rs10135534	C	A	0.305169	1006
14	rs61144314	G	A	0.258449	1006
14	rs7156550	T	A	0.737575	1006
14	rs148572485	A	T	0.00994036	1006
14	rs9323206	C	T	0.305169	1006
14	rs9323207	G	A	0.305169	1006
14	rs60034431	C	A	0.257455	1006
14	rs4131365	C	T	0.305169	1006
14	rs117842903	T	C	0.0318091	1006
14	rs11157801	C	T	0.305169	1006
14	rs11157802	C	T	0.305169	1006
14	rs7493621	C	T	0.305169	1006
14	rs4243570	C	T	0.305169	1006
14	rs10138345	A	G	0.305169	1006
14	rs4318127	G	C	0.305169	1006
14	rs4349056	A	G	0.305169	1006
14	rs141414112	T	G	0.0119284	1006
14	rs10145287	G	T	0.305169	1006
14	rs11850707	G	A	0.748509	1006
14	rs11846890	T	C	0.305169	1006
14	rs11157803	C	T	0.305169	1006
14	rs11624975	T	C	0.305169	1006
14	rs141154081	T	C	0.0168986	1006
14	rs60234748	T	C	0.305169	1006
14	rs11157804	C	T	0.305169	1006
14	rs12323654	G	T	0.305169	1006
14	rs66625118	T	C	0.305169	1006
14	rs12432356	T	G	0.305169	1006
14	rs3007165	C	T	0.0397614	1006
14	rs12435976	A	T	0.475149	1006
14	rs4531642	A	T	0.748509	1006
14	rs17252303	C	T	0.305169	1006
14	rs7151867	C	T	0.474155	1006
14	rs7157823	C	T	0.303181	1006
14	rs7158337	G	C	0.474155	1006
14	rs55974960	T	C	0.172962	1006
14	rs56156789	C	G	0.16998	1006
14	rs4901084	G	A	0.303181	1006
14	rs72688734	T	C	0.303181	1006
14	rs7148539	C	T	0.475149	1006
14	rs11845886	G	A	0.171968	1006
14	rs10149046	T	C	0.475149	1006
14	rs7160729	C	T	0.172962	1006
14	rs7140375	T	G	0.172962	1006
14	rs140356577	G	A	0.0129225	1006
14	rs4258524	A	T	0.272366	1006
14	rs12432466	T	C	0.171968	1006
14	rs4898682	G	A	0.271372	1006
14	rs4901085	C	T	0.574553	1006
14	rs188514112	T	G	0.00894632	1006
14	rs11850391	A	G	0.171968	1006
14	rs10144743	T	G	0.575547	1006
14	rs10144823	T	C	0.746521	1006
14	rs142954250	G	T	0.0228628	1006
14	rs7147129	C	T	0.746521	1006
14	rs7154049	T	C	0.574553	1006
14	rs12587611	C	T	0.271372	1006
14	rs56313457	A	G	0.0318091	1006
14	rs2999381	T	C	0.756461	1006
14	rs3007081	G	A	0.756461	1006
14	rs55851845	A	T	0.171968	1006
14	rs3007164	A	G	0.507952	1006
14	rs2999382	G	C	0.951292	1006
14	rs117160855	C	T	0.0208748	1006
14	rs4567626	T	A	0.171968	1006
14	rs3007163	A	G	0.951292	1006
14	rs12884661	G	A	0.0536779	1006
14	rs149714112	A	G	0.0159046	1006
14	rs56220306	A	T	0.171968	1006
14	rs2999383	T	C	0.779324	1006
14	rs56026555	G	T	0.171968	1006
14	rs61985092	G	A	0.120278	1006
14	rs2999384	G	T	0.757455	1006
14	rs77464874	T	C	0.00994036	1006
14	rs2999385	A	G	0.929423	1006
14	rs10873045	A	T	0.272366	1006
14	rs11848143	T	A	0.171968	1006
14	rs2999386	G	T	0.657058	1006
14	rs2999387	C	G	0.657058	1006
14	rs67113863	G	C	0.171968	1006
14	rs2999388	A	G	0.657058	1006
14	rs2999389	G	A	0.657058	1006
14	rs2999390	C	G	0.656064	1006
14	rs2999391	A	G	0.683897	1006
14	rs2999392	C	T	0.683897	1006
14	rs2999393	G	T	0.705765	1006
14	rs12435444	C	T	0.188867	1006
14	rs67065973	T	C	0.187873	1006
14	rs66680859	A	G	0.198807	1006
14	rs57212982	A	G	0.198807	1006
14	rs73294531	T	G	0.00994036	1006
14	rs12232228	A	G	0.657058	1006
14	rs11157805	C	G	0.666998	1006
14	rs149259806	G	A	0.028827	1006
14	rs8022611	G	C	0.181909	1006
14	rs59298295	T	G	0.171968	1006
14	rs12588488	C	A	0.506958	1006
14	rs73294538	G	A	0.00994036	1006
14	rs117824459	G	A	0.0178926	1006
14	rs12884159	G	C	0.186879	1006
14	rs4296182	A	C	0.492048	1006
14	rs58225416	C	T	0.171968	1006
14	rs60593258	T	A	0.181909	1006
14	rs114764165	A	G	0.00994036	1006
14	rs67628731	C	G	0.181909	1006
14	rs34063246	G	C	0.171968	1006
14	rs4901086	A	T	0.00994036	1006
14	rs117633186	T	C	0.00894632	1006
14	rs12435916	T	G	0.181909	1006
14	rs12433445	G	A	0.171968	1006
14	rs72688748	T	C	0.0775348	1006
14	rs149355480	G	C	0.00994036	1006
14	rs4131981	T	A	0.513917	1006
14	rs12434435	G	T	0.700795	1006
14	rs4901087	T	C	0.516899	1006
14	rs4901088	T	C	0.00994036	1006
14	rs4901089	T	C	0.00994036	1006
14	rs76700546	G	T	0.00994036	1006
14	rs4547259	T	G	0.770378	1006
14	rs117447034	A	G	0.00695825	1006
14	rs12433249	T	C	0.197813	1006
14	rs4550374	T	C	0.968191	1006
14	rs114230490	C	T	0.00994036	1006
14	rs12436158	G	A	0.170974	1006
14	rs8008599	A	G	0.719682	1006
14	rs67116854	G	A	0.180915	1006
14	rs66806841	G	C	0.180915	1006
14	rs12885692	T	C	0.968191	1006
14	rs11622116	C	T	0.516899	1006
14	rs10135768	G	T	0.33002	1006
14	rs12436364	T	C	0.197813	1006
14	rs7153408	G	A	0.770378	1006
14	rs7153602	G	A	0.951292	1006
14	rs35345236	T	C	0.518887	1006
14	rs68180359	G	A	0.168986	1006
14	rs113373039	C	T	0.0417495	1006
14	rs34953083	A	G	0.518887	1006
14	rs10139554	C	T	0.0417495	1006
14	rs116824206	T	C	0.00994036	1006
14	rs78203961	C	T	0.00994036	1006
14	rs116144179	T	C	0.00994036	1006
14	rs4465517	C	A	0.680915	1006
14	rs4403958	C	T	0.95825	1006
14	rs117987989	T	C	0.00994036	1006
14	rs4350491	A	G	0.517893	1006
14	rs115346929	T	G	0.00994036	1006
14	rs114569667	G	T	0.00994036	1006
14	rs116451700	C	T	0.00994036	1006
14	rs4442724	G	A	0.00994036	1006
14	rs10132658	C	T	0.531809	1006
14	rs4243571	C	T	0.968191	1006
14	rs6572733	C	G	0.968191	1006
14	rs72688754	G	A	0.100398	1006
14	rs7152468	C	T	0.951292	1006
14	rs68164178	A	C	0.178926	1006
14	rs35556623	T	A	0.196819	1006
14	rs28861775	G	A	0.0407555	1006
14	rs77139355	A	G	0.323062	1006
14	rs10438116	G	T	0.518887	1006
14	rs112810454	C	A	0.177932	1006
14	rs8006150	T	C	0.968191	1006
14	rs4898683	A	G	0.968191	1006
14	rs6572734	T	A	0.951292	1006
14	rs8011659	T	C	0.968191	1006
14	rs10151654	C	T	0.951292	1006
14	rs11629336	G	T	0.250497	1006
14	rs12884122	T	C	0.0318091	1006
14	rs78258810	A	G	0.0785288	1006
14	rs111552550	G	T	0.0407555	1006
14	rs6572735	A	T	0.968191	1006
14	rs4369568	C	T	0.968191	1006
14	rs7494313	T	C	0.4334	1006
14	rs141640635	A	T	0.027833	1006
14	rs4369569	C	G	0.4334	1006
14	rs76503128	C	T	0.0785288	1006
14	rs145110145	G	C	0.0168986	1006
14	rs11157809	G	A	0.951292	1006
14	rs12436944	A	G	0.287276	1006
14	rs4315279	T	C	0.968191	1006
14	rs8020371	C	T	0.0298211	1006
14	rs8021773	T	C	0.428429	1006
14	rs141507366	A	T	0.0178926	1006
14	rs7159770	G	A	0.516899	1006
14	rs139628312	G	T	0.0188867	1006
14	rs12431939	G	A	0.17992	1006
14	rs55701847	G	A	0.235586	1006
14	rs56137183	C	A	0.234592	1006
14	rs10134478	G	C	0.530815	1006
14	rs4901091	C	T	0.968191	1006
14	rs4901092	T	C	0.968191	1006
14	rs4898684	G	T	0.968191	1006
14	rs11623710	C	T	0.245527	1006
14	rs10137445	G	A	0.519881	1006
14	rs10137481	C	T	0.516899	1006
14	rs7156121	C	T	0.951292	1006
14	rs117690472	C	T	0.0208748	1006
14	rs140440871	G	A	0.0168986	1006
14	rs8009564	T	C	0.951292	1006
14	rs4901093	G	A	0.951292	1006
14	rs60818073	T	C	0.17992	1006
14	rs145256268	A	G	0.0168986	1006
14	rs7151499	C	T	0.951292	1006
14	rs138423375	T	C	0.0178926	1006
14	rs7151725	A	G	0.952286	1006
14	rs6572737	C	A	0.195825	1006
14	rs56024569	A	G	0.214712	1006
14	rs6572738	A	G	0.977137	1006
14	rs116882683	T	C	0.0168986	1006
14	rs61109194	T	C	0.22664	1006
14	rs183327025	A	C	0.00397614	1006
14	rs56100232	A	G	0.225646	1006
14	rs116862445	C	T	0.0119284	1006
14	rs28852081	G	A	0.744533	1006
14	rs57581670	T	C	0.0984095	1006
14	rs10873046	A	G	0.957256	1006
14	rs117626732	A	G	0.0228628	1006
14	rs8007814	T	C	0.957256	1006
14	rs79404391	A	G	0.228628	1006
14	rs12432238	T	A	0.957256	1006
14	rs61985120	C	A	0.210736	1006
14	rs12435765	A	G	0.206759	1006
14	rs4334206	G	C	0.225646	1006
14	rs60616710	A	T	0.209742	1006
14	rs60225624	C	T	0.209742	1006
14	rs10142203	T	C	0.317097	1006
14	rs60294020	C	A	0.209742	1006
14	rs117518343	G	A	0.0159046	1006
14	rs12586993	A	G	0.957256	1006
14	rs61985121	A	G	0.215706	1006
14	rs181631296	G	A	0.0109344	1006
14	rs4901095	C	G	0.957256	1006
14	rs35611833	T	C	0.0248509	1006
14	rs7149337	G	T	0.513917	1006
14	rs28587653	T	C	0.321074	1006
14	rs144321255	G	A	0.0139165	1006
14	rs113612692	C	A	0.2167	1006
14	rs45564035	G	T	0.110338	1006
14	rs12432203	A	G	0.111332	1006
14	rs61985123	A	T	0.110338	1006
14	rs6572739	C	T	0.95825	1006
14	rs4606635	T	C	0.321074	1006
14	rs111503296	G	A	0.0884692	1006
14	rs61985124	T	C	0.207753	1006
14	rs10138856	G	A	0.749503	1006
14	rs140140725	G	T	0.00795229	1006
14	rs28705789	C	T	0.513917	1006
14	rs11625621	G	C	0.2167	1006
14	rs8011672	T	C	0.751491	1006
14	rs4424815	C	A	0.749503	1006
14	rs116823329	C	T	0.0168986	1006
14	rs8015848	G	A	0.751491	1006
14	rs3924306	C	A	0.749503	1006
14	rs7161242	T	G	0.749503	1006
14	rs7160810	G	A	0.750497	1006
14	rs7350715	C	A	0.750497	1006
14	rs61984158	G	A	0.207753	1006
14	rs61984159	G	A	0.200795	1006
14	rs4271523	C	T	0.95825	1006
14	rs144107159	T	A	0.00994036	1006
14	rs7157008	C	T	0.0457256	1006
14	rs12589840	A	G	0.751491	1006
14	rs72672123	G	A	0.027833	1006
14	rs11157811	T	G	0.751491	1006
14	rs13156	T	C	0.110338	1006
14	rs3088089	G	A	0.0735586	1006
14	rs9918	T	C	0.110338	1006
14	rs4901096	G	C	0.315109	1006
14	rs12586581	G	A	0.220676	1006
14	rs12587080	A	C	0.220676	1006
14	rs12589680	T	C	0.220676	1006
14	rs4261445	G	A	0.514911	1006
14	rs61987261	G	A	0.220676	1006
14	rs112693044	C	T	0.028827	1006
14	rs112439385	A	G	0.112326	1006
14	rs9672038	T	C	0.331014	1006
14	rs4901097	G	A	0.847913	1006
14	rs141520758	A	G	0.0228628	1006
14	rs35567150	A	G	0.514911	1006
14	rs56043194	A	C	0.220676	1006
14	rs72622423	A	T	0.112326	1006
14	rs78769565	A	T	0.112326	1006
14	rs10873047	G	T	0.735586	1006
14	rs4264315	G	A	0.220676	1006
14	rs61987265	T	C	0.112326	1006
14	rs12437085	G	T	0.735586	1006
14	rs12431667	G	A	0.848907	1006
14	rs4566067	A	G	0.112326	1006
14	rs117750014	A	G	0.00795229	1006
14	rs147693622	G	A	0.0149105	1006
14	rs3935982	T	A	0.112326	1006
14	rs3935981	T	C	0.11332	1006
14	rs3507	G	C	0.112326	1006
14	rs72622424	T	A	0.112326	1006
14	rs72622425	A	G	0.110338	1006
14	rs72622426	C	T	0.110338	1006
14	rs8006432	A	T	0.514911	1006
14	rs8006468	A	G	0.847913	1006
14	rs72622427	C	T	0.110338	1006
14	rs61193236	C	G	0.110338	1006
14	rs4901098	G	A	0.110338	1006
14	rs72622428	A	T	0.112326	1006
14	rs8012074	C	G	0.735586	1006
14	rs72622429	C	T	0.110338	1006
14	rs72622430	T	C	0.110338	1006
14	rs72622431	G	T	0.112326	1006
14	rs72622432	C	T	0.110338	1006
14	rs72622433	T	C	0.110338	1006
14	rs12431427	A	G	0.110338	1006
14	rs11620820	G	A	0.2167	1006
14	rs72622434	C	T	0.112326	1006
14	rs72622435	A	G	0.110338	1006
14	rs61987266	C	T	0.219682	1006
14	rs12586836	C	T	0.195825	1006
14	rs72622436	A	T	0.110338	1006
14	rs7147269	G	A	0.847913	1006
14	rs72622437	A	T	0.110338	1006
14	rs7147364	A	T	0.847913	1006
14	rs72622438	C	T	0.110338	1006
14	rs4268678	G	T	0.736581	1006
14	rs7493930	T	C	0.847913	1006
14	rs7493931	T	C	0.735586	1006
14	rs12100701	A	G	0.847913	1006
14	rs72622439	C	A	0.110338	1006
14	rs72622440	C	T	0.110338	1006
14	rs55980461	G	A	0.2167	1006
14	rs145188114	G	A	0.00894632	1006
14	rs56043247	C	T	0.110338	1006
14	rs12432912	T	C	0.322068	1006
14	rs117261796	T	C	0.0139165	1006
14	rs12587352	T	C	0.2167	1006
14	rs7149846	A	C	0.324056	1006
14	rs59302370	A	C	0.111332	1006
14	rs7144511	A	G	0.735586	1006
14	rs58700439	T	G	0.110338	1006
14	rs4444247	G	A	0.110338	1006
14	rs61987304	A	G	0.2167	1006
14	rs4243572	A	G	0.847913	1006
14	rs4635253	A	G	0.110338	1006
14	rs4243573	T	C	0.847913	1006
14	rs72622441	G	C	0.110338	1006
14	rs12894431	C	G	0.847913	1006
14	rs12434713	C	A	0.100398	1006
14	rs76084602	A	T	0.115308	1006
14	rs148064891	C	A	0.0198807	1006
14	rs72622442	A	G	0.112326	1006
14	rs72622443	T	C	0.110338	1006
14	rs61685874	A	G	0.112326	1006
14	rs72672147	C	T	0.026839	1006
14	rs4901101	A	G	0.847913	1006
14	rs147804316	C	T	0.026839	1006
14	rs4901102	A	G	0.32008	1006
14	rs4901103	C	T	0.514911	1006
14	rs61064202	G	A	0.110338	1006
14	rs55986609	T	A	0.110338	1006
14	rs12147193	A	G	0.220676	1006
14	rs61987305	G	A	0.220676	1006
14	rs117651447	A	G	0.0129225	1006
14	rs72622444	C	T	0.11332	1006
14	rs72622445	G	A	0.111332	1006
14	rs61987306	G	A	0.0805169	1006
14	rs4144433	C	A	0.84493	1006
14	rs4144432	C	T	0.523857	1006
14	rs4144431	G	A	0.527833	1006
14	rs4144434	G	A	0.105368	1006
14	rs74685684	G	A	0.0337972	1006
14	rs146735655	T	C	0.0347913	1006
14	rs150395987	G	A	0.0178926	1006
14	rs12587731	A	G	0.0725646	1006
14	rs112653656	C	T	0.0745527	1006
14	rs10140378	A	G	0.584493	1006
14	rs55691111	C	T	0.114314	1006
14	rs71422018	A	G	0.0397614	1006
14	rs4078415	A	G	0.589463	1006
14	rs4078416	A	G	0.0347913	1006
14	rs4078417	A	C	0.327038	1006
14	rs4078418	G	T	0.408549	1006
14	rs4387528	A	G	0.547714	1006
14	rs4341671	A	G	0.549702	1006
14	rs4402467	C	A	0.0337972	1006
14	rs78248579	G	A	0.0596421	1006
14	rs8020280	G	C	0.548708	1006
14	rs61987308	G	A	0.0725646	1006
14	rs12434926	T	C	0.468191	1006
14	rs8005202	G	A	0.407555	1006
14	rs111704146	C	T	0.0616302	1006
14	rs4901105	C	T	0.15507	1006
14	rs8005126	C	A	0.0815109	1006
14	rs4898685	A	G	0.913519	1006
14	rs8020477	C	T	0.0467197	1006
14	rs7160284	G	A	0.15507	1006
14	rs6572742	C	T	0.0447316	1006
14	rs112805443	A	G	0.115308	1006
14	rs8006789	C	T	0.100398	1006
14	rs35068558	G	C	0.370775	1006
14	rs35829395	C	T	0.370775	1006
14	rs4426270	C	G	0.67495	1006
14	rs4426271	C	T	0.370775	1006
14	rs4526942	A	G	0.50497	1006
14	rs4132065	G	A	0.134195	1006
14	rs4509925	G	T	0.0636183	1006
14	rs6572743	A	G	0.0477137	1006
14	rs4325468	G	A	0.673956	1006
14	rs4435169	C	T	0.0337972	1006
14	rs4531655	A	C	0.505964	1006
14	rs117234125	A	C	0.028827	1006
14	rs117063914	C	T	0.0228628	1006
14	rs10138737	T	C	0.505964	1006
14	rs28722635	T	C	0.364811	1006
14	rs28491237	A	G	0.471173	1006
14	rs28675247	A	G	0.471173	1006
14	rs55902905	T	C	0.116302	1006
14	rs9635222	T	C	0.50497	1006
14	rs4901106	G	A	0.50497	1006
14	rs72672171	A	T	0.0258449	1006
14	rs112868497	G	A	0.0298211	1006
14	rs10132729	A	G	0.140159	1006
14	rs34066329	G	A	0.00994036	1006
14	rs28479999	G	T	0.256461	1006
14	rs61485815	G	A	0.167992	1006
14	rs60850040	T	C	0.083499	1006
14	rs28376951	A	C	0.0884692	1006
14	rs7154458	T	C	0.50497	1006
14	rs34239543	C	T	0.358847	1006
14	rs10151365	T	C	0.107356	1006
14	rs10139442	G	C	0.0477137	1006
14	rs10151462	T	A	0.0477137	1006
14	rs10142407	G	A	0.499006	1006
14	rs117385422	C	T	0.0447316	1006
14	rs10142573	A	G	0.0477137	1006
14	rs10145269	C	T	0.0477137	1006
14	rs4901107	C	A	0.279324	1006
14	rs11626890	A	G	0.324056	1006
14	rs55979246	C	T	0.0864811	1006
14	rs6572744	T	A	0.366799	1006
14	rs59489525	T	C	0.190855	1006
14	rs56027333	A	T	0.264414	1006
14	rs10132079	C	T	0.854871	1006
14	rs34727237	A	T	0.148111	1006
14	rs4267228	G	C	0.138171	1006
14	rs3890772	C	T	0.148111	1006
14	rs34954793	C	T	0.148111	1006
14	rs72672173	G	C	0.182903	1006
14	rs56091101	C	G	0.187873	1006
14	rs112850190	C	G	0.349901	1006
14	rs34608773	C	T	0.121272	1006
14	rs12050282	G	C	0.148111	1006
14	rs8010259	G	A	0.82505	1006
14	rs11157812	T	C	0.82505	1006
14	rs12432743	T	C	0.138171	1006
14	rs10148013	G	A	0.82505	1006
14	rs60414427	T	C	0.537773	1006
14	rs55637347	G	T	0.104374	1006
14	rs7161059	T	A	0.266402	1006
14	rs79824592	A	G	0.0735586	1006
14	rs4432175	T	G	0.558648	1006
14	rs77108006	C	T	0.0168986	1006
14	rs117275379	G	C	0.0119284	1006
14	rs11622596	A	C	0.538767	1006
14	rs72672179	G	A	0.104374	1006
14	rs11627365	T	C	0.539761	1006
14	rs72672181	T	A	0.104374	1006
14	rs10129471	T	C	0.826044	1006
14	rs76231769	A	G	0.00695825	1006
14	rs79264672	A	G	0.0775348	1006
14	rs56278886	G	A	0.532803	1006
14	rs12434545	C	T	0.265408	1006
14	rs8004799	T	C	0.539761	1006
14	rs10132908	T	C	0.276342	1006
14	rs146090463	C	A	0.00894632	1006
14	rs117639348	A	G	0.0198807	1006
14	rs10133413	T	A	0.826044	1006
14	rs72672182	C	T	0.104374	1006
14	rs116847145	T	C	0.0178926	1006
14	rs12433384	T	C	0.27833	1006
14	rs28713459	A	G	0.549702	1006
14	rs72672183	G	A	0.104374	1006
14	rs144348663	C	G	0.0159046	1006
14	rs72672185	C	T	0.110338	1006
14	rs67243261	A	C	0.120278	1006
14	rs72672186	A	G	0.110338	1006
14	rs11157813	G	A	0.828032	1006
14	rs11157814	T	C	0.668986	1006
14	rs11846892	G	A	0.526839	1006
14	rs117415491	T	C	0.0159046	1006
14	rs61984380	C	T	0.171968	1006
14	rs34945866	A	G	0.142147	1006
14	rs4901108	C	T	0.324056	1006
14	rs7150914	G	C	0.479125	1006
14	rs76758144	A	G	0.0795229	1006
14	rs10145184	T	G	0.89165	1006
14	rs11157815	G	T	0.481113	1006
14	rs12889787	C	T	0.126243	1006
14	rs12890103	C	A	0.126243	1006
14	rs116968424	C	T	0.0109344	1006
14	rs7159928	G	A	0.16501	1006
14	rs11847887	G	A	0.734592	1006
14	rs7160689	G	T	0.89165	1006
14	rs78691671	C	T	0.854871	1006
14	rs7144505	G	A	0.728628	1006
14	rs55939889	A	C	0.327038	1006
14	rs61984382	T	G	0.248509	1006
14	rs61984383	A	G	0.257455	1006
14	rs1815619	A	G	0.142147	1006
14	rs12590402	G	A	0.156064	1006
14	rs72672188	A	G	0.027833	1006
14	rs10498423	G	A	0.559642	1006
14	rs12878674	G	A	0.298211	1006
14	rs2884058	A	G	0.89165	1006
14	rs143945410	T	C	0.0208748	1006
14	rs7159846	T	G	0.89165	1006
14	rs12434774	C	T	0.260437	1006
14	rs11157816	C	T	0.412525	1006
14	rs12435703	A	T	0.247515	1006
14	rs4898686	G	T	0.89165	1006
14	rs17831132	G	A	0.474155	1006
14	rs35441231	C	A	0.254473	1006
14	rs11851025	A	G	0.254473	1006
14	rs11625012	T	G	0.33002	1006
14	rs34781640	G	A	0.410537	1006
14	rs7145819	A	G	0.162028	1006
14	rs4901109	T	A	0.955268	1006
14	rs7142110	G	A	0.549702	1006
14	rs72672195	G	T	0.112326	1006
14	rs11626049	T	C	0.379722	1006
14	rs12886311	G	C	0.143141	1006
14	rs3829404	G	A	0.887674	1006
14	rs3751459	A	G	0.323062	1006
14	rs12886733	C	T	0.0506958	1006
14	rs3751460	T	C	0.332008	1006
14	rs8018167	G	T	0.0198807	1006
14	rs2356890	T	C	0.887674	1006
14	rs8022500	A	G	0.332008	1006
14	rs66925081	A	C	0.350895	1006
14	rs4616216	A	C	0.0874751	1006
14	rs12589168	C	G	0.224652	1006
14	rs36038877	T	G	0.382704	1006
14	rs11845378	T	G	0.321074	1006
14	rs60259594	C	T	0.0785288	1006
14	rs8013707	A	C	0.242545	1006
14	rs2356892	G	A	0.887674	1006
14	rs3737271	G	A	0.321074	1006
14	rs12889808	G	A	0.329026	1006
14	rs2282343	G	A	0.0785288	1006
14	rs150005383	C	T	0.00795229	1006
14	rs9944018	G	C	0.0785288	1006
14	rs9944017	C	G	0.0785288	1006
14	rs9944116	T	C	0.0874751	1006
14	rs111652659	C	T	0.0208748	1006
14	rs4898687	C	T	0.240557	1006
14	rs117096962	A	T	0.0765408	1006
14	rs115542638	C	T	0.0785288	1006
14	rs17123803	A	G	0.134195	1006
14	rs3764156	A	G	0.222664	1006
14	rs185464713	C	T	0.0119284	1006
14	rs7149844	A	T	0.32008	1006
14	rs7150326	G	A	0.240557	1006
14	rs7150426	A	G	0.240557	1006
14	rs7150600	C	T	0.240557	1006
14	rs1890694	A	G	0.319085	1006
14	rs2356893	C	T	0.0785288	1006
14	rs10149225	C	A	0.240557	1006
14	rs10149162	A	G	0.240557	1006
14	rs10149264	A	G	0.240557	1006
14	rs12893967	A	T	0.32008	1006
14	rs12895340	T	G	0.240557	1006
14	rs4901111	A	T	0.319085	1006
14	rs4901112	T	G	0.319085	1006
14	rs77485245	G	C	0.0785288	1006
14	rs11845510	G	T	0.0795229	1006
14	rs17123825	C	G	0.0626243	1006
14	rs17123829	G	A	0.242545	1006
14	rs7153748	G	A	0.887674	1006
14	rs6572746	A	G	0.887674	1006
14	rs4293285	T	C	0.887674	1006
14	rs56323306	A	G	0.0854871	1006
14	rs8007865	T	C	0.259443	1006
14	rs4898688	T	C	0.628231	1006
14	rs34886974	C	T	0.141153	1006
14	rs2356894	A	G	0.887674	1006
14	rs3751462	T	A	0.241551	1006
14	rs2356895	C	T	0.710736	1006
14	rs117135946	A	G	0.0168986	1006
14	rs34130579	G	A	0.140159	1006
14	rs60607683	A	G	0.159046	1006
14	rs2356896	G	T	0.22664	1006
14	rs8019638	G	A	0.867793	1006
14	rs56712770	T	C	0.106362	1006
14	rs12894661	G	C	0.305169	1006
14	rs56203645	C	T	0.0139165	1006
14	rs76389152	G	A	0.0149105	1006
14	rs11629344	C	T	0.67992	1006
14	rs4898689	G	C	0.44831	1006
14	rs34762966	G	A	0.309145	1006
14	rs12887995	C	A	0.306163	1006
14	rs12433053	G	A	0.0149105	1006
14	rs11624262	G	C	0.449304	1006
14	rs116085396	G	A	0.027833	1006
14	rs117382957	A	G	0.0198807	1006
14	rs142437850	A	G	0.0188867	1006
14	rs4901113	G	A	0.446322	1006
14	rs78582028	T	C	0.0149105	1006
14	rs12885082	G	A	0.303181	1006
14	rs28373302	A	C	0.188867	1006
14	rs12885290	G	A	0.578529	1006
14	rs12885618	G	A	0.28827	1006
14	rs7148069	C	T	0.327038	1006
14	rs116841350	A	C	0.0208748	1006
14	rs9972099	A	T	0.187873	1006
14	rs9972102	C	G	0.187873	1006
14	rs12147020	C	T	0.0815109	1006
14	rs147730309	A	G	0.00894632	1006
14	rs2884059	G	A	0.501988	1006
14	rs4262870	T	A	0.23161	1006
14	rs76829692	C	G	0.0675944	1006
14	rs2356898	G	A	0.732604	1006
14	rs72474156	G	T	0.0675944	1006
14	rs4542577	A	T	0.250497	1006
14	rs115844947	G	T	0.0675944	1006
14	rs10140617	C	A	0.4334	1006
14	rs2356899	T	C	0.771372	1006
14	rs4901115	G	A	0.0367793	1006
14	rs34639230	A	G	0.0377734	1006
14	rs12435374	A	G	0.232604	1006
14	rs2356900	C	T	0.0248509	1006
14	rs2356901	C	A	0.449304	1006
14	rs35980728	T	C	0.254473	1006
14	rs61984425	A	C	0.228628	1006
14	rs11628962	G	A	0.2167	1006
14	rs7142091	C	T	0.450298	1006
14	rs11625784	T	A	0.2167	1006
14	rs1815621	T	C	0.955268	1006
14	rs12589713	T	C	0.236581	1006
14	rs4898690	T	G	0.955268	1006
14	rs10134045	A	G	0.955268	1006
14	rs10134081	A	G	0.232604	1006
14	rs66831203	T	G	0.104374	1006
14	rs74052054	C	G	0.0328032	1006
14	rs10136747	A	G	0.230616	1006
14	rs61984426	C	G	0.271372	1006
14	rs59458267	T	C	0.125249	1006
14	rs35125783	C	T	0.0914513	1006
14	rs7155647	C	T	0.955268	1006
14	rs74547656	T	G	0.0238569	1006
14	rs11626956	A	G	0.125249	1006
14	rs4145040	G	C	0.227634	1006
14	rs34453557	C	T	0.10338	1006
14	rs10145838	A	G	0.333996	1006
14	rs10148948	A	C	0.955268	1006
14	rs8019056	G	A	0.341948	1006
14	rs12894119	C	T	0.224652	1006
14	rs145481071	C	T	0.116302	1006
14	rs7141744	G	A	0.955268	1006
14	rs61984427	G	A	0.224652	1006
14	rs12884804	T	G	0.837972	1006
14	rs61984429	A	G	0.276342	1006
14	rs7154161	T	C	0.264414	1006
14	rs67444642	A	G	0.354871	1006
14	rs12895581	A	G	0.354871	1006
14	rs76000506	A	G	0.0487078	1006
14	rs113246377	G	A	0.0168986	1006
14	rs4901116	G	T	0.365805	1006
14	rs55957546	G	T	0.239563	1006
14	rs4901118	G	A	0.605368	1006
14	rs60454187	G	C	0.373757	1006
14	rs4402468	T	C	0.966203	1006
14	rs72673908	A	G	0.0258449	1006
14	rs7148995	C	T	0.966203	1006
14	rs7149012	C	G	0.966203	1006
14	rs2356906	A	G	0.968191	1006
14	rs1987119	A	G	0.609344	1006
14	rs4275765	C	A	0.968191	1006
14	rs1986643	T	A	0.968191	1006
14	rs116582638	G	A	0.0109344	1006
14	rs1987118	T	C	0.968191	1006
14	rs12893103	G	A	0.968191	1006
14	rs114971866	C	A	0.0109344	1006
14	rs6572749	C	T	0.968191	1006
14	rs6572750	T	C	0.968191	1006
14	rs6572751	G	A	0.967197	1006
14	rs72673911	G	C	0.055666	1006
14	rs8003741	G	A	0.145129	1006
14	rs11628834	T	C	0.66501	1006
14	rs7157739	G	A	0.836978	1006
14	rs7158729	T	G	0.83499	1006
14	rs28721924	T	C	0.172962	1006
14	rs4901119	A	G	0.56163	1006
14	rs11626842	C	T	0.125249	1006
14	rs34398744	G	A	0.127237	1006
14	rs61984432	C	T	0.0168986	1006
14	rs2356907	G	A	0.762425	1006
14	rs72673912	C	T	0.0437376	1006
14	rs10140557	T	C	0.451292	1006
14	rs10151594	G	A	0.0934394	1006
14	rs10151599	G	C	0.0974155	1006
14	rs28667624	G	T	0.0954274	1006
14	rs60411126	G	A	0.0964215	1006
14	rs61984433	T	C	0.104374	1006
14	rs17123863	A	T	0.0954274	1006
14	rs73300423	G	A	0.0248509	1006
14	rs74052071	G	A	0.0954274	1006
14	rs58168773	C	T	0.331014	1006
14	rs11846066	A	G	0.101392	1006
14	rs74052074	C	A	0.0994036	1006
14	rs9671436	G	T	0.332008	1006
14	rs11847121	C	T	0.0934394	1006
14	rs59605231	A	C	0.200795	1006
14	rs17123869	C	T	0.235586	1006
14	rs58135043	T	C	0.235586	1006
14	rs17123876	A	G	0.0954274	1006
14	rs17123881	T	G	0.222664	1006
14	rs17831157	G	A	0.564612	1006
14	rs17123887	A	G	0.233598	1006
14	rs2884060	C	T	0.235586	1006
14	rs12589501	A	T	0.0954274	1006
14	rs12879770	A	G	0.109344	1006
14	rs8006600	T	G	0.691849	1006
14	rs117948350	A	G	0.0168986	1006
14	rs4362309	C	A	0.931412	1006
14	rs12881321	C	T	0.220676	1006
14	rs12882660	T	A	0.220676	1006
14	rs11845757	A	G	0.222664	1006
14	rs61985965	T	C	0.224652	1006
14	rs35297009	C	T	0.137177	1006
14	rs12892118	C	T	0.137177	1006
14	rs141768217	G	A	0.0934394	1006
14	rs2356908	G	C	0.965209	1006
14	rs1962563	C	T	0.2167	1006
14	rs61985966	C	G	0.241551	1006
14	rs80306244	C	T	0.0934394	1006
14	rs8003780	T	C	0.925447	1006
14	rs8003313	A	G	0.224652	1006
14	rs10143554	G	A	0.553678	1006
14	rs118094605	G	A	0.0347913	1006
14	rs17831163	T	C	0.0944334	1006
14	rs7151657	C	G	0.555666	1006
14	rs7159312	T	C	0.782306	1006
14	rs117250939	A	G	0.0159046	1006
14	rs10142240	T	C	0.782306	1006
14	rs61519306	G	A	0.311133	1006
14	rs17831169	A	C	0.0964215	1006
14	rs34545131	G	A	0.135189	1006
14	rs11845492	A	G	0.224652	1006
14	rs17831175	T	C	0.0964215	1006
14	rs7154861	G	A	0.241551	1006
14	rs61985967	C	G	0.224652	1006
14	rs4351961	A	G	0.789264	1006
14	rs72622446	A	C	0.234592	1006
14	rs67983118	T	C	0.224652	1006
14	rs76308465	T	C	0.241551	1006
14	rs57322336	A	T	0.22664	1006
14	rs139686889	A	C	0.0795229	1006
14	rs146203789	T	C	0.0139165	1006
14	rs7153841	G	A	0.219682	1006
14	rs61985970	G	A	0.22664	1006
14	rs56396210	C	T	0.134195	1006
14	rs143773980	A	G	0.233598	1006
14	rs77587795	A	G	0.0974155	1006
14	rs117566638	C	T	0.0795229	1006
14	rs8012662	G	A	0.923459	1006
14	rs8013181	G	A	0.214712	1006
14	rs77952499	C	A	0.214712	1006
14	rs28827898	C	T	0.214712	1006
14	rs7151291	G	T	0.22664	1006
14	rs7151654	G	T	0.22664	1006
14	rs12436636	C	T	0.22664	1006
14	rs11157821	C	T	0.22664	1006
14	rs12895140	T	G	0.305169	1006
14	rs80075822	G	C	0.0795229	1006
14	rs2356909	C	T	0.22664	1006
14	rs59831677	G	C	0.239563	1006
14	rs12586202	C	T	0.782306	1006
14	rs12586184	A	G	0.927435	1006
14	rs8004092	A	C	0.239563	1006
14	rs8004584	C	T	0.336978	1006
14	rs17123900	G	C	0.239563	1006
14	rs35782046	C	T	0.215706	1006
14	rs35235229	C	G	0.135189	1006
14	rs4901120	C	G	0.233598	1006
14	rs10136605	A	G	0.23161	1006
14	rs10498425	G	C	0.565606	1006
14	rs59880102	A	T	0.233598	1006
14	rs11849756	G	A	0.22664	1006
14	rs12589586	C	A	0.792247	1006
14	rs35397299	A	G	0.0139165	1006
14	rs74052086	A	G	0.100398	1006
14	rs74052087	A	G	0.100398	1006
14	rs74052088	C	T	0.102386	1006
14	rs1890695	G	A	0.233598	1006
14	rs1890696	A	G	0.233598	1006
14	rs1890697	A	C	0.928429	1006
14	rs12591014	C	T	0.10338	1006
14	rs72622447	C	T	0.222664	1006
14	rs7161532	A	G	0.928429	1006
14	rs34370143	T	C	0.222664	1006
14	rs74052089	A	T	0.102386	1006
14	rs74052090	C	T	0.102386	1006
14	rs11621545	C	G	0.358847	1006
14	rs56159245	A	G	0.102386	1006
14	rs55975252	T	C	0.102386	1006
14	rs10498426	G	A	0.102386	1006
14	rs4901121	A	T	0.233598	1006
14	rs35438461	C	T	0.357853	1006
14	rs11157822	A	T	0.233598	1006
14	rs60050243	C	T	0.102386	1006
14	rs60182076	A	G	0.102386	1006
14	rs17252365	C	T	0.102386	1006
14	rs17252372	G	C	0.102386	1006
14	rs10498427	G	A	0.233598	1006
14	rs17252378	A	G	0.102386	1006
14	rs10134797	C	A	0.22167	1006
14	rs57439211	T	A	0.102386	1006
14	rs74052092	G	C	0.0994036	1006
14	rs28667307	T	C	0.240557	1006
14	rs55715920	A	G	0.102386	1006
14	rs56812249	A	G	0.102386	1006
14	rs1962561	C	T	0.923459	1006
14	rs56071911	A	G	0.104374	1006
14	rs2356910	G	A	0.923459	1006
14	rs12588064	C	T	0.570577	1006
14	rs10141825	G	A	0.228628	1006
14	rs10142129	G	A	0.228628	1006
14	rs117489556	C	G	0.0188867	1006
14	rs12884950	C	A	0.466203	1006
14	rs17252385	G	A	0.219682	1006
14	rs2356911	A	G	0.483101	1006
14	rs10147918	A	G	0.347913	1006
14	rs10148432	A	G	0.347913	1006
14	rs12590255	A	G	0.0984095	1006
14	rs10148896	G	A	0.923459	1006
14	rs3813399	G	A	0.465209	1006
14	rs3829762	C	G	0.45825	1006
14	rs7161141	G	T	0.591451	1006
14	rs12878806	T	C	0.148111	1006
14	rs4898692	A	C	0.45825	1006
14	rs4584731	G	A	0.219682	1006
14	rs4243574	C	T	0.923459	1006
14	rs4597233	G	A	0.219682	1006
14	rs7156042	A	G	0.45825	1006
14	rs12587969	C	T	0.0984095	1006
14	rs7156494	G	A	0.45825	1006
14	rs7140868	T	C	0.609344	1006
14	rs34796212	T	C	0.139165	1006
14	rs4901122	A	C	0.459245	1006
14	rs12878990	C	T	0.585487	1006
14	rs8009364	G	A	0.60338	1006
14	rs11849449	G	T	0.145129	1006
14	rs6572757	T	C	0.927435	1006
14	rs6572758	G	A	0.924453	1006
14	rs7151949	C	T	0.924453	1006
14	rs10150148	A	G	0.924453	1006
14	rs150676908	G	A	0.0228628	1006
14	rs10150238	A	G	0.321074	1006
14	rs10150239	A	C	0.321074	1006
14	rs10150252	A	G	0.469185	1006
14	rs35660234	C	T	0.146123	1006
14	rs12147979	G	C	0.32008	1006
14	rs71422021	C	A	0.136183	1006
14	rs35294541	G	A	0.137177	1006
14	rs10873048	T	C	0.927435	1006
14	rs11157824	A	C	0.476143	1006
14	rs7143229	A	G	0.459245	1006
14	rs12432629	G	C	0.439364	1006
14	rs8011872	G	T	0.45328	1006
14	rs10133918	C	T	0.474155	1006
14	rs2356912	A	T	0.921471	1006
14	rs1962338	C	T	0.924453	1006
14	rs8018566	T	C	0.467197	1006
14	rs10873049	G	T	0.921471	1006
14	rs117093830	C	T	0.0785288	1006
14	rs11157825	C	T	0.43837	1006
14	rs1962280	A	G	0.222664	1006
14	rs8008049	C	T	0.924453	1006
14	rs61029578	C	T	0.0984095	1006
14	rs56228962	G	T	0.0994036	1006
14	rs55784577	C	T	0.0994036	1006
14	rs11626227	C	A	0.447316	1006
14	rs11849320	C	T	0.32008	1006
14	rs117774853	C	T	0.0427435	1006
14	rs6572759	T	C	0.884692	1006
14	rs147346503	G	T	0.0139165	1006
14	rs7148299	T	G	0.78827	1006
14	rs7146882	A	G	0.185885	1006
14	rs2356913	A	T	0.361829	1006
14	rs4556714	A	G	0.885686	1006
14	rs8015530	C	T	0.459245	1006
14	rs6572760	A	G	0.885686	1006
14	rs17123923	C	A	0.210736	1006
14	rs111362874	T	A	0.10338	1006
14	rs7145011	T	C	0.87674	1006
14	rs61969769	G	A	0.0109344	1006
14	rs73283214	T	G	0.083499	1006
14	rs7150266	A	G	0.88668	1006
14	rs12892576	A	G	0.135189	1006
14	rs2356914	G	A	0.414513	1006
14	rs2884062	G	A	0.355865	1006
14	rs7158425	T	C	0.416501	1006
14	rs2356915	T	C	0.928429	1006
14	rs6572761	A	G	0.416501	1006
14	rs6572762	C	G	0.426441	1006
14	rs4898693	T	C	0.931412	1006
14	rs12878717	A	T	0.138171	1006
14	rs35343636	C	T	0.136183	1006
14	rs137927880	C	T	0.0119284	1006
14	rs2356916	A	G	0.931412	1006
14	rs2356917	C	T	0.931412	1006
14	rs12890680	C	T	0.229622	1006
14	rs59350862	G	A	0.143141	1006
14	rs7153703	A	G	0.185885	1006
14	rs7148958	T	C	0.940358	1006
14	rs2356918	G	A	0.365805	1006
14	rs58078988	A	G	0.143141	1006
14	rs8022753	G	A	0.143141	1006
14	rs9743519	G	C	0.39662	1006
14	rs12884673	T	C	0.251491	1006
14	rs28377678	T	A	0.251491	1006
14	rs10132285	A	G	0.940358	1006
14	rs113437270	A	G	0.0228628	1006
14	rs111270246	G	A	0.0854871	1006
14	rs8015513	T	A	0.416501	1006
14	rs17252441	A	C	0.249503	1006
14	rs12889345	C	T	0.365805	1006
14	rs72673927	T	C	0.142147	1006
14	rs117018581	T	C	0.0178926	1006
14	rs1815620	C	T	0.547714	1006
14	rs12879130	C	A	0.413519	1006
14	rs1890692	C	T	0.12326	1006
14	rs1890693	G	A	0.126243	1006
14	rs7143954	T	C	0.600398	1006
14	rs118154589	G	A	0.0397614	1006
14	rs12885230	G	A	0.16004	1006
14	rs2356923	A	G	0.230616	1006
14	rs17123938	G	T	0.0646123	1006
14	rs61969770	T	C	0.055666	1006
14	rs149359461	A	G	0.0109344	1006
14	rs8017430	G	A	0.16501	1006
14	rs8021596	G	A	0.162028	1006
14	rs6572763	G	C	0.786282	1006
14	rs17123946	A	G	0.0626243	1006
14	rs17123950	C	G	0.0626243	1006
14	rs76362087	G	A	0.0626243	1006
14	rs55777436	A	C	0.0129225	1006
14	rs10137873	C	T	0.536779	1006
14	rs11625313	C	T	0.536779	1006
14	rs74385090	A	T	0.0656064	1006
14	rs80134415	A	T	0.0208748	1006
14	rs7152689	C	T	0.764414	1006
14	rs10147439	C	T	0.600398	1006
14	rs4901124	T	C	0.764414	1006
14	rs4901125	G	A	0.764414	1006
14	rs12437032	C	T	0.16004	1006
14	rs28626854	G	C	0.62326	1006
14	rs35666328	T	G	0.16004	1006
14	rs149114613	A	C	0.0149105	1006
14	rs77089934	T	C	0.0656064	1006
14	rs111608045	T	C	0.0178926	1006
14	rs193242806	G	A	0.0198807	1006
14	rs75073548	G	A	0.0705765	1006
14	rs7152892	G	A	0.168986	1006
14	rs17123958	C	T	0.0477137	1006
14	rs77618684	T	C	0.0477137	1006
14	rs10498429	G	A	0.0497018	1006
14	rs17123962	G	C	0.0487078	1006
14	rs11846763	C	A	0.0894632	1006
14	rs10498430	C	T	0.0487078	1006
14	rs77178759	A	G	0.0487078	1006
14	rs78523389	T	C	0.0487078	1006
14	rs72673929	G	A	0.0586481	1006
14	rs1570128	G	A	0.761431	1006
14	rs12888047	A	G	0.178926	1006
14	rs35863472	T	C	0.17992	1006
14	rs17123969	A	G	0.0497018	1006
14	rs1570127	G	A	0.580517	1006
14	rs1465114	G	C	0.760437	1006
14	rs59928589	C	T	0.0497018	1006
14	rs17123971	A	G	0.0477137	1006
14	rs1956573	G	A	0.717694	1006
14	rs17123972	A	G	0.16998	1006
14	rs12433197	G	T	0.180915	1006
14	rs12433147	C	G	0.180915	1006
14	rs8014831	C	G	0.532803	1006
14	rs10136504	C	G	0.524851	1006
14	rs7155175	T	C	0.757455	1006
14	rs7147793	G	C	0.757455	1006
14	rs145124894	G	A	0.0129225	1006
14	rs17123982	T	G	0.0357853	1006
14	rs8015813	A	G	0.180915	1006
14	rs75857985	G	A	0.0497018	1006
14	rs74783934	C	T	0.0497018	1006
14	rs4578551	G	T	0.524851	1006
14	rs10148397	A	G	0.762425	1006
14	rs9323210	C	T	0.533797	1006
14	rs11852062	G	A	0.531809	1006
14	rs17123994	G	A	0.0497018	1006
14	rs185003016	G	A	0.0178926	1006
14	rs17123996	T	C	0.181909	1006
14	rs10147065	T	C	0.315109	1006
14	rs8013369	A	G	0.713718	1006
14	rs8013579	A	T	0.713718	1006
14	rs8013889	C	T	0.707753	1006
14	rs8015538	T	C	0.713718	1006
14	rs10484092	A	G	0.00795229	1006
14	rs17124004	A	G	0.00795229	1006
14	rs17576368	A	G	0.0745527	1006
14	rs17660159	C	T	0.54175	1006
14	rs17124008	C	T	0.0168986	1006
14	rs17576459	C	T	0.150099	1006
14	rs8015746	A	G	0.552684	1006
14	rs17660245	C	T	0.0745527	1006
14	rs11623875	T	G	0.549702	1006
14	rs870522	G	C	0.545726	1006
14	rs12437104	A	G	0.173956	1006
14	rs79566616	A	G	0.0149105	1006
14	rs61969790	A	G	0.0745527	1006
14	rs35179274	T	C	0.243539	1006
14	rs76740443	C	G	0.0168986	1006
14	rs11157826	C	T	0.243539	1006
14	rs11625223	G	A	0.22664	1006
14	rs4335710	G	A	0.542744	1006
14	rs116015251	C	T	0.0168986	1006
14	rs1956572	C	T	0.547714	1006
14	rs117348149	G	A	0.0318091	1006
14	rs61969792	C	T	0.0745527	1006
14	rs17660434	C	T	0.243539	1006
14	rs74835403	C	T	0.0129225	1006
14	rs34680421	T	C	0.55666	1006
14	rs1950920	C	G	0.55169	1006
14	rs11157827	A	G	0.55666	1006
14	rs10150152	A	G	0.388668	1006
14	rs35348658	T	C	0.122266	1006
14	rs4901129	T	C	0.314115	1006
14	rs17124018	A	C	0.026839	1006
14	rs2145448	C	T	0.327038	1006
14	rs1956571	T	C	0.470179	1006
14	rs17576849	A	G	0.112326	1006
14	rs4898695	G	A	0.464215	1006
14	rs4243575	A	T	0.467197	1006
14	rs12432710	C	T	0.312127	1006
14	rs73285006	G	A	0.310139	1006
14	rs113564302	C	T	0.293241	1006
14	rs72673948	A	G	0.15507	1006
14	rs10400723	G	A	0.296223	1006
14	rs10400720	C	G	0.296223	1006
14	rs10400789	T	C	0.465209	1006
14	rs111839790	G	A	0.151093	1006
14	rs112845990	G	A	0.131213	1006
14	rs7492352	G	A	0.313121	1006
14	rs9743771	T	G	0.314115	1006
14	rs55663762	T	A	0.0168986	1006
14	rs55749175	T	C	0.0168986	1006
14	rs74676829	T	C	0.0168986	1006
14	rs4454874	T	A	0.296223	1006
14	rs17124027	T	C	0.0347913	1006
14	rs17124031	G	A	0.0168986	1006
14	rs1950919	A	T	0.465209	1006
14	rs61312264	G	A	0.0168986	1006
14	rs114183418	A	G	0.0168986	1006
14	rs17124034	T	C	0.0168986	1006
14	rs2180785	A	C	0.0159046	1006
14	rs76715447	A	G	0.0705765	1006
14	rs12437336	T	C	0.464215	1006
14	rs17124040	A	C	0.0159046	1006
14	rs150345742	T	C	0.0139165	1006
14	rs1885034	T	C	0.348907	1006
14	rs78723702	C	T	0.0159046	1006
14	rs4243576	G	A	0.319085	1006
14	rs75027256	C	T	0.0705765	1006
14	rs112579110	T	C	0.0159046	1006
14	rs6572764	A	G	0.417495	1006
14	rs1965593	C	A	0.318091	1006
14	rs71422024	C	T	0.0536779	1006
14	rs2007994	C	A	0.464215	1006
14	rs4901130	G	A	0.314115	1006
14	rs7148800	T	G	0.120278	1006
14	rs1950918	C	T	0.315109	1006
14	rs10136258	G	C	0.0149105	1006
14	rs1983733	A	G	0.0159046	1006
14	rs2145445	T	C	0.467197	1006
14	rs1983732	A	G	0.452286	1006
14	rs4429212	A	C	0.137177	1006
14	rs141707473	T	G	0.0258449	1006
14	rs1983731	A	G	0.452286	1006
14	rs150718173	C	T	0.0377734	1006
14	rs1983730	A	G	0.452286	1006
14	rs1983729	A	G	0.451292	1006
14	rs17124054	T	C	0.0159046	1006
14	rs4901131	C	A	0.451292	1006
14	rs75981399	C	G	0.0258449	1006
14	rs1956569	A	C	0.450298	1006
14	rs8009065	C	T	0.0198807	1006
14	rs17124057	C	T	0.100398	1006
14	rs6572768	G	A	0.450298	1006
14	rs76125560	T	C	0.100398	1006
14	rs6572769	A	G	0.450298	1006
14	rs10138487	G	A	0.0149105	1006
14	rs8019816	G	A	0.314115	1006
14	rs12894854	A	T	0.349901	1006
14	rs10138834	A	T	0.0149105	1006
14	rs720198	T	G	0.0159046	1006
14	rs80249285	C	A	0.0149105	1006
14	rs7141957	G	A	0.100398	1006
14	rs17124067	A	G	0.0159046	1006
14	rs17124069	C	T	0.100398	1006
14	rs149428460	T	A	0.0149105	1006
14	rs76593506	G	A	0.0258449	1006
14	rs7149323	T	C	0.349901	1006
14	rs12435677	G	C	0.100398	1006
14	rs8011414	A	G	0.0198807	1006
14	rs111743782	C	A	0.100398	1006
14	rs117984543	C	T	0.0129225	1006
14	rs57419118	G	A	0.0198807	1006
14	rs17661577	G	A	0.313121	1006
14	rs7155026	C	T	0.0198807	1006
14	rs1950917	T	C	0.329026	1006
14	rs56226467	C	T	0.0198807	1006
14	rs8021622	A	G	0.449304	1006
14	rs8023047	T	C	0.313121	1006
14	rs8022452	G	T	0.449304	1006
14	rs8008251	C	T	0.313121	1006
14	rs11845122	G	T	0.0149105	1006
14	rs7146078	C	T	0.0526839	1006
14	rs11622931	G	A	0.449304	1006
14	rs17124088	A	G	0.100398	1006
14	rs12587395	C	T	0.249503	1006
14	rs17124092	G	A	0.100398	1006
14	rs73285047	G	A	0.0198807	1006
14	rs4483774	C	T	0.463221	1006
14	rs10133044	T	C	0.465209	1006
14	rs11157828	A	G	0.465209	1006
14	rs12435453	C	A	0.100398	1006
14	rs8014586	C	G	0.449304	1006
14	rs77364593	G	A	0.0477137	1006
14	rs56751726	C	T	0.109344	1006
14	rs139959606	T	C	0.0149105	1006
14	rs61545884	T	C	0.0198807	1006
14	rs79960531	C	G	0.0516899	1006
14	rs73285053	C	T	0.0188867	1006
14	rs8022389	T	G	0.432406	1006
14	rs17124100	A	G	0.115308	1006
14	rs17124101	T	C	0.10835	1006
14	rs17584935	A	G	0.0417495	1006
14	rs75499301	C	G	0.0149105	1006
14	rs17124104	A	T	0.0745527	1006
14	rs1885033	T	C	0.328032	1006
14	rs10134569	C	T	0.313121	1006
14	rs146061004	T	G	0.0129225	1006
14	rs79878237	A	G	0.0417495	1006
14	rs59478697	C	A	0.0994036	1006
14	rs17124107	A	T	0.0168986	1006
14	rs75048733	T	C	0.0656064	1006
14	rs8008163	C	T	0.0168986	1006
14	rs113914910	T	G	0.0656064	1006
14	rs117635207	A	G	0.0149105	1006
14	rs74052351	C	A	0.0168986	1006
14	rs79311094	T	G	0.0159046	1006
14	rs10147169	A	G	0.259443	1006
14	rs118156731	C	A	0.0159046	1006
14	rs146262555	C	A	0.0168986	1006
14	rs138107370	A	T	0.0159046	1006
14	rs149359247	C	T	0.0258449	1006
14	rs28490993	C	A	0.0506958	1006
14	rs28637468	G	A	0.260437	1006
14	rs61181433	C	A	0.0168986	1006
14	rs144803430	G	A	0.0168986	1006
14	rs17124108	T	C	0.0646123	1006
14	rs17124109	A	G	0.0526839	1006
14	rs10484090	A	G	0.0168986	1006
14	rs1956568	C	G	0.0785288	1006
14	rs1956567	T	C	0.0785288	1006
14	rs12890953	G	T	0.0308151	1006
14	rs10136683	C	A	0.260437	1006
14	rs9323211	C	T	0.259443	1006
14	rs10136902	A	G	0.263419	1006
14	rs17124124	A	C	0.0526839	1006
14	rs118046890	T	A	0.026839	1006
14	rs12323936	T	C	0.126243	1006
14	rs11157829	C	G	0.408549	1006
14	rs78056127	A	C	0.0208748	1006
14	rs10143259	G	A	0.0526839	1006
14	rs77928861	A	C	0.0785288	1006
14	rs117536810	G	C	0.0457256	1006
14	rs4901132	A	T	0.263419	1006
14	rs4901133	T	C	0.412525	1006
14	rs76730443	A	G	0.0785288	1006
14	rs4901134	C	T	0.262425	1006
14	rs79593525	A	G	0.0168986	1006
14	rs10149874	G	A	0.260437	1006
14	rs1950916	C	T	0.147117	1006
14	rs2145444	A	G	0.0168986	1006
14	rs8004134	C	T	0.0516899	1006
14	rs8004426	G	A	0.0516899	1006
14	rs1950915	C	G	0.147117	1006
14	rs8004591	G	A	0.0516899	1006
14	rs11848688	T	C	0.0516899	1006
14	rs11844403	C	T	0.0516899	1006
14	rs11157830	A	G	0.0675944	1006
14	rs77455747	C	T	0.0159046	1006
14	rs11846557	A	G	0.0516899	1006
14	rs11846682	G	A	0.0675944	1006
14	rs76789414	G	A	0.0149105	1006
14	rs11157831	A	G	0.0765408	1006
14	rs11847589	A	G	0.0159046	1006
14	rs78385974	T	A	0.0447316	1006
14	rs78859585	G	A	0.0457256	1006
14	rs35502288	A	G	0.352883	1006
14	rs17124136	T	C	0.0159046	1006
14	rs17124140	G	C	0.202783	1006
14	rs7140150	C	T	0.522863	1006
14	rs7140155	C	T	0.524851	1006
14	rs77439286	C	T	0.0168986	1006
14	rs17585412	T	C	0.188867	1006
14	rs35253123	G	T	0.110338	1006
14	rs72673961	T	C	0.147117	1006
14	rs146367747	G	A	0.00497018	1006
14	rs8013974	A	G	0.282306	1006
14	rs17585531	T	G	0.188867	1006
14	rs4901136	G	A	0.49503	1006
14	rs12433928	A	G	0.229622	1006
14	rs17585587	C	G	0.188867	1006
14	rs8005519	T	C	0.229622	1006
14	rs17662642	T	C	0.188867	1006
14	rs12879891	G	A	0.500994	1006
14	rs17662696	C	T	0.17992	1006
14	rs8011691	G	C	0.0506958	1006
14	rs4901137	G	C	0.7833	1006
14	rs72673965	A	G	0.23161	1006
14	rs79993966	T	G	0.0506958	1006
14	rs17585813	A	G	0.23161	1006
14	rs6572772	G	A	0.0506958	1006
14	rs78781416	C	T	0.0248509	1006
14	rs17662791	A	G	0.23161	1006
14	rs151183566	C	T	0.0328032	1006
14	rs112651543	T	G	0.0159046	1006
14	rs7156142	T	C	0.0506958	1006
14	rs4898696	G	A	0.790258	1006
14	rs1014465	G	C	0.321074	1006
14	rs17585925	C	T	0.0506958	1006
14	rs2180784	G	A	0.180915	1006
14	rs61128616	A	C	0.180915	1006
14	rs75047566	A	G	0.101392	1006
14	rs61969800	A	C	0.184891	1006
14	rs142263084	T	C	0.0109344	1006
14	rs17586022	C	T	0.17992	1006
14	rs1965592	T	G	0.785288	1006
14	rs17586050	T	C	0.225646	1006
14	rs1465116	T	G	0.323062	1006
14	rs1956566	C	T	0.501988	1006
14	rs1956565	C	T	0.763419	1006
14	rs56270364	T	C	0.203777	1006
14	rs149734249	A	C	0.055666	1006
14	rs8017155	C	A	0.767396	1006
14	rs7156740	G	A	0.318091	1006
14	rs2025026	T	C	0.323062	1006
14	rs1956564	C	T	0.323062	1006
14	rs17586183	A	G	0.184891	1006
14	rs1950911	C	T	0.199801	1006
14	rs2064923	G	A	0.100398	1006
14	rs17124197	G	A	0.256461	1006
14	rs7154424	T	C	0.328032	1006
14	rs1950910	G	A	0.180915	1006
14	rs1950909	C	T	0.564612	1006
14	rs8016155	A	G	0.328032	1006
14	rs8016351	A	G	0.329026	1006
14	rs10484089	A	G	0.183897	1006
14	rs17124206	C	T	0.237575	1006
14	rs61969801	G	T	0.184891	1006
14	rs61969802	A	G	0.183897	1006
14	rs61969803	A	G	0.182903	1006
14	rs10484088	A	G	0.200795	1006
14	rs10484087	A	G	0.182903	1006
14	rs8012983	G	A	0.326044	1006
14	rs10484086	C	T	0.0576541	1006
14	rs2025025	G	A	0.770378	1006
14	rs1570126	C	T	0.713718	1006
14	rs726529	C	T	0.771372	1006
14	rs726531	T	G	0.772366	1006
14	rs4371085	T	C	0.33002	1006
14	rs726532	G	T	0.714712	1006
14	rs10149343	C	T	0.568588	1006
14	rs61969804	C	T	0.183897	1006
14	rs35010238	C	A	0.11332	1006
14	rs10873050	T	C	0.331014	1006
14	rs142627196	G	T	0.00894632	1006
14	rs17586545	C	T	0.0536779	1006
14	rs59633030	G	A	0.183897	1006
14	rs61969815	C	G	0.183897	1006
14	rs118042558	G	A	0.0536779	1006
14	rs61969816	C	T	0.180915	1006
14	rs2357111	G	A	0.767396	1006
14	rs117758090	T	G	0.0526839	1006
14	rs1950935	G	A	0.77336	1006
14	rs1950934	T	C	0.77833	1006
14	rs75091500	A	G	0.0526839	1006
14	rs9323212	C	T	0.514911	1006
14	rs4898698	A	G	0.291252	1006
14	rs17586713	C	T	0.0576541	1006
14	rs75731609	C	T	0.0526839	1006
14	rs55692665	A	C	0.238569	1006
14	rs78346592	T	A	0.0526839	1006
14	rs117522772	T	G	0.0526839	1006
14	rs4898699	C	T	0.94334	1006
14	rs7151351	G	A	0.845924	1006
14	rs74657630	C	T	0.027833	1006
14	rs11157835	G	A	0.0606362	1006
14	rs72673981	G	C	0.290258	1006
14	rs78815520	A	G	0.0467197	1006
14	rs78125396	G	A	0.00894632	1006
14	rs61969817	A	T	0.177932	1006
14	rs12434748	G	A	0.300199	1006
14	rs12434760	G	A	0.246521	1006
14	rs10141566	A	G	0.250497	1006
14	rs7143090	G	A	0.290258	1006
14	rs117923597	G	A	0.00894632	1006
14	rs7143311	G	A	0.299205	1006
14	rs77833917	A	G	0.0417495	1006
14	rs12587253	T	A	0.257455	1006
14	rs28505220	A	C	0.00894632	1006
14	rs28391677	G	A	0.0506958	1006
14	rs17587084	C	T	0.0417495	1006
14	rs28490527	A	C	0.311133	1006
14	rs12433580	T	C	0.311133	1006
14	rs10148226	A	G	0.0506958	1006
14	rs10148390	C	G	0.00994036	1006
14	rs17092930	A	G	0.0626243	1006
14	rs17663972	T	G	0.0516899	1006
14	rs111393684	G	C	0.05666	1006
14	rs4898700	G	A	0.952286	1006
14	rs1956588	G	A	0.923459	1006
14	rs941702	T	C	0.463221	1006
14	rs6572776	T	A	0.929423	1006
14	rs1956587	C	T	0.963221	1006
14	rs73289117	A	T	0.00795229	1006
14	rs74054641	G	C	0.0367793	1006
14	rs77409938	G	C	0.00795229	1006
14	rs1956586	A	G	0.955268	1006
14	rs11627579	G	T	0.452286	1006
14	rs4898701	A	G	0.957256	1006
14	rs1950932	A	G	0.0646123	1006
14	rs6572777	G	A	0.956262	1006
14	rs6572778	A	G	0.969185	1006
14	rs77009787	C	T	0.0198807	1006
14	rs1465115	A	G	0.951292	1006
14	rs4898702	T	A	0.930417	1006
14	rs10873051	G	T	0.966203	1006
14	rs55759452	G	C	0.177932	1006
14	rs7144301	G	A	0.748509	1006
14	rs6572779	G	A	0.966203	1006
14	rs151237199	G	A	0.00894632	1006
14	rs4898703	A	C	0.966203	1006
14	rs1956583	C	T	0.926441	1006
14	rs1956582	C	A	0.926441	1006
14	rs72673983	C	T	0.0318091	1006
14	rs72673984	A	G	0.0397614	1006
14	rs78446950	C	T	0.00795229	1006
14	rs12587891	A	T	0.45328	1006
14	rs6572780	A	G	0.966203	1006
14	rs41534447	G	A	0.0318091	1006
14	rs7161284	A	G	0.966203	1006
14	rs140391942	G	C	0.00894632	1006
14	rs7161454	C	T	0.966203	1006
14	rs139777803	G	A	0.0198807	1006
14	rs10140717	A	G	0.0715706	1006
14	rs58299915	A	G	0.0725646	1006
14	rs41339245	T	C	0.0397614	1006
14	rs61711383	C	G	0.0328032	1006
14	rs55954180	A	G	0.0318091	1006
14	rs33956767	C	T	0.451292	1006
14	rs74054650	A	G	0.0318091	1006
14	rs35794461	A	C	0.44334	1006
14	rs7151960	G	A	0.444334	1006
14	rs116606787	G	A	0.0397614	1006
14	rs112936339	C	A	0.0397614	1006
14	rs7152822	G	A	0.440358	1006
14	rs1950931	C	T	0.50994	1006
14	rs72673987	C	T	0.0258449	1006
14	rs11850904	T	C	0.474155	1006
14	rs11846630	G	A	0.510934	1006
14	rs35699932	T	C	0.473161	1006
14	rs7154230	C	T	0.0367793	1006
14	rs146532947	G	A	0.0258449	1006
14	rs117555348	T	C	0.0228628	1006
14	rs10142663	A	G	0.0159046	1006
14	rs2025024	G	A	0.565606	1006
14	rs2064922	C	T	0.480119	1006
14	rs55789601	C	T	0.439364	1006
14	rs76382390	A	G	0.0159046	1006
14	rs41409652	T	A	0.0337972	1006
14	rs72673990	C	T	0.0337972	1006
14	rs74054651	G	A	0.0367793	1006
14	rs1950930	G	A	0.54175	1006
14	rs1950929	C	T	0.444334	1006
14	rs66670264	G	T	0.434394	1006
14	rs1950928	C	T	0.965209	1006
14	rs10129339	C	T	0.492048	1006
14	rs75720812	T	C	0.05666	1006
14	rs117631279	T	C	0.0149105	1006
14	rs147950729	C	A	0.0536779	1006
14	rs10132386	A	G	0.602386	1006
14	rs76118324	T	C	0.054672	1006
14	rs78608750	T	C	0.0149105	1006
14	rs41334646	T	C	0.0516899	1006
14	rs141994324	G	A	0.00994036	1006
14	rs113047645	C	T	0.0337972	1006
14	rs8015142	A	C	0.452286	1006
14	rs116951820	C	A	0.0337972	1006
14	rs4898704	T	C	0.563618	1006
14	rs74052604	C	T	0.055666	1006
14	rs78438281	A	C	0.0337972	1006
14	rs1570124	A	T	0.966203	1006
14	rs7145472	T	A	0.587475	1006
14	rs10142826	A	T	0.125249	1006
14	rs79831492	A	G	0.0258449	1006
14	rs12896806	C	T	0.027833	1006
14	rs7160397	A	G	0.0616302	1006
14	rs10131396	C	T	0.0198807	1006
14	rs79397301	G	C	0.0367793	1006
14	rs8014154	T	C	0.514911	1006
14	rs112076067	A	G	0.0367793	1006
14	rs76756877	C	A	0.0367793	1006
14	rs7152173	C	A	0.946322	1006
14	rs72673995	A	G	0.100398	1006
14	rs7152032	A	G	0.308151	1006
14	rs75878747	C	T	0.0526839	1006
14	rs113980427	T	G	0.0526839	1006
14	rs8020209	T	C	0.435388	1006
14	rs7158526	T	C	0.357853	1006
14	rs66476739	C	T	0.0576541	1006
14	rs7141183	A	G	0.132207	1006
14	rs12879264	C	A	0.317097	1006
14	rs12880485	T	A	0.311133	1006
14	rs12434763	G	C	0.196819	1006
14	rs56168634	C	T	0.0755467	1006
14	rs3890427	G	T	0.195825	1006
14	rs11626565	A	C	0.132207	1006
14	rs73290910	G	A	0.00894632	1006
14	rs1570123	C	A	0.780318	1006
14	rs56224903	G	T	0.0526839	1006
14	rs7149515	T	C	0.0248509	1006
14	rs12885443	A	C	0.269384	1006
14	rs1956580	C	T	0.664016	1006
14	rs7153647	G	A	0.0228628	1006
14	rs7154010	G	C	0.758449	1006
14	rs7153711	C	T	0.0228628	1006
14	rs1006973	T	C	0.751491	1006
14	rs72673997	C	T	0.15507	1006
14	rs10140647	T	C	0.0228628	1006
14	rs1956579	A	T	0.641153	1006
14	rs17124283	G	A	0.267396	1006
14	rs1956578	G	A	0.9334	1006
14	rs10131203	A	G	0.0238569	1006
14	rs2357112	C	T	0.702783	1006
14	rs17588609	A	G	0.351889	1006
14	rs10132246	G	A	0.523857	1006
14	rs1950927	C	T	0.233598	1006
14	rs1950926	T	G	0.388668	1006
14	rs117787017	C	A	0.0208748	1006
14	rs114930954	A	G	0.00894632	1006
14	rs75192475	C	T	0.00695825	1006
14	rs117960016	A	T	0.0139165	1006
14	rs188665623	T	G	0.00695825	1006
14	rs10484085	G	A	0.168986	1006
14	rs80289824	G	A	0.252485	1006
14	rs77893611	A	G	0.00795229	1006
14	rs17588658	A	G	0.0248509	1006
14	rs77680211	T	C	0.0497018	1006
14	rs6572781	G	C	0.590457	1006
14	rs17124293	C	T	0.252485	1006
14	rs74052615	T	C	0.00894632	1006
14	rs79996391	C	G	0.00795229	1006
14	rs116973112	A	G	0.0109344	1006
14	rs141578540	G	C	0.0139165	1006
14	rs1008924	G	A	0.44334	1006
14	rs1465113	G	A	0.102386	1006
14	rs138398288	C	T	0.0109344	1006
14	rs11157837	A	G	0.284294	1006
14	rs2145449	T	C	0.471173	1006
14	rs4901141	T	C	0.305169	1006
14	rs8006885	A	G	0.308151	1006
14	rs12147618	G	A	0.028827	1006
14	rs12147619	G	A	0.028827	1006
14	rs1570119	T	C	0.338966	1006
14	rs77486228	C	T	0.0109344	1006
14	rs17124300	T	C	0.00695825	1006
14	rs2019018	C	T	0.279324	1006
14	rs2010518	C	G	0.777336	1006
14	rs2010520	A	G	0.77833	1006
14	rs34644701	C	T	0.149105	1006
14	rs11847523	T	C	0.779324	1006
14	rs999082	C	T	0.473161	1006
14	rs1467529	G	T	0.626243	1006
14	rs1467528	A	T	0.632207	1006
14	rs11621032	C	G	0.286282	1006
14	rs6572782	G	C	0.822068	1006
14	rs140626024	G	C	0.00894632	1006
14	rs1467527	G	A	0.77833	1006
14	rs73290927	G	T	0.16004	1006
14	rs2357113	C	T	0.154076	1006
14	rs138935132	C	A	0.00994036	1006
14	rs7492722	C	A	0.77833	1006
14	rs184784375	T	G	0.00795229	1006
14	rs74912884	G	T	0.026839	1006
14	rs74566463	C	A	0.0815109	1006
14	rs17589338	A	C	0.159046	1006
14	rs10484084	C	G	0.16004	1006
14	rs11851031	A	G	0.349901	1006
14	rs60689591	G	A	0.280318	1006
14	rs10484083	A	G	0.0188867	1006
14	rs10484082	T	C	0.0964215	1006
14	rs1956574	A	G	0.2833	1006
14	rs1950924	G	A	0.10338	1006
14	rs2064921	G	C	0.282306	1006
14	rs35060689	G	A	0.0377734	1006
14	rs4402469	A	G	0.287276	1006
14	rs2104051	T	C	0.617296	1006
14	rs10444715	G	A	0.192843	1006
14	rs67923820	A	C	0.166998	1006
14	rs11157838	G	A	0.284294	1006
14	rs9323213	T	C	0.0357853	1006
14	rs1950923	G	T	0.776342	1006
14	rs149503818	C	T	0.0178926	1006
14	rs10484081	C	G	0.286282	1006
14	rs12432820	G	A	0.284294	1006
14	rs7151833	T	C	0.167992	1006
14	rs117810919	C	T	0.0357853	1006
14	rs17589730	G	C	0.246521	1006
14	rs55863125	G	A	0.190855	1006
14	rs17124360	G	A	0.190855	1006
14	rs77495702	T	C	0.0347913	1006
14	rs1000906	T	G	0.294235	1006
14	rs76360469	T	A	0.0357853	1006
14	rs1467526	C	T	0.787276	1006
14	rs1467524	G	C	0.790258	1006
14	rs1467523	C	G	0.790258	1006
14	rs1467522	T	G	0.754473	1006
14	rs72675807	T	C	0.185885	1006
14	rs74052647	A	G	0.150099	1006
14	rs7159253	G	A	0.156064	1006
14	rs2357114	T	C	0.790258	1006
14	rs755594	T	A	0.122266	1006
14	rs755595	T	C	0.152087	1006
14	rs755596	C	T	0.156064	1006
14	rs8021964	G	T	0.0347913	1006
14	rs113716978	G	A	0.0347913	1006
14	rs185701829	C	A	0.00497018	1006
14	rs191612026	C	A	0.00497018	1006
14	rs117419402	G	T	0.027833	1006
14	rs8006868	G	A	0.785288	1006
14	rs12881844	C	T	0.146123	1006
14	rs77659158	G	T	0.0337972	1006
14	rs113159468	C	G	0.294235	1006
14	rs28457173	G	T	0.10338	1006
14	rs10137918	A	C	0.150099	1006
14	rs60318774	C	T	0.0357853	1006
14	rs1950922	T	A	0.749503	1006
14	rs1950921	T	C	0.785288	1006
14	rs117306707	G	T	0.027833	1006
14	rs4898705	T	G	0.161034	1006
14	rs4901142	G	C	0.754473	1006
14	rs8019441	G	A	0.156064	1006
14	rs17092966	A	C	0.0795229	1006
14	rs148078818	C	T	0.0357853	1006
14	rs10444677	G	A	0.0357853	1006
14	rs78122190	A	G	0.0477137	1006
14	rs2357115	A	T	0.626243	1006
14	rs2357116	A	G	0.444334	1006
14	rs2357117	T	G	0.444334	1006
14	rs113433040	G	C	0.0357853	1006
14	rs111692948	C	A	0.0357853	1006
14	rs113523994	C	T	0.0357853	1006
14	rs55760336	A	C	0.153082	1006
14	rs73292745	C	T	0.0357853	1006
14	rs10143355	G	A	0.145129	1006
14	rs10132437	T	C	0.181909	1006
14	rs111948470	C	T	0.0357853	1006
14	rs116233380	T	C	0.0198807	1006
14	rs11627169	C	T	0.7833	1006
14	rs35727966	T	C	0.0377734	1006
14	rs3751464	T	C	0.785288	1006
14	rs45618241	G	A	0.0347913	1006
14	rs45583835	A	C	0.182903	1006
14	rs45500895	T	C	0.0357853	1006
14	rs139014790	C	T	0.0705765	1006
14	rs79346288	C	G	0.293241	1006
14	rs8010756	T	C	0.182903	1006
14	rs78035655	G	A	0.0109344	1006
14	rs34657485	G	T	0.125249	1006
14	rs4143904	C	G	0.787276	1006
14	rs115050740	G	A	0.146123	1006
14	rs114102842	C	G	0.146123	1006
14	rs11845396	C	G	0.161034	1006
14	rs117758383	T	C	0.0357853	1006
14	rs112986382	G	A	0.0347913	1006
14	rs77516864	G	T	0.0347913	1006
14	rs735265	A	G	0.786282	1006
14	rs746306	T	A	0.182903	1006
14	rs117082679	A	G	0.0159046	1006
14	rs2357118	G	T	0.147117	1006
14	rs17666653	C	T	0.195825	1006
14	rs17666689	C	T	0.16004	1006
14	rs8022690	G	C	0.781312	1006
14	rs35004553	A	T	0.195825	1006
14	rs11852098	C	T	0.143141	1006
14	rs75092668	G	A	0.0198807	1006
14	rs12882828	C	T	0.149105	1006
14	rs10132283	G	C	0.522863	1006
14	rs941703	A	G	0.797217	1006
14	rs10134974	A	G	0.136183	1006
14	rs8014336	A	C	0.828032	1006
14	rs117992529	G	A	0.0258449	1006
14	rs12889478	A	G	0.135189	1006
14	rs941700	A	T	0.0984095	1006
14	rs17590534	T	C	0.027833	1006
14	rs9671722	A	G	0.831014	1006
14	rs12879807	C	A	0.136183	1006
14	rs1956576	A	G	0.589463	1006
14	rs28578287	G	A	0.136183	1006
14	rs1885035	T	C	0.139165	1006
14	rs66820903	G	A	0.586481	1006
14	rs35588240	G	T	0.135189	1006
14	rs113753294	G	A	0.0347913	1006
14	rs7155793	C	A	0.82505	1006
14	rs12886658	A	G	0.135189	1006
14	rs7149556	A	C	0.82505	1006
14	rs61969835	G	A	0.135189	1006
14	rs77092608	G	A	0.05666	1006
14	rs9805984	G	T	0.135189	1006
14	rs11847326	G	A	0.102386	1006
14	rs10141001	G	A	0.136183	1006
14	rs12434533	C	T	0.0149105	1006
14	rs6572783	A	G	0.553678	1006
14	rs7146815	G	A	0.136183	1006
14	rs12589454	G	C	0.345924	1006
14	rs35883366	C	A	0.138171	1006
14	rs185895582	C	T	0.0109344	1006
14	rs77503062	C	T	0.0347913	1006
14	rs10147501	C	A	0.861829	1006
14	rs117421195	C	T	0.00695825	1006
14	rs4898706	G	A	0.514911	1006
14	rs7144199	C	T	0.345924	1006
14	rs8006957	C	T	0.372763	1006
14	rs66522207	A	C	0.139165	1006
14	rs141957511	A	T	0.0119284	1006
14	rs8007388	G	T	0.375746	1006
14	rs10133897	A	G	0.373757	1006
14	rs189327909	G	A	0.0149105	1006
14	rs4259964	T	G	0.861829	1006
14	rs150635075	C	G	0.0218688	1006
14	rs11622825	C	T	0.0198807	1006
14	rs7155895	C	T	0.857853	1006
14	rs56033676	A	G	0.378728	1006
14	rs151167672	G	T	0.0188867	1006
14	rs34860830	G	A	0.138171	1006
14	rs4277270	T	G	0.865805	1006
14	rs12147007	A	G	0.0347913	1006
14	rs10130434	G	T	0.138171	1006
14	rs9323214	G	A	0.514911	1006
14	rs72675822	G	T	0.0576541	1006
14	rs78683281	G	A	0.0437376	1006
14	rs4451881	G	C	0.377734	1006
14	rs10498431	C	T	0.373757	1006
14	rs8021661	A	G	0.723658	1006
14	rs8003096	T	C	0.967197	1006
14	rs4312232	T	C	0.377734	1006
14	rs4243577	T	C	0.968191	1006
14	rs12323408	T	C	0.377734	1006
14	rs55780869	C	T	0.235586	1006
14	rs8012981	G	T	0.0974155	1006
14	rs144721999	G	A	0.0208748	1006
14	rs140972534	C	T	0.0159046	1006
14	rs118143454	G	A	0.0159046	1006
14	rs4403977	C	T	0.374751	1006
14	rs4243578	T	C	0.377734	1006
14	rs41480647	A	G	0.346918	1006
14	rs11625657	G	C	0.345924	1006
14	rs4290402	G	A	0.37674	1006
14	rs8011426	G	A	0.235586	1006
14	rs8011185	A	G	0.377734	1006
14	rs72622449	A	T	0.345924	1006
14	rs191461664	G	A	0.0109344	1006
14	rs111227220	A	G	0.027833	1006
14	rs9285578	G	A	0.373757	1006
14	rs9323215	T	A	0.374751	1006
14	rs7140349	C	A	0.375746	1006
14	rs7140365	C	T	0.375746	1006
14	rs11157839	A	T	0.345924	1006
14	rs118105101	C	T	0.0218688	1006
14	rs116890422	T	C	0.026839	1006
14	rs56799730	A	C	0.0854871	1006
14	rs139840943	A	G	0.00596421	1006
14	rs9635224	T	G	0.238569	1006
```
