## Supplementary material for "Characterization of shared and ancestry-specific signals driving complex traits using multi-ancestry fine-mapping": s1_ref.bim

```
14	rs2934664	0	51155485	C	A
14	rs3015471	0	51155535	G	C
14	rs3015470	0	51155787	A	G
14	rs71420197	0	51155983	A	G
14	rs2934663	0	51155995	T	C
14	rs75011496	0	51156010	T	A
14	rs67447434	0	51156101	G	A
14	rs72681652	0	51156155	C	T
14	rs138145768	0	51156464	C	G
14	rs72681653	0	51156734	A	G
14	rs3015469	0	51157160	G	A
14	rs111234737	0	51157553	C	T
14	rs2934661	0	51157556	A	G
14	rs12434932	0	51157614	T	C
14	rs114657455	0	51157876	C	T
14	rs12587025	0	51158479	A	G
14	rs3015467	0	51158848	C	T
14	rs59857560	0	51158851	G	A
14	rs77598393	0	51159342	T	G
14	rs75234250	0	51159580	A	G
14	rs4578563	0	51159585	G	A
14	rs8011413	0	51160245	A	G
14	rs8012745	0	51160753	G	A
14	rs113230118	0	51160977	G	A
14	rs185667941	0	51161368	C	T
14	rs7161234	0	51161982	G	C
14	rs6572684	0	51162239	T	G
14	rs149621935	0	51162350	C	T
14	rs7161500	0	51162365	A	G
14	rs8023035	0	51162419	A	G
14	rs4343181	0	51162848	C	T
14	rs7146084	0	51163494	A	G
14	rs57019801	0	51163792	G	C
14	rs113935613	0	51163847	C	T
14	rs72681662	0	51163884	G	A
14	rs11626760	0	51163951	T	G
14	rs113449409	0	51164094	C	T
14	rs76542856	0	51164325	G	A
14	rs55906058	0	51164674	G	A
14	rs4901051	0	51164768	G	A
14	rs6572687	0	51165438	G	C
14	rs6572688	0	51165441	A	G
14	rs117997048	0	51166183	G	A
14	rs4898666	0	51166483	T	C
14	rs61410944	0	51166736	A	G
14	rs72681665	0	51167012	C	A
14	rs112124522	0	51167502	G	A
14	rs61238948	0	51167617	A	G
14	rs112120513	0	51167668	G	T
14	rs61362797	0	51167752	A	T
14	rs59498790	0	51167929	T	A
14	rs57182174	0	51167938	A	T
14	rs6572689	0	51168325	T	C
14	rs149766404	0	51168522	A	G
14	rs116944416	0	51168566	T	C
14	rs67713610	0	51168830	C	T
14	rs68157165	0	51169220	A	G
14	rs68120925	0	51169258	C	A
14	rs72681670	0	51169272	C	T
14	rs67186984	0	51169287	C	T
14	rs72681672	0	51169600	C	T
14	rs4259956	0	51170177	T	G
14	rs74333612	0	51170204	C	T
14	rs148474548	0	51170348	T	C
14	rs8018822	0	51170609	C	T
14	rs12878510	0	51171254	C	G
14	rs75810447	0	51171466	G	A
14	rs72681673	0	51171922	G	A
14	rs10144234	0	51172219	C	A
14	rs10133683	0	51172467	T	C
14	rs7148925	0	51172710	T	C
14	rs4405473	0	51172747	C	T
14	rs72681674	0	51172973	T	C
14	rs7493755	0	51173025	G	A
14	rs7153431	0	51173478	C	T
14	rs72681677	0	51173590	T	G
14	rs186469452	0	51174241	C	T
14	rs4391968	0	51174432	C	G
14	rs142410913	0	51174759	A	G
14	rs6572691	0	51174764	T	C
14	rs11849160	0	51175604	T	C
14	rs28888411	0	51175669	T	C
14	rs148840008	0	51176145	G	A
14	rs4363776	0	51176450	G	T
14	rs6572692	0	51176739	C	A
14	rs12587877	0	51177002	C	T
14	rs4898667	0	51177190	G	T
14	rs4898668	0	51177191	C	T
14	rs11623973	0	51177330	G	T
14	rs7156129	0	51177423	C	T
14	rs113521110	0	51179072	T	C
14	rs10144007	0	51179241	C	T
14	rs12589302	0	51179435	C	A
14	rs8010383	0	51179845	G	A
14	rs10137310	0	51180397	G	C
14	rs4606633	0	51180810	T	A
14	rs67963325	0	51181339	C	G
14	rs4322565	0	51181390	C	T
14	rs144974600	0	51182278	C	T
14	rs13379424	0	51184089	C	A
14	rs67977855	0	51184662	G	T
14	rs35599737	0	51184923	G	A
14	rs58700852	0	51185067	C	T
14	rs10133518	0	51186085	G	C
14	rs59096640	0	51186392	G	C
14	rs45487099	0	51186636	C	A
14	rs4534750	0	51188124	G	A
14	rs10140023	0	51188341	A	G
14	rs45558232	0	51188754	C	T
14	rs2984270	0	51191676	C	T
14	rs1599969	0	51191734	C	T
14	rs1983764	0	51192659	G	A
14	rs138297138	0	51193143	G	A
14	rs2984272	0	51193213	A	T
14	rs2181088	0	51195365	T	C
14	rs2181089	0	51195390	T	C
14	rs10145951	0	51195687	C	A
14	rs139588655	0	51195906	C	T
14	rs2984274	0	51196142	T	C
14	rs17122800	0	51196657	T	C
14	rs2984276	0	51196711	C	T
14	rs2984277	0	51197147	A	G
14	rs2984278	0	51197893	A	G
14	rs149453780	0	51198064	G	A
14	rs11157762	0	51198106	G	A
14	rs117404209	0	51198484	C	T
14	rs9323192	0	51198815	T	C
14	rs2984268	0	51199617	A	G
14	rs3015484	0	51199740	C	G
14	rs148161588	0	51200091	G	T
14	rs3015480	0	51200192	T	C
14	rs74774339	0	51200215	C	A
14	rs75382612	0	51200388	C	A
14	rs77502185	0	51200419	T	C
14	rs34766576	0	51201486	C	T
14	rs7154318	0	51201652	C	T
14	rs10148309	0	51201711	C	T
14	rs10148593	0	51201829	G	A
14	rs2295847	0	51202311	G	C
14	rs144375001	0	51202356	A	C
14	rs111902567	0	51202960	C	A
14	rs149208302	0	51202971	T	C
14	rs55788349	0	51204117	C	T
14	rs3015465	0	51204565	G	A
14	rs11376	0	51204996	C	T
14	rs12717411	0	51206145	A	T
14	rs3015466	0	51206453	C	T
14	rs55744809	0	51207036	C	T
14	rs11626470	0	51207153	C	G
14	rs61985505	0	51207256	T	C
14	rs12885688	0	51207357	T	G
14	rs12891224	0	51208143	T	G
14	rs7153080	0	51208211	C	T
14	rs56273711	0	51209268	C	A
14	rs722797	0	51209933	T	C
14	rs3742327	0	51210405	G	A
14	rs1547078	0	51210853	T	C
14	rs45549238	0	51210905	G	A
14	rs8022633	0	51211395	C	T
14	rs74674206	0	51212291	G	A
14	rs11850340	0	51213555	A	G
14	rs11624766	0	51214930	T	C
14	rs140156136	0	51215780	A	G
14	rs4898669	0	51215815	T	C
14	rs4898670	0	51216015	T	C
14	rs144915799	0	51216078	A	G
14	rs8011819	0	51216889	C	T
14	rs8016320	0	51217083	G	C
14	rs8017481	0	51217242	T	C
14	rs4901053	0	51217574	T	G
14	rs4901054	0	51217607	C	T
14	rs2181084	0	51217717	A	G
14	rs2181085	0	51217742	C	T
14	rs35313842	0	51217893	C	T
14	rs2146002	0	51217981	C	G
14	rs35334347	0	51217982	G	A
14	rs11624783	0	51218216	A	C
14	rs11620674	0	51218443	T	C
14	rs61985508	0	51218537	G	A
14	rs7494766	0	51218771	G	A
14	rs79799330	0	51219099	C	T
14	rs117324808	0	51219663	C	T
14	rs10129233	0	51220124	G	A
14	rs12588703	0	51220175	T	A
14	rs10129167	0	51220283	A	T
14	rs12588720	0	51220304	T	C
14	rs10141499	0	51220314	T	C
14	rs10129506	0	51220368	G	C
14	rs75062810	0	51220588	T	C
14	rs77671176	0	51220827	G	A
14	rs45578537	0	51221341	C	T
14	rs10132785	0	51221672	A	C
14	rs2295846	0	51223106	G	T
14	rs2073347	0	51223789	C	T
14	rs41310342	0	51224289	C	T
14	rs12882191	0	51224374	T	G
14	rs2236316	0	51224417	G	C
14	rs2073348	0	51224658	T	A
14	rs41299191	0	51225097	T	C
14	rs2073349	0	51225132	G	T
14	rs10145695	0	51225621	A	G
14	rs10483610	0	51225724	C	T
14	rs12892462	0	51226439	C	G
14	rs4901055	0	51227000	A	G
14	rs10141242	0	51227322	T	C
14	rs147027443	0	51227416	G	T
14	rs78674414	0	51228111	C	T
14	rs12883882	0	51228655	C	G
14	rs6572694	0	51228682	G	A
14	rs8009676	0	51228723	G	A
14	rs2073346	0	51229125	G	A
14	rs2181086	0	51230251	G	C
14	rs7153562	0	51231298	C	A
14	rs151267779	0	51232273	T	C
14	rs6572695	0	51232335	C	T
14	rs34263204	0	51234103	G	A
14	rs118181964	0	51234156	C	T
14	rs8012283	0	51234160	A	G
14	rs11157763	0	51234277	T	A
14	rs147845546	0	51234300	C	T
14	rs8013191	0	51234402	G	A
14	rs78281332	0	51235171	T	C
14	rs12893920	0	51235521	G	C
14	rs11621132	0	51236539	T	C
14	rs145181290	0	51236756	G	A
14	rs17122880	0	51237438	C	T
14	rs17793018	0	51237701	A	G
14	rs75371890	0	51237881	T	C
14	rs150286319	0	51238442	G	A
14	rs8015968	0	51238759	C	A
14	rs61755581	0	51239181	G	A
14	rs10151109	0	51239382	G	A
14	rs76203225	0	51241087	T	C
14	rs3783281	0	51241489	G	A
14	rs75974508	0	51242925	T	G
14	rs77898088	0	51244206	C	T
14	rs9788617	0	51244776	G	A
14	rs1014990	0	51245120	C	A
14	rs138705523	0	51245194	C	T
14	rs7143959	0	51245666	T	C
14	rs76452570	0	51245897	A	G
14	rs111233346	0	51246571	A	T
14	rs17122885	0	51247418	A	T
14	rs61985517	0	51248827	C	A
14	rs12323631	0	51248890	A	G
14	rs77808538	0	51249078	A	G
14	rs34148215	0	51249238	T	C
14	rs117021440	0	51249319	G	C
14	rs4592572	0	51249354	A	C
14	rs2065076	0	51249640	G	A
14	rs2065077	0	51249665	G	C
14	rs2065078	0	51249673	C	A
14	rs10143816	0	51249832	G	A
14	rs11157764	0	51250337	G	A
14	rs79197422	0	51250683	G	A
14	rs2065079	0	51250777	G	T
14	rs2065080	0	51250821	A	T
14	rs2065081	0	51250922	C	T
14	rs7146139	0	51251157	G	A
14	rs11626645	0	51251391	T	G
14	rs1885441	0	51251603	C	G
14	rs12436213	0	51251988	T	G
14	rs9646128	0	51254734	G	A
14	rs76703426	0	51254850	A	C
14	rs764964	0	51254908	T	C
14	rs11850959	0	51256015	G	A
14	rs11157765	0	51256108	T	C
14	rs72683629	0	51256237	C	A
14	rs74748466	0	51258435	T	C
14	rs6572697	0	51259801	G	A
14	rs17122896	0	51259999	A	G
14	rs76198208	0	51260745	G	A
14	rs72683630	0	51261102	T	C
14	rs72683631	0	51261114	C	A
14	rs17122898	0	51261454	T	C
14	rs10137294	0	51261672	T	C
14	rs10148502	0	51261957	G	A
14	rs3783280	0	51262092	T	C
14	rs17122909	0	51262151	T	C
14	rs3783279	0	51262180	T	C
14	rs11157766	0	51262497	A	G
14	rs1957392	0	51262562	C	T
14	rs141918901	0	51263144	C	T
14	rs8007639	0	51263146	T	C
14	rs150639058	0	51263164	C	T
14	rs12881609	0	51263301	C	T
14	rs7145411	0	51263413	T	A
14	rs143189760	0	51263628	A	G
14	rs12893300	0	51265453	C	T
14	rs55984715	0	51266630	T	G
14	rs12885196	0	51267222	T	C
14	rs12886246	0	51267850	T	C
14	rs58424267	0	51269210	T	C
14	rs34281449	0	51269236	G	T
14	rs72683633	0	51269276	G	A
14	rs9788504	0	51270267	G	C
14	rs10137363	0	51270904	C	T
14	rs12586802	0	51272225	T	C
14	rs72683634	0	51272255	C	T
14	rs79119928	0	51272438	T	C
14	rs8009874	0	51272824	T	C
14	rs6650505	0	51273774	A	G
14	rs35980920	0	51274009	G	A
14	rs2356580	0	51275810	G	A
14	rs1811883	0	51275823	A	C
14	rs10145182	0	51276009	T	A
14	rs112168583	0	51276453	T	G
14	rs34845905	0	51276564	A	T
14	rs190873950	0	51276866	A	G
14	rs57748792	0	51276873	C	T
14	rs4901057	0	51277335	A	C
14	rs7159596	0	51278044	C	G
14	rs7159766	0	51278118	C	T
14	rs76943219	0	51278389	G	C
14	rs113337019	0	51278435	C	T
14	rs12896820	0	51278550	A	C
14	rs113640045	0	51278637	G	A
14	rs111770067	0	51278661	A	G
14	rs148629132	0	51278795	G	A
14	rs4901059	0	51279108	T	C
14	rs72683641	0	51279122	C	T
14	rs12883458	0	51279379	T	C
14	rs56839549	0	51279435	A	G
14	rs4898673	0	51279514	G	T
14	rs117452336	0	51279566	A	G
14	rs72683644	0	51279981	T	C
14	rs61985519	0	51279985	A	G
14	rs117719818	0	51280387	T	C
14	rs7153720	0	51280672	C	T
14	rs145251093	0	51281340	C	T
14	rs77367944	0	51281812	G	A
14	rs4508352	0	51282000	C	T
14	rs11625795	0	51282317	A	G
14	rs35383727	0	51282364	C	T
14	rs59394355	0	51282667	T	G
14	rs72683648	0	51282788	G	A
14	rs12882136	0	51282822	C	G
14	rs72683649	0	51282923	G	C
14	rs7149295	0	51283148	C	T
14	rs35098661	0	51284515	C	T
14	rs112780158	0	51284640	C	T
14	rs34721499	0	51284736	G	T
14	rs140677475	0	51284989	C	A
14	rs1004832	0	51285135	G	C
14	rs72683650	0	51285237	G	A
14	rs7145661	0	51285969	A	G
14	rs76027321	0	51286095	G	A
14	rs10132475	0	51286129	G	A
14	rs141379807	0	51286211	C	T
14	rs75624295	0	51288268	C	T
14	rs72683653	0	51289104	G	A
14	rs1951476	0	51289402	C	T
14	rs12435039	0	51289722	G	A
14	rs17122945	0	51289926	G	A
14	rs3759528	0	51291405	A	T
14	rs3759527	0	51291627	A	C
14	rs3759526	0	51292535	C	T
14	rs3759525	0	51292744	T	C
14	rs8018156	0	51293039	A	G
14	rs2181083	0	51293706	C	T
14	rs79895113	0	51294916	T	C
14	rs8010709	0	51295500	G	T
14	rs12435618	0	51295713	G	A
14	rs117948605	0	51296463	A	G
14	rs138762290	0	51296981	G	T
14	rs117535495	0	51297054	G	A
14	rs76032434	0	51298131	C	G
14	rs55924012	0	51299368	T	G
14	rs77427428	0	51299485	A	G
14	rs113242605	0	51300451	A	G
14	rs1984589	0	51300644	G	A
14	rs10144239	0	51300927	C	G
14	rs7158801	0	51302658	G	C
14	rs1040890	0	51302888	A	C
14	rs12431899	0	51303886	G	A
14	rs114953685	0	51304052	C	T
14	rs733052	0	51304406	T	C
14	rs8011425	0	51304619	A	G
14	rs762066	0	51304695	C	T
14	rs8015991	0	51305004	A	G
14	rs1018551	0	51305022	G	A
14	rs7154842	0	51305432	C	T
14	rs7155445	0	51305832	A	G
14	rs72683662	0	51307513	G	A
14	rs77368971	0	51307785	A	G
14	rs2356531	0	51308071	T	C
14	rs142716558	0	51308539	A	G
14	rs11157770	0	51308799	T	G
14	rs2224558	0	51308898	G	A
14	rs142486673	0	51308937	C	T
14	rs1977236	0	51309581	C	T
14	rs72683664	0	51309721	A	G
14	rs143830914	0	51309726	C	T
14	rs72683665	0	51309741	C	T
14	rs78807854	0	51309794	C	T
14	rs8015151	0	51310200	G	T
14	rs8016526	0	51310466	T	C
14	rs7154532	0	51310545	T	A
14	rs58581781	0	51310564	C	T
14	rs117404788	0	51310988	G	A
14	rs11157771	0	51311413	G	T
14	rs11157772	0	51311817	A	T
14	rs11157773	0	51311911	G	T
14	rs11157774	0	51311912	T	A
14	rs57815556	0	51312132	A	C
14	rs17122982	0	51312473	C	T
14	rs17122988	0	51312785	G	A
14	rs75839995	0	51312849	C	T
14	rs58545577	0	51313110	A	G
14	rs12435756	0	51313333	C	G
14	rs11627172	0	51313590	G	A
14	rs10148666	0	51314027	C	T
14	rs4901060	0	51314737	T	C
14	rs12436743	0	51314960	C	T
14	rs78469658	0	51315078	A	G
14	rs4394991	0	51315170	G	A
14	rs4460988	0	51315259	C	A
14	rs1570274	0	51315404	G	A
14	rs4901062	0	51315594	C	G
14	rs72683674	0	51316007	C	T
14	rs72683675	0	51316008	C	T
14	rs113985411	0	51316083	G	A
14	rs111673133	0	51316089	T	C
14	rs138997249	0	51316375	G	A
14	rs113129624	0	51316513	T	C
14	rs138344098	0	51316534	G	A
14	rs139869599	0	51316555	G	T
14	rs4898674	0	51316676	C	A
14	rs12433021	0	51316992	A	C
14	rs1984514	0	51317029	G	T
14	rs1984513	0	51317141	T	A
14	rs7493885	0	51317418	T	G
14	rs117759689	0	51317616	C	A
14	rs1951473	0	51317820	A	G
14	rs1951474	0	51317832	A	T
14	rs117740145	0	51318130	G	A
14	rs8020067	0	51318210	C	G
14	rs8019923	0	51318220	A	G
14	rs12434001	0	51318410	A	T
14	rs72683679	0	51318553	C	T
14	rs7160385	0	51318566	T	A
14	rs139243788	0	51318623	G	A
14	rs150016282	0	51318630	C	T
14	rs145232533	0	51318637	A	G
14	rs35765554	0	51318805	G	A
14	rs6572700	0	51318939	C	T
14	rs7143937	0	51319812	C	G
14	rs10142967	0	51319864	G	T
14	rs10142815	0	51319873	C	T
14	rs13379298	0	51319919	C	T
14	rs61985536	0	51319942	G	A
14	rs1984506	0	51320017	A	G
14	rs61985537	0	51320060	T	A
14	rs189751511	0	51320119	C	T
14	rs7159869	0	51320250	C	T
14	rs7160367	0	51320341	G	A
14	rs8021997	0	51320657	A	G
14	rs61985538	0	51320710	G	T
14	rs117324604	0	51320804	G	T
14	rs10131426	0	51321285	C	T
14	rs10131434	0	51321306	C	T
14	rs117234111	0	51321624	G	A
14	rs138136818	0	51321765	G	A
14	rs78671047	0	51322037	C	G
14	rs146326662	0	51322839	G	A
14	rs73282900	0	51323026	T	A
14	rs8019546	0	51323742	G	A
14	rs8019604	0	51323941	C	T
14	rs34758492	0	51324246	G	A
14	rs7141773	0	51324617	C	A
14	rs2027343	0	51324884	A	G
14	rs1960191	0	51325108	G	A
14	rs7147627	0	51325517	C	T
14	rs7149238	0	51325680	T	A
14	rs7148318	0	51325748	G	A
14	rs1953886	0	51326077	C	T
14	rs1953885	0	51326144	G	A
14	rs1953884	0	51326166	G	C
14	rs68008083	0	51327114	G	A
14	rs7143869	0	51328222	C	T
14	rs17793764	0	51328767	G	A
14	rs946620	0	51328807	A	C
14	rs78421350	0	51329335	G	A
14	rs11627495	0	51329654	T	G
14	rs17720606	0	51331315	C	A
14	rs66535317	0	51331501	G	A
14	rs6572702	0	51332222	T	C
14	rs17123039	0	51332335	T	G
14	rs17720642	0	51332728	T	C
14	rs7158839	0	51332898	C	T
14	rs17720659	0	51333882	T	G
14	rs61985541	0	51334170	T	C
14	rs17720677	0	51334935	G	A
14	rs12050194	0	51335252	G	A
14	rs12050195	0	51335280	G	A
14	rs2039794	0	51335737	T	C
14	rs2039793	0	51335743	G	A
14	rs2039792	0	51335897	C	A
14	rs76251345	0	51336044	T	G
14	rs2105229	0	51337150	G	A
14	rs1556931	0	51337469	G	A
14	rs1953879	0	51338237	A	G
14	rs541751997	0	51339112	A	G
14	rs946619	0	51340088	T	C
14	rs11157775	0	51340573	A	G
14	rs34841084	0	51341090	G	A
14	rs150731843	0	51341157	A	G
14	rs11624446	0	51341178	C	A
14	rs11157776	0	51341887	T	C
14	rs1953878	0	51342231	C	T
14	rs76588701	0	51342320	C	T
14	rs1547763	0	51342476	T	G
14	rs17793937	0	51343599	A	G
14	rs7150536	0	51343765	G	A
14	rs141630356	0	51345654	G	A
14	rs17123075	0	51345729	C	G
14	rs12889998	0	51347023	T	C
14	rs111409498	0	51348176	C	T
14	rs138523238	0	51348345	G	T
14	rs17794038	0	51348421	G	A
14	rs150591769	0	51348887	C	G
14	rs8005678	0	51349164	G	A
14	rs8005874	0	51349334	G	A
14	rs8006072	0	51349446	G	A
14	rs10131538	0	51349594	T	C
14	rs7144826	0	51349756	T	C
14	rs7160772	0	51350082	T	C
14	rs17720880	0	51350474	C	G
14	rs72685312	0	51351348	T	C
14	rs35375734	0	51352345	G	A
14	rs2297893	0	51352608	T	C
14	rs113033362	0	51353236	G	A
14	rs8009560	0	51355162	C	T
14	rs10144606	0	51355517	C	A
14	rs80315226	0	51355923	G	A
14	rs7144884	0	51358187	T	A
14	rs117121494	0	51358561	T	C
14	rs10131598	0	51358794	C	T
14	rs78422292	0	51358994	G	C
14	rs72685323	0	51359100	C	G
14	rs34051409	0	51359215	C	T
14	rs72685325	0	51359223	C	T
14	rs72685326	0	51359343	T	C
14	rs28611105	0	51359658	T	G
14	rs150160942	0	51359912	C	T
14	rs9671339	0	51360053	T	A
14	rs28848529	0	51362970	T	C
14	rs8006465	0	51363500	T	A
14	rs8005597	0	51363830	A	G
14	rs12589665	0	51364371	T	C
14	rs61984971	0	51365276	A	G
14	rs885375	0	51365348	C	T
14	rs12433552	0	51365639	G	A
14	rs58815153	0	51365731	C	T
14	rs12587819	0	51365749	A	G
14	rs12587893	0	51365836	G	A
14	rs12587863	0	51365858	C	T
14	rs6572708	0	51366575	C	T
14	rs6572709	0	51366619	A	G
14	rs7161495	0	51366743	G	T
14	rs8023022	0	51366863	C	T
14	rs73284788	0	51367328	C	T
14	rs12889552	0	51368402	T	C
14	rs17123103	0	51368495	G	A
14	rs28564871	0	51368610	A	G
14	rs28485307	0	51368756	T	A
14	rs73284790	0	51369010	G	A
14	rs12590515	0	51369151	G	A
14	rs1959528	0	51369181	G	T
14	rs11847533	0	51369324	T	C
14	rs74511554	0	51369378	C	T
14	rs17562484	0	51369770	T	A
14	rs74993224	0	51369947	G	A
14	rs17123107	0	51370539	A	G
14	rs7154732	0	51370849	T	C
14	rs34800262	0	51370852	C	G
14	rs17123116	0	51371081	A	C
14	rs4901065	0	51371121	C	T
14	rs11157780	0	51371130	C	T
14	rs11157781	0	51371150	C	T
14	rs76983938	0	51371298	G	T
14	rs7159068	0	51371401	G	T
14	rs11157782	0	51371524	C	T
14	rs117443842	0	51371906	T	C
14	rs1042266	0	51372103	C	G
14	rs34313873	0	51372238	T	A
14	rs2275466	0	51372315	C	T
14	rs1959527	0	51372333	A	G
14	rs2027342	0	51372590	T	C
14	rs2027341	0	51372606	G	A
14	rs114753671	0	51372974	G	A
14	rs139556554	0	51373182	T	C
14	rs114491880	0	51373247	A	T
14	rs17123125	0	51373661	A	T
14	rs116888356	0	51373921	C	T
14	rs79476745	0	51373943	C	T
14	rs116281661	0	51373999	G	A
14	rs116861649	0	51374181	T	C
14	rs147875705	0	51374237	C	G
14	rs6572710	0	51374425	A	T
14	rs140022586	0	51374494	T	G
14	rs145432521	0	51374497	C	T
14	rs151097501	0	51374590	T	C
14	rs116002793	0	51374818	G	A
14	rs76731344	0	51375127	T	C
14	rs2356535	0	51375250	G	T
14	rs8004768	0	51375797	T	G
14	rs8004788	0	51375826	T	C
14	rs10132049	0	51376237	A	G
14	rs8008832	0	51376271	G	C
14	rs15669	0	51376774	G	A
14	rs2275464	0	51376880	T	C
14	rs11846180	0	51377032	C	T
14	rs77549800	0	51377170	T	C
14	rs3783277	0	51377232	G	T
14	rs3783276	0	51377378	C	T
14	rs3825542	0	51377507	T	C
14	rs2277456	0	51377877	C	T
14	rs72685342	0	51378089	T	C
14	rs75220125	0	51378610	C	T
14	rs10142003	0	51379100	G	A
14	rs72685343	0	51379153	C	T
14	rs78387705	0	51379350	G	A
14	rs148773378	0	51379620	C	T
14	rs186456927	0	51380108	G	T
14	rs151300082	0	51380121	G	T
14	rs12887874	0	51380136	C	A
14	rs58698251	0	51380399	T	C
14	rs4901066	0	51381286	T	C
14	rs2075646	0	51381950	T	A
14	rs138098351	0	51382304	T	C
14	rs1890700	0	51382405	T	C
14	rs12880129	0	51382744	C	T
14	rs74051850	0	51382934	A	C
14	rs2075645	0	51382941	T	C
14	rs2075643	0	51383432	G	A
14	rs11850781	0	51384209	G	A
14	rs11850729	0	51384284	A	G
14	rs11847031	0	51384648	T	C
14	rs8021270	0	51385156	C	T
14	rs11852047	0	51385811	A	G
14	rs11849348	0	51386666	T	C
14	rs946618	0	51387554	G	C
14	rs946617	0	51387590	T	G
14	rs17123173	0	51387658	C	A
14	rs946616	0	51387782	C	T
14	rs11157783	0	51387975	G	C
14	rs75158679	0	51388118	T	A
14	rs144359893	0	51388134	C	T
14	rs17123178	0	51388562	T	A
14	rs17123180	0	51388801	A	G
14	rs10138493	0	51388832	C	T
14	rs10140858	0	51388969	A	G
14	rs1953875	0	51389086	G	A
14	rs12878997	0	51389307	C	T
14	rs60526450	0	51389436	G	T
14	rs8006359	0	51389908	T	C
14	rs8005400	0	51389918	G	A
14	rs111845971	0	51390015	A	T
14	rs56120861	0	51390082	T	G
14	rs8020787	0	51390132	T	A
14	rs55943056	0	51390173	T	C
14	rs149338839	0	51390495	T	G
14	rs41317304	0	51390840	C	T
14	rs79809617	0	51391006	T	C
14	rs6572711	0	51391256	A	G
14	rs10130689	0	51391471	C	T
14	rs75747514	0	51391542	C	T
14	rs1953873	0	51392833	T	C
14	rs1953872	0	51392849	A	G
14	rs11851115	0	51393033	T	C
14	rs79026108	0	51393173	G	A
14	rs151000071	0	51393316	C	T
14	rs11846857	0	51393317	A	G
14	rs10149867	0	51393929	T	C
14	rs10140029	0	51394069	A	G
14	rs116862303	0	51394267	T	A
14	rs59177738	0	51394436	A	G
14	rs8022952	0	51394480	C	T
14	rs79686244	0	51394606	A	G
14	rs3783275	0	51394918	T	C
14	rs3783274	0	51394991	T	C
14	rs3783273	0	51395083	C	T
14	rs3825541	0	51395205	T	C
14	rs11845307	0	51395384	T	G
14	rs8009028	0	51395607	G	C
14	rs55780972	0	51395610	A	G
14	rs117048680	0	51395770	T	C
14	rs56187730	0	51395855	A	G
14	rs56192413	0	51395856	T	C
14	rs10133328	0	51395958	T	G
14	rs10146475	0	51396016	C	A
14	rs117172592	0	51396056	C	T
14	rs73286819	0	51396111	T	G
14	rs11850411	0	51396381	G	A
14	rs11846533	0	51396384	T	C
14	rs74051858	0	51396418	T	C
14	rs11846565	0	51396508	T	C
14	rs75503405	0	51396621	T	A
14	rs12436081	0	51396627	A	G
14	rs11850468	0	51396738	C	G
14	rs11851482	0	51397065	G	A
14	rs11851406	0	51397071	A	G
14	rs74051859	0	51397394	A	C
14	rs74051860	0	51397399	T	C
14	rs74051861	0	51397695	A	C
14	rs11851644	0	51397852	A	G
14	rs11844515	0	51398580	C	T
14	rs73286823	0	51398950	T	A
14	rs12432519	0	51398966	G	T
14	rs73286825	0	51399147	T	A
14	rs74051865	0	51399223	G	A
14	rs11845548	0	51399259	C	T
14	rs8005931	0	51400081	A	G
14	rs8006455	0	51400160	G	A
14	rs9635221	0	51400542	T	A
14	rs9635167	0	51400631	C	T
14	rs74051868	0	51400837	G	T
14	rs117787218	0	51400840	G	A
14	rs10146041	0	51401391	G	A
14	rs74692440	0	51401412	C	T
14	rs12887698	0	51401526	G	C
14	rs3818871	0	51402055	G	A
14	rs12717412	0	51402426	G	A
14	rs190318845	0	51402626	C	A
14	rs74051869	0	51402642	A	G
14	rs883699	0	51402761	C	T
14	rs2356729	0	51403027	C	A
14	rs1890707	0	51403961	C	G
14	rs17123212	0	51404267	T	C
14	rs17123214	0	51404589	C	T
14	rs17123216	0	51405420	C	T
14	rs78120215	0	51405753	T	A
14	rs75233172	0	51405757	T	A
14	rs146240390	0	51406009	C	T
14	rs7160537	0	51406534	T	C
14	rs1890706	0	51407580	C	T
14	rs10143053	0	51407850	G	T
14	rs1890705	0	51407894	C	T
14	rs17123232	0	51408152	C	G
14	rs72685360	0	51408318	G	T
14	rs141605193	0	51408521	G	A
14	rs7149936	0	51408758	A	G
14	rs17123235	0	51408834	A	T
14	rs139287287	0	51409308	G	C
14	rs73286833	0	51409889	C	A
14	rs8014291	0	51410178	T	G
14	rs78969210	0	51410305	G	A
14	rs17123242	0	51410518	G	A
14	rs74051873	0	51410596	T	C
14	rs77316189	0	51410969	G	A
14	rs17123244	0	51411029	A	G
14	rs67490748	0	51411248	T	C
14	rs2297891	0	51411375	G	T
14	rs2297890	0	51411479	T	C
14	rs73286839	0	51411616	G	C
14	rs111345281	0	51411707	C	A
14	rs3759524	0	51412013	A	T
14	rs12880288	0	51412884	C	T
14	rs1890704	0	51413257	A	G
14	rs1538615	0	51413424	T	C
14	rs3759521	0	51413464	C	G
14	rs3759519	0	51413890	A	C
14	rs3759518	0	51413946	C	T
14	rs34204001	0	51414306	T	C
14	rs34240348	0	51414406	C	T
14	rs2356730	0	51415007	C	T
14	rs147454983	0	51415979	A	G
14	rs34277216	0	51417133	G	A
14	rs75690812	0	51417860	T	C
14	rs4901067	0	51417886	G	A
14	rs2185303	0	51418435	C	T
14	rs10138149	0	51418562	C	T
14	rs1005689	0	51418783	G	A
14	rs57055835	0	51419551	T	C
14	rs12586458	0	51419677	T	C
14	rs61984993	0	51419816	G	C
14	rs148082745	0	51419878	C	G
14	rs10150265	0	51420201	G	A
14	rs12431674	0	51421091	C	A
14	rs12431737	0	51421179	G	T
14	rs72685369	0	51422095	A	T
14	rs61046758	0	51422222	C	T
14	rs12432661	0	51422573	A	T
14	rs28537528	0	51422624	A	G
14	rs2153313	0	51423241	A	G
14	rs7160251	0	51424038	A	G
14	rs11624985	0	51424282	G	C
14	rs61984997	0	51424565	C	T
14	rs11625074	0	51424667	C	T
14	rs11625075	0	51424668	C	T
14	rs143185551	0	51424819	T	C
14	rs7146227	0	51425130	T	A
14	rs7145690	0	51425543	C	A
14	rs866957	0	51426031	G	A
14	rs17123258	0	51426087	T	C
14	rs949633	0	51426327	T	C
14	rs1538618	0	51426659	T	C
14	rs1538617	0	51426828	A	G
14	rs61984998	0	51427063	C	T
14	rs80025194	0	51427233	G	A
14	rs112149502	0	51427267	C	T
14	rs60908087	0	51427324	C	G
14	rs59673091	0	51427350	T	A
14	rs17722507	0	51427506	A	C
14	rs61985001	0	51428208	A	C
14	rs61985002	0	51428216	G	A
14	rs17123266	0	51428551	G	T
14	rs7144098	0	51428676	T	C
14	rs56129772	0	51429127	T	G
14	rs7147998	0	51429338	A	G
14	rs11622448	0	51429464	G	A
14	rs10142168	0	51430016	A	T
14	rs10131841	0	51430504	T	C
14	rs72685387	0	51430826	T	C
14	rs72685388	0	51430875	C	T
14	rs79822782	0	51430887	A	G
14	rs7150754	0	51431223	T	C
14	rs10145802	0	51431411	C	T
14	rs946622	0	51431954	T	C
14	rs4901068	0	51432244	G	A
14	rs8018152	0	51432549	C	T
14	rs9323199	0	51432794	C	T
14	rs9323200	0	51432832	T	A
14	rs80299268	0	51432891	C	T
14	rs34149448	0	51433214	G	C
14	rs1556930	0	51433231	G	T
14	rs113199722	0	51433621	A	G
14	rs10483609	0	51433884	G	A
14	rs71422007	0	51433891	C	G
14	rs8009731	0	51433964	T	G
14	rs9323201	0	51434008	G	A
14	rs9323202	0	51434056	T	C
14	rs75730185	0	51434814	A	T
14	rs12888968	0	51435056	A	G
14	rs12433167	0	51435248	G	T
14	rs1002145	0	51435460	T	C
14	rs1962157	0	51435643	A	G
14	rs1962158	0	51435686	G	A
14	rs2006977	0	51436202	G	A
14	rs10139187	0	51436319	G	A
14	rs12895515	0	51436414	C	T
14	rs2105231	0	51436683	C	G
14	rs12896043	0	51436852	A	T
14	rs17123288	0	51436876	T	C
14	rs55834002	0	51437560	T	C
14	rs17123293	0	51437891	A	G
14	rs9323203	0	51437977	A	C
14	rs144647167	0	51438436	A	G
14	rs34758581	0	51438883	A	G
14	rs1890702	0	51439432	C	G
14	rs78289515	0	51439456	C	A
14	rs72685395	0	51439585	G	A
14	rs147261819	0	51439761	C	T
14	rs56086812	0	51439839	C	T
14	rs61023515	0	51439971	A	G
14	rs73288807	0	51440225	G	A
14	rs61985020	0	51440342	G	A
14	rs35412552	0	51440370	T	C
14	rs35598247	0	51440570	T	C
14	rs17123298	0	51441172	C	T
14	rs2185301	0	51441277	T	C
14	rs73288810	0	51441528	G	A
14	rs12894786	0	51441771	G	A
14	rs8019409	0	51441852	A	G
14	rs17123302	0	51441945	C	T
14	rs12879906	0	51442630	G	A
14	rs1049371	0	51442670	A	G
14	rs883690	0	51443360	A	G
14	rs11550543	0	51443533	G	A
14	rs11627694	0	51443968	C	T
14	rs17092860	0	51444918	A	G
14	rs8020721	0	51444979	C	T
14	rs73288814	0	51445561	T	C
14	rs12896981	0	51445611	G	A
14	rs2275463	0	51445969	C	G
14	rs2275462	0	51446216	T	G
14	rs11844823	0	51446290	G	T
14	rs11844781	0	51446357	C	G
14	rs11844864	0	51446387	G	T
14	rs1959536	0	51446771	T	G
14	rs8007631	0	51446829	A	C
14	rs8012725	0	51447388	A	G
14	rs4901069	0	51447439	G	A
14	rs17796080	0	51447669	T	C
14	rs58240160	0	51448098	A	C
14	rs10137862	0	51448364	C	T
14	rs10150121	0	51448413	T	C
14	rs28504356	0	51449874	C	T
14	rs10873039	0	51449906	G	C
14	rs11621274	0	51449948	T	C
14	rs6572717	0	51450978	T	C
14	rs11157785	0	51451266	C	G
14	rs10130678	0	51451530	G	A
14	rs1959534	0	51451549	G	A
14	rs1959533	0	51451912	T	A
14	rs4901070	0	51452565	T	C
14	rs73288824	0	51453315	C	G
14	rs2275460	0	51454134	T	C
14	rs12434339	0	51454312	C	T
14	rs12434376	0	51454461	C	T
14	rs75164702	0	51454478	A	G
14	rs111634595	0	51454663	C	T
14	rs9944076	0	51454816	G	A
14	rs9944003	0	51455056	T	C
14	rs8007373	0	51455102	A	G
14	rs9944007	0	51455166	T	C
14	rs1538616	0	51455472	T	C
14	rs11626271	0	51455595	G	A
14	rs80016229	0	51455745	T	C
14	rs60882861	0	51456960	C	T
14	rs9944148	0	51457013	G	A
14	rs11157786	0	51457446	C	T
14	rs77319178	0	51457507	G	A
14	rs28715723	0	51457695	G	A
14	rs885251	0	51457713	G	C
14	rs75384799	0	51458556	A	G
14	rs10483608	0	51458728	G	C
14	rs10142831	0	51458785	T	C
14	rs10130725	0	51458794	G	C
14	rs12881920	0	51458889	T	C
14	rs113821638	0	51459085	C	T
14	rs11157787	0	51459245	C	T
14	rs143694998	0	51459493	T	C
14	rs78292254	0	51459677	A	G
14	rs11157788	0	51459841	A	G
14	rs9888603	0	51459937	T	C
14	rs12431974	0	51460075	T	C
14	rs7143279	0	51460336	A	G
14	rs17796541	0	51460546	C	T
14	rs12586732	0	51460759	T	G
14	rs12881774	0	51460772	A	G
14	rs8011740	0	51461002	G	A
14	rs17796553	0	51461598	A	G
14	rs8014229	0	51461929	T	C
14	rs55873582	0	51461934	C	T
14	rs8017382	0	51461986	G	T
14	rs10483607	0	51463322	A	G
14	rs72687113	0	51463358	C	T
14	rs17796649	0	51463374	G	C
14	rs3813398	0	51463823	G	C
14	rs12883270	0	51464083	C	A
14	rs17123377	0	51464272	G	A
14	rs41299203	0	51464959	C	T
14	rs34153026	0	51465051	T	C
14	rs17123379	0	51465291	C	T
14	rs117134921	0	51465310	A	G
14	rs12891180	0	51465637	T	A
14	rs72687116	0	51465955	C	T
14	rs4898678	0	51466026	C	A
14	rs187024137	0	51466036	G	T
14	rs75910585	0	51466091	C	G
14	rs12323589	0	51466259	A	C
14	rs12895611	0	51466400	G	T
14	rs75724366	0	51466474	C	T
14	rs17802253	0	51466484	G	T
14	rs12434118	0	51466581	G	C
14	rs10151412	0	51466641	T	C
14	rs139811584	0	51466715	T	C
14	rs17802296	0	51466887	G	A
14	rs34610151	0	51467027	C	T
14	rs12589524	0	51468065	A	G
14	rs12887314	0	51468864	C	G
14	rs12590216	0	51469053	C	T
14	rs147472630	0	51469068	G	A
14	rs12101171	0	51469485	C	T
14	rs11851076	0	51469496	C	T
14	rs11847331	0	51469751	T	C
14	rs10483606	0	51470138	T	G
14	rs4901071	0	51470586	G	A
14	rs11846226	0	51470804	G	A
14	rs57454311	0	51470819	C	T
14	rs17123409	0	51471022	C	T
14	rs17123411	0	51471033	C	G
14	rs873913	0	51471592	A	G
14	rs116968429	0	51471727	C	T
14	rs873914	0	51471845	G	T
14	rs17802520	0	51471865	C	T
14	rs8003601	0	51472190	A	G
14	rs873915	0	51472624	G	T
14	rs2105230	0	51472708	G	A
14	rs8006268	0	51472882	T	G
14	rs8009152	0	51472982	A	G
14	rs8010552	0	51472990	T	C
14	rs10873041	0	51473098	G	A
14	rs11626550	0	51473118	G	A
14	rs111620401	0	51473669	A	G
14	rs58263123	0	51473766	A	G
14	rs1953890	0	51474464	T	C
14	rs80082801	0	51474600	G	A
14	rs1953889	0	51474672	T	A
14	rs17724183	0	51474730	G	T
14	rs140919444	0	51474907	A	T
14	rs77425813	0	51474941	T	C
14	rs1953888	0	51474999	G	A
14	rs1953887	0	51475116	G	C
14	rs2297889	0	51475794	A	T
14	rs17123439	0	51475992	C	T
14	rs12882222	0	51476504	G	C
14	rs7144184	0	51476508	A	C
14	rs75254705	0	51476695	A	T
14	rs118131267	0	51477537	C	T
14	rs72687121	0	51477730	C	A
14	rs2039795	0	51477753	G	A
14	rs67426903	0	51477771	G	A
14	rs10137411	0	51478008	C	A
14	rs10149656	0	51478037	T	A
14	rs12892749	0	51478225	A	G
14	rs7157686	0	51478393	T	C
14	rs17123477	0	51478623	T	C
14	rs12893822	0	51478828	A	G
14	rs58170601	0	51479557	C	T
14	rs1953883	0	51479571	C	G
14	rs1953882	0	51479689	T	C
14	rs1953881	0	51479880	A	G
14	rs1953880	0	51480064	A	G
14	rs76284519	0	51480142	T	C
14	rs151179441	0	51480866	T	C
14	rs10137286	0	51481373	C	G
14	rs17123480	0	51481421	C	G
14	rs35996765	0	51481501	C	A
14	rs11623936	0	51481572	G	A
14	rs11628625	0	51481874	T	G
14	rs35511164	0	51481880	G	T
14	rs8019419	0	51481912	T	C
14	rs56408541	0	51482072	A	C
14	rs17123489	0	51482099	G	T
14	rs34678449	0	51482163	G	A
14	rs11157790	0	51482560	T	A
14	rs8004486	0	51482666	T	C
14	rs17123497	0	51482731	C	T
14	rs11844329	0	51482737	T	C
14	rs7145511	0	51482981	G	A
14	rs142271229	0	51483091	C	T
14	rs10143878	0	51483274	G	A
14	rs186735432	0	51483392	G	A
14	rs1959529	0	51483472	C	G
14	rs7153154	0	51484815	G	A
14	rs34143086	0	51485012	C	T
14	rs12894623	0	51485190	C	T
14	rs10483604	0	51485195	C	T
14	rs28441253	0	51485293	T	C
14	rs74802818	0	51485299	G	T
14	rs10483603	0	51485410	G	A
14	rs11157791	0	51485415	C	T
14	rs10483602	0	51485694	T	A
14	rs12896768	0	51485782	T	C
14	rs117003314	0	51485938	G	A
14	rs1953874	0	51485941	C	G
14	rs11844384	0	51486123	A	G
14	rs1953893	0	51486688	C	T
14	rs1953892	0	51487004	C	T
14	rs946623	0	51487354	C	T
14	rs71422011	0	51487499	G	C
14	rs883897	0	51487608	C	T
14	rs12891408	0	51488105	C	T
14	rs35852938	0	51488786	C	A
14	rs10149786	0	51488961	T	C
14	rs870371	0	51489442	G	A
14	rs61755582	0	51489582	C	T
14	rs1953891	0	51489887	C	T
14	rs3900632	0	51490350	C	A
14	rs11628591	0	51490767	G	A
14	rs35809678	0	51490944	C	T
14	rs61985024	0	51491003	T	C
14	rs17803300	0	51491409	A	G
14	rs17803330	0	51491456	T	C
14	rs11844215	0	51491648	A	G
14	rs11848681	0	51491956	T	C
14	rs6572718	0	51492528	T	C
14	rs6572719	0	51492664	T	C
14	rs60407268	0	51492685	G	T
14	rs8011567	0	51492771	T	C
14	rs7147763	0	51492829	C	G
14	rs7147946	0	51492961	C	T
14	rs10400783	0	51493384	T	A
14	rs10400714	0	51493404	G	A
14	rs61985025	0	51493562	G	A
14	rs34158603	0	51493572	C	T
14	rs4551942	0	51493662	T	A
14	rs2356732	0	51493824	C	T
14	rs2356733	0	51493961	A	G
14	rs2884018	0	51493979	A	C
14	rs875204	0	51494228	G	A
14	rs875205	0	51494499	T	A
14	rs875206	0	51494654	A	C
14	rs875207	0	51494668	A	G
14	rs882415	0	51495121	T	A
14	rs882414	0	51495131	A	G
14	rs882413	0	51495398	G	A
14	rs12432099	0	51495439	T	C
14	rs12434983	0	51495521	A	G
14	rs73288875	0	51495536	G	A
14	rs73288876	0	51495574	A	G
14	rs80292596	0	51495674	A	G
14	rs1556929	0	51495698	C	G
14	rs1556928	0	51495800	T	C
14	rs1556927	0	51495896	C	A
14	rs1556926	0	51496021	T	C
14	rs8013051	0	51496104	T	G
14	rs6572720	0	51496202	T	C
14	rs61093844	0	51496521	C	T
14	rs143017112	0	51496591	G	C
14	rs12433809	0	51497328	T	C
14	rs143783394	0	51497354	T	C
14	rs12433833	0	51497416	T	C
14	rs10152028	0	51498099	C	T
14	rs10129635	0	51498537	G	A
14	rs8009082	0	51499344	C	A
14	rs4243567	0	51499959	T	C
14	rs28672773	0	51500040	A	G
14	rs10141612	0	51500337	C	T
14	rs75828197	0	51500865	G	T
14	rs80087134	0	51502013	C	A
14	rs4516135	0	51502070	A	G
14	rs78326232	0	51502330	C	T
14	rs79257379	0	51502448	G	A
14	rs147968629	0	51502462	G	C
14	rs73288879	0	51502593	C	T
14	rs4901072	0	51502651	A	G
14	rs77544274	0	51503299	T	C
14	rs75978552	0	51503584	C	T
14	rs7161111	0	51503850	C	T
14	rs11849278	0	51504420	T	C
14	rs8009664	0	51504882	T	C
14	rs11157792	0	51505316	A	G
14	rs55801251	0	51505586	A	G
14	rs35902015	0	51506039	C	T
14	rs113785288	0	51506524	G	A
14	rs8019404	0	51506793	A	G
14	rs11847472	0	51506834	G	A
14	rs34163607	0	51506891	C	T
14	rs80006885	0	51507015	C	T
14	rs12147541	0	51507222	C	T
14	rs8005389	0	51507294	T	C
14	rs117572731	0	51507526	C	G
14	rs78205147	0	51507593	A	T
14	rs4539521	0	51507958	A	G
14	rs11626802	0	51508866	C	T
14	rs8011399	0	51508950	G	A
14	rs56312729	0	51509143	T	C
14	rs71422012	0	51509390	T	A
14	rs78156576	0	51509681	T	C
14	rs28677862	0	51510027	A	G
14	rs28487585	0	51510043	C	G
14	rs61985042	0	51510285	T	C
14	rs61985043	0	51510517	T	C
14	rs10873042	0	51510842	C	T
14	rs61985044	0	51511104	A	G
14	rs8018083	0	51511759	G	A
14	rs8018259	0	51511833	G	T
14	rs72687142	0	51512108	G	A
14	rs72687143	0	51512118	T	C
14	rs61985045	0	51512335	A	G
14	rs61985046	0	51512630	C	G
14	rs61985047	0	51512917	T	G
14	rs11626230	0	51513249	G	A
14	rs11622225	0	51513839	T	G
14	rs7493564	0	51514056	A	G
14	rs11850410	0	51514469	C	A
14	rs73288894	0	51514642	C	T
14	rs4375571	0	51514938	C	T
14	rs61985048	0	51515018	T	C
14	rs12434043	0	51515076	T	C
14	rs73288895	0	51515228	T	C
14	rs12434077	0	51515239	T	G
14	rs76481199	0	51515424	C	T
14	rs11844311	0	51516014	A	G
14	rs61985049	0	51516020	T	C
14	rs59978383	0	51516134	A	G
14	rs72687148	0	51516297	G	C
14	rs11844527	0	51516370	G	C
14	rs11844545	0	51516668	A	G
14	rs12147026	0	51516748	C	T
14	rs78904768	0	51516749	G	A
14	rs61985050	0	51516760	G	A
14	rs8012460	0	51517394	T	C
14	rs9972233	0	51517701	T	C
14	rs78659417	0	51517950	A	G
14	rs4609754	0	51518925	T	C
14	rs143023201	0	51519472	G	A
14	rs10149698	0	51520802	C	A
14	rs61985052	0	51521286	C	G
14	rs111247774	0	51521449	G	A
14	rs12431591	0	51521681	G	A
14	rs11626717	0	51522396	T	C
14	rs11626757	0	51522485	T	C
14	rs11622035	0	51522557	C	G
14	rs4526941	0	51522835	G	A
14	rs4617764	0	51522955	T	C
14	rs4243568	0	51523154	T	C
14	rs4901075	0	51523419	T	C
14	rs6572722	0	51523723	C	T
14	rs4530045	0	51524218	G	A
14	rs11624451	0	51524239	A	G
14	rs7158976	0	51524452	A	G
14	rs7159294	0	51524489	C	G
14	rs7159320	0	51524524	C	T
14	rs7160975	0	51524670	T	C
14	rs117053911	0	51524926	G	T
14	rs61985053	0	51524929	T	C
14	rs12588907	0	51525174	C	A
14	rs12588888	0	51525197	A	G
14	rs12588959	0	51525279	G	A
14	rs8006348	0	51525473	A	G
14	rs8006878	0	51525686	C	T
14	rs8008268	0	51525794	T	C
14	rs4480710	0	51526083	C	G
14	rs76525318	0	51526184	A	G
14	rs8012256	0	51526561	A	G
14	rs28409499	0	51526574	C	G
14	rs8012734	0	51526789	A	G
14	rs75281258	0	51526790	T	C
14	rs4898680	0	51526800	A	C
14	rs72687152	0	51526824	T	C
14	rs58608782	0	51527174	C	A
14	rs11628238	0	51527229	G	A
14	rs57641520	0	51527271	A	G
14	rs60558660	0	51527344	C	T
14	rs113000402	0	51527375	C	T
14	rs55925248	0	51527565	A	G
14	rs55852741	0	51527698	G	A
14	rs111680095	0	51528018	C	A
14	rs74598030	0	51528533	T	C
14	rs8008638	0	51529022	G	A
14	rs76764255	0	51529076	A	T
14	rs12101017	0	51529229	T	G
14	rs8010154	0	51529337	T	C
14	rs72687155	0	51529558	T	A
14	rs4606614	0	51529970	C	T
14	rs79169925	0	51530460	T	A
14	rs4077264	0	51530577	G	A
14	rs4077265	0	51530853	T	A
14	rs4077266	0	51531397	A	C
14	rs76480595	0	51531444	T	G
14	rs7148279	0	51531749	A	T
14	rs8016284	0	51532566	A	G
14	rs8016963	0	51532743	G	A
14	rs4516123	0	51532991	A	G
14	rs79110879	0	51533443	A	T
14	rs77514686	0	51533941	G	A
14	rs11157794	0	51533951	C	T
14	rs28656870	0	51534054	C	T
14	rs8008731	0	51534498	T	C
14	rs11621679	0	51534649	G	A
14	rs72687158	0	51534998	G	C
14	rs72687159	0	51535191	A	C
14	rs72687160	0	51535267	A	T
14	rs72687161	0	51535429	T	A
14	rs72687162	0	51535438	A	G
14	rs12888385	0	51535478	G	A
14	rs11846120	0	51535697	A	G
14	rs4243569	0	51536146	A	G
14	rs7156654	0	51536271	C	T
14	rs12147963	0	51536829	T	G
14	rs76152035	0	51537268	A	G
14	rs79661714	0	51537557	T	C
14	rs77262729	0	51537693	T	C
14	rs145818009	0	51537971	G	A
14	rs12435402	0	51537977	C	T
14	rs60727032	0	51538159	T	C
14	rs12184968	0	51538529	T	C
14	rs55842407	0	51538673	C	A
14	rs77090346	0	51538688	G	A
14	rs7149252	0	51538752	T	C
14	rs7155615	0	51539766	T	C
14	rs11622355	0	51540172	A	G
14	rs10444714	0	51540360	G	A
14	rs77453726	0	51540507	A	C
14	rs79020585	0	51541343	C	T
14	rs4505215	0	51541446	G	A
14	rs12433567	0	51541554	C	T
14	rs4389065	0	51541608	A	G
14	rs12897358	0	51542117	G	T
14	rs55681440	0	51542179	T	C
14	rs11157795	0	51543179	A	G
14	rs55928212	0	51543439	G	A
14	rs4337215	0	51543903	C	G
14	rs4268677	0	51544334	T	A
14	rs11157796	0	51544623	C	T
14	rs77407560	0	51544851	T	C
14	rs28681426	0	51544905	T	C
14	rs74244447	0	51545395	T	G
14	rs80063331	0	51546469	T	G
14	rs77981910	0	51546707	G	T
14	rs74731031	0	51547595	C	T
14	rs55679457	0	51548095	T	A
14	rs57535388	0	51548449	G	A
14	rs4400967	0	51548540	G	A
14	rs11623697	0	51548663	A	C
14	rs7161304	0	51548989	T	G
14	rs10140156	0	51549451	C	T
14	rs59517672	0	51549634	G	T
14	rs28627581	0	51549838	C	T
14	rs4447338	0	51550076	T	C
14	rs4496046	0	51550124	C	T
14	rs4343172	0	51550207	C	T
14	rs4450305	0	51550247	T	C
14	rs4426259	0	51550293	C	G
14	rs35285847	0	51550304	C	T
14	rs11628407	0	51550530	G	A
14	rs12436728	0	51550859	A	T
14	rs9707722	0	51550874	G	A
14	rs4444245	0	51551069	C	A
14	rs28687451	0	51551586	A	C
14	rs11620848	0	51551857	A	G
14	rs28683704	0	51551862	T	G
14	rs4901076	0	51552126	G	A
14	rs4898681	0	51552173	G	A
14	rs8010881	0	51552586	T	C
14	rs8009573	0	51552629	A	C
14	rs8009735	0	51552730	A	C
14	rs111427732	0	51552785	A	C
14	rs72687173	0	51552794	A	G
14	rs72687174	0	51552942	T	C
14	rs72687175	0	51552991	C	T
14	rs55696069	0	51553170	C	T
14	rs117635477	0	51553540	C	T
14	rs75680591	0	51553634	T	G
14	rs72687177	0	51553913	G	T
14	rs61987473	0	51553995	A	C
14	rs11626007	0	51555832	G	A
14	rs61987474	0	51556500	C	T
14	rs3007082	0	51556581	T	C
14	rs57676780	0	51556959	T	C
14	rs117848199	0	51558035	T	C
14	rs11620641	0	51558532	A	T
14	rs3007083	0	51558540	G	T
14	rs61987477	0	51558580	G	A
14	rs11620762	0	51558823	A	G
14	rs12432414	0	51559771	G	C
14	rs2999394	0	51560029	G	A
14	rs34285851	0	51560235	G	C
14	rs187801933	0	51560667	A	T
14	rs80077959	0	51560699	C	T
14	rs3829761	0	51561927	G	A
14	rs4609755	0	51562194	C	G
14	rs10148051	0	51562465	C	T
14	rs12436365	0	51562581	A	G
14	rs61987478	0	51562772	C	T
14	rs78123550	0	51563194	C	T
14	rs61987479	0	51563315	G	A
14	rs12896703	0	51563634	A	G
14	rs12887595	0	51565409	A	G
14	rs12888167	0	51565722	A	G
14	rs75170593	0	51565861	A	G
14	rs61987480	0	51566487	G	A
14	rs4595717	0	51566776	T	C
14	rs9323204	0	51566923	G	A
14	rs61987481	0	51567670	G	C
14	rs111409791	0	51567947	A	T
14	rs4901079	0	51568252	C	T
14	rs4901080	0	51568323	C	T
14	rs12587121	0	51568521	T	C
14	rs28495392	0	51568684	C	T
14	rs12589428	0	51568709	A	G
14	rs10144977	0	51568939	C	A
14	rs12589468	0	51568946	A	G
14	rs12436380	0	51569780	C	A
14	rs35918719	0	51569894	A	G
14	rs12432677	0	51570704	A	T
14	rs4564479	0	51570773	C	T
14	rs10140428	0	51572381	G	A
14	rs35982080	0	51572807	G	C
14	rs12883139	0	51573517	C	T
14	rs118082780	0	51574228	T	A
14	rs67751098	0	51574516	C	T
14	rs12436120	0	51574856	C	T
14	rs76096984	0	51574910	A	G
14	rs57866997	0	51575159	T	G
14	rs73290846	0	51575714	A	C
14	rs2999380	0	51576204	A	G
14	rs12431645	0	51576330	A	G
14	rs73290850	0	51576799	G	C
14	rs113231907	0	51576913	G	C
14	rs73290853	0	51577065	A	C
14	rs7148628	0	51577595	C	A
14	rs7148688	0	51577754	A	T
14	rs12435873	0	51577802	T	C
14	rs12433345	0	51578067	C	A
14	rs58228129	0	51578564	C	T
14	rs73290861	0	51578960	G	C
14	rs73290864	0	51579101	T	G
14	rs35420042	0	51579115	C	T
14	rs73290865	0	51579209	G	A
14	rs76759809	0	51579233	G	A
14	rs3007085	0	51579243	G	A
14	rs74054060	0	51579244	G	C
14	rs73290868	0	51579281	T	C
14	rs73290871	0	51579354	C	A
14	rs35908881	0	51579758	C	T
14	rs17252296	0	51580921	A	C
14	rs3007086	0	51581023	C	A
14	rs3007087	0	51581081	A	G
14	rs2999379	0	51581889	T	C
14	rs2999378	0	51581965	T	C
14	rs3007088	0	51581967	A	G
14	rs3007089	0	51581974	A	G
14	rs9672122	0	51582391	T	C
14	rs3007090	0	51582576	A	T
14	rs2999377	0	51582749	C	T
14	rs2999376	0	51583122	C	T
14	rs2999375	0	51583198	T	C
14	rs3007091	0	51583256	G	A
14	rs77088056	0	51583457	G	A
14	rs2999374	0	51584148	T	C
14	rs2999373	0	51584155	C	T
14	rs11627047	0	51584185	C	T
14	rs7150336	0	51584596	A	T
14	rs2999372	0	51584597	C	T
14	rs4396450	0	51584831	T	C
14	rs10148999	0	51585107	C	A
14	rs10149439	0	51585637	A	G
14	rs75914567	0	51586025	G	T
14	rs7141884	0	51586268	T	C
14	rs118148398	0	51586361	C	T
14	rs10498421	0	51586412	G	A
14	rs9323205	0	51586467	A	G
14	rs79027569	0	51587794	A	G
14	rs75572288	0	51589127	G	C
14	rs6572725	0	51589276	C	A
14	rs79538615	0	51589364	A	G
14	rs6572726	0	51589373	T	A
14	rs6572727	0	51589434	G	A
14	rs79026578	0	51589962	G	T
14	rs4901081	0	51590316	C	T
14	rs75537764	0	51590653	T	G
14	rs76590630	0	51590703	A	T
14	rs76273636	0	51590732	G	A
14	rs79529231	0	51591155	G	C
14	rs180878501	0	51591717	C	G
14	rs56298119	0	51591932	T	G
14	rs4572305	0	51592095	C	T
14	rs77787024	0	51592571	C	A
14	rs2999368	0	51593179	C	A
14	rs3007064	0	51593320	A	G
14	rs3007065	0	51593442	T	C
14	rs111458552	0	51593934	T	C
14	rs11851652	0	51594369	T	A
14	rs12434681	0	51595335	A	G
14	rs144755131	0	51595640	G	T
14	rs3007066	0	51595716	T	C
14	rs66912632	0	51595762	T	A
14	rs7142581	0	51595833	C	T
14	rs7142904	0	51595847	G	A
14	rs7142905	0	51595848	G	C
14	rs2999367	0	51596206	C	T
14	rs116866003	0	51596274	G	A
14	rs3007067	0	51596420	G	A
14	rs12589519	0	51596684	C	G
14	rs4414399	0	51596929	G	T
14	rs3007068	0	51597196	T	C
14	rs66478864	0	51597265	T	G
14	rs3007069	0	51597392	G	A
14	rs3007070	0	51598192	T	G
14	rs72688713	0	51598375	C	T
14	rs11851960	0	51598610	A	G
14	rs111623797	0	51598690	C	G
14	rs4617765	0	51598843	T	C
14	rs4254242	0	51599184	A	C
14	rs12147625	0	51599195	T	G
14	rs189904395	0	51599224	G	C
14	rs10782419	0	51599682	T	C
14	rs2999366	0	51600023	A	G
14	rs144866317	0	51600150	G	A
14	rs2999365	0	51600192	A	G
14	rs113058749	0	51600345	C	A
14	rs74449691	0	51600348	G	A
14	rs112773290	0	51600473	G	A
14	rs113095693	0	51600511	G	C
14	rs57125983	0	51600884	G	A
14	rs7141012	0	51600948	C	G
14	rs2999364	0	51600983	A	G
14	rs114230179	0	51601974	C	T
14	rs12436010	0	51602096	A	G
14	rs3007072	0	51602468	A	C
14	rs112464725	0	51603006	G	A
14	rs149244045	0	51603635	A	T
14	rs148424344	0	51603763	G	A
14	rs10150791	0	51603876	A	G
14	rs10130209	0	51603968	C	T
14	rs3007073	0	51604181	A	C
14	rs116890804	0	51604246	T	C
14	rs3007074	0	51604731	T	A
14	rs3007075	0	51604860	T	C
14	rs4901083	0	51604998	C	A
14	rs2999363	0	51605141	A	G
14	rs2999362	0	51605265	A	G
14	rs3007076	0	51605352	G	T
14	rs2999361	0	51605358	G	A
14	rs2999360	0	51605429	G	A
14	rs2999359	0	51605476	A	G
14	rs2999358	0	51605639	A	G
14	rs2999357	0	51606001	C	G
14	rs117885850	0	51606178	C	T
14	rs4309324	0	51606336	A	T
14	rs4594175	0	51606541	C	A
14	rs2999356	0	51606543	A	G
14	rs2999355	0	51607084	A	G
14	rs2999354	0	51607179	C	G
14	rs3007169	0	51607897	T	C
14	rs3007168	0	51608293	G	A
14	rs8008182	0	51608357	C	T
14	rs55763867	0	51608567	G	A
14	rs7146561	0	51608889	C	G
14	rs3007077	0	51610813	G	C
14	rs12101170	0	51611902	T	C
14	rs7160948	0	51612537	T	A
14	rs3007078	0	51612550	T	A
14	rs7160011	0	51612668	C	T
14	rs11629399	0	51612814	T	C
14	rs3007167	0	51613041	C	T
14	rs3007079	0	51613517	A	G
14	rs115768456	0	51613544	G	C
14	rs10873043	0	51613914	G	A
14	rs7149022	0	51613980	A	C
14	rs72688717	0	51614493	C	T
14	rs10138053	0	51615152	T	C
14	rs10149006	0	51615265	A	C
14	rs10138269	0	51615360	T	C
14	rs11157800	0	51615502	A	T
14	rs79751520	0	51615575	T	C
14	rs116903955	0	51615698	A	G
14	rs10873044	0	51615856	T	C
14	rs3007080	0	51617481	T	C
14	rs10135534	0	51617970	C	A
14	rs61144314	0	51620556	G	A
14	rs7156550	0	51620937	T	A
14	rs148572485	0	51621387	A	T
14	rs9323206	0	51621800	C	T
14	rs9323207	0	51621908	G	A
14	rs60034431	0	51622437	C	A
14	rs4131365	0	51622444	C	T
14	rs117842903	0	51622604	T	C
14	rs11157801	0	51622918	C	T
14	rs11157802	0	51622984	C	T
14	rs7493621	0	51623665	C	T
14	rs4243570	0	51624243	C	T
14	rs10138345	0	51624651	A	G
14	rs4318127	0	51624897	G	C
14	rs4349056	0	51625819	A	G
14	rs141414112	0	51626742	T	G
14	rs10145287	0	51626808	G	T
14	rs11850707	0	51627074	G	A
14	rs11846890	0	51627279	T	C
14	rs11157803	0	51627700	C	T
14	rs11624975	0	51628347	T	C
14	rs141154081	0	51629618	T	C
14	rs60234748	0	51630102	T	C
14	rs11157804	0	51630340	C	T
14	rs12323654	0	51630894	G	T
14	rs66625118	0	51631062	T	C
14	rs12432356	0	51631223	T	G
14	rs3007165	0	51631819	C	T
14	rs12435976	0	51632024	A	T
14	rs4531642	0	51632063	A	T
14	rs17252303	0	51632246	C	T
14	rs7151867	0	51632315	C	T
14	rs7157823	0	51633170	C	T
14	rs7158337	0	51633314	G	C
14	rs55974960	0	51633742	T	C
14	rs56156789	0	51633899	C	G
14	rs4901084	0	51634131	G	A
14	rs72688734	0	51634618	T	C
14	rs7148539	0	51635272	C	T
14	rs11845886	0	51635873	G	A
14	rs10149046	0	51636207	T	C
14	rs7160729	0	51637241	C	T
14	rs7140375	0	51637242	T	G
14	rs140356577	0	51638043	G	A
14	rs4258524	0	51638739	A	T
14	rs12432466	0	51638873	T	C
14	rs4898682	0	51639577	G	A
14	rs4901085	0	51639604	C	T
14	rs188514112	0	51639663	T	G
14	rs11850391	0	51639759	A	G
14	rs10144743	0	51640125	T	G
14	rs10144823	0	51640225	T	C
14	rs142954250	0	51640320	G	T
14	rs7147129	0	51640496	C	T
14	rs7154049	0	51641256	T	C
14	rs12587611	0	51641399	C	T
14	rs56313457	0	51641762	A	G
14	rs2999381	0	51645368	T	C
14	rs3007081	0	51645492	G	A
14	rs55851845	0	51645583	A	T
14	rs3007164	0	51646935	A	G
14	rs2999382	0	51647059	G	C
14	rs117160855	0	51647276	C	T
14	rs4567626	0	51647640	T	A
14	rs3007163	0	51647662	A	G
14	rs12884661	0	51647682	G	A
14	rs149714112	0	51648253	A	G
14	rs56220306	0	51648738	A	T
14	rs2999383	0	51648755	T	C
14	rs56026555	0	51649066	G	T
14	rs61985092	0	51649081	G	A
14	rs2999384	0	51650328	G	T
14	rs77464874	0	51650610	T	C
14	rs2999385	0	51651082	A	G
14	rs10873045	0	51651148	A	T
14	rs11848143	0	51651560	T	A
14	rs2999386	0	51652628	G	T
14	rs2999387	0	51652986	C	G
14	rs67113863	0	51653103	G	C
14	rs2999388	0	51654157	A	G
14	rs2999389	0	51654510	G	A
14	rs2999390	0	51654944	C	G
14	rs2999391	0	51655109	A	G
14	rs2999392	0	51655145	C	T
14	rs2999393	0	51655167	G	T
14	rs12435444	0	51656071	C	T
14	rs67065973	0	51656225	T	C
14	rs66680859	0	51656399	A	G
14	rs57212982	0	51656464	A	G
14	rs73294531	0	51657840	T	G
14	rs12232228	0	51658072	A	G
14	rs11157805	0	51658390	C	G
14	rs149259806	0	51658456	G	A
14	rs8022611	0	51658932	G	C
14	rs59298295	0	51659047	T	G
14	rs12588488	0	51660217	C	A
14	rs73294538	0	51660476	G	A
14	rs117824459	0	51661089	G	A
14	rs12884159	0	51661855	G	C
14	rs4296182	0	51662167	A	C
14	rs58225416	0	51662196	C	T
14	rs60593258	0	51662280	T	A
14	rs114764165	0	51662491	A	G
14	rs67628731	0	51662708	C	G
14	rs34063246	0	51663719	G	C
14	rs4901086	0	51664184	A	T
14	rs117633186	0	51665310	T	C
14	rs12435916	0	51665858	T	G
14	rs12433445	0	51666091	G	A
14	rs72688748	0	51666506	T	C
14	rs149355480	0	51667464	G	C
14	rs4131981	0	51667504	T	A
14	rs12434435	0	51667524	G	T
14	rs4901087	0	51668499	T	C
14	rs4901088	0	51668521	T	C
14	rs4901089	0	51668710	T	C
14	rs76700546	0	51669124	G	T
14	rs4547259	0	51669224	T	G
14	rs117447034	0	51669251	A	G
14	rs12433249	0	51669661	T	C
14	rs4550374	0	51669702	T	C
14	rs114230490	0	51669849	C	T
14	rs12436158	0	51669891	G	A
14	rs8008599	0	51670057	A	G
14	rs67116854	0	51670464	G	A
14	rs66806841	0	51670524	G	C
14	rs12885692	0	51670648	T	C
14	rs11622116	0	51670744	C	T
14	rs10135768	0	51671017	G	T
14	rs12436364	0	51671320	T	C
14	rs7153408	0	51671492	G	A
14	rs7153602	0	51671583	G	A
14	rs35345236	0	51671817	T	C
14	rs68180359	0	51672027	G	A
14	rs113373039	0	51672336	C	T
14	rs34953083	0	51672432	A	G
14	rs10139554	0	51672733	C	T
14	rs116824206	0	51672931	T	C
14	rs78203961	0	51673136	C	T
14	rs116144179	0	51673462	T	C
14	rs4465517	0	51673715	C	A
14	rs4403958	0	51674713	C	T
14	rs117987989	0	51674741	T	C
14	rs4350491	0	51675798	A	G
14	rs115346929	0	51675827	T	G
14	rs114569667	0	51676059	G	T
14	rs116451700	0	51676204	C	T
14	rs4442724	0	51676837	G	A
14	rs10132658	0	51677599	C	T
14	rs4243571	0	51677901	C	T
14	rs6572733	0	51678331	C	G
14	rs72688754	0	51678404	G	A
14	rs7152468	0	51678453	C	T
14	rs68164178	0	51679003	A	C
14	rs35556623	0	51679717	T	A
14	rs28861775	0	51681175	G	A
14	rs77139355	0	51682319	A	G
14	rs10438116	0	51682971	G	T
14	rs112810454	0	51683038	C	A
14	rs8006150	0	51683373	T	C
14	rs4898683	0	51683734	A	G
14	rs6572734	0	51684139	T	A
14	rs8011659	0	51684214	T	C
14	rs10151654	0	51686575	C	T
14	rs11629336	0	51686620	G	T
14	rs12884122	0	51687742	T	C
14	rs78258810	0	51687942	A	G
14	rs111552550	0	51688169	G	T
14	rs6572735	0	51688425	A	T
14	rs4369568	0	51688916	C	T
14	rs7494313	0	51689021	T	C
14	rs141640635	0	51689042	A	T
14	rs4369569	0	51689181	C	G
14	rs76503128	0	51689363	C	T
14	rs145110145	0	51689803	G	C
14	rs11157809	0	51690791	G	A
14	rs12436944	0	51691300	A	G
14	rs4315279	0	51691344	T	C
14	rs8020371	0	51691406	C	T
14	rs8021773	0	51691528	T	C
14	rs141507366	0	51691565	A	T
14	rs7159770	0	51691835	G	A
14	rs139628312	0	51692116	G	T
14	rs12431939	0	51692699	G	A
14	rs55701847	0	51692946	G	A
14	rs56137183	0	51693463	C	A
14	rs10134478	0	51693708	G	C
14	rs4901091	0	51694061	C	T
14	rs4901092	0	51694073	T	C
14	rs4898684	0	51694094	G	T
14	rs11623710	0	51694261	C	T
14	rs10137445	0	51694416	G	A
14	rs10137481	0	51694614	C	T
14	rs7156121	0	51694775	C	T
14	rs117690472	0	51696078	C	T
14	rs140440871	0	51696125	G	A
14	rs8009564	0	51696216	T	C
14	rs4901093	0	51696580	G	A
14	rs60818073	0	51696649	T	C
14	rs145256268	0	51696793	A	G
14	rs7151499	0	51697087	C	T
14	rs138423375	0	51697141	T	C
14	rs7151725	0	51697285	A	G
14	rs6572737	0	51697392	C	A
14	rs56024569	0	51697655	A	G
14	rs6572738	0	51697661	A	G
14	rs116882683	0	51697989	T	C
14	rs61109194	0	51698659	T	C
14	rs183327025	0	51699051	A	C
14	rs56100232	0	51699378	A	G
14	rs116862445	0	51699691	C	T
14	rs28852081	0	51699935	G	A
14	rs57581670	0	51700555	T	C
14	rs10873046	0	51700767	A	G
14	rs117626732	0	51701031	A	G
14	rs8007814	0	51701219	T	C
14	rs79404391	0	51701494	A	G
14	rs12432238	0	51701753	T	A
14	rs61985120	0	51701941	C	A
14	rs12435765	0	51702128	A	G
14	rs4334206	0	51702414	G	C
14	rs60616710	0	51704361	A	T
14	rs60225624	0	51704366	C	T
14	rs10142203	0	51704790	T	C
14	rs60294020	0	51704821	C	A
14	rs117518343	0	51705686	G	A
14	rs12586993	0	51705856	A	G
14	rs61985121	0	51705925	A	G
14	rs181631296	0	51706125	G	A
14	rs4901095	0	51706266	C	G
14	rs35611833	0	51706610	T	C
14	rs7149337	0	51709017	G	T
14	rs28587653	0	51709056	T	C
14	rs144321255	0	51709325	G	A
14	rs113612692	0	51709461	C	A
14	rs45564035	0	51710732	G	T
14	rs12432203	0	51710861	A	G
14	rs61985123	0	51710878	A	T
14	rs6572739	0	51711163	C	T
14	rs4606635	0	51712092	T	C
14	rs111503296	0	51712478	G	A
14	rs61985124	0	51712633	T	C
14	rs10138856	0	51712712	G	A
14	rs140140725	0	51713432	G	T
14	rs28705789	0	51713508	C	T
14	rs11625621	0	51713659	G	C
14	rs8011672	0	51714316	T	C
14	rs4424815	0	51714360	C	A
14	rs116823329	0	51714723	C	T
14	rs8015848	0	51715021	G	A
14	rs3924306	0	51715566	C	A
14	rs7161242	0	51716188	T	G
14	rs7160810	0	51716467	G	A
14	rs7350715	0	51717060	C	A
14	rs61984158	0	51717411	G	A
14	rs61984159	0	51717506	G	A
14	rs4271523	0	51718732	C	T
14	rs144107159	0	51719314	T	A
14	rs7157008	0	51719396	C	T
14	rs12589840	0	51720038	A	G
14	rs72672123	0	51720069	G	A
14	rs11157811	0	51720906	T	G
14	rs13156	0	51722349	T	C
14	rs3088089	0	51722682	G	A
14	rs9918	0	51722690	T	C
14	rs4901096	0	51722826	G	C
14	rs12586581	0	51722938	G	A
14	rs12587080	0	51723079	A	C
14	rs12589680	0	51723138	T	C
14	rs4261445	0	51723540	G	A
14	rs61987261	0	51723879	G	A
14	rs112693044	0	51724472	C	T
14	rs112439385	0	51724645	A	G
14	rs9672038	0	51724856	T	C
14	rs4901097	0	51724977	G	A
14	rs141520758	0	51725144	A	G
14	rs35567150	0	51725944	A	G
14	rs56043194	0	51726066	A	C
14	rs72622423	0	51726108	A	T
14	rs78769565	0	51726384	A	T
14	rs10873047	0	51727239	G	T
14	rs4264315	0	51728356	G	A
14	rs61987265	0	51728808	T	C
14	rs12437085	0	51728941	G	T
14	rs12431667	0	51728969	G	A
14	rs4566067	0	51729487	A	G
14	rs117750014	0	51729573	A	G
14	rs147693622	0	51729913	G	A
14	rs3935982	0	51730252	T	A
14	rs3935981	0	51730283	T	C
14	rs3507	0	51730548	G	C
14	rs72622424	0	51730989	T	A
14	rs72622425	0	51731227	A	G
14	rs72622426	0	51731304	C	T
14	rs8006432	0	51731306	A	T
14	rs8006468	0	51731356	A	G
14	rs72622427	0	51731653	C	T
14	rs61193236	0	51731752	C	G
14	rs4901098	0	51731846	G	A
14	rs72622428	0	51732095	A	T
14	rs8012074	0	51732101	C	G
14	rs72622429	0	51732672	C	T
14	rs72622430	0	51732708	T	C
14	rs72622431	0	51732854	G	T
14	rs72622432	0	51733810	C	T
14	rs72622433	0	51733912	T	C
14	rs12431427	0	51734282	A	G
14	rs11620820	0	51734445	G	A
14	rs72622434	0	51734570	C	T
14	rs72622435	0	51734596	A	G
14	rs61987266	0	51734909	C	T
14	rs12586836	0	51735194	C	T
14	rs72622436	0	51735443	A	T
14	rs7147269	0	51735482	G	A
14	rs72622437	0	51735708	A	T
14	rs7147364	0	51735784	A	T
14	rs72622438	0	51735903	C	T
14	rs4268678	0	51736185	G	T
14	rs7493930	0	51736399	T	C
14	rs7493931	0	51736401	T	C
14	rs12100701	0	51736544	A	G
14	rs72622439	0	51736948	C	A
14	rs72622440	0	51737191	C	T
14	rs55980461	0	51737434	G	A
14	rs145188114	0	51739047	G	A
14	rs56043247	0	51739130	C	T
14	rs12432912	0	51739395	T	C
14	rs117261796	0	51739400	T	C
14	rs12587352	0	51739441	T	C
14	rs7149846	0	51739654	A	C
14	rs59302370	0	51739943	A	C
14	rs7144511	0	51740243	A	G
14	rs58700439	0	51740421	T	G
14	rs4444247	0	51740634	G	A
14	rs61987304	0	51741213	A	G
14	rs4243572	0	51741741	A	G
14	rs4635253	0	51741830	A	G
14	rs4243573	0	51742032	T	C
14	rs72622441	0	51742365	G	C
14	rs12894431	0	51742618	C	G
14	rs12434713	0	51743378	C	A
14	rs76084602	0	51743859	A	T
14	rs148064891	0	51744210	C	A
14	rs72622442	0	51744868	A	G
14	rs72622443	0	51745799	T	C
14	rs61685874	0	51746018	A	G
14	rs72672147	0	51746051	C	T
14	rs4901101	0	51746429	A	G
14	rs147804316	0	51746473	C	T
14	rs4901102	0	51746605	A	G
14	rs4901103	0	51746873	C	T
14	rs61064202	0	51747067	G	A
14	rs55986609	0	51747889	T	A
14	rs12147193	0	51748063	A	G
14	rs61987305	0	51748516	G	A
14	rs117651447	0	51748748	A	G
14	rs72622444	0	51748811	C	T
14	rs72622445	0	51749407	G	A
14	rs61987306	0	51750167	G	A
14	rs4144433	0	51750412	C	A
14	rs4144432	0	51750437	C	T
14	rs4144431	0	51750463	G	A
14	rs4144434	0	51750735	G	A
14	rs74685684	0	51751675	G	A
14	rs146735655	0	51752698	T	C
14	rs150395987	0	51753752	G	A
14	rs12587731	0	51754021	A	G
14	rs112653656	0	51754057	C	T
14	rs10140378	0	51755544	A	G
14	rs55691111	0	51756370	C	T
14	rs71422018	0	51756521	A	G
14	rs4078415	0	51756540	A	G
14	rs4078416	0	51756836	A	G
14	rs4078417	0	51756882	A	C
14	rs4078418	0	51756999	G	T
14	rs4387528	0	51757287	A	G
14	rs4341671	0	51757767	A	G
14	rs4402467	0	51757804	C	A
14	rs78248579	0	51758589	G	A
14	rs8020280	0	51758632	G	C
14	rs61987308	0	51759179	G	A
14	rs12434926	0	51759263	T	C
14	rs8005202	0	51759264	G	A
14	rs111704146	0	51759352	C	T
14	rs4901105	0	51759442	C	T
14	rs8005126	0	51759446	C	A
14	rs4898685	0	51759780	A	G
14	rs8020477	0	51760134	C	T
14	rs7160284	0	51760703	G	A
14	rs6572742	0	51760900	C	T
14	rs112805443	0	51761416	A	G
14	rs8006789	0	51761558	C	T
14	rs35068558	0	51761643	G	C
14	rs35829395	0	51761868	C	T
14	rs4426270	0	51762079	C	G
14	rs4426271	0	51762320	C	T
14	rs4526942	0	51762689	A	G
14	rs4132065	0	51763055	G	A
14	rs4509925	0	51763098	G	T
14	rs6572743	0	51763249	A	G
14	rs4325468	0	51763281	G	A
14	rs4435169	0	51763428	C	T
14	rs4531655	0	51763462	A	C
14	rs117234125	0	51763537	A	C
14	rs117063914	0	51763686	C	T
14	rs10138737	0	51763782	T	C
14	rs28722635	0	51764088	T	C
14	rs28491237	0	51764103	A	G
14	rs28675247	0	51764181	A	G
14	rs55902905	0	51764321	T	C
14	rs9635222	0	51764424	T	C
14	rs4901106	0	51765213	G	A
14	rs72672171	0	51765406	A	T
14	rs112868497	0	51765468	G	A
14	rs10132729	0	51765572	A	G
14	rs34066329	0	51765734	G	A
14	rs28479999	0	51766390	G	T
14	rs61485815	0	51766482	G	A
14	rs60850040	0	51766501	T	C
14	rs28376951	0	51766534	A	C
14	rs7154458	0	51766614	T	C
14	rs34239543	0	51767364	C	T
14	rs10151365	0	51767408	T	C
14	rs10139442	0	51767468	G	C
14	rs10151462	0	51767550	T	A
14	rs10142407	0	51768195	G	A
14	rs117385422	0	51768451	C	T
14	rs10142573	0	51768649	A	G
14	rs10145269	0	51769016	C	T
14	rs4901107	0	51769252	C	A
14	rs11626890	0	51769260	A	G
14	rs55979246	0	51769852	C	T
14	rs6572744	0	51769865	T	A
14	rs59489525	0	51770090	T	C
14	rs56027333	0	51770143	A	T
14	rs10132079	0	51770857	C	T
14	rs34727237	0	51770882	A	T
14	rs4267228	0	51771537	G	C
14	rs3890772	0	51771603	C	T
14	rs34954793	0	51771775	C	T
14	rs72672173	0	51772015	G	C
14	rs56091101	0	51772021	C	G
14	rs112850190	0	51772275	C	G
14	rs34608773	0	51773259	C	T
14	rs12050282	0	51773428	G	C
14	rs8010259	0	51774225	G	A
14	rs11157812	0	51774687	T	C
14	rs12432743	0	51774776	T	C
14	rs10148013	0	51775331	G	A
14	rs60414427	0	51775379	T	C
14	rs55637347	0	51776046	G	T
14	rs7161059	0	51776277	T	A
14	rs79824592	0	51776791	A	G
14	rs4432175	0	51776897	T	G
14	rs77108006	0	51778026	C	T
14	rs117275379	0	51778498	G	C
14	rs11622596	0	51781469	A	C
14	rs72672179	0	51781637	G	A
14	rs11627365	0	51781728	T	C
14	rs72672181	0	51782565	T	A
14	rs10129471	0	51782967	T	C
14	rs76231769	0	51783017	A	G
14	rs79264672	0	51783182	A	G
14	rs56278886	0	51783407	G	A
14	rs12434545	0	51783620	C	T
14	rs8004799	0	51783750	T	C
14	rs10132908	0	51784173	T	C
14	rs146090463	0	51784359	C	A
14	rs117639348	0	51784580	A	G
14	rs10133413	0	51784662	T	A
14	rs72672182	0	51784942	C	T
14	rs116847145	0	51785315	T	C
14	rs12433384	0	51785650	T	C
14	rs28713459	0	51785832	A	G
14	rs72672183	0	51786110	G	A
14	rs144348663	0	51786390	C	G
14	rs72672185	0	51786591	C	T
14	rs67243261	0	51788396	A	C
14	rs72672186	0	51788856	A	G
14	rs11157813	0	51789069	G	A
14	rs11157814	0	51789078	T	C
14	rs11846892	0	51789152	G	A
14	rs117415491	0	51789167	T	C
14	rs61984380	0	51789193	C	T
14	rs34945866	0	51789428	A	G
14	rs4901108	0	51790223	C	T
14	rs7150914	0	51790453	G	C
14	rs76758144	0	51792726	A	G
14	rs10145184	0	51793381	T	G
14	rs11157815	0	51793510	G	T
14	rs12889787	0	51794027	C	T
14	rs12890103	0	51794197	C	A
14	rs116968424	0	51795389	C	T
14	rs7159928	0	51795423	G	A
14	rs11847887	0	51795705	G	A
14	rs7160689	0	51795860	G	T
14	rs78691671	0	51796238	C	T
14	rs7144505	0	51796529	G	A
14	rs55939889	0	51797272	A	C
14	rs61984382	0	51797556	T	G
14	rs61984383	0	51797662	A	G
14	rs1815619	0	51798244	A	G
14	rs12590402	0	51798259	G	A
14	rs72672188	0	51798778	A	G
14	rs10498423	0	51798841	G	A
14	rs12878674	0	51799297	G	A
14	rs2884058	0	51799925	A	G
14	rs143945410	0	51800136	T	C
14	rs7159846	0	51800821	T	G
14	rs12434774	0	51801445	C	T
14	rs11157816	0	51802911	C	T
14	rs12435703	0	51802939	A	T
14	rs4898686	0	51803589	G	T
14	rs17831132	0	51803617	G	A
14	rs35441231	0	51803780	C	A
14	rs11851025	0	51803928	A	G
14	rs11625012	0	51804089	T	G
14	rs34781640	0	51804332	G	A
14	rs7145819	0	51805952	A	G
14	rs4901109	0	51806549	T	A
14	rs7142110	0	51808403	G	A
14	rs72672195	0	51809865	G	T
14	rs11626049	0	51810470	T	C
14	rs12886311	0	51811097	G	C
14	rs3829404	0	51811420	G	A
14	rs3751459	0	51811502	A	G
14	rs12886733	0	51811515	C	T
14	rs3751460	0	51811675	T	C
14	rs8018167	0	51812625	G	T
14	rs2356890	0	51813039	T	C
14	rs8022500	0	51813131	A	G
14	rs66925081	0	51813417	A	C
14	rs4616216	0	51813696	A	C
14	rs12589168	0	51814083	C	G
14	rs36038877	0	51814162	T	G
14	rs11845378	0	51814418	T	G
14	rs60259594	0	51814931	C	T
14	rs8013707	0	51815020	A	C
14	rs2356892	0	51815087	G	A
14	rs3737271	0	51815263	G	A
14	rs12889808	0	51815521	G	A
14	rs2282343	0	51816646	G	A
14	rs150005383	0	51817543	C	T
14	rs9944018	0	51818049	G	C
14	rs9944017	0	51818065	C	G
14	rs9944116	0	51818179	T	C
14	rs111652659	0	51818379	C	T
14	rs4898687	0	51818762	C	T
14	rs117096962	0	51818769	A	T
14	rs115542638	0	51818863	C	T
14	rs17123803	0	51819009	A	G
14	rs3764156	0	51819298	A	G
14	rs185464713	0	51820037	C	T
14	rs7149844	0	51820240	A	T
14	rs7150326	0	51820243	G	A
14	rs7150426	0	51820535	A	G
14	rs7150600	0	51820556	C	T
14	rs1890694	0	51820910	A	G
14	rs2356893	0	51821044	C	T
14	rs10149225	0	51821186	C	A
14	rs10149162	0	51821239	A	G
14	rs10149264	0	51821355	A	G
14	rs12893967	0	51821796	A	T
14	rs12895340	0	51821853	T	G
14	rs4901111	0	51822151	A	T
14	rs4901112	0	51822356	T	G
14	rs77485245	0	51822797	G	C
14	rs11845510	0	51823666	G	T
14	rs17123825	0	51823881	C	G
14	rs17123829	0	51824498	G	A
14	rs7153748	0	51824516	G	A
14	rs6572746	0	51825150	A	G
14	rs4293285	0	51825453	T	C
14	rs56323306	0	51825930	A	G
14	rs8007865	0	51826447	T	C
14	rs4898688	0	51826904	T	C
14	rs34886974	0	51827473	C	T
14	rs2356894	0	51827565	A	G
14	rs3751462	0	51828221	T	A
14	rs2356895	0	51828412	C	T
14	rs117135946	0	51828847	A	G
14	rs34130579	0	51829273	G	A
14	rs60607683	0	51829320	A	G
14	rs2356896	0	51829461	G	T
14	rs8019638	0	51830366	G	A
14	rs56712770	0	51830406	T	C
14	rs12894661	0	51830426	G	C
14	rs56203645	0	51831771	C	T
14	rs76389152	0	51832258	G	A
14	rs11629344	0	51834859	C	T
14	rs4898689	0	51835121	G	C
14	rs34762966	0	51835453	G	A
14	rs12887995	0	51836294	C	A
14	rs12433053	0	51836695	G	A
14	rs11624262	0	51837484	G	C
14	rs116085396	0	51838197	G	A
14	rs117382957	0	51838511	A	G
14	rs142437850	0	51838516	A	G
14	rs4901113	0	51838641	G	A
14	rs78582028	0	51839074	T	C
14	rs12885082	0	51839293	G	A
14	rs28373302	0	51839360	A	C
14	rs12885290	0	51839414	G	A
14	rs12885618	0	51839615	G	A
14	rs7148069	0	51839645	C	T
14	rs116841350	0	51839914	A	C
14	rs9972099	0	51839979	A	T
14	rs9972102	0	51839982	C	G
14	rs12147020	0	51840232	C	T
14	rs147730309	0	51840602	A	G
14	rs2884059	0	51840762	G	A
14	rs4262870	0	51841424	T	A
14	rs76829692	0	51841453	C	G
14	rs2356898	0	51841473	G	A
14	rs72474156	0	51842178	G	T
14	rs4542577	0	51842733	A	T
14	rs115844947	0	51843051	G	T
14	rs10140617	0	51843558	C	A
14	rs2356899	0	51843680	T	C
14	rs4901115	0	51843800	G	A
14	rs34639230	0	51844186	A	G
14	rs12435374	0	51844805	A	G
14	rs2356900	0	51845892	C	T
14	rs2356901	0	51845948	C	A
14	rs35980728	0	51846028	T	C
14	rs61984425	0	51846538	A	C
14	rs11628962	0	51846839	G	A
14	rs7142091	0	51847086	C	T
14	rs11625784	0	51847092	T	A
14	rs1815621	0	51848271	T	C
14	rs12589713	0	51848551	T	C
14	rs4898690	0	51848711	T	G
14	rs10134045	0	51848765	A	G
14	rs10134081	0	51848843	A	G
14	rs66831203	0	51848959	T	G
14	rs74052054	0	51849082	C	G
14	rs10136747	0	51849171	A	G
14	rs61984426	0	51849583	C	G
14	rs59458267	0	51849674	T	C
14	rs35125783	0	51849774	C	T
14	rs7155647	0	51849787	C	T
14	rs74547656	0	51849974	T	G
14	rs11626956	0	51850031	A	G
14	rs4145040	0	51850062	G	C
14	rs34453557	0	51850324	C	T
14	rs10145838	0	51850335	A	G
14	rs10148948	0	51851078	A	C
14	rs8019056	0	51851666	G	A
14	rs12894119	0	51851909	C	T
14	rs145481071	0	51852624	C	T
14	rs7141744	0	51852721	G	A
14	rs61984427	0	51852756	G	A
14	rs12884804	0	51853018	T	G
14	rs61984429	0	51853312	A	G
14	rs7154161	0	51854268	T	C
14	rs67444642	0	51854526	A	G
14	rs12895581	0	51855346	A	G
14	rs76000506	0	51855412	A	G
14	rs113246377	0	51855548	G	A
14	rs4901116	0	51855553	G	T
14	rs55957546	0	51855559	G	T
14	rs4901118	0	51856109	G	A
14	rs60454187	0	51856566	G	C
14	rs4402468	0	51856621	T	C
14	rs72673908	0	51856847	A	G
14	rs7148995	0	51857032	C	T
14	rs7149012	0	51857055	C	G
14	rs2356906	0	51857796	A	G
14	rs1987119	0	51857910	A	G
14	rs4275765	0	51858040	C	A
14	rs1986643	0	51858045	T	A
14	rs116582638	0	51858058	G	A
14	rs1987118	0	51858261	T	C
14	rs12893103	0	51858456	G	A
14	rs114971866	0	51858597	C	A
14	rs6572749	0	51858834	C	T
14	rs6572750	0	51858840	T	C
14	rs6572751	0	51858841	G	A
14	rs72673911	0	51859126	G	C
14	rs8003741	0	51859547	G	A
14	rs11628834	0	51860390	T	C
14	rs7157739	0	51860423	G	A
14	rs7158729	0	51860457	T	G
14	rs28721924	0	51861690	T	C
14	rs4901119	0	51862526	A	G
14	rs11626842	0	51862781	C	T
14	rs34398744	0	51863086	G	A
14	rs61984432	0	51863933	C	T
14	rs2356907	0	51864185	G	A
14	rs72673912	0	51864374	C	T
14	rs10140557	0	51864438	T	C
14	rs10151594	0	51864477	G	A
14	rs10151599	0	51864496	G	C
14	rs28667624	0	51864773	G	T
14	rs60411126	0	51864860	G	A
14	rs61984433	0	51865427	T	C
14	rs17123863	0	51865549	A	T
14	rs73300423	0	51865940	G	A
14	rs74052071	0	51866139	G	A
14	rs58168773	0	51866221	C	T
14	rs11846066	0	51866557	A	G
14	rs74052074	0	51866587	C	A
14	rs9671436	0	51866744	G	T
14	rs11847121	0	51866997	C	T
14	rs59605231	0	51867341	A	C
14	rs17123869	0	51867607	C	T
14	rs58135043	0	51867779	T	C
14	rs17123876	0	51868436	A	G
14	rs17123881	0	51868548	T	G
14	rs17831157	0	51868607	G	A
14	rs17123887	0	51868859	A	G
14	rs2884060	0	51869435	C	T
14	rs12589501	0	51869887	A	T
14	rs12879770	0	51869977	A	G
14	rs8006600	0	51870189	T	G
14	rs117948350	0	51870583	A	G
14	rs4362309	0	51870661	C	A
14	rs12881321	0	51870842	C	T
14	rs12882660	0	51870862	T	A
14	rs11845757	0	51871591	A	G
14	rs61985965	0	51872028	T	C
14	rs35297009	0	51872053	C	T
14	rs12892118	0	51872454	C	T
14	rs141768217	0	51872522	G	A
14	rs2356908	0	51872777	G	C
14	rs1962563	0	51873177	C	T
14	rs61985966	0	51873343	C	G
14	rs80306244	0	51873413	C	T
14	rs8003780	0	51873456	T	C
14	rs8003313	0	51873937	A	G
14	rs10143554	0	51874109	G	A
14	rs118094605	0	51874667	G	A
14	rs17831163	0	51875282	T	C
14	rs7151657	0	51875309	C	G
14	rs7159312	0	51876431	T	C
14	rs117250939	0	51876757	A	G
14	rs10142240	0	51876978	T	C
14	rs61519306	0	51877020	G	A
14	rs17831169	0	51877815	A	C
14	rs34545131	0	51878106	G	A
14	rs11845492	0	51878135	A	G
14	rs17831175	0	51878266	T	C
14	rs7154861	0	51879345	G	A
14	rs61985967	0	51879462	C	G
14	rs4351961	0	51879463	A	G
14	rs72622446	0	51879610	A	C
14	rs67983118	0	51879882	T	C
14	rs76308465	0	51880338	T	C
14	rs57322336	0	51880708	A	T
14	rs139686889	0	51880928	A	C
14	rs146203789	0	51882156	T	C
14	rs7153841	0	51882303	G	A
14	rs61985970	0	51883393	G	A
14	rs56396210	0	51883773	C	T
14	rs143773980	0	51883855	A	G
14	rs77587795	0	51884445	A	G
14	rs117566638	0	51884679	C	T
14	rs8012662	0	51885120	G	A
14	rs8013181	0	51885406	G	A
14	rs77952499	0	51885415	C	A
14	rs28827898	0	51885500	C	T
14	rs7151291	0	51885705	G	T
14	rs7151654	0	51885902	G	T
14	rs12436636	0	51886101	C	T
14	rs11157821	0	51886159	C	T
14	rs12895140	0	51886704	T	G
14	rs80075822	0	51886713	G	C
14	rs2356909	0	51886747	C	T
14	rs59831677	0	51886868	G	C
14	rs12586202	0	51887251	C	T
14	rs12586184	0	51887259	A	G
14	rs8004092	0	51887657	A	C
14	rs8004584	0	51887858	C	T
14	rs17123900	0	51888546	G	C
14	rs35782046	0	51888615	C	T
14	rs35235229	0	51889180	C	G
14	rs4901120	0	51889570	C	G
14	rs10136605	0	51889926	A	G
14	rs10498425	0	51890120	G	C
14	rs59880102	0	51890237	A	T
14	rs11849756	0	51890310	G	A
14	rs12589586	0	51890585	C	A
14	rs35397299	0	51890645	A	G
14	rs74052086	0	51891008	A	G
14	rs74052087	0	51891032	A	G
14	rs74052088	0	51891787	C	T
14	rs1890695	0	51891882	G	A
14	rs1890696	0	51891995	A	G
14	rs1890697	0	51892138	A	C
14	rs12591014	0	51892788	C	T
14	rs72622447	0	51892796	C	T
14	rs7161532	0	51892833	A	G
14	rs34370143	0	51892923	T	C
14	rs74052089	0	51892970	A	T
14	rs74052090	0	51892997	C	T
14	rs11621545	0	51893020	C	G
14	rs56159245	0	51893106	A	G
14	rs55975252	0	51893114	T	C
14	rs10498426	0	51893150	G	A
14	rs4901121	0	51893224	A	T
14	rs35438461	0	51893388	C	T
14	rs11157822	0	51893408	A	T
14	rs60050243	0	51893502	C	T
14	rs60182076	0	51893531	A	G
14	rs17252365	0	51893553	C	T
14	rs17252372	0	51893621	G	C
14	rs10498427	0	51893809	G	A
14	rs17252378	0	51893937	A	G
14	rs10134797	0	51894002	C	A
14	rs57439211	0	51894096	T	A
14	rs74052092	0	51894325	G	C
14	rs28667307	0	51894492	T	C
14	rs55715920	0	51894495	A	G
14	rs56812249	0	51894551	A	G
14	rs1962561	0	51894552	C	T
14	rs56071911	0	51894595	A	G
14	rs2356910	0	51894692	G	A
14	rs12588064	0	51895123	C	T
14	rs10141825	0	51896298	G	A
14	rs10142129	0	51896641	G	A
14	rs117489556	0	51896654	C	G
14	rs12884950	0	51897158	C	A
14	rs17252385	0	51897195	G	A
14	rs2356911	0	51897584	A	G
14	rs10147918	0	51898181	A	G
14	rs10148432	0	51898666	A	G
14	rs12590255	0	51898845	A	G
14	rs10148896	0	51898875	G	A
14	rs3813399	0	51899149	G	A
14	rs3829762	0	51899431	C	G
14	rs7161141	0	51899588	G	T
14	rs12878806	0	51899866	T	C
14	rs4898692	0	51900040	A	C
14	rs4584731	0	51900289	G	A
14	rs4243574	0	51900293	C	T
14	rs4597233	0	51900329	G	A
14	rs7156042	0	51900599	A	G
14	rs12587969	0	51900636	C	T
14	rs7156494	0	51900658	G	A
14	rs7140868	0	51900962	T	C
14	rs34796212	0	51901124	T	C
14	rs4901122	0	51901643	A	C
14	rs12878990	0	51901879	C	T
14	rs8009364	0	51902450	G	A
14	rs11849449	0	51902566	G	T
14	rs6572757	0	51902842	T	C
14	rs6572758	0	51902940	G	A
14	rs7151949	0	51903109	C	T
14	rs10150148	0	51904065	A	G
14	rs150676908	0	51904069	G	A
14	rs10150238	0	51904166	A	G
14	rs10150239	0	51904167	A	C
14	rs10150252	0	51904219	A	G
14	rs35660234	0	51904238	C	T
14	rs12147979	0	51904636	G	C
14	rs71422021	0	51904690	C	A
14	rs35294541	0	51904869	G	A
14	rs10873048	0	51904952	T	C
14	rs11157824	0	51905119	A	C
14	rs7143229	0	51905561	A	G
14	rs12432629	0	51905996	G	C
14	rs8011872	0	51906286	G	T
14	rs10133918	0	51906336	C	T
14	rs2356912	0	51906733	A	T
14	rs1962338	0	51906889	C	T
14	rs8018566	0	51907363	T	C
14	rs10873049	0	51908002	G	T
14	rs117093830	0	51908086	C	T
14	rs11157825	0	51908306	C	T
14	rs1962280	0	51908718	A	G
14	rs8008049	0	51909092	C	T
14	rs61029578	0	51909179	C	T
14	rs56228962	0	51909326	G	T
14	rs55784577	0	51909327	C	T
14	rs11626227	0	51909334	C	A
14	rs11849320	0	51909612	C	T
14	rs117774853	0	51910266	C	T
14	rs6572759	0	51910761	T	C
14	rs147346503	0	51910858	G	T
14	rs7148299	0	51911175	T	G
14	rs7146882	0	51911218	A	G
14	rs2356913	0	51911750	A	T
14	rs4556714	0	51911948	A	G
14	rs8015530	0	51912283	C	T
14	rs6572760	0	51913037	A	G
14	rs17123923	0	51913283	C	A
14	rs111362874	0	51913782	T	A
14	rs7145011	0	51914176	T	C
14	rs61969769	0	51914345	G	A
14	rs73283214	0	51915109	T	G
14	rs7150266	0	51915532	A	G
14	rs12892576	0	51916087	A	G
14	rs2356914	0	51916260	G	A
14	rs2884062	0	51916635	G	A
14	rs7158425	0	51916763	T	C
14	rs2356915	0	51917192	T	C
14	rs6572761	0	51917431	A	G
14	rs6572762	0	51917447	C	G
14	rs4898693	0	51917494	T	C
14	rs12878717	0	51917499	A	T
14	rs35343636	0	51917829	C	T
14	rs137927880	0	51918347	C	T
14	rs2356916	0	51918533	A	G
14	rs2356917	0	51918560	C	T
14	rs12890680	0	51919684	C	T
14	rs59350862	0	51919694	G	A
14	rs7153703	0	51919822	A	G
14	rs7148958	0	51920012	T	C
14	rs2356918	0	51920712	G	A
14	rs58078988	0	51922234	A	G
14	rs8022753	0	51922482	G	A
14	rs9743519	0	51923117	G	C
14	rs12884673	0	51923880	T	C
14	rs28377678	0	51923921	T	A
14	rs10132285	0	51923936	A	G
14	rs113437270	0	51924034	A	G
14	rs111270246	0	51924172	G	A
14	rs8015513	0	51924807	T	A
14	rs17252441	0	51924830	A	C
14	rs12889345	0	51924923	C	T
14	rs72673927	0	51925455	T	C
14	rs117018581	0	51925852	T	C
14	rs1815620	0	51925865	C	T
14	rs12879130	0	51926072	C	A
14	rs1890692	0	51926298	C	T
14	rs1890693	0	51926434	G	A
14	rs7143954	0	51926763	T	C
14	rs118154589	0	51926877	G	A
14	rs12885230	0	51927226	G	A
14	rs2356923	0	51927332	A	G
14	rs17123938	0	51927431	G	T
14	rs61969770	0	51927509	T	C
14	rs149359461	0	51927652	A	G
14	rs8017430	0	51928947	G	A
14	rs8021596	0	51929079	G	A
14	rs6572763	0	51929190	G	C
14	rs17123946	0	51929722	A	G
14	rs17123950	0	51930462	C	G
14	rs76362087	0	51930725	G	A
14	rs55777436	0	51930879	A	C
14	rs10137873	0	51930916	C	T
14	rs11625313	0	51931910	C	T
14	rs74385090	0	51932689	A	T
14	rs80134415	0	51933466	A	T
14	rs7152689	0	51933640	C	T
14	rs10147439	0	51933702	C	T
14	rs4901124	0	51934098	T	C
14	rs4901125	0	51934147	G	A
14	rs12437032	0	51934657	C	T
14	rs28626854	0	51934953	G	C
14	rs35666328	0	51935826	T	G
14	rs149114613	0	51936943	A	C
14	rs77089934	0	51937336	T	C
14	rs111608045	0	51938111	T	C
14	rs193242806	0	51939071	G	A
14	rs75073548	0	51939868	G	A
14	rs7152892	0	51941998	G	A
14	rs17123958	0	51942124	C	T
14	rs77618684	0	51942202	T	C
14	rs10498429	0	51942281	G	A
14	rs17123962	0	51942609	G	C
14	rs11846763	0	51942879	C	A
14	rs10498430	0	51942961	C	T
14	rs77178759	0	51943761	A	G
14	rs78523389	0	51944054	T	C
14	rs72673929	0	51945196	G	A
14	rs1570128	0	51945497	G	A
14	rs12888047	0	51945891	A	G
14	rs35863472	0	51946269	T	C
14	rs17123969	0	51946458	A	G
14	rs1570127	0	51946778	G	A
14	rs1465114	0	51947026	G	C
14	rs59928589	0	51947381	C	T
14	rs17123971	0	51947546	A	G
14	rs1956573	0	51948205	G	A
14	rs17123972	0	51948828	A	G
14	rs12433197	0	51949183	G	T
14	rs12433147	0	51949187	C	G
14	rs8014831	0	51949235	C	G
14	rs10136504	0	51949935	C	G
14	rs7155175	0	51949946	T	C
14	rs7147793	0	51949964	G	C
14	rs145124894	0	51950039	G	A
14	rs17123982	0	51950568	T	G
14	rs8015813	0	51951093	A	G
14	rs75857985	0	51951199	G	A
14	rs74783934	0	51951202	C	T
14	rs4578551	0	51951256	G	T
14	rs10148397	0	51951601	A	G
14	rs9323210	0	51951878	C	T
14	rs11852062	0	51952408	G	A
14	rs17123994	0	51952629	G	A
14	rs185003016	0	51952776	G	A
14	rs17123996	0	51953101	T	C
14	rs10147065	0	51954294	T	C
14	rs8013369	0	51954385	A	G
14	rs8013579	0	51954554	A	T
14	rs8013889	0	51954650	C	T
14	rs8015538	0	51954936	T	C
14	rs10484092	0	51956234	A	G
14	rs17124004	0	51956266	A	G
14	rs17576368	0	51956753	A	G
14	rs17660159	0	51957577	C	T
14	rs17124008	0	51957591	C	T
14	rs17576459	0	51957664	C	T
14	rs8015746	0	51958312	A	G
14	rs17660245	0	51958456	C	T
14	rs11623875	0	51958670	T	G
14	rs870522	0	51958889	G	C
14	rs12437104	0	51959152	A	G
14	rs79566616	0	51959369	A	G
14	rs61969790	0	51960119	A	G
14	rs35179274	0	51960625	T	C
14	rs76740443	0	51960709	C	G
14	rs11157826	0	51961407	C	T
14	rs11625223	0	51961642	G	A
14	rs4335710	0	51961729	G	A
14	rs116015251	0	51961916	C	T
14	rs1956572	0	51962260	C	T
14	rs117348149	0	51962628	G	A
14	rs61969792	0	51962881	C	T
14	rs17660434	0	51962911	C	T
14	rs74835403	0	51963099	C	T
14	rs34680421	0	51963222	T	C
14	rs1950920	0	51963681	C	G
14	rs11157827	0	51963691	A	G
14	rs10150152	0	51964269	A	G
14	rs35348658	0	51964445	T	C
14	rs4901129	0	51964551	T	C
14	rs17124018	0	51964752	A	C
14	rs2145448	0	51964938	C	T
14	rs1956571	0	51965307	T	C
14	rs17576849	0	51965629	A	G
14	rs4898695	0	51966593	G	A
14	rs4243575	0	51966631	A	T
14	rs12432710	0	51966663	C	T
14	rs73285006	0	51967160	G	A
14	rs113564302	0	51967237	C	T
14	rs72673948	0	51967492	A	G
14	rs10400723	0	51967566	G	A
14	rs10400720	0	51967567	C	G
14	rs10400789	0	51967896	T	C
14	rs111839790	0	51969097	G	A
14	rs112845990	0	51969856	G	A
14	rs7492352	0	51970007	G	A
14	rs9743771	0	51970132	T	G
14	rs55663762	0	51970754	T	A
14	rs55749175	0	51970768	T	C
14	rs74676829	0	51970884	T	C
14	rs4454874	0	51970893	T	A
14	rs17124027	0	51971308	T	C
14	rs17124031	0	51971743	G	A
14	rs1950919	0	51971864	A	T
14	rs61312264	0	51972192	G	A
14	rs114183418	0	51972690	A	G
14	rs17124034	0	51972724	T	C
14	rs2180785	0	51973456	A	C
14	rs76715447	0	51973570	A	G
14	rs12437336	0	51973660	T	C
14	rs17124040	0	51974169	A	C
14	rs150345742	0	51974707	T	C
14	rs1885034	0	51975146	T	C
14	rs78723702	0	51975381	C	T
14	rs4243576	0	51975464	G	A
14	rs75027256	0	51976087	C	T
14	rs112579110	0	51976158	T	C
14	rs6572764	0	51977263	A	G
14	rs1965593	0	51978433	C	A
14	rs71422024	0	51978573	C	T
14	rs2007994	0	51978647	C	A
14	rs4901130	0	51978915	G	A
14	rs7148800	0	51978931	T	G
14	rs1950918	0	51979393	C	T
14	rs10136258	0	51979612	G	C
14	rs1983733	0	51980522	A	G
14	rs2145445	0	51980665	T	C
14	rs1983732	0	51981053	A	G
14	rs4429212	0	51981092	A	C
14	rs141707473	0	51981239	T	G
14	rs1983731	0	51981288	A	G
14	rs150718173	0	51981294	C	T
14	rs1983730	0	51981332	A	G
14	rs1983729	0	51981385	A	G
14	rs17124054	0	51981588	T	C
14	rs4901131	0	51981620	C	A
14	rs75981399	0	51981735	C	G
14	rs1956569	0	51981779	A	C
14	rs8009065	0	51981828	C	T
14	rs17124057	0	51982415	C	T
14	rs6572768	0	51982688	G	A
14	rs76125560	0	51982714	T	C
14	rs6572769	0	51982796	A	G
14	rs10138487	0	51983099	G	A
14	rs8019816	0	51983355	G	A
14	rs12894854	0	51983569	A	T
14	rs10138834	0	51983663	A	T
14	rs720198	0	51983804	T	G
14	rs80249285	0	51983917	C	A
14	rs7141957	0	51983988	G	A
14	rs17124067	0	51984191	A	G
14	rs17124069	0	51984581	C	T
14	rs149428460	0	51984623	T	A
14	rs76593506	0	51985037	G	A
14	rs7149323	0	51985164	T	C
14	rs12435677	0	51985487	G	C
14	rs8011414	0	51985697	A	G
14	rs111743782	0	51986041	C	A
14	rs117984543	0	51986101	C	T
14	rs57419118	0	51986102	G	A
14	rs17661577	0	51986505	G	A
14	rs7155026	0	51986649	C	T
14	rs1950917	0	51986686	T	C
14	rs56226467	0	51986962	C	T
14	rs8021622	0	51987075	A	G
14	rs8023047	0	51987155	T	C
14	rs8022452	0	51987323	G	T
14	rs8008251	0	51988614	C	T
14	rs11845122	0	51988653	G	T
14	rs7146078	0	51988891	C	T
14	rs11622931	0	51989127	G	A
14	rs17124088	0	51989348	A	G
14	rs12587395	0	51989385	C	T
14	rs17124092	0	51989461	G	A
14	rs73285047	0	51990011	G	A
14	rs4483774	0	51990080	C	T
14	rs10133044	0	51990116	T	C
14	rs11157828	0	51990141	A	G
14	rs12435453	0	51990618	C	A
14	rs8014586	0	51991154	C	G
14	rs77364593	0	51991656	G	A
14	rs56751726	0	51991844	C	T
14	rs139959606	0	51992211	T	C
14	rs61545884	0	51992230	T	C
14	rs79960531	0	51992685	C	G
14	rs73285053	0	51992707	C	T
14	rs8022389	0	51992737	T	G
14	rs17124100	0	51992800	A	G
14	rs17124101	0	51992858	T	C
14	rs17584935	0	51992969	A	G
14	rs75499301	0	51994031	C	G
14	rs17124104	0	51994228	A	T
14	rs1885033	0	51994624	T	C
14	rs10134569	0	51994833	C	T
14	rs146061004	0	51995545	T	G
14	rs79878237	0	51996195	A	G
14	rs59478697	0	51996203	C	A
14	rs17124107	0	51996479	A	T
14	rs75048733	0	51996718	T	C
14	rs8008163	0	51996998	C	T
14	rs113914910	0	51997451	T	G
14	rs117635207	0	51997580	A	G
14	rs74052351	0	51997829	C	A
14	rs79311094	0	51998031	T	G
14	rs10147169	0	51998499	A	G
14	rs118156731	0	51998541	C	A
14	rs146262555	0	51998824	C	A
14	rs138107370	0	51998832	A	T
14	rs149359247	0	51998882	C	T
14	rs28490993	0	51998911	C	A
14	rs28637468	0	51998958	G	A
14	rs61181433	0	51998962	C	A
14	rs144803430	0	51999312	G	A
14	rs17124108	0	51999405	T	C
14	rs17124109	0	51999860	A	G
14	rs10484090	0	52000033	A	G
14	rs1956568	0	52000137	C	G
14	rs1956567	0	52000195	T	C
14	rs12890953	0	52000281	G	T
14	rs10136683	0	52000575	C	A
14	rs9323211	0	52000890	C	T
14	rs10136902	0	52000921	A	G
14	rs17124124	0	52001118	A	C
14	rs118046890	0	52001229	T	A
14	rs12323936	0	52001612	T	C
14	rs11157829	0	52001770	C	G
14	rs78056127	0	52002167	A	C
14	rs10143259	0	52002541	G	A
14	rs77928861	0	52002880	A	C
14	rs117536810	0	52002947	G	C
14	rs4901132	0	52003310	A	T
14	rs4901133	0	52003386	T	C
14	rs76730443	0	52003802	A	G
14	rs4901134	0	52003903	C	T
14	rs79593525	0	52004259	A	G
14	rs10149874	0	52004575	G	A
14	rs1950916	0	52005146	C	T
14	rs2145444	0	52005407	A	G
14	rs8004134	0	52005473	C	T
14	rs8004426	0	52005474	G	A
14	rs1950915	0	52005504	C	G
14	rs8004591	0	52005570	G	A
14	rs11848688	0	52005801	T	C
14	rs11844403	0	52005924	C	T
14	rs11157830	0	52006390	A	G
14	rs77455747	0	52007307	C	T
14	rs11846557	0	52007419	A	G
14	rs11846682	0	52007469	G	A
14	rs76789414	0	52007827	G	A
14	rs11157831	0	52007890	A	G
14	rs11847589	0	52008056	A	G
14	rs78385974	0	52008078	T	A
14	rs78859585	0	52008759	G	A
14	rs35502288	0	52008808	A	G
14	rs17124136	0	52009932	T	C
14	rs17124140	0	52010395	G	C
14	rs7140150	0	52010799	C	T
14	rs7140155	0	52010808	C	T
14	rs77439286	0	52011102	C	T
14	rs17585412	0	52011189	T	C
14	rs35253123	0	52011764	G	T
14	rs72673961	0	52012232	T	C
14	rs146367747	0	52012371	G	A
14	rs8013974	0	52012491	A	G
14	rs17585531	0	52012835	T	G
14	rs4901136	0	52012988	G	A
14	rs12433928	0	52013578	A	G
14	rs17585587	0	52013740	C	G
14	rs8005519	0	52013976	T	C
14	rs17662642	0	52014153	T	C
14	rs12879891	0	52014236	G	A
14	rs17662696	0	52014315	C	T
14	rs8011691	0	52015706	G	C
14	rs4901137	0	52015823	G	C
14	rs72673965	0	52015889	A	G
14	rs79993966	0	52015934	T	G
14	rs17585813	0	52016073	A	G
14	rs6572772	0	52016165	G	A
14	rs78781416	0	52016185	C	T
14	rs17662791	0	52016283	A	G
14	rs151183566	0	52016354	C	T
14	rs112651543	0	52016425	T	G
14	rs7156142	0	52016650	T	C
14	rs4898696	0	52017363	G	A
14	rs1014465	0	52017710	G	C
14	rs17585925	0	52017737	C	T
14	rs2180784	0	52018078	G	A
14	rs61128616	0	52018082	A	C
14	rs75047566	0	52018639	A	G
14	rs61969800	0	52019213	A	C
14	rs142263084	0	52021659	T	C
14	rs17586022	0	52021934	C	T
14	rs1965592	0	52022308	T	G
14	rs17586050	0	52022765	T	C
14	rs1465116	0	52022998	T	G
14	rs1956566	0	52023904	C	T
14	rs1956565	0	52024319	C	T
14	rs56270364	0	52024858	T	C
14	rs149734249	0	52025192	A	C
14	rs8017155	0	52025208	C	A
14	rs7156740	0	52025955	G	A
14	rs2025026	0	52027045	T	C
14	rs1956564	0	52027495	C	T
14	rs17586183	0	52027776	A	G
14	rs1950911	0	52028019	C	T
14	rs2064923	0	52028196	G	A
14	rs17124197	0	52028230	G	A
14	rs7154424	0	52028919	T	C
14	rs1950910	0	52029002	G	A
14	rs1950909	0	52029007	C	T
14	rs8016155	0	52030692	A	G
14	rs8016351	0	52030812	A	G
14	rs10484089	0	52031069	A	G
14	rs17124206	0	52031492	C	T
14	rs61969801	0	52032554	G	T
14	rs61969802	0	52032789	A	G
14	rs61969803	0	52032936	A	G
14	rs10484088	0	52033060	A	G
14	rs10484087	0	52033135	A	G
14	rs8012983	0	52033357	G	A
14	rs10484086	0	52033392	C	T
14	rs2025025	0	52033402	G	A
14	rs1570126	0	52033455	C	T
14	rs726529	0	52033612	C	T
14	rs726531	0	52033691	T	G
14	rs4371085	0	52033803	T	C
14	rs726532	0	52033893	G	T
14	rs10149343	0	52034354	C	T
14	rs61969804	0	52034399	C	T
14	rs35010238	0	52034572	C	A
14	rs10873050	0	52034591	T	C
14	rs142627196	0	52034898	G	T
14	rs17586545	0	52035018	C	T
14	rs59633030	0	52035101	G	A
14	rs61969815	0	52036304	C	G
14	rs118042558	0	52036560	G	A
14	rs61969816	0	52036648	C	T
14	rs2357111	0	52036785	G	A
14	rs117758090	0	52037544	T	G
14	rs1950935	0	52037616	G	A
14	rs1950934	0	52037666	T	C
14	rs75091500	0	52038092	A	G
14	rs9323212	0	52038406	C	T
14	rs4898698	0	52039460	A	G
14	rs17586713	0	52039623	C	T
14	rs75731609	0	52039740	C	T
14	rs55692665	0	52039744	A	C
14	rs78346592	0	52039766	T	A
14	rs117522772	0	52041601	T	G
14	rs4898699	0	52041617	C	T
14	rs7151351	0	52042229	G	A
14	rs74657630	0	52042466	C	T
14	rs11157835	0	52042824	G	A
14	rs72673981	0	52043327	G	C
14	rs78815520	0	52043790	A	G
14	rs78125396	0	52043838	G	A
14	rs61969817	0	52043986	A	T
14	rs12434748	0	52044247	G	A
14	rs12434760	0	52044280	G	A
14	rs10141566	0	52044331	A	G
14	rs7143090	0	52044782	G	A
14	rs117923597	0	52044879	G	A
14	rs7143311	0	52044914	G	A
14	rs77833917	0	52045292	A	G
14	rs12587253	0	52045828	T	A
14	rs28505220	0	52045869	A	C
14	rs28391677	0	52045915	G	A
14	rs17587084	0	52046205	C	T
14	rs28490527	0	52046248	A	C
14	rs12433580	0	52046311	T	C
14	rs10148226	0	52046528	A	G
14	rs10148390	0	52046571	C	G
14	rs17092930	0	52047538	A	G
14	rs17663972	0	52047662	T	G
14	rs111393684	0	52047794	G	C
14	rs4898700	0	52048393	G	A
14	rs1956588	0	52049190	G	A
14	rs941702	0	52049823	T	C
14	rs6572776	0	52049946	T	A
14	rs1956587	0	52050087	C	T
14	rs73289117	0	52050278	A	T
14	rs74054641	0	52050409	G	C
14	rs77409938	0	52050765	G	C
14	rs1956586	0	52051123	A	G
14	rs11627579	0	52051170	G	T
14	rs4898701	0	52051189	A	G
14	rs1950932	0	52051396	A	G
14	rs6572777	0	52051742	G	A
14	rs6572778	0	52052021	A	G
14	rs77009787	0	52052047	C	T
14	rs1465115	0	52052214	A	G
14	rs4898702	0	52052931	T	A
14	rs10873051	0	52053169	G	T
14	rs55759452	0	52053894	G	C
14	rs7144301	0	52053897	G	A
14	rs6572779	0	52054519	G	A
14	rs151237199	0	52054581	G	A
14	rs4898703	0	52054873	A	C
14	rs1956583	0	52054959	C	T
14	rs1956582	0	52055038	C	A
14	rs72673983	0	52055180	C	T
14	rs72673984	0	52055395	A	G
14	rs78446950	0	52055403	C	T
14	rs12587891	0	52055571	A	T
14	rs6572780	0	52055652	A	G
14	rs41534447	0	52055794	G	A
14	rs7161284	0	52056362	A	G
14	rs140391942	0	52056372	G	C
14	rs7161454	0	52056416	C	T
14	rs139777803	0	52056585	G	A
14	rs10140717	0	52056722	A	G
14	rs58299915	0	52057072	A	G
14	rs41339245	0	52057277	T	C
14	rs61711383	0	52057325	C	G
14	rs55954180	0	52057526	A	G
14	rs33956767	0	52057648	C	T
14	rs74054650	0	52057759	A	G
14	rs35794461	0	52058021	A	C
14	rs7151960	0	52058255	G	A
14	rs116606787	0	52058410	G	A
14	rs112936339	0	52058505	C	A
14	rs7152822	0	52058706	G	A
14	rs1950931	0	52059063	C	T
14	rs72673987	0	52059215	C	T
14	rs11850904	0	52060283	T	C
14	rs11846630	0	52060295	G	A
14	rs35699932	0	52060491	T	C
14	rs7154230	0	52060788	C	T
14	rs146532947	0	52061069	G	A
14	rs117555348	0	52061619	T	C
14	rs10142663	0	52062348	A	G
14	rs2025024	0	52063074	G	A
14	rs2064922	0	52063141	C	T
14	rs55789601	0	52063533	C	T
14	rs76382390	0	52063552	A	G
14	rs41409652	0	52063790	T	A
14	rs72673990	0	52063933	C	T
14	rs74054651	0	52064087	G	A
14	rs1950930	0	52064343	G	A
14	rs1950929	0	52065120	C	T
14	rs66670264	0	52065141	G	T
14	rs1950928	0	52065182	C	T
14	rs10129339	0	52065220	C	T
14	rs75720812	0	52065606	T	C
14	rs117631279	0	52065854	T	C
14	rs147950729	0	52066048	C	A
14	rs10132386	0	52066083	A	G
14	rs76118324	0	52066120	T	C
14	rs78608750	0	52066519	T	C
14	rs41334646	0	52067160	T	C
14	rs141994324	0	52067305	G	A
14	rs113047645	0	52067444	C	T
14	rs8015142	0	52067460	A	C
14	rs116951820	0	52067999	C	A
14	rs4898704	0	52068081	T	C
14	rs74052604	0	52068637	C	T
14	rs78438281	0	52068811	A	C
14	rs1570124	0	52068919	A	T
14	rs7145472	0	52069730	T	A
14	rs10142826	0	52069760	A	T
14	rs79831492	0	52070239	A	G
14	rs12896806	0	52070243	C	T
14	rs7160397	0	52070337	A	G
14	rs10131396	0	52070983	C	T
14	rs79397301	0	52071673	G	C
14	rs8014154	0	52072049	T	C
14	rs112076067	0	52072082	A	G
14	rs76756877	0	52072333	C	A
14	rs7152173	0	52072912	C	A
14	rs72673995	0	52072937	A	G
14	rs7152032	0	52072943	A	G
14	rs75878747	0	52073202	C	T
14	rs113980427	0	52073287	T	G
14	rs8020209	0	52073301	T	C
14	rs7158526	0	52073358	T	C
14	rs66476739	0	52073475	C	T
14	rs7141183	0	52074130	A	G
14	rs12879264	0	52074207	C	A
14	rs12880485	0	52074216	T	A
14	rs12434763	0	52074416	G	C
14	rs56168634	0	52074870	C	T
14	rs3890427	0	52074967	G	T
14	rs11626565	0	52075152	A	C
14	rs73290910	0	52075198	G	A
14	rs1570123	0	52075259	C	A
14	rs56224903	0	52075271	G	T
14	rs7149515	0	52075571	T	C
14	rs12885443	0	52075653	A	C
14	rs1956580	0	52076009	C	T
14	rs7153647	0	52076010	G	A
14	rs7154010	0	52076196	G	C
14	rs7153711	0	52076203	C	T
14	rs1006973	0	52077089	T	C
14	rs72673997	0	52077272	C	T
14	rs10140647	0	52077554	T	C
14	rs1956579	0	52077754	A	T
14	rs17124283	0	52077921	G	A
14	rs1956578	0	52077965	G	A
14	rs10131203	0	52078105	A	G
14	rs2357112	0	52078316	C	T
14	rs17588609	0	52078810	A	G
14	rs10132246	0	52078925	G	A
14	rs1950927	0	52079210	C	T
14	rs1950926	0	52079265	T	G
14	rs117787017	0	52079515	C	A
14	rs114930954	0	52079827	A	G
14	rs75192475	0	52080360	C	T
14	rs117960016	0	52080581	A	T
14	rs188665623	0	52080948	T	G
14	rs10484085	0	52081004	G	A
14	rs80289824	0	52081076	G	A
14	rs77893611	0	52081175	A	G
14	rs17588658	0	52081446	A	G
14	rs77680211	0	52081523	T	C
14	rs6572781	0	52081567	G	C
14	rs17124293	0	52081861	C	T
14	rs74052615	0	52081962	T	C
14	rs79996391	0	52082263	C	G
14	rs116973112	0	52082312	A	G
14	rs141578540	0	52082974	G	C
14	rs1008924	0	52083080	G	A
14	rs1465113	0	52083638	G	A
14	rs138398288	0	52083814	C	T
14	rs11157837	0	52084207	A	G
14	rs2145449	0	52084310	T	C
14	rs4901141	0	52084533	T	C
14	rs8006885	0	52085025	A	G
14	rs12147618	0	52085397	G	A
14	rs12147619	0	52085423	G	A
14	rs1570119	0	52085657	T	C
14	rs77486228	0	52086172	C	T
14	rs17124300	0	52086182	T	C
14	rs2019018	0	52086438	C	T
14	rs2010518	0	52086595	C	G
14	rs2010520	0	52086630	A	G
14	rs34644701	0	52087184	C	T
14	rs11847523	0	52087345	T	C
14	rs999082	0	52087864	C	T
14	rs1467529	0	52088065	G	T
14	rs1467528	0	52088300	A	T
14	rs11621032	0	52088594	C	G
14	rs6572782	0	52089064	G	C
14	rs140626024	0	52089243	G	C
14	rs1467527	0	52089855	G	A
14	rs73290927	0	52090178	G	T
14	rs2357113	0	52090317	C	T
14	rs138935132	0	52090383	C	A
14	rs7492722	0	52090773	C	A
14	rs184784375	0	52090974	T	G
14	rs74912884	0	52091044	G	T
14	rs74566463	0	52091378	C	A
14	rs17589338	0	52091760	A	C
14	rs10484084	0	52091854	C	G
14	rs11851031	0	52092371	A	G
14	rs60689591	0	52092504	G	A
14	rs10484083	0	52092749	A	G
14	rs10484082	0	52092766	T	C
14	rs1956574	0	52093276	A	G
14	rs1950924	0	52093436	G	A
14	rs2064921	0	52094062	G	C
14	rs35060689	0	52095246	G	A
14	rs4402469	0	52096112	A	G
14	rs2104051	0	52096443	T	C
14	rs10444715	0	52098340	G	A
14	rs67923820	0	52098560	A	C
14	rs11157838	0	52098585	G	A
14	rs9323213	0	52098635	T	C
14	rs1950923	0	52098855	G	T
14	rs149503818	0	52099342	C	T
14	rs10484081	0	52099607	C	G
14	rs12432820	0	52100197	G	A
14	rs7151833	0	52100525	T	C
14	rs117810919	0	52101138	C	T
14	rs17589730	0	52101231	G	C
14	rs55863125	0	52101574	G	A
14	rs17124360	0	52101658	G	A
14	rs77495702	0	52102852	T	C
14	rs1000906	0	52103134	T	G
14	rs76360469	0	52103160	T	A
14	rs1467526	0	52103192	C	T
14	rs1467524	0	52104291	G	C
14	rs1467523	0	52104304	C	G
14	rs1467522	0	52104569	T	G
14	rs72675807	0	52105020	T	C
14	rs74052647	0	52105028	A	G
14	rs7159253	0	52105180	G	A
14	rs2357114	0	52105227	T	C
14	rs755594	0	52105349	T	A
14	rs755595	0	52105374	T	C
14	rs755596	0	52105624	C	T
14	rs8021964	0	52105814	G	T
14	rs113716978	0	52105925	G	A
14	rs185701829	0	52106035	C	A
14	rs191612026	0	52106077	C	A
14	rs117419402	0	52106262	G	T
14	rs8006868	0	52106424	G	A
14	rs12881844	0	52106648	C	T
14	rs77659158	0	52107117	G	T
14	rs113159468	0	52107838	C	G
14	rs28457173	0	52108065	G	T
14	rs10137918	0	52108836	A	C
14	rs60318774	0	52108995	C	T
14	rs1950922	0	52109075	T	A
14	rs1950921	0	52109113	T	C
14	rs117306707	0	52109712	G	T
14	rs4898705	0	52109999	T	G
14	rs4901142	0	52110112	G	C
14	rs8019441	0	52110329	G	A
14	rs17092966	0	52112742	A	C
14	rs148078818	0	52112764	C	T
14	rs10444677	0	52112856	G	A
14	rs78122190	0	52113826	A	G
14	rs2357115	0	52114207	A	T
14	rs2357116	0	52114429	A	G
14	rs2357117	0	52114556	T	G
14	rs113433040	0	52114678	G	C
14	rs111692948	0	52114685	C	A
14	rs113523994	0	52114832	C	T
14	rs55760336	0	52114853	A	C
14	rs73292745	0	52115244	C	T
14	rs10143355	0	52115376	G	A
14	rs10132437	0	52115476	T	C
14	rs111948470	0	52115538	C	T
14	rs116233380	0	52115799	T	C
14	rs11627169	0	52116068	C	T
14	rs35727966	0	52116789	T	C
14	rs3751464	0	52117892	T	C
14	rs45618241	0	52117934	G	A
14	rs45583835	0	52117956	A	C
14	rs45500895	0	52118085	T	C
14	rs139014790	0	52118800	C	T
14	rs79346288	0	52118847	C	G
14	rs8010756	0	52118968	T	C
14	rs78035655	0	52119028	G	A
14	rs34657485	0	52119036	G	T
14	rs4143904	0	52119107	C	G
14	rs115050740	0	52119225	G	A
14	rs114102842	0	52119236	C	G
14	rs11845396	0	52119265	C	G
14	rs117758383	0	52119539	T	C
14	rs112986382	0	52119956	G	A
14	rs77516864	0	52119971	G	T
14	rs735265	0	52120264	A	G
14	rs746306	0	52120314	T	A
14	rs117082679	0	52120351	A	G
14	rs2357118	0	52120466	G	T
14	rs17666653	0	52122477	C	T
14	rs17666689	0	52122619	C	T
14	rs8022690	0	52123070	G	C
14	rs35004553	0	52123073	A	T
14	rs11852098	0	52123162	C	T
14	rs75092668	0	52124017	G	A
14	rs12882828	0	52124108	C	T
14	rs10132283	0	52124272	G	C
14	rs941703	0	52124421	A	G
14	rs10134974	0	52124963	A	G
14	rs8014336	0	52125507	A	C
14	rs117992529	0	52125648	G	A
14	rs12889478	0	52125683	A	G
14	rs941700	0	52126520	A	T
14	rs17590534	0	52126584	T	C
14	rs9671722	0	52127059	A	G
14	rs12879807	0	52127137	C	A
14	rs1956576	0	52127837	A	G
14	rs28578287	0	52127994	G	A
14	rs1885035	0	52128897	T	C
14	rs66820903	0	52129048	G	A
14	rs35588240	0	52129505	G	T
14	rs113753294	0	52129671	G	A
14	rs7155793	0	52129902	C	A
14	rs12886658	0	52130128	A	G
14	rs7149556	0	52130179	A	C
14	rs61969835	0	52130604	G	A
14	rs77092608	0	52130970	G	A
14	rs9805984	0	52131743	G	T
14	rs11847326	0	52131756	G	A
14	rs10141001	0	52132201	G	A
14	rs12434533	0	52132236	C	T
14	rs6572783	0	52132331	A	G
14	rs7146815	0	52133233	G	A
14	rs12589454	0	52133798	G	C
14	rs35883366	0	52134000	C	A
14	rs185895582	0	52134078	C	T
14	rs77503062	0	52134354	C	T
14	rs10147501	0	52134387	C	A
14	rs117421195	0	52135098	C	T
14	rs4898706	0	52135356	G	A
14	rs7144199	0	52136712	C	T
14	rs8006957	0	52136730	C	T
14	rs66522207	0	52136755	A	C
14	rs141957511	0	52136757	A	T
14	rs8007388	0	52136788	G	T
14	rs10133897	0	52137068	A	G
14	rs189327909	0	52137467	G	A
14	rs4259964	0	52137756	T	G
14	rs150635075	0	52137787	C	G
14	rs11622825	0	52137895	C	T
14	rs7155895	0	52138394	C	T
14	rs56033676	0	52138648	A	G
14	rs151167672	0	52139325	G	T
14	rs34860830	0	52139785	G	A
14	rs4277270	0	52140055	T	G
14	rs12147007	0	52141645	A	G
14	rs10130434	0	52141647	G	T
14	rs9323214	0	52141673	G	A
14	rs72675822	0	52141702	G	T
14	rs78683281	0	52142747	G	A
14	rs4451881	0	52142886	G	C
14	rs10498431	0	52143694	C	T
14	rs8021661	0	52144437	A	G
14	rs8003096	0	52144593	T	C
14	rs4312232	0	52144872	T	C
14	rs4243577	0	52145105	T	C
14	rs12323408	0	52145244	T	C
14	rs55780869	0	52145659	C	T
14	rs8012981	0	52146124	G	T
14	rs144721999	0	52146837	G	A
14	rs140972534	0	52148694	C	T
14	rs118143454	0	52149643	G	A
14	rs4403977	0	52149648	C	T
14	rs4243578	0	52149768	T	C
14	rs41480647	0	52149834	A	G
14	rs11625657	0	52150207	G	C
14	rs4290402	0	52150405	G	A
14	rs8011426	0	52151204	G	A
14	rs8011185	0	52151339	A	G
14	rs72622449	0	52151474	A	T
14	rs191461664	0	52151625	G	A
14	rs111227220	0	52152300	A	G
14	rs9285578	0	52152601	G	A
14	rs9323215	0	52152824	T	A
14	rs7140349	0	52153772	C	A
14	rs7140365	0	52153805	C	T
14	rs11157839	0	52153956	A	T
14	rs118105101	0	52154362	C	T
14	rs116890422	0	52154372	T	C
14	rs56799730	0	52154577	A	C
14	rs139840943	0	52154739	A	G
14	rs9635224	0	52154846	T	G
```
