## Supplementary material for "Characterization of shared and ancestry-specific signals driving complex traits using multi-ancestry fine-mapping": s1_snps.txt

```
rs2934664
rs3015471
rs3015470
rs71420197
rs2934663
rs75011496
rs67447434
rs72681652
rs138145768
rs72681653
rs3015469
rs111234737
rs2934661
rs12434932
rs114657455
rs12587025
rs3015467
rs59857560
rs77598393
rs75234250
rs4578563
rs8011413
rs8012745
rs113230118
rs185667941
rs7161234
rs6572684
rs149621935
rs7161500
rs8023035
rs4343181
rs7146084
rs57019801
rs113935613
rs72681662
rs11626760
rs113449409
rs76542856
rs55906058
rs4901051
rs6572687
rs6572688
rs117997048
rs4898666
rs61410944
rs72681665
rs112124522
rs61238948
rs112120513
rs61362797
rs59498790
rs57182174
rs6572689
rs149766404
rs116944416
rs67713610
rs68157165
rs68120925
rs72681670
rs67186984
rs72681672
rs4259956
rs74333612
rs148474548
rs8018822
rs12878510
rs75810447
rs72681673
rs10144234
rs10133683
rs7148925
rs4405473
rs72681674
rs7493755
rs7153431
rs72681677
rs186469452
rs4391968
rs142410913
rs6572691
rs11849160
rs28888411
rs148840008
rs4363776
rs6572692
rs12587877
rs4898667
rs4898668
rs11623973
rs7156129
rs113521110
rs10144007
rs12589302
rs8010383
rs10137310
rs4606633
rs67963325
rs4322565
rs144974600
rs13379424
rs67977855
rs35599737
rs58700852
rs10133518
rs59096640
rs45487099
rs4534750
rs10140023
rs45558232
rs2984270
rs1599969
rs1983764
rs138297138
rs2984272
rs2181088
rs2181089
rs10145951
rs139588655
rs2984274
rs17122800
rs2984276
rs2984277
rs2984278
rs149453780
rs11157762
rs117404209
rs9323192
rs2984268
rs3015484
rs148161588
rs3015480
rs74774339
rs75382612
rs77502185
rs34766576
rs7154318
rs10148309
rs10148593
rs2295847
rs144375001
rs111902567
rs149208302
rs55788349
rs3015465
rs11376
rs12717411
rs3015466
rs55744809
rs11626470
rs61985505
rs12885688
rs12891224
rs7153080
rs56273711
rs722797
rs3742327
rs1547078
rs45549238
rs8022633
rs74674206
rs11850340
rs11624766
rs140156136
rs4898669
rs4898670
rs144915799
rs8011819
rs8016320
rs8017481
rs4901053
rs4901054
rs2181084
rs2181085
rs35313842
rs2146002
rs35334347
rs11624783
rs11620674
rs61985508
rs7494766
rs79799330
rs117324808
rs10129233
rs12588703
rs10129167
rs12588720
rs10141499
rs10129506
rs75062810
rs77671176
rs45578537
rs10132785
rs2295846
rs2073347
rs41310342
rs12882191
rs2236316
rs2073348
rs41299191
rs2073349
rs10145695
rs10483610
rs12892462
rs4901055
rs10141242
rs147027443
rs78674414
rs12883882
rs6572694
rs8009676
rs2073346
rs2181086
rs7153562
rs151267779
rs6572695
rs34263204
rs118181964
rs8012283
rs11157763
rs147845546
rs8013191
rs78281332
rs12893920
rs11621132
rs145181290
rs17122880
rs17793018
rs75371890
rs150286319
rs8015968
rs61755581
rs10151109
rs76203225
rs3783281
rs75974508
rs77898088
rs9788617
rs1014990
rs138705523
rs7143959
rs76452570
rs111233346
rs17122885
rs61985517
rs12323631
rs77808538
rs34148215
rs117021440
rs4592572
rs2065076
rs2065077
rs2065078
rs10143816
rs11157764
rs79197422
rs2065079
rs2065080
rs2065081
rs7146139
rs11626645
rs1885441
rs12436213
rs9646128
rs76703426
rs764964
rs11850959
rs11157765
rs72683629
rs74748466
rs6572697
rs17122896
rs76198208
rs72683630
rs72683631
rs17122898
rs10137294
rs10148502
rs3783280
rs17122909
rs3783279
rs11157766
rs1957392
rs141918901
rs8007639
rs150639058
rs12881609
rs7145411
rs143189760
rs12893300
rs55984715
rs12885196
rs12886246
rs58424267
rs34281449
rs72683633
rs9788504
rs10137363
rs12586802
rs72683634
rs79119928
rs8009874
rs6650505
rs35980920
rs2356580
rs1811883
rs10145182
rs112168583
rs34845905
rs190873950
rs57748792
rs4901057
rs7159596
rs7159766
rs76943219
rs113337019
rs12896820
rs113640045
rs111770067
rs148629132
rs4901059
rs72683641
rs12883458
rs56839549
rs4898673
rs117452336
rs72683644
rs61985519
rs117719818
rs7153720
rs145251093
rs77367944
rs4508352
rs11625795
rs35383727
rs59394355
rs72683648
rs12882136
rs72683649
rs7149295
rs35098661
rs112780158
rs34721499
rs140677475
rs1004832
rs72683650
rs7145661
rs76027321
rs10132475
rs141379807
rs75624295
rs72683653
rs1951476
rs12435039
rs17122945
rs3759528
rs3759527
rs3759526
rs3759525
rs8018156
rs2181083
rs79895113
rs8010709
rs12435618
rs117948605
rs138762290
rs117535495
rs76032434
rs55924012
rs77427428
rs113242605
rs1984589
rs10144239
rs7158801
rs1040890
rs12431899
rs114953685
rs733052
rs8011425
rs762066
rs8015991
rs1018551
rs7154842
rs7155445
rs72683662
rs77368971
rs2356531
rs142716558
rs11157770
rs2224558
rs142486673
rs1977236
rs72683664
rs143830914
rs72683665
rs78807854
rs8015151
rs8016526
rs7154532
rs58581781
rs117404788
rs11157771
rs11157772
rs11157773
rs11157774
rs57815556
rs17122982
rs17122988
rs75839995
rs58545577
rs12435756
rs11627172
rs10148666
rs4901060
rs12436743
rs78469658
rs4394991
rs4460988
rs1570274
rs4901062
rs72683674
rs72683675
rs113985411
rs111673133
rs138997249
rs113129624
rs138344098
rs139869599
rs4898674
rs12433021
rs1984514
rs1984513
rs7493885
rs117759689
rs1951473
rs1951474
rs117740145
rs8020067
rs8019923
rs12434001
rs72683679
rs7160385
rs139243788
rs150016282
rs145232533
rs35765554
rs6572700
rs7143937
rs10142967
rs10142815
rs13379298
rs61985536
rs1984506
rs61985537
rs189751511
rs7159869
rs7160367
rs8021997
rs61985538
rs117324604
rs10131426
rs10131434
rs117234111
rs138136818
rs78671047
rs146326662
rs73282900
rs8019546
rs8019604
rs34758492
rs7141773
rs2027343
rs1960191
rs7147627
rs7149238
rs7148318
rs1953886
rs1953885
rs1953884
rs68008083
rs7143869
rs17793764
rs946620
rs78421350
rs11627495
rs17720606
rs66535317
rs6572702
rs17123039
rs17720642
rs7158839
rs17720659
rs61985541
rs17720677
rs12050194
rs12050195
rs2039794
rs2039793
rs2039792
rs76251345
rs2105229
rs1556931
rs1953879
rs541751997
rs946619
rs11157775
rs34841084
rs150731843
rs11624446
rs11157776
rs1953878
rs76588701
rs1547763
rs17793937
rs7150536
rs141630356
rs17123075
rs12889998
rs111409498
rs138523238
rs17794038
rs150591769
rs8005678
rs8005874
rs8006072
rs10131538
rs7144826
rs7160772
rs17720880
rs72685312
rs35375734
rs2297893
rs113033362
rs8009560
rs10144606
rs80315226
rs7144884
rs117121494
rs10131598
rs78422292
rs72685323
rs34051409
rs72685325
rs72685326
rs28611105
rs150160942
rs9671339
rs28848529
rs8006465
rs8005597
rs12589665
rs61984971
rs885375
rs12433552
rs58815153
rs12587819
rs12587893
rs12587863
rs6572708
rs6572709
rs7161495
rs8023022
rs73284788
rs12889552
rs17123103
rs28564871
rs28485307
rs73284790
rs12590515
rs1959528
rs11847533
rs74511554
rs17562484
rs74993224
rs17123107
rs7154732
rs34800262
rs17123116
rs4901065
rs11157780
rs11157781
rs76983938
rs7159068
rs11157782
rs117443842
rs1042266
rs34313873
rs2275466
rs1959527
rs2027342
rs2027341
rs114753671
rs139556554
rs114491880
rs17123125
rs116888356
rs79476745
rs116281661
rs116861649
rs147875705
rs6572710
rs140022586
rs145432521
rs151097501
rs116002793
rs76731344
rs2356535
rs8004768
rs8004788
rs10132049
rs8008832
rs15669
rs2275464
rs11846180
rs77549800
rs3783277
rs3783276
rs3825542
rs2277456
rs72685342
rs75220125
rs10142003
rs72685343
rs78387705
rs148773378
rs186456927
rs151300082
rs12887874
rs58698251
rs4901066
rs2075646
rs138098351
rs1890700
rs12880129
rs74051850
rs2075645
rs2075643
rs11850781
rs11850729
rs11847031
rs8021270
rs11852047
rs11849348
rs946618
rs946617
rs17123173
rs946616
rs11157783
rs75158679
rs144359893
rs17123178
rs17123180
rs10138493
rs10140858
rs1953875
rs12878997
rs60526450
rs8006359
rs8005400
rs111845971
rs56120861
rs8020787
rs55943056
rs149338839
rs41317304
rs79809617
rs6572711
rs10130689
rs75747514
rs1953873
rs1953872
rs11851115
rs79026108
rs151000071
rs11846857
rs10149867
rs10140029
rs116862303
rs59177738
rs8022952
rs79686244
rs3783275
rs3783274
rs3783273
rs3825541
rs11845307
rs8009028
rs55780972
rs117048680
rs56187730
rs56192413
rs10133328
rs10146475
rs117172592
rs73286819
rs11850411
rs11846533
rs74051858
rs11846565
rs75503405
rs12436081
rs11850468
rs11851482
rs11851406
rs74051859
rs74051860
rs74051861
rs11851644
rs11844515
rs73286823
rs12432519
rs73286825
rs74051865
rs11845548
rs8005931
rs8006455
rs9635221
rs9635167
rs74051868
rs117787218
rs10146041
rs74692440
rs12887698
rs3818871
rs12717412
rs190318845
rs74051869
rs883699
rs2356729
rs1890707
rs17123212
rs17123214
rs17123216
rs78120215
rs75233172
rs146240390
rs7160537
rs1890706
rs10143053
rs1890705
rs17123232
rs72685360
rs141605193
rs7149936
rs17123235
rs139287287
rs73286833
rs8014291
rs78969210
rs17123242
rs74051873
rs77316189
rs17123244
rs67490748
rs2297891
rs2297890
rs73286839
rs111345281
rs3759524
rs12880288
rs1890704
rs1538615
rs3759521
rs3759519
rs3759518
rs34204001
rs34240348
rs2356730
rs147454983
rs34277216
rs75690812
rs4901067
rs2185303
rs10138149
rs1005689
rs57055835
rs12586458
rs61984993
rs148082745
rs10150265
rs12431674
rs12431737
rs72685369
rs61046758
rs12432661
rs28537528
rs2153313
rs7160251
rs11624985
rs61984997
rs11625074
rs11625075
rs143185551
rs7146227
rs7145690
rs866957
rs17123258
rs949633
rs1538618
rs1538617
rs61984998
rs80025194
rs112149502
rs60908087
rs59673091
rs17722507
rs61985001
rs61985002
rs17123266
rs7144098
rs56129772
rs7147998
rs11622448
rs10142168
rs10131841
rs72685387
rs72685388
rs79822782
rs7150754
rs10145802
rs946622
rs4901068
rs8018152
rs9323199
rs9323200
rs80299268
rs34149448
rs1556930
rs113199722
rs10483609
rs71422007
rs8009731
rs9323201
rs9323202
rs75730185
rs12888968
rs12433167
rs1002145
rs1962157
rs1962158
rs2006977
rs10139187
rs12895515
rs2105231
rs12896043
rs17123288
rs55834002
rs17123293
rs9323203
rs144647167
rs34758581
rs1890702
rs78289515
rs72685395
rs147261819
rs56086812
rs61023515
rs73288807
rs61985020
rs35412552
rs35598247
rs17123298
rs2185301
rs73288810
rs12894786
rs8019409
rs17123302
rs12879906
rs1049371
rs883690
rs11550543
rs11627694
rs17092860
rs8020721
rs73288814
rs12896981
rs2275463
rs2275462
rs11844823
rs11844781
rs11844864
rs1959536
rs8007631
rs8012725
rs4901069
rs17796080
rs58240160
rs10137862
rs10150121
rs28504356
rs10873039
rs11621274
rs6572717
rs11157785
rs10130678
rs1959534
rs1959533
rs4901070
rs73288824
rs2275460
rs12434339
rs12434376
rs75164702
rs111634595
rs9944076
rs9944003
rs8007373
rs9944007
rs1538616
rs11626271
rs80016229
rs60882861
rs9944148
rs11157786
rs77319178
rs28715723
rs885251
rs75384799
rs10483608
rs10142831
rs10130725
rs12881920
rs113821638
rs11157787
rs143694998
rs78292254
rs11157788
rs9888603
rs12431974
rs7143279
rs17796541
rs12586732
rs12881774
rs8011740
rs17796553
rs8014229
rs55873582
rs8017382
rs10483607
rs72687113
rs17796649
rs3813398
rs12883270
rs17123377
rs41299203
rs34153026
rs17123379
rs117134921
rs12891180
rs72687116
rs4898678
rs187024137
rs75910585
rs12323589
rs12895611
rs75724366
rs17802253
rs12434118
rs10151412
rs139811584
rs17802296
rs34610151
rs12589524
rs12887314
rs12590216
rs147472630
rs12101171
rs11851076
rs11847331
rs10483606
rs4901071
rs11846226
rs57454311
rs17123409
rs17123411
rs873913
rs116968429
rs873914
rs17802520
rs8003601
rs873915
rs2105230
rs8006268
rs8009152
rs8010552
rs10873041
rs11626550
rs111620401
rs58263123
rs1953890
rs80082801
rs1953889
rs17724183
rs140919444
rs77425813
rs1953888
rs1953887
rs2297889
rs17123439
rs12882222
rs7144184
rs75254705
rs118131267
rs72687121
rs2039795
rs67426903
rs10137411
rs10149656
rs12892749
rs7157686
rs17123477
rs12893822
rs58170601
rs1953883
rs1953882
rs1953881
rs1953880
rs76284519
rs151179441
rs10137286
rs17123480
rs35996765
rs11623936
rs11628625
rs35511164
rs8019419
rs56408541
rs17123489
rs34678449
rs11157790
rs8004486
rs17123497
rs11844329
rs7145511
rs142271229
rs10143878
rs186735432
rs1959529
rs7153154
rs34143086
rs12894623
rs10483604
rs28441253
rs74802818
rs10483603
rs11157791
rs10483602
rs12896768
rs117003314
rs1953874
rs11844384
rs1953893
rs1953892
rs946623
rs71422011
rs883897
rs12891408
rs35852938
rs10149786
rs870371
rs61755582
rs1953891
rs3900632
rs11628591
rs35809678
rs61985024
rs17803300
rs17803330
rs11844215
rs11848681
rs6572718
rs6572719
rs60407268
rs8011567
rs7147763
rs7147946
rs10400783
rs10400714
rs61985025
rs34158603
rs4551942
rs2356732
rs2356733
rs2884018
rs875204
rs875205
rs875206
rs875207
rs882415
rs882414
rs882413
rs12432099
rs12434983
rs73288875
rs73288876
rs80292596
rs1556929
rs1556928
rs1556927
rs1556926
rs8013051
rs6572720
rs61093844
rs143017112
rs12433809
rs143783394
rs12433833
rs10152028
rs10129635
rs8009082
rs4243567
rs28672773
rs10141612
rs75828197
rs80087134
rs4516135
rs78326232
rs79257379
rs147968629
rs73288879
rs4901072
rs77544274
rs75978552
rs7161111
rs11849278
rs8009664
rs11157792
rs55801251
rs35902015
rs113785288
rs8019404
rs11847472
rs34163607
rs80006885
rs12147541
rs8005389
rs117572731
rs78205147
rs4539521
rs11626802
rs8011399
rs56312729
rs71422012
rs78156576
rs28677862
rs28487585
rs61985042
rs61985043
rs10873042
rs61985044
rs8018083
rs8018259
rs72687142
rs72687143
rs61985045
rs61985046
rs61985047
rs11626230
rs11622225
rs7493564
rs11850410
rs73288894
rs4375571
rs61985048
rs12434043
rs73288895
rs12434077
rs76481199
rs11844311
rs61985049
rs59978383
rs72687148
rs11844527
rs11844545
rs12147026
rs78904768
rs61985050
rs8012460
rs9972233
rs78659417
rs4609754
rs143023201
rs10149698
rs61985052
rs111247774
rs12431591
rs11626717
rs11626757
rs11622035
rs4526941
rs4617764
rs4243568
rs4901075
rs6572722
rs4530045
rs11624451
rs7158976
rs7159294
rs7159320
rs7160975
rs117053911
rs61985053
rs12588907
rs12588888
rs12588959
rs8006348
rs8006878
rs8008268
rs4480710
rs76525318
rs8012256
rs28409499
rs8012734
rs75281258
rs4898680
rs72687152
rs58608782
rs11628238
rs57641520
rs60558660
rs113000402
rs55925248
rs55852741
rs111680095
rs74598030
rs8008638
rs76764255
rs12101017
rs8010154
rs72687155
rs4606614
rs79169925
rs4077264
rs4077265
rs4077266
rs76480595
rs7148279
rs8016284
rs8016963
rs4516123
rs79110879
rs77514686
rs11157794
rs28656870
rs8008731
rs11621679
rs72687158
rs72687159
rs72687160
rs72687161
rs72687162
rs12888385
rs11846120
rs4243569
rs7156654
rs12147963
rs76152035
rs79661714
rs77262729
rs145818009
rs12435402
rs60727032
rs12184968
rs55842407
rs77090346
rs7149252
rs7155615
rs11622355
rs10444714
rs77453726
rs79020585
rs4505215
rs12433567
rs4389065
rs12897358
rs55681440
rs11157795
rs55928212
rs4337215
rs4268677
rs11157796
rs77407560
rs28681426
rs74244447
rs80063331
rs77981910
rs74731031
rs55679457
rs57535388
rs4400967
rs11623697
rs7161304
rs10140156
rs59517672
rs28627581
rs4447338
rs4496046
rs4343172
rs4450305
rs4426259
rs35285847
rs11628407
rs12436728
rs9707722
rs4444245
rs28687451
rs11620848
rs28683704
rs4901076
rs4898681
rs8010881
rs8009573
rs8009735
rs111427732
rs72687173
rs72687174
rs72687175
rs55696069
rs117635477
rs75680591
rs72687177
rs61987473
rs11626007
rs61987474
rs3007082
rs57676780
rs117848199
rs11620641
rs3007083
rs61987477
rs11620762
rs12432414
rs2999394
rs34285851
rs187801933
rs80077959
rs3829761
rs4609755
rs10148051
rs12436365
rs61987478
rs78123550
rs61987479
rs12896703
rs12887595
rs12888167
rs75170593
rs61987480
rs4595717
rs9323204
rs61987481
rs111409791
rs4901079
rs4901080
rs12587121
rs28495392
rs12589428
rs10144977
rs12589468
rs12436380
rs35918719
rs12432677
rs4564479
rs10140428
rs35982080
rs12883139
rs118082780
rs67751098
rs12436120
rs76096984
rs57866997
rs73290846
rs2999380
rs12431645
rs73290850
rs113231907
rs73290853
rs7148628
rs7148688
rs12435873
rs12433345
rs58228129
rs73290861
rs73290864
rs35420042
rs73290865
rs76759809
rs3007085
rs74054060
rs73290868
rs73290871
rs35908881
rs17252296
rs3007086
rs3007087
rs2999379
rs2999378
rs3007088
rs3007089
rs9672122
rs3007090
rs2999377
rs2999376
rs2999375
rs3007091
rs77088056
rs2999374
rs2999373
rs11627047
rs7150336
rs2999372
rs4396450
rs10148999
rs10149439
rs75914567
rs7141884
rs118148398
rs10498421
rs9323205
rs79027569
rs75572288
rs6572725
rs79538615
rs6572726
rs6572727
rs79026578
rs4901081
rs75537764
rs76590630
rs76273636
rs79529231
rs180878501
rs56298119
rs4572305
rs77787024
rs2999368
rs3007064
rs3007065
rs111458552
rs11851652
rs12434681
rs144755131
rs3007066
rs66912632
rs7142581
rs7142904
rs7142905
rs2999367
rs116866003
rs3007067
rs12589519
rs4414399
rs3007068
rs66478864
rs3007069
rs3007070
rs72688713
rs11851960
rs111623797
rs4617765
rs4254242
rs12147625
rs189904395
rs10782419
rs2999366
rs144866317
rs2999365
rs113058749
rs74449691
rs112773290
rs113095693
rs57125983
rs7141012
rs2999364
rs114230179
rs12436010
rs3007072
rs112464725
rs149244045
rs148424344
rs10150791
rs10130209
rs3007073
rs116890804
rs3007074
rs3007075
rs4901083
rs2999363
rs2999362
rs3007076
rs2999361
rs2999360
rs2999359
rs2999358
rs2999357
rs117885850
rs4309324
rs4594175
rs2999356
rs2999355
rs2999354
rs3007169
rs3007168
rs8008182
rs55763867
rs7146561
rs3007077
rs12101170
rs7160948
rs3007078
rs7160011
rs11629399
rs3007167
rs3007079
rs115768456
rs10873043
rs7149022
rs72688717
rs10138053
rs10149006
rs10138269
rs11157800
rs79751520
rs116903955
rs10873044
rs3007080
rs10135534
rs61144314
rs7156550
rs148572485
rs9323206
rs9323207
rs60034431
rs4131365
rs117842903
rs11157801
rs11157802
rs7493621
rs4243570
rs10138345
rs4318127
rs4349056
rs141414112
rs10145287
rs11850707
rs11846890
rs11157803
rs11624975
rs141154081
rs60234748
rs11157804
rs12323654
rs66625118
rs12432356
rs3007165
rs12435976
rs4531642
rs17252303
rs7151867
rs7157823
rs7158337
rs55974960
rs56156789
rs4901084
rs72688734
rs7148539
rs11845886
rs10149046
rs7160729
rs7140375
rs140356577
rs4258524
rs12432466
rs4898682
rs4901085
rs188514112
rs11850391
rs10144743
rs10144823
rs142954250
rs7147129
rs7154049
rs12587611
rs56313457
rs2999381
rs3007081
rs55851845
rs3007164
rs2999382
rs117160855
rs4567626
rs3007163
rs12884661
rs149714112
rs56220306
rs2999383
rs56026555
rs61985092
rs2999384
rs77464874
rs2999385
rs10873045
rs11848143
rs2999386
rs2999387
rs67113863
rs2999388
rs2999389
rs2999390
rs2999391
rs2999392
rs2999393
rs12435444
rs67065973
rs66680859
rs57212982
rs73294531
rs12232228
rs11157805
rs149259806
rs8022611
rs59298295
rs12588488
rs73294538
rs117824459
rs12884159
rs4296182
rs58225416
rs60593258
rs114764165
rs67628731
rs34063246
rs4901086
rs117633186
rs12435916
rs12433445
rs72688748
rs149355480
rs4131981
rs12434435
rs4901087
rs4901088
rs4901089
rs76700546
rs4547259
rs117447034
rs12433249
rs4550374
rs114230490
rs12436158
rs8008599
rs67116854
rs66806841
rs12885692
rs11622116
rs10135768
rs12436364
rs7153408
rs7153602
rs35345236
rs68180359
rs113373039
rs34953083
rs10139554
rs116824206
rs78203961
rs116144179
rs4465517
rs4403958
rs117987989
rs4350491
rs115346929
rs114569667
rs116451700
rs4442724
rs10132658
rs4243571
rs6572733
rs72688754
rs7152468
rs68164178
rs35556623
rs28861775
rs77139355
rs10438116
rs112810454
rs8006150
rs4898683
rs6572734
rs8011659
rs10151654
rs11629336
rs12884122
rs78258810
rs111552550
rs6572735
rs4369568
rs7494313
rs141640635
rs4369569
rs76503128
rs145110145
rs11157809
rs12436944
rs4315279
rs8020371
rs8021773
rs141507366
rs7159770
rs139628312
rs12431939
rs55701847
rs56137183
rs10134478
rs4901091
rs4901092
rs4898684
rs11623710
rs10137445
rs10137481
rs7156121
rs117690472
rs140440871
rs8009564
rs4901093
rs60818073
rs145256268
rs7151499
rs138423375
rs7151725
rs6572737
rs56024569
rs6572738
rs116882683
rs61109194
rs183327025
rs56100232
rs116862445
rs28852081
rs57581670
rs10873046
rs117626732
rs8007814
rs79404391
rs12432238
rs61985120
rs12435765
rs4334206
rs60616710
rs60225624
rs10142203
rs60294020
rs117518343
rs12586993
rs61985121
rs181631296
rs4901095
rs35611833
rs7149337
rs28587653
rs144321255
rs113612692
rs45564035
rs12432203
rs61985123
rs6572739
rs4606635
rs111503296
rs61985124
rs10138856
rs140140725
rs28705789
rs11625621
rs8011672
rs4424815
rs116823329
rs8015848
rs3924306
rs7161242
rs7160810
rs7350715
rs61984158
rs61984159
rs4271523
rs144107159
rs7157008
rs12589840
rs72672123
rs11157811
rs13156
rs3088089
rs9918
rs4901096
rs12586581
rs12587080
rs12589680
rs4261445
rs61987261
rs112693044
rs112439385
rs9672038
rs4901097
rs141520758
rs35567150
rs56043194
rs72622423
rs78769565
rs10873047
rs4264315
rs61987265
rs12437085
rs12431667
rs4566067
rs117750014
rs147693622
rs3935982
rs3935981
rs3507
rs72622424
rs72622425
rs72622426
rs8006432
rs8006468
rs72622427
rs61193236
rs4901098
rs72622428
rs8012074
rs72622429
rs72622430
rs72622431
rs72622432
rs72622433
rs12431427
rs11620820
rs72622434
rs72622435
rs61987266
rs12586836
rs72622436
rs7147269
rs72622437
rs7147364
rs72622438
rs4268678
rs7493930
rs7493931
rs12100701
rs72622439
rs72622440
rs55980461
rs145188114
rs56043247
rs12432912
rs117261796
rs12587352
rs7149846
rs59302370
rs7144511
rs58700439
rs4444247
rs61987304
rs4243572
rs4635253
rs4243573
rs72622441
rs12894431
rs12434713
rs76084602
rs148064891
rs72622442
rs72622443
rs61685874
rs72672147
rs4901101
rs147804316
rs4901102
rs4901103
rs61064202
rs55986609
rs12147193
rs61987305
rs117651447
rs72622444
rs72622445
rs61987306
rs4144433
rs4144432
rs4144431
rs4144434
rs74685684
rs146735655
rs150395987
rs12587731
rs112653656
rs10140378
rs55691111
rs71422018
rs4078415
rs4078416
rs4078417
rs4078418
rs4387528
rs4341671
rs4402467
rs78248579
rs8020280
rs61987308
rs12434926
rs8005202
rs111704146
rs4901105
rs8005126
rs4898685
rs8020477
rs7160284
rs6572742
rs112805443
rs8006789
rs35068558
rs35829395
rs4426270
rs4426271
rs4526942
rs4132065
rs4509925
rs6572743
rs4325468
rs4435169
rs4531655
rs117234125
rs117063914
rs10138737
rs28722635
rs28491237
rs28675247
rs55902905
rs9635222
rs4901106
rs72672171
rs112868497
rs10132729
rs34066329
rs28479999
rs61485815
rs60850040
rs28376951
rs7154458
rs34239543
rs10151365
rs10139442
rs10151462
rs10142407
rs117385422
rs10142573
rs10145269
rs4901107
rs11626890
rs55979246
rs6572744
rs59489525
rs56027333
rs10132079
rs34727237
rs4267228
rs3890772
rs34954793
rs72672173
rs56091101
rs112850190
rs34608773
rs12050282
rs8010259
rs11157812
rs12432743
rs10148013
rs60414427
rs55637347
rs7161059
rs79824592
rs4432175
rs77108006
rs117275379
rs11622596
rs72672179
rs11627365
rs72672181
rs10129471
rs76231769
rs79264672
rs56278886
rs12434545
rs8004799
rs10132908
rs146090463
rs117639348
rs10133413
rs72672182
rs116847145
rs12433384
rs28713459
rs72672183
rs144348663
rs72672185
rs67243261
rs72672186
rs11157813
rs11157814
rs11846892
rs117415491
rs61984380
rs34945866
rs4901108
rs7150914
rs76758144
rs10145184
rs11157815
rs12889787
rs12890103
rs116968424
rs7159928
rs11847887
rs7160689
rs78691671
rs7144505
rs55939889
rs61984382
rs61984383
rs1815619
rs12590402
rs72672188
rs10498423
rs12878674
rs2884058
rs143945410
rs7159846
rs12434774
rs11157816
rs12435703
rs4898686
rs17831132
rs35441231
rs11851025
rs11625012
rs34781640
rs7145819
rs4901109
rs7142110
rs72672195
rs11626049
rs12886311
rs3829404
rs3751459
rs12886733
rs3751460
rs8018167
rs2356890
rs8022500
rs66925081
rs4616216
rs12589168
rs36038877
rs11845378
rs60259594
rs8013707
rs2356892
rs3737271
rs12889808
rs2282343
rs150005383
rs9944018
rs9944017
rs9944116
rs111652659
rs4898687
rs117096962
rs115542638
rs17123803
rs3764156
rs185464713
rs7149844
rs7150326
rs7150426
rs7150600
rs1890694
rs2356893
rs10149225
rs10149162
rs10149264
rs12893967
rs12895340
rs4901111
rs4901112
rs77485245
rs11845510
rs17123825
rs17123829
rs7153748
rs6572746
rs4293285
rs56323306
rs8007865
rs4898688
rs34886974
rs2356894
rs3751462
rs2356895
rs117135946
rs34130579
rs60607683
rs2356896
rs8019638
rs56712770
rs12894661
rs56203645
rs76389152
rs11629344
rs4898689
rs34762966
rs12887995
rs12433053
rs11624262
rs116085396
rs117382957
rs142437850
rs4901113
rs78582028
rs12885082
rs28373302
rs12885290
rs12885618
rs7148069
rs116841350
rs9972099
rs9972102
rs12147020
rs147730309
rs2884059
rs4262870
rs76829692
rs2356898
rs72474156
rs4542577
rs115844947
rs10140617
rs2356899
rs4901115
rs34639230
rs12435374
rs2356900
rs2356901
rs35980728
rs61984425
rs11628962
rs7142091
rs11625784
rs1815621
rs12589713
rs4898690
rs10134045
rs10134081
rs66831203
rs74052054
rs10136747
rs61984426
rs59458267
rs35125783
rs7155647
rs74547656
rs11626956
rs4145040
rs34453557
rs10145838
rs10148948
rs8019056
rs12894119
rs145481071
rs7141744
rs61984427
rs12884804
rs61984429
rs7154161
rs67444642
rs12895581
rs76000506
rs113246377
rs4901116
rs55957546
rs4901118
rs60454187
rs4402468
rs72673908
rs7148995
rs7149012
rs2356906
rs1987119
rs4275765
rs1986643
rs116582638
rs1987118
rs12893103
rs114971866
rs6572749
rs6572750
rs6572751
rs72673911
rs8003741
rs11628834
rs7157739
rs7158729
rs28721924
rs4901119
rs11626842
rs34398744
rs61984432
rs2356907
rs72673912
rs10140557
rs10151594
rs10151599
rs28667624
rs60411126
rs61984433
rs17123863
rs73300423
rs74052071
rs58168773
rs11846066
rs74052074
rs9671436
rs11847121
rs59605231
rs17123869
rs58135043
rs17123876
rs17123881
rs17831157
rs17123887
rs2884060
rs12589501
rs12879770
rs8006600
rs117948350
rs4362309
rs12881321
rs12882660
rs11845757
rs61985965
rs35297009
rs12892118
rs141768217
rs2356908
rs1962563
rs61985966
rs80306244
rs8003780
rs8003313
rs10143554
rs118094605
rs17831163
rs7151657
rs7159312
rs117250939
rs10142240
rs61519306
rs17831169
rs34545131
rs11845492
rs17831175
rs7154861
rs61985967
rs4351961
rs72622446
rs67983118
rs76308465
rs57322336
rs139686889
rs146203789
rs7153841
rs61985970
rs56396210
rs143773980
rs77587795
rs117566638
rs8012662
rs8013181
rs77952499
rs28827898
rs7151291
rs7151654
rs12436636
rs11157821
rs12895140
rs80075822
rs2356909
rs59831677
rs12586202
rs12586184
rs8004092
rs8004584
rs17123900
rs35782046
rs35235229
rs4901120
rs10136605
rs10498425
rs59880102
rs11849756
rs12589586
rs35397299
rs74052086
rs74052087
rs74052088
rs1890695
rs1890696
rs1890697
rs12591014
rs72622447
rs7161532
rs34370143
rs74052089
rs74052090
rs11621545
rs56159245
rs55975252
rs10498426
rs4901121
rs35438461
rs11157822
rs60050243
rs60182076
rs17252365
rs17252372
rs10498427
rs17252378
rs10134797
rs57439211
rs74052092
rs28667307
rs55715920
rs56812249
rs1962561
rs56071911
rs2356910
rs12588064
rs10141825
rs10142129
rs117489556
rs12884950
rs17252385
rs2356911
rs10147918
rs10148432
rs12590255
rs10148896
rs3813399
rs3829762
rs7161141
rs12878806
rs4898692
rs4584731
rs4243574
rs4597233
rs7156042
rs12587969
rs7156494
rs7140868
rs34796212
rs4901122
rs12878990
rs8009364
rs11849449
rs6572757
rs6572758
rs7151949
rs10150148
rs150676908
rs10150238
rs10150239
rs10150252
rs35660234
rs12147979
rs71422021
rs35294541
rs10873048
rs11157824
rs7143229
rs12432629
rs8011872
rs10133918
rs2356912
rs1962338
rs8018566
rs10873049
rs117093830
rs11157825
rs1962280
rs8008049
rs61029578
rs56228962
rs55784577
rs11626227
rs11849320
rs117774853
rs6572759
rs147346503
rs7148299
rs7146882
rs2356913
rs4556714
rs8015530
rs6572760
rs17123923
rs111362874
rs7145011
rs61969769
rs73283214
rs7150266
rs12892576
rs2356914
rs2884062
rs7158425
rs2356915
rs6572761
rs6572762
rs4898693
rs12878717
rs35343636
rs137927880
rs2356916
rs2356917
rs12890680
rs59350862
rs7153703
rs7148958
rs2356918
rs58078988
rs8022753
rs9743519
rs12884673
rs28377678
rs10132285
rs113437270
rs111270246
rs8015513
rs17252441
rs12889345
rs72673927
rs117018581
rs1815620
rs12879130
rs1890692
rs1890693
rs7143954
rs118154589
rs12885230
rs2356923
rs17123938
rs61969770
rs149359461
rs8017430
rs8021596
rs6572763
rs17123946
rs17123950
rs76362087
rs55777436
rs10137873
rs11625313
rs74385090
rs80134415
rs7152689
rs10147439
rs4901124
rs4901125
rs12437032
rs28626854
rs35666328
rs149114613
rs77089934
rs111608045
rs193242806
rs75073548
rs7152892
rs17123958
rs77618684
rs10498429
rs17123962
rs11846763
rs10498430
rs77178759
rs78523389
rs72673929
rs1570128
rs12888047
rs35863472
rs17123969
rs1570127
rs1465114
rs59928589
rs17123971
rs1956573
rs17123972
rs12433197
rs12433147
rs8014831
rs10136504
rs7155175
rs7147793
rs145124894
rs17123982
rs8015813
rs75857985
rs74783934
rs4578551
rs10148397
rs9323210
rs11852062
rs17123994
rs185003016
rs17123996
rs10147065
rs8013369
rs8013579
rs8013889
rs8015538
rs10484092
rs17124004
rs17576368
rs17660159
rs17124008
rs17576459
rs8015746
rs17660245
rs11623875
rs870522
rs12437104
rs79566616
rs61969790
rs35179274
rs76740443
rs11157826
rs11625223
rs4335710
rs116015251
rs1956572
rs117348149
rs61969792
rs17660434
rs74835403
rs34680421
rs1950920
rs11157827
rs10150152
rs35348658
rs4901129
rs17124018
rs2145448
rs1956571
rs17576849
rs4898695
rs4243575
rs12432710
rs73285006
rs113564302
rs72673948
rs10400723
rs10400720
rs10400789
rs111839790
rs112845990
rs7492352
rs9743771
rs55663762
rs55749175
rs74676829
rs4454874
rs17124027
rs17124031
rs1950919
rs61312264
rs114183418
rs17124034
rs2180785
rs76715447
rs12437336
rs17124040
rs150345742
rs1885034
rs78723702
rs4243576
rs75027256
rs112579110
rs6572764
rs1965593
rs71422024
rs2007994
rs4901130
rs7148800
rs1950918
rs10136258
rs1983733
rs2145445
rs1983732
rs4429212
rs141707473
rs1983731
rs150718173
rs1983730
rs1983729
rs17124054
rs4901131
rs75981399
rs1956569
rs8009065
rs17124057
rs6572768
rs76125560
rs6572769
rs10138487
rs8019816
rs12894854
rs10138834
rs720198
rs80249285
rs7141957
rs17124067
rs17124069
rs149428460
rs76593506
rs7149323
rs12435677
rs8011414
rs111743782
rs117984543
rs57419118
rs17661577
rs7155026
rs1950917
rs56226467
rs8021622
rs8023047
rs8022452
rs8008251
rs11845122
rs7146078
rs11622931
rs17124088
rs12587395
rs17124092
rs73285047
rs4483774
rs10133044
rs11157828
rs12435453
rs8014586
rs77364593
rs56751726
rs139959606
rs61545884
rs79960531
rs73285053
rs8022389
rs17124100
rs17124101
rs17584935
rs75499301
rs17124104
rs1885033
rs10134569
rs146061004
rs79878237
rs59478697
rs17124107
rs75048733
rs8008163
rs113914910
rs117635207
rs74052351
rs79311094
rs10147169
rs118156731
rs146262555
rs138107370
rs149359247
rs28490993
rs28637468
rs61181433
rs144803430
rs17124108
rs17124109
rs10484090
rs1956568
rs1956567
rs12890953
rs10136683
rs9323211
rs10136902
rs17124124
rs118046890
rs12323936
rs11157829
rs78056127
rs10143259
rs77928861
rs117536810
rs4901132
rs4901133
rs76730443
rs4901134
rs79593525
rs10149874
rs1950916
rs2145444
rs8004134
rs8004426
rs1950915
rs8004591
rs11848688
rs11844403
rs11157830
rs77455747
rs11846557
rs11846682
rs76789414
rs11157831
rs11847589
rs78385974
rs78859585
rs35502288
rs17124136
rs17124140
rs7140150
rs7140155
rs77439286
rs17585412
rs35253123
rs72673961
rs146367747
rs8013974
rs17585531
rs4901136
rs12433928
rs17585587
rs8005519
rs17662642
rs12879891
rs17662696
rs8011691
rs4901137
rs72673965
rs79993966
rs17585813
rs6572772
rs78781416
rs17662791
rs151183566
rs112651543
rs7156142
rs4898696
rs1014465
rs17585925
rs2180784
rs61128616
rs75047566
rs61969800
rs142263084
rs17586022
rs1965592
rs17586050
rs1465116
rs1956566
rs1956565
rs56270364
rs149734249
rs8017155
rs7156740
rs2025026
rs1956564
rs17586183
rs1950911
rs2064923
rs17124197
rs7154424
rs1950910
rs1950909
rs8016155
rs8016351
rs10484089
rs17124206
rs61969801
rs61969802
rs61969803
rs10484088
rs10484087
rs8012983
rs10484086
rs2025025
rs1570126
rs726529
rs726531
rs4371085
rs726532
rs10149343
rs61969804
rs35010238
rs10873050
rs142627196
rs17586545
rs59633030
rs61969815
rs118042558
rs61969816
rs2357111
rs117758090
rs1950935
rs1950934
rs75091500
rs9323212
rs4898698
rs17586713
rs75731609
rs55692665
rs78346592
rs117522772
rs4898699
rs7151351
rs74657630
rs11157835
rs72673981
rs78815520
rs78125396
rs61969817
rs12434748
rs12434760
rs10141566
rs7143090
rs117923597
rs7143311
rs77833917
rs12587253
rs28505220
rs28391677
rs17587084
rs28490527
rs12433580
rs10148226
rs10148390
rs17092930
rs17663972
rs111393684
rs4898700
rs1956588
rs941702
rs6572776
rs1956587
rs73289117
rs74054641
rs77409938
rs1956586
rs11627579
rs4898701
rs1950932
rs6572777
rs6572778
rs77009787
rs1465115
rs4898702
rs10873051
rs55759452
rs7144301
rs6572779
rs151237199
rs4898703
rs1956583
rs1956582
rs72673983
rs72673984
rs78446950
rs12587891
rs6572780
rs41534447
rs7161284
rs140391942
rs7161454
rs139777803
rs10140717
rs58299915
rs41339245
rs61711383
rs55954180
rs33956767
rs74054650
rs35794461
rs7151960
rs116606787
rs112936339
rs7152822
rs1950931
rs72673987
rs11850904
rs11846630
rs35699932
rs7154230
rs146532947
rs117555348
rs10142663
rs2025024
rs2064922
rs55789601
rs76382390
rs41409652
rs72673990
rs74054651
rs1950930
rs1950929
rs66670264
rs1950928
rs10129339
rs75720812
rs117631279
rs147950729
rs10132386
rs76118324
rs78608750
rs41334646
rs141994324
rs113047645
rs8015142
rs116951820
rs4898704
rs74052604
rs78438281
rs1570124
rs7145472
rs10142826
rs79831492
rs12896806
rs7160397
rs10131396
rs79397301
rs8014154
rs112076067
rs76756877
rs7152173
rs72673995
rs7152032
rs75878747
rs113980427
rs8020209
rs7158526
rs66476739
rs7141183
rs12879264
rs12880485
rs12434763
rs56168634
rs3890427
rs11626565
rs73290910
rs1570123
rs56224903
rs7149515
rs12885443
rs1956580
rs7153647
rs7154010
rs7153711
rs1006973
rs72673997
rs10140647
rs1956579
rs17124283
rs1956578
rs10131203
rs2357112
rs17588609
rs10132246
rs1950927
rs1950926
rs117787017
rs114930954
rs75192475
rs117960016
rs188665623
rs10484085
rs80289824
rs77893611
rs17588658
rs77680211
rs6572781
rs17124293
rs74052615
rs79996391
rs116973112
rs141578540
rs1008924
rs1465113
rs138398288
rs11157837
rs2145449
rs4901141
rs8006885
rs12147618
rs12147619
rs1570119
rs77486228
rs17124300
rs2019018
rs2010518
rs2010520
rs34644701
rs11847523
rs999082
rs1467529
rs1467528
rs11621032
rs6572782
rs140626024
rs1467527
rs73290927
rs2357113
rs138935132
rs7492722
rs184784375
rs74912884
rs74566463
rs17589338
rs10484084
rs11851031
rs60689591
rs10484083
rs10484082
rs1956574
rs1950924
rs2064921
rs35060689
rs4402469
rs2104051
rs10444715
rs67923820
rs11157838
rs9323213
rs1950923
rs149503818
rs10484081
rs12432820
rs7151833
rs117810919
rs17589730
rs55863125
rs17124360
rs77495702
rs1000906
rs76360469
rs1467526
rs1467524
rs1467523
rs1467522
rs72675807
rs74052647
rs7159253
rs2357114
rs755594
rs755595
rs755596
rs8021964
rs113716978
rs185701829
rs191612026
rs117419402
rs8006868
rs12881844
rs77659158
rs113159468
rs28457173
rs10137918
rs60318774
rs1950922
rs1950921
rs117306707
rs4898705
rs4901142
rs8019441
rs17092966
rs148078818
rs10444677
rs78122190
rs2357115
rs2357116
rs2357117
rs113433040
rs111692948
rs113523994
rs55760336
rs73292745
rs10143355
rs10132437
rs111948470
rs116233380
rs11627169
rs35727966
rs3751464
rs45618241
rs45583835
rs45500895
rs139014790
rs79346288
rs8010756
rs78035655
rs34657485
rs4143904
rs115050740
rs114102842
rs11845396
rs117758383
rs112986382
rs77516864
rs735265
rs746306
rs117082679
rs2357118
rs17666653
rs17666689
rs8022690
rs35004553
rs11852098
rs75092668
rs12882828
rs10132283
rs941703
rs10134974
rs8014336
rs117992529
rs12889478
rs941700
rs17590534
rs9671722
rs12879807
rs1956576
rs28578287
rs1885035
rs66820903
rs35588240
rs113753294
rs7155793
rs12886658
rs7149556
rs61969835
rs77092608
rs9805984
rs11847326
rs10141001
rs12434533
rs6572783
rs7146815
rs12589454
rs35883366
rs185895582
rs77503062
rs10147501
rs117421195
rs4898706
rs7144199
rs8006957
rs66522207
rs141957511
rs8007388
rs10133897
rs189327909
rs4259964
rs150635075
rs11622825
rs7155895
rs56033676
rs151167672
rs34860830
rs4277270
rs12147007
rs10130434
rs9323214
rs72675822
rs78683281
rs4451881
rs10498431
rs8021661
rs8003096
rs4312232
rs4243577
rs12323408
rs55780869
rs8012981
rs144721999
rs140972534
rs118143454
rs4403977
rs4243578
rs41480647
rs11625657
rs4290402
rs8011426
rs8011185
rs72622449
rs191461664
rs111227220
rs9285578
rs9323215
rs7140349
rs7140365
rs11157839
rs118105101
rs116890422
rs56799730
rs139840943
rs9635224
```
