## Supplementary material for "Characterization of shared and ancestry-specific signals driving complex traits using multi-ancestry fine-mapping": s2.afreq

```
#CHROM	ID	REF	ALT	ALT_FREQS	OBS_CT
14	rs2934664	C	A	0.871032	1008
14	rs3015471	G	C	0.871032	1008
14	rs3015470	A	G	0.871032	1008
14	rs2934663	T	C	0.871032	1008
14	rs67447434	G	A	0.0803571	1008
14	rs72681652	C	T	0.0803571	1008
14	rs72681653	A	G	0.0724206	1008
14	rs3015469	G	A	0.871032	1008
14	rs111234737	C	T	0.0803571	1008
14	rs2934661	A	G	0.790675	1008
14	rs12434932	T	C	0.786706	1008
14	rs12587025	A	G	0.633929	1008
14	rs3015467	C	T	0.871032	1008
14	rs59857560	G	A	0.0803571	1008
14	rs77598393	T	G	0.0803571	1008
14	rs4578563	G	A	0.871032	1008
14	rs8011413	A	G	0.0793651	1008
14	rs8012745	G	A	0.0803571	1008
14	rs113230118	G	A	0.0803571	1008
14	rs183835023	T	C	0.155754	1008
14	rs7161234	G	C	0.871032	1008
14	rs6572684	T	G	0.871032	1008
14	rs8023035	A	G	0.787698	1008
14	rs4343181	C	T	0.78869	1008
14	rs7146084	A	G	0.78869	1008
14	rs57019801	G	C	0.0833333	1008
14	rs113935613	C	T	0.0803571	1008
14	rs72681662	G	A	0.152778	1008
14	rs11626760	T	G	0.871032	1008
14	rs113449409	C	T	0.150794	1008
14	rs55906058	G	A	0.1875	1008
14	rs4901051	G	A	0.154762	1008
14	rs6572687	G	C	0.157738	1008
14	rs6572688	A	G	0.156746	1008
14	rs4898666	T	C	0.709325	1008
14	rs61410944	A	G	0.156746	1008
14	rs72681665	C	A	0.00595238	1008
14	rs112124522	G	A	0.150794	1008
14	rs61238948	A	G	0.152778	1008
14	rs61362797	A	T	0.157738	1008
14	rs59498790	T	A	0.151786	1008
14	rs57182174	A	T	0.150794	1008
14	rs6572689	T	C	0.871032	1008
14	rs67713610	C	T	0.14881	1008
14	rs68157165	A	G	0.14881	1008
14	rs68120925	C	A	0.14881	1008
14	rs72681670	C	T	0.14881	1008
14	rs67186984	C	T	0.14881	1008
14	rs72681672	C	T	0.151786	1008
14	rs117472185	A	G	0.0277778	1008
14	rs4259956	T	G	0.151786	1008
14	rs8018822	C	T	0.14881	1008
14	rs12878510	C	G	0.515873	1008
14	rs118069892	T	C	0.0198413	1008
14	rs72681673	G	A	0.147817	1008
14	rs10144234	C	A	0.87004	1008
14	rs10133683	T	C	0.193452	1008
14	rs7148925	T	C	0.72123	1008
14	rs4405473	C	T	0.72123	1008
14	rs72681674	T	C	0.0654762	1008
14	rs7493755	G	A	0.720238	1008
14	rs7153431	C	T	0.720238	1008
14	rs72681677	T	G	0.152778	1008
14	rs4391968	C	G	0.71627	1008
14	rs6572691	T	C	0.719246	1008
14	rs11849160	T	C	0.719246	1008
14	rs28888411	T	C	0.719246	1008
14	rs4363776	G	T	0.718254	1008
14	rs6572692	C	A	0.718254	1008
14	rs12587877	C	T	0.715278	1008
14	rs4898667	G	T	0.147817	1008
14	rs4898668	C	T	0.147817	1008
14	rs11623973	G	T	0.189484	1008
14	rs7156129	C	T	0.718254	1008
14	rs144731125	T	A	0.0248016	1008
14	rs10144007	C	T	0.833333	1008
14	rs12589302	C	A	0.830357	1008
14	rs8010383	G	A	0.833333	1008
14	rs4606633	T	A	0.315476	1008
14	rs67963325	C	G	0.0208333	1008
14	rs75720687	C	G	0.0287698	1008
14	rs4322565	C	T	0.300595	1008
14	rs117301416	C	T	0.0238095	1008
14	rs13379424	C	A	0.299603	1008
14	rs67977855	G	T	0.0208333	1008
14	rs140964672	A	G	0.0238095	1008
14	rs35599737	G	A	0.323413	1008
14	rs58700852	C	T	0.320437	1008
14	rs10133518	G	C	0.324405	1008
14	rs59096640	G	C	0.0208333	1008
14	rs4534750	G	A	0.0208333	1008
14	rs10140023	A	G	0.324405	1008
14	rs45558232	C	T	0.0208333	1008
14	rs76313557	A	C	0.0218254	1008
14	rs2984270	C	T	0.320437	1008
14	rs1599969	C	T	0.297619	1008
14	rs1983764	G	A	0.296627	1008
14	rs2984272	A	T	0.0248016	1008
14	rs2181088	T	C	0.0248016	1008
14	rs2181089	T	C	0.0248016	1008
14	rs10145951	C	A	0.0218254	1008
14	rs17122800	T	C	0.0208333	1008
14	rs2984276	C	T	0.0248016	1008
14	rs2984278	A	G	0.324405	1008
14	rs11157762	G	A	0.536706	1008
14	rs147638318	T	G	0.046627	1008
14	rs9323192	T	C	0.0208333	1008
14	rs2984268	A	G	0.322421	1008
14	rs3015484	C	G	0.321429	1008
14	rs3015480	T	C	0.322421	1008
14	rs7154318	C	T	0.300595	1008
14	rs10148309	C	T	0.535714	1008
14	rs10148593	G	A	0.0208333	1008
14	rs2295847	G	C	0.522817	1008
14	rs55788349	C	T	0.292659	1008
14	rs3015465	G	A	0.855159	1008
14	rs11376	C	T	0.315476	1008
14	rs79766375	G	T	0.015873	1008
14	rs3015466	C	T	0.705357	1008
14	rs55744809	C	T	0.0208333	1008
14	rs11626470	C	G	0.707341	1008
14	rs61985505	T	C	0.144841	1008
14	rs12891224	T	G	0.144841	1008
14	rs722797	T	C	0.709325	1008
14	rs3742327	G	A	0.703373	1008
14	rs1547078	T	C	0.145833	1008
14	rs115734383	T	C	0.015873	1008
14	rs11850340	A	G	0.149802	1008
14	rs11624766	T	C	0.0208333	1008
14	rs4898669	T	C	0.565476	1008
14	rs183753417	A	C	0.0198413	1008
14	rs4898670	T	C	0.0208333	1008
14	rs8011819	C	T	0.564484	1008
14	rs8016320	G	C	0.564484	1008
14	rs8017481	T	C	0.708333	1008
14	rs4901053	T	G	0.573413	1008
14	rs4901054	C	T	0.570437	1008
14	rs2181084	A	G	0.570437	1008
14	rs2181085	C	T	0.563492	1008
14	rs35313842	C	T	0.136905	1008
14	rs2146002	C	G	0.563492	1008
14	rs35334347	G	A	0.131944	1008
14	rs11624783	A	C	0.0198413	1008
14	rs11620674	T	C	0.566468	1008
14	rs61985508	G	A	0.137897	1008
14	rs7494766	G	A	0.5625	1008
14	rs149669464	C	T	0.0257937	1008
14	rs61755995	G	A	0.134921	1008
14	rs10129233	G	A	0.702381	1008
14	rs12588703	T	A	0.519841	1008
14	rs10129167	A	T	0.0208333	1008
14	rs12588720	T	C	0.521825	1008
14	rs10141499	T	C	0.710317	1008
14	rs10129506	G	C	0.0208333	1008
14	rs10132785	A	C	0.0198413	1008
14	rs2295846	G	T	0.503968	1008
14	rs2073347	C	T	0.680556	1008
14	rs12882191	T	G	0.695437	1008
14	rs2236316	G	C	0.161706	1008
14	rs2073348	T	A	0.502976	1008
14	rs2073349	G	T	0.509921	1008
14	rs10145695	A	G	0.511905	1008
14	rs10483610	C	T	0.509921	1008
14	rs12892462	C	G	0.522817	1008
14	rs4901055	A	G	0.00396825	1008
14	rs10141242	T	C	0.00396825	1008
14	rs12883882	C	G	0.156746	1008
14	rs6572694	G	A	0.669643	1008
14	rs8009676	G	A	0.00396825	1008
14	rs2073346	G	A	0.647817	1008
14	rs2181086	G	C	0.834325	1008
14	rs117261593	T	G	0.454365	1008
14	rs7153562	C	A	0.996032	1008
14	rs77708675	C	A	0.167659	1008
14	rs6572695	C	T	0.996032	1008
14	rs34263204	G	A	0.125992	1008
14	rs8012283	A	G	0.00396825	1008
14	rs11157763	T	A	0.985119	1008
14	rs8013191	G	A	0.320437	1008
14	rs12893920	G	C	0.169643	1008
14	rs17793018	A	G	0.840278	1008
14	rs3783281	G	A	0.492063	1008
14	rs9788617	G	A	0.81746	1008
14	rs1014990	C	A	0.171627	1008
14	rs7143959	T	C	0.820437	1008
14	rs61985517	C	A	0.173611	1008
14	rs34148215	T	C	0.828373	1008
14	rs2065076	G	A	0.167659	1008
14	rs2065081	C	T	0.170635	1008
14	rs11626645	T	G	0.825397	1008
14	rs9646128	G	A	0.170635	1008
14	rs764964	T	C	0.827381	1008
14	rs72683629	C	A	0.0972222	1008
14	rs193176741	A	T	0.0386905	1008
14	rs6572697	G	A	0.168651	1008
14	rs3783280	T	C	0.19246	1008
14	rs17122909	T	C	0.194444	1008
14	rs3783279	T	C	0.19246	1008
14	rs11157766	A	G	0.809524	1008
14	rs12881609	C	T	0.806548	1008
14	rs7145411	T	A	0.189484	1008
14	rs186272711	C	T	0.0218254	1008
14	rs12893300	C	T	0.149802	1008
14	rs55984715	T	G	0.15873	1008
14	rs12886246	T	C	0.580357	1008
14	rs58424267	T	C	0.425595	1008
14	rs34281449	G	T	0.315476	1008
14	rs72683633	G	A	0.0575397	1008
14	rs9788504	G	C	0.53869	1008
14	rs140948834	C	T	0.0535714	1008
14	rs12586802	T	C	0.69246	1008
14	rs72683634	C	T	0.304563	1008
14	rs8009874	T	C	0.149802	1008
14	rs6650505	A	G	0.22123	1008
14	rs35980920	G	A	0.139881	1008
14	rs2356580	G	A	0.296627	1008
14	rs10145182	T	A	0.113095	1008
14	rs34845905	A	T	0.404762	1008
14	rs57748792	C	T	0.333333	1008
14	rs4901057	A	C	0.417659	1008
14	rs7159596	C	G	0.118056	1008
14	rs7159766	C	T	0.118056	1008
14	rs76943219	G	C	0.348214	1008
14	rs113337019	C	T	0.139881	1008
14	rs12896820	A	C	0.300595	1008
14	rs113640045	G	A	0.348214	1008
14	rs111770067	A	G	0.348214	1008
14	rs4901059	T	C	0.417659	1008
14	rs72683641	C	T	0.344246	1008
14	rs12883458	T	C	0.12004	1008
14	rs56839549	A	G	0.34623	1008
14	rs4898673	G	T	0.417659	1008
14	rs72683644	T	C	0.354167	1008
14	rs7153720	C	T	0.222222	1008
14	rs77367944	G	A	0.303571	1008
14	rs4508352	C	T	0.105159	1008
14	rs35383727	C	T	0.116071	1008
14	rs59394355	T	G	0.353175	1008
14	rs72683648	G	A	0.352183	1008
14	rs12882136	C	G	0.645833	1008
14	rs72683649	G	C	0.35119	1008
14	rs7149295	C	T	0.647817	1008
14	rs35098661	C	T	0.308532	1008
14	rs112780158	C	T	0.109127	1008
14	rs34721499	G	T	0.304563	1008
14	rs1004832	G	C	0.113095	1008
14	rs72683650	G	A	0.234127	1008
14	rs7145661	A	G	0.326389	1008
14	rs10132475	G	A	0.123016	1008
14	rs1951476	C	T	0.116071	1008
14	rs3759528	A	T	0.22123	1008
14	rs3759527	A	C	0.229167	1008
14	rs3759526	C	T	0.386905	1008
14	rs3759525	T	C	0.117063	1008
14	rs8018156	A	G	0.110119	1008
14	rs2181083	C	T	0.381944	1008
14	rs79895113	T	C	0.144841	1008
14	rs8010709	G	T	0.411706	1008
14	rs117948605	A	G	0.0128968	1008
14	rs117535495	G	A	0.150794	1008
14	rs149404722	C	A	0.0198413	1008
14	rs76032434	C	G	0.00198413	1008
14	rs117428504	A	G	0.0297619	1008
14	rs55924012	T	G	0.405754	1008
14	rs113242605	A	G	0.0188492	1008
14	rs1984589	G	A	0.386905	1008
14	rs10144239	C	G	0.183532	1008
14	rs7158801	G	C	0.24504	1008
14	rs1040890	A	C	0.592262	1008
14	rs12431899	G	A	0.744048	1008
14	rs733052	T	C	0.747024	1008
14	rs762066	C	T	0.252976	1008
14	rs1018551	G	A	0.143849	1008
14	rs7154842	C	T	0.743056	1008
14	rs7155445	A	G	0.750992	1008
14	rs72683662	G	A	0.338294	1008
14	rs2356531	T	C	0.409722	1008
14	rs142716558	A	G	0.149802	1008
14	rs11157770	T	G	0.409722	1008
14	rs2224558	G	A	0.748016	1008
14	rs1977236	C	T	0.142857	1008
14	rs72683664	A	G	0.338294	1008
14	rs72683665	C	T	0.338294	1008
14	rs8015151	G	T	0.742063	1008
14	rs7154532	T	A	0.742063	1008
14	rs58581781	C	T	0.338294	1008
14	rs11157771	G	T	0.339286	1008
14	rs11157772	A	T	0.339286	1008
14	rs11157773	G	T	0.324405	1008
14	rs11157774	T	A	0.324405	1008
14	rs57815556	A	C	0.343254	1008
14	rs17122982	C	T	0.339286	1008
14	rs17122988	G	A	0.142857	1008
14	rs58545577	A	G	0.34127	1008
14	rs12435756	C	G	0.342262	1008
14	rs11627172	G	A	0.249008	1008
14	rs10148666	C	T	0.249008	1008
14	rs4901060	T	C	0.0119048	1008
14	rs12436743	C	T	0.34127	1008
14	rs4394991	G	A	0.339286	1008
14	rs4460988	C	A	0.34127	1008
14	rs1570274	G	A	0.34127	1008
14	rs4901062	C	G	0.344246	1008
14	rs72683674	C	T	0.344246	1008
14	rs72683675	C	T	0.344246	1008
14	rs111673133	T	C	0.344246	1008
14	rs113129624	T	C	0.344246	1008
14	rs138344098	G	A	0.344246	1008
14	rs139869599	G	T	0.347222	1008
14	rs4898674	C	A	0.344246	1008
14	rs1984514	G	T	0.344246	1008
14	rs1984513	T	A	0.344246	1008
14	rs7493885	T	G	0.345238	1008
14	rs1951473	A	G	0.342262	1008
14	rs1951474	A	T	0.344246	1008
14	rs8020067	C	G	0.344246	1008
14	rs8019923	A	G	0.344246	1008
14	rs12434001	A	T	0.344246	1008
14	rs72683679	C	T	0.337302	1008
14	rs7160385	T	A	0.343254	1008
14	rs139243788	G	A	0.264881	1008
14	rs150016282	C	T	0.264881	1008
14	rs145232533	A	G	0.264881	1008
14	rs35765554	G	A	0.404762	1008
14	rs7143937	C	G	0.183532	1008
14	rs10142967	G	T	0.337302	1008
14	rs10142815	C	T	0.347222	1008
14	rs13379298	C	T	0.344246	1008
14	rs61985536	G	A	0.201389	1008
14	rs1984506	A	G	0.0873016	1008
14	rs61985537	T	A	0.175595	1008
14	rs141822362	T	C	0.0238095	1008
14	rs7159869	C	T	0.159722	1008
14	rs7160367	G	A	0.292659	1008
14	rs186917758	C	A	0.0228175	1008
14	rs8021997	A	G	0.189484	1008
14	rs61985538	G	T	0.00198413	1008
14	rs74391747	T	C	0.161706	1008
14	rs10131426	C	T	0.492063	1008
14	rs10131434	C	T	0.479167	1008
14	rs117786215	A	G	0.0763889	1008
14	rs78671047	C	G	0.334325	1008
14	rs78216902	T	G	0.0644841	1008
14	rs73282900	T	A	0.541667	1008
14	rs8019546	G	A	0.542659	1008
14	rs8019604	C	T	0.384921	1008
14	rs34758492	G	A	0.155754	1008
14	rs7141773	C	A	0.155754	1008
14	rs75814853	C	A	0.155754	1008
14	rs2027343	A	G	0.384921	1008
14	rs1960191	G	A	0.338294	1008
14	rs7147627	C	T	0.384921	1008
14	rs7149238	T	A	0.542659	1008
14	rs7148318	G	A	0.542659	1008
14	rs77617092	G	C	0.155754	1008
14	rs1953886	C	T	0.527778	1008
14	rs1953885	G	A	0.526786	1008
14	rs1953884	G	C	0.525794	1008
14	rs68008083	G	A	0.0456349	1008
14	rs7143869	C	T	0.493056	1008
14	rs17793764	G	A	0.147817	1008
14	rs946620	A	C	0.498016	1008
14	rs11627495	T	G	0.0287698	1008
14	rs143614735	G	A	0.156746	1008
14	rs76925016	A	G	0.156746	1008
14	rs17720606	C	A	0.0287698	1008
14	rs66535317	G	A	0.0277778	1008
14	rs6572702	T	C	0.0287698	1008
14	rs76481713	T	G	0.159722	1008
14	rs17123039	T	G	0.50496	1008
14	rs17720642	T	C	0.0297619	1008
14	rs7158839	C	T	0.677579	1008
14	rs17720677	G	A	0.0287698	1008
14	rs12050194	G	A	0.185516	1008
14	rs12050195	G	A	0.186508	1008
14	rs2039794	T	C	0.493056	1008
14	rs2039793	G	A	0.493056	1008
14	rs2039792	C	A	0.481151	1008
14	rs2105229	G	A	0.47123	1008
14	rs79615228	C	A	0.164683	1008
14	rs1556931	G	A	0.47123	1008
14	rs78930755	T	C	0.0664683	1008
14	rs1953879	A	G	0.587302	1008
14	rs143503508	T	C	0.0446429	1008
14	rs77366806	A	G	0.0962302	1008
14	rs946619	T	C	0.980159	1008
14	rs75332612	G	A	0.0922619	1008
14	rs11157775	A	G	0.369048	1008
14	rs34841084	G	A	0.329365	1008
14	rs11624446	C	A	0.33631	1008
14	rs11157776	T	C	0.39881	1008
14	rs1953878	C	T	0.876984	1008
14	rs1547763	T	G	0.463294	1008
14	rs17793937	A	G	0.131944	1008
14	rs7150536	G	A	0.984127	1008
14	rs17123075	C	G	0.015873	1008
14	rs12889998	T	C	0.83631	1008
14	rs12588155	C	T	0.113095	1008
14	rs17794038	G	A	0.015873	1008
14	rs12588230	C	T	0.127976	1008
14	rs8005678	G	A	0.984127	1008
14	rs8005874	G	A	0.984127	1008
14	rs8006072	G	A	0.984127	1008
14	rs61985544	A	G	0.127976	1008
14	rs10131538	T	C	0.984127	1008
14	rs7144826	T	C	0.984127	1008
14	rs7160772	T	C	0.984127	1008
14	rs17720880	C	G	0.015873	1008
14	rs8006857	A	G	0.861111	1008
14	rs2095916	A	G	0.141865	1008
14	rs35375734	G	A	0.015873	1008
14	rs2297893	T	C	0.144841	1008
14	rs113033362	G	A	0.015873	1008
14	rs8009560	C	T	0.84127	1008
14	rs10144606	C	A	0.436508	1008
14	rs80315226	G	A	0.014881	1008
14	rs7144884	T	A	0.14881	1008
14	rs117121494	T	C	0.00198413	1008
14	rs10131598	C	T	0.501984	1008
14	rs78422292	G	C	0.116071	1008
14	rs72685323	C	G	0.4375	1008
14	rs34051409	C	T	0.014881	1008
14	rs72685325	C	T	0.430556	1008
14	rs72685326	T	C	0.436508	1008
14	rs28611105	T	G	0.449405	1008
14	rs150160942	C	T	0.102183	1008
14	rs28848529	T	C	0.441468	1008
14	rs8006465	T	A	0.161706	1008
14	rs79419146	T	A	0.0297619	1008
14	rs8005597	A	G	0.161706	1008
14	rs12589665	T	C	0.44246	1008
14	rs885375	C	T	0.44246	1008
14	rs12433552	G	A	0.0565476	1008
14	rs58815153	C	T	0.44246	1008
14	rs12587819	A	G	0.44246	1008
14	rs12587893	G	A	0.441468	1008
14	rs12587863	C	T	0.441468	1008
14	rs6572708	C	T	0.440476	1008
14	rs6572709	A	G	0.441468	1008
14	rs7161495	G	T	0.454365	1008
14	rs8023022	C	T	0.456349	1008
14	rs73284788	C	T	0.132937	1008
14	rs17123103	G	A	0.457341	1008
14	rs28564871	A	G	0.457341	1008
14	rs77759271	C	T	0.0803571	1008
14	rs28485307	T	A	0.457341	1008
14	rs73284790	G	A	0.159722	1008
14	rs12590515	G	A	0.457341	1008
14	rs1959528	G	T	0.103175	1008
14	rs74511554	C	T	0.0555556	1008
14	rs17562484	T	A	0.103175	1008
14	rs74993224	G	A	0.103175	1008
14	rs17123107	A	G	0.457341	1008
14	rs34800262	C	G	0.0912698	1008
14	rs17123116	A	C	0.0565476	1008
14	rs4901065	C	T	0.457341	1008
14	rs11157780	C	T	0.457341	1008
14	rs11157781	C	T	0.457341	1008
14	rs7159068	G	T	0.0555556	1008
14	rs11157782	C	T	0.457341	1008
14	rs1042266	C	G	0.457341	1008
14	rs34313873	T	A	0.014881	1008
14	rs2275466	C	T	0.0644841	1008
14	rs1959527	A	G	0.551587	1008
14	rs2027342	T	C	0.513889	1008
14	rs2027341	G	A	0.513889	1008
14	rs114753671	G	A	0.014881	1008
14	rs139556554	T	C	0.014881	1008
14	rs114491880	A	T	0.014881	1008
14	rs17123125	A	T	0.014881	1008
14	rs116888356	C	T	0.014881	1008
14	rs116281661	G	A	0.014881	1008
14	rs116861649	T	C	0.014881	1008
14	rs147875705	C	G	0.014881	1008
14	rs6572710	A	T	0.618056	1008
14	rs140022586	T	G	0.014881	1008
14	rs145432521	C	T	0.014881	1008
14	rs151097501	T	C	0.014881	1008
14	rs116002793	G	A	0.014881	1008
14	rs2356535	G	T	0.499008	1008
14	rs8004768	T	G	0.615079	1008
14	rs8004788	T	C	0.566468	1008
14	rs8009460	T	C	0.046627	1008
14	rs10132049	A	G	0.448413	1008
14	rs8008832	G	C	0.0615079	1008
14	rs17123129	T	C	0.0446429	1008
14	rs137880110	A	G	0.0436508	1008
14	rs35110875	A	G	0.0446429	1008
14	rs15669	G	A	0.121032	1008
14	rs2275464	T	C	0.119048	1008
14	rs3783277	G	T	0.12004	1008
14	rs3783276	C	T	0.725198	1008
14	rs3825542	T	C	0.119048	1008
14	rs150798549	C	T	0.0505952	1008
14	rs2277456	C	T	0.119048	1008
14	rs72685342	T	C	0.0952381	1008
14	rs10142003	G	A	0.119048	1008
14	rs79128159	C	T	0.0238095	1008
14	rs78387705	G	A	0.014881	1008
14	rs145887445	C	T	0.0585317	1008
14	rs181059363	A	G	0.109127	1008
14	rs185220088	G	A	0.0982143	1008
14	rs146428967	T	C	0.109127	1008
14	rs58698251	T	C	0.0952381	1008
14	rs4901066	T	C	0.62996	1008
14	rs2075646	T	A	0.436508	1008
14	rs1890700	T	C	0.62996	1008
14	rs12880129	C	T	0.12004	1008
14	rs12434792	C	A	0.0585317	1008
14	rs74051850	A	C	0.014881	1008
14	rs2075645	T	C	0.12004	1008
14	rs2075644	C	T	0.0585317	1008
14	rs2075643	G	A	0.436508	1008
14	rs11850781	G	A	0.12004	1008
14	rs11850729	A	G	0.134921	1008
14	rs11847031	T	C	0.12004	1008
14	rs8021270	C	T	0.12004	1008
14	rs11852047	A	G	0.12004	1008
14	rs11849348	T	C	0.12004	1008
14	rs946618	G	C	0.134921	1008
14	rs17123170	G	T	0.0585317	1008
14	rs17123173	C	A	0.102183	1008
14	rs11157783	G	C	0.554563	1008
14	rs75158679	T	A	0.014881	1008
14	rs17123178	T	A	0.0178571	1008
14	rs17123180	A	G	0.0833333	1008
14	rs10138493	C	T	0.517857	1008
14	rs10140858	A	G	0.550595	1008
14	rs1953875	G	A	0.0595238	1008
14	rs75070987	A	G	0.0585317	1008
14	rs60526450	G	T	0.014881	1008
14	rs8006359	T	C	0.724206	1008
14	rs8005400	G	A	0.534722	1008
14	rs56120861	T	G	0.114087	1008
14	rs8020787	T	A	0.534722	1008
14	rs55943056	T	C	0.519841	1008
14	rs149338839	T	G	0.014881	1008
14	rs79809617	T	C	0.0823413	1008
14	rs6572711	A	G	0.611111	1008
14	rs10130689	C	T	0.4375	1008
14	rs75747514	C	T	0.0823413	1008
14	rs1953873	T	C	0.440476	1008
14	rs1953872	A	G	0.537698	1008
14	rs11851115	T	C	0.613095	1008
14	rs79026108	G	A	0.014881	1008
14	rs151000071	C	T	0.014881	1008
14	rs11846857	A	G	0.540675	1008
14	rs10149867	T	C	0.534722	1008
14	rs10140029	A	G	0.447421	1008
14	rs116862303	T	A	0.0972222	1008
14	rs59177738	A	G	0.0178571	1008
14	rs8022952	C	T	0.565476	1008
14	rs79686244	A	G	0.0972222	1008
14	rs3783275	T	C	0.446429	1008
14	rs3783274	T	C	0.445437	1008
14	rs3783273	C	T	0.445437	1008
14	rs3825541	T	C	0.445437	1008
14	rs11845307	T	G	0.444444	1008
14	rs8009028	G	C	0.0178571	1008
14	rs55780972	A	G	0.444444	1008
14	rs117048680	T	C	0.0902778	1008
14	rs56192413	T	C	0.534722	1008
14	rs10133328	T	G	0.534722	1008
14	rs10146475	C	A	0.44246	1008
14	rs117172592	C	T	0.0178571	1008
14	rs74051858	T	C	0.0178571	1008
14	rs76465625	C	T	0.0863095	1008
14	rs75503405	T	A	0.0902778	1008
14	rs12436081	A	G	0.443452	1008
14	rs149119645	C	T	0.0128968	1008
14	rs74051861	A	C	0.0178571	1008
14	rs12432519	G	T	0.431548	1008
14	rs74051865	G	A	0.0178571	1008
14	rs8005931	A	G	0.587302	1008
14	rs8006455	G	A	0.587302	1008
14	rs9635221	T	A	0.519841	1008
14	rs9635167	C	T	0.433532	1008
14	rs74051868	G	T	0.0178571	1008
14	rs3818871	G	A	0.544643	1008
14	rs12717412	G	A	0.589286	1008
14	rs74051869	A	G	0.0178571	1008
14	rs883699	C	T	0.595238	1008
14	rs2356729	C	A	0.595238	1008
14	rs78642131	A	G	0.0446429	1008
14	rs17123212	T	C	0.0178571	1008
14	rs17123214	C	T	0.0178571	1008
14	rs17123216	C	T	0.0853175	1008
14	rs78120215	T	A	0.0248016	1008
14	rs75233172	T	A	0.0178571	1008
14	rs146240390	C	T	0.0178571	1008
14	rs7160537	T	C	0.580357	1008
14	rs117563240	C	T	0.0267857	1008
14	rs1890706	C	T	0.573413	1008
14	rs10143053	G	T	0.438492	1008
14	rs1890705	C	T	0.592262	1008
14	rs72685360	G	T	0.00198413	1008
14	rs141605193	G	A	0.0188492	1008
14	rs79707792	A	G	0.0168651	1008
14	rs7149936	A	G	0.444444	1008
14	rs139287287	G	C	0.0882937	1008
14	rs8014291	T	G	0.552579	1008
14	rs78969210	G	A	0.0843254	1008
14	rs17123242	G	A	0.102183	1008
14	rs17123244	A	G	0.102183	1008
14	rs67490748	T	C	0.00496032	1008
14	rs2297891	G	T	0.0992063	1008
14	rs2297890	T	C	0.594246	1008
14	rs111345281	C	A	0.014881	1008
14	rs3759524	A	T	0.0833333	1008
14	rs185347116	C	T	0.0119048	1008
14	rs12880288	C	T	0.327381	1008
14	rs1890704	A	G	0.429563	1008
14	rs1538615	T	C	0.430556	1008
14	rs3759521	C	G	0.271825	1008
14	rs79197754	G	A	0.0634921	1008
14	rs3759519	A	C	0.39881	1008
14	rs3759518	C	T	0.0873016	1008
14	rs34204001	T	C	0.380952	1008
14	rs34240348	C	T	0.279762	1008
14	rs2356730	C	T	0.308532	1008
14	rs117958660	A	G	0.0277778	1008
14	rs147454983	A	G	0.232143	1008
14	rs34277216	G	A	0.00992063	1008
14	rs118075641	C	T	0.0347222	1008
14	rs79399391	G	A	0.0545635	1008
14	rs4901067	G	A	0.425595	1008
14	rs2185303	C	T	0.423611	1008
14	rs1005689	G	A	0.452381	1008
14	rs57055835	T	C	0.415675	1008
14	rs117294241	T	C	0.0267857	1008
14	rs12586458	T	C	0.235119	1008
14	rs61984993	G	C	0.414683	1008
14	rs10150265	G	A	0.740079	1008
14	rs12431674	C	A	0.414683	1008
14	rs12431737	G	T	0.414683	1008
14	rs72685369	A	T	0.00992063	1008
14	rs61046758	C	T	0.415675	1008
14	rs12432661	A	T	0.452381	1008
14	rs28537528	A	G	0.28869	1008
14	rs2153313	A	G	0.453373	1008
14	rs7160251	A	G	0.742063	1008
14	rs11624985	G	C	0.450397	1008
14	rs61984997	C	T	0.416667	1008
14	rs11625074	C	T	0.00892857	1008
14	rs11625075	C	T	0.425595	1008
14	rs7146227	T	A	0.00892857	1008
14	rs7145690	C	A	0.00892857	1008
14	rs866957	G	A	0.452381	1008
14	rs949633	T	C	0.451389	1008
14	rs1538618	T	C	0.420635	1008
14	rs1538617	A	G	0.422619	1008
14	rs61984998	C	T	0.418651	1008
14	rs80025194	G	A	0.0357143	1008
14	rs60908087	C	G	0.301587	1008
14	rs59673091	T	A	0.308532	1008
14	rs17722507	A	C	0.420635	1008
14	rs61985001	A	C	0.417659	1008
14	rs61985002	G	A	0.444444	1008
14	rs7144098	T	C	0.735119	1008
14	rs56129772	T	G	0.00595238	1008
14	rs7147998	A	G	0.707341	1008
14	rs11622448	G	A	0.698413	1008
14	rs10142168	A	T	0.00892857	1008
14	rs10131841	T	C	0.707341	1008
14	rs72685387	T	C	0.00892857	1008
14	rs72685388	C	T	0.00892857	1008
14	rs79822782	A	G	0.289683	1008
14	rs117521480	C	T	0.0267857	1008
14	rs7150754	T	C	0.708333	1008
14	rs10145802	C	T	0.00892857	1008
14	rs946622	T	C	0.733135	1008
14	rs4901068	G	A	0.706349	1008
14	rs117957724	C	T	0.0208333	1008
14	rs8018152	C	T	0.179563	1008
14	rs9323199	C	T	0.698413	1008
14	rs9323200	T	A	0.698413	1008
14	rs80299268	C	T	0.114087	1008
14	rs34149448	G	C	0.697421	1008
14	rs1556930	G	T	0.215278	1008
14	rs113199722	A	G	0.0595238	1008
14	rs10483609	G	A	0.697421	1008
14	rs71422007	C	G	0.0595238	1008
14	rs8009731	T	G	0.876984	1008
14	rs9323201	G	A	0.696429	1008
14	rs9323202	T	C	0.287698	1008
14	rs140526236	A	G	0.0267857	1008
14	rs75730185	A	T	0.00198413	1008
14	rs12888968	A	G	0.179563	1008
14	rs12433167	G	T	0.179563	1008
14	rs145739582	A	G	0.0267857	1008
14	rs1002145	T	C	0.41369	1008
14	rs1962157	A	G	0.354167	1008
14	rs1962158	G	A	0.816468	1008
14	rs2006977	G	A	0.177579	1008
14	rs12895515	C	T	0.176587	1008
14	rs146010540	C	A	0.0267857	1008
14	rs2105231	C	G	0.90377	1008
14	rs12896043	A	T	0.0595238	1008
14	rs17123288	T	C	0.28869	1008
14	rs55834002	T	C	0.365079	1008
14	rs10142756	G	A	0.0267857	1008
14	rs17123293	A	G	0.315476	1008
14	rs9323203	A	C	0.371032	1008
14	rs34758581	A	G	0.373016	1008
14	rs1890703	G	A	0.0267857	1008
14	rs1890702	C	G	0.372024	1008
14	rs117588107	G	A	0.0267857	1008
14	rs56086812	C	T	0.0287698	1008
14	rs61023515	A	G	0.0277778	1008
14	rs61985020	G	A	0.309524	1008
14	rs35412552	T	C	0.0277778	1008
14	rs35598247	T	C	0.0277778	1008
14	rs17123298	C	T	0.0287698	1008
14	rs2185301	T	C	0.366071	1008
14	rs12894786	G	A	0.0545635	1008
14	rs8019409	A	G	0.0555556	1008
14	rs17123302	C	T	0.0545635	1008
14	rs17123305	T	C	0.0277778	1008
14	rs12879906	G	A	0.0545635	1008
14	rs1049371	A	G	0.313492	1008
14	rs883690	A	G	0.366071	1008
14	rs11550543	G	A	0.0545635	1008
14	rs3742326	A	G	0.0277778	1008
14	rs17123312	C	T	0.0287698	1008
14	rs56158068	A	G	0.0287698	1008
14	rs17092860	A	G	0.342262	1008
14	rs8020721	C	T	0.366071	1008
14	rs12896981	G	A	0.731151	1008
14	rs2275463	C	G	0.169643	1008
14	rs2275462	T	G	0.69246	1008
14	rs11844823	G	T	0.281746	1008
14	rs11844781	C	G	0.291667	1008
14	rs11844864	G	T	0.302579	1008
14	rs1959536	T	G	0.031746	1008
14	rs1959535	T	C	0.0287698	1008
14	rs8007631	A	C	0.175595	1008
14	rs17123325	T	C	0.0287698	1008
14	rs8012725	A	G	0.179563	1008
14	rs4901069	G	A	0.300595	1008
14	rs17796080	T	C	0.112103	1008
14	rs148394852	G	A	0.0287698	1008
14	rs58240160	A	C	0.363095	1008
14	rs10137862	C	T	0.470238	1008
14	rs10150121	T	C	0.304563	1008
14	rs146015079	C	A	0.0297619	1008
14	rs117061936	C	T	0.0287698	1008
14	rs28504356	C	T	0.492063	1008
14	rs10873039	G	C	0.720238	1008
14	rs17123330	T	C	0.0287698	1008
14	rs11157785	C	G	0.606151	1008
14	rs10130678	G	A	0.330357	1008
14	rs1959534	G	A	0.492063	1008
14	rs1959533	T	A	0.384921	1008
14	rs17123339	C	T	0.0287698	1008
14	rs2275461	T	C	0.0277778	1008
14	rs2275460	T	C	0.28373	1008
14	rs12434339	C	T	0.167659	1008
14	rs117818891	A	C	0.0277778	1008
14	rs12434376	C	T	0.167659	1008
14	rs75164702	A	G	0.384921	1008
14	rs9944076	G	A	0.168651	1008
14	rs9944003	T	C	0.222222	1008
14	rs8007373	A	G	0.72123	1008
14	rs9944007	T	C	0.222222	1008
14	rs1538616	T	C	0.0267857	1008
14	rs11626271	G	A	0.167659	1008
14	rs80016229	T	C	0.15873	1008
14	rs60882861	C	T	0.384921	1008
14	rs9944148	G	A	0.167659	1008
14	rs17123347	T	C	0.0277778	1008
14	rs11157786	C	T	0.168651	1008
14	rs28715723	G	A	0.109127	1008
14	rs885251	G	C	0.331349	1008
14	rs10483608	G	C	0.194444	1008
14	rs10142831	T	C	0.717262	1008
14	rs10130725	G	C	0.109127	1008
14	rs12881920	T	C	0.0545635	1008
14	rs11157787	C	T	0.167659	1008
14	rs11157788	A	G	0.193452	1008
14	rs9888603	T	C	0.37996	1008
14	rs12431974	T	C	0.193452	1008
14	rs12586732	T	G	0.407738	1008
14	rs12881774	A	G	0.0267857	1008
14	rs17796553	A	G	0.0267857	1008
14	rs8014229	T	C	0.71627	1008
14	rs55873582	C	T	0.0267857	1008
14	rs8017382	G	T	0.40873	1008
14	rs10483607	A	G	0.165675	1008
14	rs3813398	G	C	0.434524	1008
14	rs12883270	C	A	0.0535714	1008
14	rs150085086	A	T	0.00198413	1008
14	rs34153026	T	C	0.414683	1008
14	rs17123379	C	T	0.167659	1008
14	rs12891180	T	A	0.405754	1008
14	rs17123383	A	G	0.0277778	1008
14	rs12323589	A	C	0.715278	1008
14	rs12895611	G	T	0.0257937	1008
14	rs17123388	C	T	0.0277778	1008
14	rs12434118	G	C	0.37996	1008
14	rs10151412	T	C	0.715278	1008
14	rs34610151	C	T	0.166667	1008
14	rs12589524	A	G	0.433532	1008
14	rs12887314	C	G	0.433532	1008
14	rs12590216	C	T	0.110119	1008
14	rs11851076	C	T	0.165675	1008
14	rs11847331	T	C	0.165675	1008
14	rs10483606	T	G	0.427579	1008
14	rs4901071	G	A	0.708333	1008
14	rs11846226	G	A	0.165675	1008
14	rs57454311	C	T	0.165675	1008
14	rs17123411	C	G	0.406746	1008
14	rs873913	A	G	0.115079	1008
14	rs873914	G	T	0.571429	1008
14	rs17123421	A	T	0.0277778	1008
14	rs873915	G	T	0.162698	1008
14	rs2105230	G	A	0.109127	1008
14	rs10873041	G	A	0.193452	1008
14	rs182482714	G	A	0.0119048	1008
14	rs117212610	T	C	0.0277778	1008
14	rs1953887	G	C	0.71627	1008
14	rs148865211	A	C	0.0277778	1008
14	rs2297889	A	T	0.656746	1008
14	rs12882222	G	C	0.0257937	1008
14	rs7144184	A	C	0.377976	1008
14	rs17123448	C	T	0.0277778	1008
14	rs17123456	T	C	0.0277778	1008
14	rs2039795	G	A	0.715278	1008
14	rs67426903	G	A	0.0535714	1008
14	rs10137411	C	A	0.715278	1008
14	rs10149656	T	A	0.715278	1008
14	rs12892749	A	G	0.168651	1008
14	rs7157686	T	C	0.715278	1008
14	rs17123477	T	C	0.431548	1008
14	rs12893822	A	G	0.171627	1008
14	rs1953883	C	G	0.714286	1008
14	rs1953882	T	C	0.430556	1008
14	rs1953881	A	G	0.430556	1008
14	rs1953880	A	G	0.430556	1008
14	rs10137286	C	G	0.112103	1008
14	rs17123480	C	G	0.0238095	1008
14	rs11628625	T	G	0.109127	1008
14	rs35511164	G	T	0.594246	1008
14	rs8019419	T	C	0.594246	1008
14	rs17123489	G	T	0.593254	1008
14	rs34678449	G	A	0.170635	1008
14	rs11157790	T	A	0.40377	1008
14	rs11844329	T	C	0.60119	1008
14	rs7145511	G	A	0.106151	1008
14	rs139662878	T	G	0.0376984	1008
14	rs10143878	G	A	0.707341	1008
14	rs1959529	C	G	0.599206	1008
14	rs146139747	C	T	0.0228175	1008
14	rs149678574	T	C	0.0128968	1008
14	rs117057713	G	A	0.0168651	1008
14	rs142544745	G	C	0.0168651	1008
14	rs7153154	G	A	0.106151	1008
14	rs28441253	T	C	0.114087	1008
14	rs11157791	C	T	0.608135	1008
14	rs10483602	T	A	0.602183	1008
14	rs12896768	T	C	0.602183	1008
14	rs1953874	C	G	0.713294	1008
14	rs11844384	A	G	0.602183	1008
14	rs1953893	C	T	0.707341	1008
14	rs1953892	C	T	0.593254	1008
14	rs946623	C	T	0.189484	1008
14	rs71422011	G	C	0.166667	1008
14	rs883897	C	T	0.189484	1008
14	rs35852938	C	A	0.188492	1008
14	rs10149786	T	C	0.110119	1008
14	rs870371	G	A	0.188492	1008
14	rs1953891	C	T	0.189484	1008
14	rs3900632	C	A	0.165675	1008
14	rs35809678	C	T	0.190476	1008
14	rs17803300	A	G	0.110119	1008
14	rs17803330	T	C	0.102183	1008
14	rs11844215	A	G	0.183532	1008
14	rs11848681	T	C	0.59623	1008
14	rs6572718	T	C	0.260913	1008
14	rs6572719	T	C	0.691468	1008
14	rs8011567	T	C	0.694444	1008
14	rs7147763	C	G	0.699405	1008
14	rs7147946	C	T	0.662698	1008
14	rs61985025	G	A	0.00694444	1008
14	rs4551942	T	A	0.443452	1008
14	rs2356732	C	T	0.0714286	1008
14	rs2356733	A	G	0.518849	1008
14	rs2884018	A	C	0.519841	1008
14	rs875204	G	A	0.121032	1008
14	rs875205	T	A	0.188492	1008
14	rs875206	A	C	0.122024	1008
14	rs875207	A	G	0.188492	1008
14	rs882415	T	A	0.199405	1008
14	rs882414	A	G	0.199405	1008
14	rs882413	G	A	0.5625	1008
14	rs12432099	T	C	0.238095	1008
14	rs12434983	A	G	0.220238	1008
14	rs73288875	G	A	0.0168651	1008
14	rs73288876	A	G	0.0168651	1008
14	rs80292596	A	G	0.0664683	1008
14	rs1556929	C	G	0.563492	1008
14	rs1556928	T	C	0.565476	1008
14	rs1556927	C	A	0.237103	1008
14	rs1556926	T	C	0.331349	1008
14	rs8013051	T	G	0.0833333	1008
14	rs6572720	T	C	0.0218254	1008
14	rs61093844	C	T	0.0228175	1008
14	rs12433809	T	C	0.015873	1008
14	rs12433833	T	C	0.015873	1008
14	rs10152028	C	T	0.546627	1008
14	rs114011368	A	G	0.0446429	1008
14	rs10129635	G	A	0.0833333	1008
14	rs8009082	C	A	0.0644841	1008
14	rs4243567	T	C	0.553571	1008
14	rs28672773	A	G	0.0833333	1008
14	rs142288146	G	A	0.0446429	1008
14	rs10141612	C	T	0.0833333	1008
14	rs75828197	G	T	0.0833333	1008
14	rs4516135	A	G	0.546627	1008
14	rs78326232	C	T	0.0168651	1008
14	rs79257379	G	A	0.015873	1008
14	rs4901072	A	G	0.552579	1008
14	rs80304174	T	C	0.0446429	1008
14	rs114554601	C	T	0.0446429	1008
14	rs77544274	T	C	0.015873	1008
14	rs75978552	C	T	0.133929	1008
14	rs7161111	C	T	0.323413	1008
14	rs74332766	G	A	0.0446429	1008
14	rs11849278	T	C	0.0674603	1008
14	rs117037333	A	T	0.0406746	1008
14	rs11157792	A	G	0.0882937	1008
14	rs55801251	A	G	0.0803571	1008
14	rs74845706	T	C	0.0446429	1008
14	rs8019404	A	G	0.0823413	1008
14	rs11847472	G	A	0.127976	1008
14	rs34163607	C	T	0.126984	1008
14	rs80006885	C	T	0.014881	1008
14	rs12147541	C	T	0.435516	1008
14	rs8005389	T	C	0.0813492	1008
14	rs78205147	A	T	0.0833333	1008
14	rs115899760	G	A	0.0446429	1008
14	rs4539521	A	G	0.21627	1008
14	rs11626802	C	T	0.0664683	1008
14	rs8011399	G	A	0.649802	1008
14	rs56312729	T	C	0.0664683	1008
14	rs78156576	T	C	0.130952	1008
14	rs28677862	A	G	0.0684524	1008
14	rs28487585	C	G	0.0684524	1008
14	rs61985042	T	C	0.0664683	1008
14	rs61985043	T	C	0.0664683	1008
14	rs10873042	C	T	0.202381	1008
14	rs61985044	A	G	0.434524	1008
14	rs78210005	T	C	0.00793651	1008
14	rs8018083	G	A	0.0664683	1008
14	rs8018259	G	T	0.205357	1008
14	rs72687142	G	A	0.0664683	1008
14	rs72687143	T	C	0.0664683	1008
14	rs61985045	A	G	0.0664683	1008
14	rs61985046	C	G	0.0664683	1008
14	rs61985047	T	G	0.0664683	1008
14	rs11626230	G	A	0.0664683	1008
14	rs11622225	T	G	0.0664683	1008
14	rs7493564	A	G	0.434524	1008
14	rs11850410	C	A	0.0664683	1008
14	rs75563387	A	G	0.0793651	1008
14	rs4375571	C	T	0.434524	1008
14	rs61985048	T	C	0.0664683	1008
14	rs12434043	T	C	0.0664683	1008
14	rs12434077	T	G	0.0664683	1008
14	rs11844311	A	G	0.0664683	1008
14	rs61985049	T	C	0.136905	1008
14	rs72687148	G	C	0.0664683	1008
14	rs11844527	G	C	0.0674603	1008
14	rs11844545	A	G	0.0654762	1008
14	rs12147026	C	T	0.417659	1008
14	rs78904768	G	A	0.0138889	1008
14	rs78492824	C	T	0.0684524	1008
14	rs8012460	T	C	0.0565476	1008
14	rs9972233	T	C	0.0912698	1008
14	rs78659417	A	G	0.046627	1008
14	rs138862773	G	A	0.0287698	1008
14	rs4609754	T	C	0.0218254	1008
14	rs181213432	C	T	0.0218254	1008
14	rs10149698	C	A	0.0843254	1008
14	rs61985052	C	G	0.478175	1008
14	rs111247774	G	A	0.478175	1008
14	rs12431591	G	A	0.47619	1008
14	rs11626717	T	C	0.201389	1008
14	rs11626757	T	C	0.201389	1008
14	rs11622035	C	G	0.201389	1008
14	rs4526941	G	A	0.209325	1008
14	rs4617764	T	C	0.209325	1008
14	rs4243568	T	C	0.209325	1008
14	rs4901075	T	C	0.14881	1008
14	rs6572722	C	T	0.14881	1008
14	rs4530045	G	A	0.14881	1008
14	rs11624451	A	G	0.485119	1008
14	rs7158976	A	G	0.14881	1008
14	rs7159294	C	G	0.14881	1008
14	rs7159320	C	T	0.14881	1008
14	rs7160975	T	C	0.689484	1008
14	rs61985053	T	C	0.14881	1008
14	rs12588907	C	A	0.14881	1008
14	rs12588888	A	G	0.14881	1008
14	rs12588959	G	A	0.127976	1008
14	rs8006348	A	G	0.14881	1008
14	rs8006878	C	T	0.14881	1008
14	rs8008268	T	C	0.14881	1008
14	rs4480710	C	G	0.146825	1008
14	rs76525318	A	G	0.0416667	1008
14	rs8012256	A	G	0.0605159	1008
14	rs28409499	C	G	0.0843254	1008
14	rs8012734	A	G	0.480159	1008
14	rs75281258	T	C	0.0426587	1008
14	rs4898680	A	C	0.502976	1008
14	rs58608782	C	A	0.480159	1008
14	rs57641520	A	G	0.485119	1008
14	rs60558660	C	T	0.480159	1008
14	rs55925248	A	G	0.0605159	1008
14	rs55852741	G	A	0.0605159	1008
14	rs111680095	C	A	0.0605159	1008
14	rs74598030	T	C	0.0416667	1008
14	rs8008638	G	A	0.0605159	1008
14	rs76764255	A	T	0.0426587	1008
14	rs12101017	T	G	0.0208333	1008
14	rs8010154	T	C	0.210317	1008
14	rs72687155	T	A	0.0605159	1008
14	rs4606614	C	T	0.0208333	1008
14	rs79169925	T	A	0.0208333	1008
14	rs4077264	G	A	0.0605159	1008
14	rs4077265	T	A	0.167659	1008
14	rs4077266	A	C	0.142857	1008
14	rs76480595	T	G	0.0208333	1008
14	rs7148279	A	T	0.0843254	1008
14	rs8016284	A	G	0.210317	1008
14	rs8016963	G	A	0.0605159	1008
14	rs4516123	A	G	0.694444	1008
14	rs79110879	A	T	0.103175	1008
14	rs77514686	G	A	0.0515873	1008
14	rs11157794	C	T	0.0119048	1008
14	rs28656870	C	T	0.0863095	1008
14	rs8008731	T	C	0.505952	1008
14	rs11621679	G	A	0.0605159	1008
14	rs72687158	G	C	0.0605159	1008
14	rs72687159	A	C	0.0605159	1008
14	rs72687160	A	T	0.0605159	1008
14	rs72687161	T	A	0.0615079	1008
14	rs72687162	A	G	0.0615079	1008
14	rs11846120	A	G	0.646825	1008
14	rs4243569	A	G	0.134921	1008
14	rs7156654	C	T	0.0605159	1008
14	rs12147963	T	G	0.0208333	1008
14	rs76152035	A	G	0.0515873	1008
14	rs79661714	T	C	0.0605159	1008
14	rs77262729	T	C	0.237103	1008
14	rs145818009	G	A	0.047619	1008
14	rs12435402	C	T	0.0605159	1008
14	rs145550600	C	T	0.0357143	1008
14	rs60727032	T	C	0.047619	1008
14	rs12184968	T	C	0.0793651	1008
14	rs55842407	C	A	0.0793651	1008
14	rs77090346	G	A	0.047619	1008
14	rs7149252	T	C	0.0605159	1008
14	rs7155615	T	C	0.639881	1008
14	rs11622355	A	G	0.0813492	1008
14	rs10444714	G	A	0.0128968	1008
14	rs140203214	T	A	0.0446429	1008
14	rs77453726	A	C	0.0496032	1008
14	rs4354845	A	G	0.102183	1008
14	rs79020585	C	T	0.0496032	1008
14	rs4505215	G	A	0.0654762	1008
14	rs12433567	C	T	0.49504	1008
14	rs4389065	A	G	0.5625	1008
14	rs55681440	T	C	0.0674603	1008
14	rs80216943	T	C	0.0188492	1008
14	rs11157795	A	G	0.633929	1008
14	rs55928212	G	A	0.0595238	1008
14	rs4337215	C	G	0.204365	1008
14	rs4268677	T	A	0.135913	1008
14	rs11157796	C	T	0.0575397	1008
14	rs77407560	T	C	0.0138889	1008
14	rs74244447	T	G	0.0138889	1008
14	rs75962801	C	T	0.0744048	1008
14	rs80063331	T	G	0.0138889	1008
14	rs77981910	G	T	0.0615079	1008
14	rs74731031	C	T	0.0138889	1008
14	rs78975770	T	C	0.031746	1008
14	rs55679457	T	A	0.134921	1008
14	rs57535388	G	A	0.498016	1008
14	rs4400967	G	A	0.632937	1008
14	rs11623697	A	C	0.0565476	1008
14	rs7161304	T	G	0.0615079	1008
14	rs10140156	C	T	0.0625	1008
14	rs59517672	G	T	0.0615079	1008
14	rs28627581	C	T	0.0704365	1008
14	rs4447338	T	C	0.0704365	1008
14	rs4496046	C	T	0.0704365	1008
14	rs4343172	C	T	0.0714286	1008
14	rs4450305	T	C	0.0704365	1008
14	rs4426259	C	G	0.0704365	1008
14	rs11628407	G	A	0.0704365	1008
14	rs12436728	A	T	0.0704365	1008
14	rs9707722	G	A	0.131944	1008
14	rs4444245	C	A	0.134921	1008
14	rs28687451	A	C	0.0138889	1008
14	rs11620848	A	G	0.0704365	1008
14	rs28683704	T	G	0.0704365	1008
14	rs4901076	G	A	0.0714286	1008
14	rs4898681	G	A	0.0138889	1008
14	rs8010881	T	C	0.0704365	1008
14	rs8009573	A	C	0.131944	1008
14	rs8009735	A	C	0.0704365	1008
14	rs72687173	A	G	0.0724206	1008
14	rs72687174	T	C	0.133929	1008
14	rs72687175	C	T	0.0704365	1008
14	rs55696069	C	T	0.0704365	1008
14	rs75680591	T	G	0.0138889	1008
14	rs72687177	G	T	0.117063	1008
14	rs61987473	A	C	0.118056	1008
14	rs11626007	G	A	0.324405	1008
14	rs61987474	C	T	0.560516	1008
14	rs3007082	T	C	0.0565476	1008
14	rs61987475	G	A	0.0605159	1008
14	rs57676780	T	C	0.236111	1008
14	rs12586141	A	C	0.0605159	1008
14	rs11620641	A	T	0.324405	1008
14	rs3007083	G	T	0.71131	1008
14	rs61987477	G	A	0.234127	1008
14	rs12432414	G	C	0.093254	1008
14	rs2999394	G	A	0.617063	1008
14	rs3829761	G	A	0.331349	1008
14	rs4609755	C	G	0.654762	1008
14	rs12436365	A	G	0.560516	1008
14	rs61987478	C	T	0.232143	1008
14	rs61987479	G	A	0.229167	1008
14	rs12896703	A	G	0.246032	1008
14	rs12887595	A	G	0.800595	1008
14	rs12888167	A	G	0.246032	1008
14	rs75889641	T	G	0.0357143	1008
14	rs61987480	G	A	0.232143	1008
14	rs4595717	T	C	0.832341	1008
14	rs9323204	G	A	0.0138889	1008
14	rs61987481	G	C	0.263889	1008
14	rs4901079	C	T	0.0138889	1008
14	rs4901080	C	T	0.0138889	1008
14	rs12587121	T	C	0.588294	1008
14	rs28495392	C	T	0.0138889	1008
14	rs12589428	A	G	0.270833	1008
14	rs10144977	C	A	0.0138889	1008
14	rs12589468	A	G	0.818452	1008
14	rs12436380	C	A	0.818452	1008
14	rs35918719	A	G	0.818452	1008
14	rs142813243	G	A	0.0456349	1008
14	rs12432677	A	T	0.818452	1008
14	rs4564479	C	T	0.0138889	1008
14	rs10140428	G	A	0.560516	1008
14	rs35982080	G	C	0.267857	1008
14	rs12883139	C	T	0.266865	1008
14	rs67751098	C	T	0.322421	1008
14	rs76516741	T	A	0.030754	1008
14	rs12436120	C	T	0.321429	1008
14	rs76096984	A	G	0.0595238	1008
14	rs57866997	T	G	0.323413	1008
14	rs73290846	A	C	0.315476	1008
14	rs2999380	A	G	0.9375	1008
14	rs12431645	A	G	0.310516	1008
14	rs78929762	A	T	0.0287698	1008
14	rs79393401	G	T	0.0595238	1008
14	rs73290850	G	C	0.311508	1008
14	rs113231907	G	C	0.311508	1008
14	rs73290853	A	C	0.311508	1008
14	rs7148628	C	A	0.311508	1008
14	rs7148688	A	T	0.311508	1008
14	rs12435873	T	C	0.310516	1008
14	rs12433345	C	A	0.311508	1008
14	rs58228129	C	T	0.311508	1008
14	rs73290861	G	C	0.311508	1008
14	rs151083108	C	T	0.00793651	1008
14	rs73290864	T	G	0.311508	1008
14	rs73290865	G	A	0.3125	1008
14	rs3007085	G	A	0.606151	1008
14	rs74054060	G	C	0.3125	1008
14	rs78204572	G	A	0.0595238	1008
14	rs73290868	T	C	0.311508	1008
14	rs73290871	C	A	0.3125	1008
14	rs35908881	C	T	0.0198413	1008
14	rs17252296	A	C	0.0515873	1008
14	rs2999379	T	C	0.548611	1008
14	rs2999378	T	C	0.549603	1008
14	rs3007088	A	G	0.549603	1008
14	rs3007089	A	G	0.549603	1008
14	rs9672122	T	C	0.0119048	1008
14	rs3007090	A	T	0.548611	1008
14	rs2999377	C	T	0.545635	1008
14	rs3007091	G	A	0.546627	1008
14	rs2999374	T	C	0.545635	1008
14	rs2999373	C	T	0.544643	1008
14	rs11627047	C	T	0.0198413	1008
14	rs7150336	A	T	0.0119048	1008
14	rs80222116	C	T	0.0337302	1008
14	rs4396450	T	C	0.250992	1008
14	rs10148999	C	A	0.0198413	1008
14	rs10149439	A	G	0.0744048	1008
14	rs75914567	G	T	0.0535714	1008
14	rs117440186	G	T	0.0198413	1008
14	rs7141884	T	C	0.0327381	1008
14	rs10498421	G	A	0.0198413	1008
14	rs9323205	A	G	0.0119048	1008
14	rs79027569	A	G	0.0545635	1008
14	rs4144430	C	T	0.00892857	1008
14	rs75572288	G	C	0.0545635	1008
14	rs6572725	C	A	0.0545635	1008
14	rs79538615	A	G	0.0535714	1008
14	rs6572726	T	A	0.0545635	1008
14	rs6572727	G	A	0.0545635	1008
14	rs147742224	A	T	0.0188492	1008
14	rs79026578	G	T	0.0555556	1008
14	rs4901081	C	T	0.0535714	1008
14	rs75537764	T	G	0.0555556	1008
14	rs76590630	A	T	0.0535714	1008
14	rs76273636	G	A	0.0555556	1008
14	rs79529231	G	C	0.0555556	1008
14	rs180878501	C	G	0.0873016	1008
14	rs56298119	T	G	0.0168651	1008
14	rs4572305	C	T	0.0198413	1008
14	rs77787024	C	A	0.337302	1008
14	rs2999368	C	A	0.4375	1008
14	rs3007065	T	C	0.4375	1008
14	rs139967756	T	A	0.0376984	1008
14	rs148851801	A	T	0.0208333	1008
14	rs12434681	A	G	0.0178571	1008
14	rs144755131	G	T	0.0694444	1008
14	rs3007066	T	C	0.450397	1008
14	rs66912632	T	A	0.335317	1008
14	rs7142581	C	T	0.0188492	1008
14	rs7142904	G	A	0.0188492	1008
14	rs7142905	G	C	0.0188492	1008
14	rs2999367	C	T	0.928571	1008
14	rs3007067	G	A	0.450397	1008
14	rs12589519	C	G	0.141865	1008
14	rs4414399	G	T	0.0188492	1008
14	rs3007068	T	C	0.431548	1008
14	rs66478864	T	G	0.335317	1008
14	rs3007069	G	A	0.450397	1008
14	rs72688713	C	T	0.0178571	1008
14	rs11851960	A	G	0.0188492	1008
14	rs4617765	T	C	0.0188492	1008
14	rs4254242	A	C	0.0178571	1008
14	rs10782419	T	C	0.0188492	1008
14	rs2999366	A	G	0.431548	1008
14	rs2999365	A	G	0.431548	1008
14	rs113058749	C	A	0.0178571	1008
14	rs74449691	G	A	0.00198413	1008
14	rs112773290	G	A	0.0188492	1008
14	rs113095693	G	C	0.0188492	1008
14	rs57125983	G	A	0.33631	1008
14	rs7141012	C	G	0.140873	1008
14	rs2999364	A	G	0.431548	1008
14	rs142235386	T	C	0.0753968	1008
14	rs114230179	C	T	0.0188492	1008
14	rs12436010	A	G	0.33631	1008
14	rs3007072	A	C	0.431548	1008
14	rs112464725	G	A	0.0188492	1008
14	rs148424344	G	A	0.0694444	1008
14	rs10150791	A	G	0.0188492	1008
14	rs10130209	C	T	0.0188492	1008
14	rs3007074	T	A	0.431548	1008
14	rs3007075	T	C	0.431548	1008
14	rs4901083	C	A	0.0188492	1008
14	rs2999363	A	G	0.431548	1008
14	rs2999362	A	G	0.431548	1008
14	rs3007076	G	T	0.431548	1008
14	rs2999361	G	A	0.450397	1008
14	rs2999360	G	A	0.431548	1008
14	rs2999357	C	G	0.450397	1008
14	rs4309324	A	T	0.478175	1008
14	rs4594175	C	A	0.0198413	1008
14	rs2999356	A	G	0.431548	1008
14	rs2999355	A	G	0.450397	1008
14	rs2999354	C	G	0.450397	1008
14	rs3007169	T	C	0.431548	1008
14	rs79571522	A	C	0.0684524	1008
14	rs3007168	G	A	0.431548	1008
14	rs8008182	C	T	0.0188492	1008
14	rs55763867	G	A	0.142857	1008
14	rs7146561	C	G	0.450397	1008
14	rs3007077	G	C	0.427579	1008
14	rs138950987	G	C	0.0178571	1008
14	rs12101170	T	C	0.0178571	1008
14	rs74413214	T	A	0.0535714	1008
14	rs7160948	T	A	0.0178571	1008
14	rs3007078	T	A	0.425595	1008
14	rs147396492	C	T	0.046627	1008
14	rs7160011	C	T	0.0178571	1008
14	rs11629399	T	C	0.143849	1008
14	rs3007167	C	T	0.425595	1008
14	rs3007079	A	G	0.429563	1008
14	rs10873043	G	A	0.0178571	1008
14	rs7149022	A	C	0.143849	1008
14	rs72688717	C	T	0.0178571	1008
14	rs10138053	T	C	0.502976	1008
14	rs10149006	A	C	0.0178571	1008
14	rs10138269	T	C	0.0188492	1008
14	rs11157800	A	T	0.0188492	1008
14	rs79751520	T	C	0.0694444	1008
14	rs10873044	T	C	0.0188492	1008
14	rs76104689	A	T	0.0605159	1008
14	rs10135534	C	A	0.0188492	1008
14	rs61144314	G	A	0.143849	1008
14	rs7156550	T	A	0.486111	1008
14	rs145755766	C	T	0.0376984	1008
14	rs148572485	A	T	0.0694444	1008
14	rs9323206	C	T	0.0178571	1008
14	rs9323207	G	A	0.0178571	1008
14	rs117436746	C	T	0.0416667	1008
14	rs60034431	C	A	0.143849	1008
14	rs4131365	C	T	0.0178571	1008
14	rs11157801	C	T	0.0178571	1008
14	rs11157802	C	T	0.0178571	1008
14	rs142604347	C	A	0.0257937	1008
14	rs7493621	C	T	0.0178571	1008
14	rs79268358	T	C	0.031746	1008
14	rs4243570	C	T	0.0188492	1008
14	rs10138345	A	G	0.0178571	1008
14	rs4318127	G	C	0.0178571	1008
14	rs4349056	A	G	0.0188492	1008
14	rs10145287	G	T	0.0178571	1008
14	rs11850707	G	A	0.550595	1008
14	rs11846890	T	C	0.0188492	1008
14	rs11157803	C	T	0.0188492	1008
14	rs11624975	T	C	0.0178571	1008
14	rs76059067	C	G	0.0664683	1008
14	rs60234748	T	C	0.0178571	1008
14	rs11157804	C	T	0.0178571	1008
14	rs12323654	G	T	0.0178571	1008
14	rs66625118	T	C	0.0178571	1008
14	rs12432356	T	G	0.0178571	1008
14	rs12435976	A	T	0.339286	1008
14	rs4531642	A	T	0.555556	1008
14	rs17252303	C	T	0.0178571	1008
14	rs140335901	T	C	0.0347222	1008
14	rs7151867	C	T	0.339286	1008
14	rs7157823	C	T	0.0178571	1008
14	rs7158337	G	C	0.343254	1008
14	rs55974960	T	C	0.324405	1008
14	rs56156789	C	G	0.325397	1008
14	rs117784139	A	T	0.0416667	1008
14	rs4901084	G	A	0.0178571	1008
14	rs72688734	T	C	0.0178571	1008
14	rs7148539	C	T	0.343254	1008
14	rs11845886	G	A	0.324405	1008
14	rs10149046	T	C	0.335317	1008
14	rs7160729	C	T	0.325397	1008
14	rs7140375	T	G	0.325397	1008
14	rs4258524	A	T	0.222222	1008
14	rs12432466	T	C	0.342262	1008
14	rs4898682	G	A	0.222222	1008
14	rs4901085	C	T	0.231151	1008
14	rs11850391	A	G	0.342262	1008
14	rs10144743	T	G	0.231151	1008
14	rs10144823	T	C	0.573413	1008
14	rs7147129	C	T	0.574405	1008
14	rs7154049	T	C	0.231151	1008
14	rs12587611	C	T	0.222222	1008
14	rs149115005	G	A	0.014881	1008
14	rs2999381	T	C	0.657738	1008
14	rs3007081	G	A	0.657738	1008
14	rs55851845	A	T	0.339286	1008
14	rs3007164	A	G	0.436508	1008
14	rs4567626	T	A	0.340278	1008
14	rs12884661	G	A	0.249008	1008
14	rs56220306	A	T	0.295635	1008
14	rs2999383	T	C	0.703373	1008
14	rs56026555	G	T	0.294643	1008
14	rs61985092	G	A	0.00198413	1008
14	rs2999384	G	T	0.702381	1008
14	rs77464874	T	C	0.0694444	1008
14	rs10873045	A	T	0.222222	1008
14	rs11848143	T	A	0.295635	1008
14	rs142199853	T	A	0.0138889	1008
14	rs2999386	G	T	0.775794	1008
14	rs2999387	C	G	0.775794	1008
14	rs67113863	G	C	0.294643	1008
14	rs2999388	A	G	0.775794	1008
14	rs2999389	G	A	0.775794	1008
14	rs2999390	C	G	0.775794	1008
14	rs2999391	A	G	0.84623	1008
14	rs2999392	C	T	0.84623	1008
14	rs2999393	G	T	0.847222	1008
14	rs12435444	C	T	0.294643	1008
14	rs67065973	T	C	0.294643	1008
14	rs66680859	A	G	0.364087	1008
14	rs57212982	A	G	0.364087	1008
14	rs73294531	T	G	0.0694444	1008
14	rs12232228	A	G	0.769841	1008
14	rs138459111	G	A	0.0218254	1008
14	rs11157805	C	G	0.845238	1008
14	rs8022611	G	C	0.426587	1008
14	rs59298295	T	G	0.294643	1008
14	rs12588488	C	A	0.482143	1008
14	rs73294538	G	A	0.0694444	1008
14	rs12884159	G	C	0.427579	1008
14	rs4296182	A	C	0.482143	1008
14	rs58225416	C	T	0.294643	1008
14	rs60593258	T	A	0.363095	1008
14	rs114764165	A	G	0.0684524	1008
14	rs67628731	C	G	0.363095	1008
14	rs34063246	G	C	0.294643	1008
14	rs4901086	A	T	0.0684524	1008
14	rs79608133	T	A	0.138889	1008
14	rs12435916	T	G	0.363095	1008
14	rs12433445	G	A	0.293651	1008
14	rs149355480	G	C	0.0684524	1008
14	rs4131981	T	A	0.483135	1008
14	rs12434435	G	T	0.847222	1008
14	rs4901087	T	C	0.483135	1008
14	rs4901088	T	C	0.0684524	1008
14	rs4901089	T	C	0.0664683	1008
14	rs76700546	G	T	0.0664683	1008
14	rs4547259	T	G	0.637897	1008
14	rs12433249	T	C	0.362103	1008
14	rs114230490	C	T	0.0694444	1008
14	rs12436158	G	A	0.291667	1008
14	rs8008599	A	G	0.848214	1008
14	rs67116854	G	A	0.362103	1008
14	rs66806841	G	C	0.363095	1008
14	rs11622116	C	T	0.485119	1008
14	rs10135768	G	T	0.0555556	1008
14	rs12436364	T	C	0.363095	1008
14	rs7153408	G	A	0.635913	1008
14	rs35345236	T	C	0.484127	1008
14	rs68180359	G	A	0.290675	1008
14	rs34953083	A	G	0.481151	1008
14	rs116824206	T	C	0.0694444	1008
14	rs78203961	C	T	0.0694444	1008
14	rs116144179	T	C	0.0694444	1008
14	rs4465517	C	A	0.826389	1008
14	rs4403958	C	T	0.928571	1008
14	rs117987989	T	C	0.0704365	1008
14	rs4350491	A	G	0.440476	1008
14	rs115346929	T	G	0.0704365	1008
14	rs114569667	G	T	0.0704365	1008
14	rs116451700	C	T	0.0714286	1008
14	rs4442724	G	A	0.0704365	1008
14	rs10132658	C	T	0.394841	1008
14	rs72688754	G	A	0.0109127	1008
14	rs76700696	G	T	0.0684524	1008
14	rs68164178	A	C	0.333333	1008
14	rs35556623	T	A	0.377976	1008
14	rs140369447	C	A	0.0605159	1008
14	rs77139355	A	G	0.0585317	1008
14	rs10438116	G	T	0.438492	1008
14	rs112810454	C	A	0.335317	1008
14	rs115056857	A	C	0.0793651	1008
14	rs139850192	G	A	0.0684524	1008
14	rs11629336	G	T	0.15377	1008
14	rs115757980	T	G	0.0684524	1008
14	rs146786923	T	C	0.0684524	1008
14	rs78258810	A	G	0.323413	1008
14	rs7494313	T	C	0.492063	1008
14	rs4369569	C	G	0.492063	1008
14	rs76503128	C	T	0.323413	1008
14	rs115128797	C	T	0.0684524	1008
14	rs12436944	A	G	0.0575397	1008
14	rs8021773	T	C	0.491071	1008
14	rs7159770	G	A	0.4375	1008
14	rs12431939	G	A	0.33631	1008
14	rs55701847	G	A	0.154762	1008
14	rs56137183	C	A	0.154762	1008
14	rs10134478	G	C	0.4375	1008
14	rs11623710	C	T	0.155754	1008
14	rs10137445	G	A	0.4375	1008
14	rs10137481	C	T	0.4375	1008
14	rs60818073	T	C	0.33631	1008
14	rs6572737	C	A	0.322421	1008
14	rs56024569	A	G	0.157738	1008
14	rs60208591	T	C	0.0684524	1008
14	rs59673267	C	T	0.0684524	1008
14	rs61109194	T	C	0.321429	1008
14	rs61706452	T	C	0.0684524	1008
14	rs116635461	C	T	0.0684524	1008
14	rs56100232	A	G	0.157738	1008
14	rs117159693	C	T	0.0376984	1008
14	rs28852081	G	A	0.610119	1008
14	rs57581670	T	C	0.308532	1008
14	rs8006627	A	G	0.0684524	1008
14	rs8006642	A	C	0.0674603	1008
14	rs79404391	A	G	0.157738	1008
14	rs142729105	A	G	0.00793651	1008
14	rs75269585	G	A	0.0684524	1008
14	rs61985120	C	A	0.157738	1008
14	rs114044381	C	T	0.0684524	1008
14	rs12435765	A	G	0.321429	1008
14	rs4334206	G	C	0.157738	1008
14	rs114936080	A	C	0.0674603	1008
14	rs60616710	A	T	0.318452	1008
14	rs60225624	C	T	0.318452	1008
14	rs10142203	T	C	0.145833	1008
14	rs60294020	C	A	0.318452	1008
14	rs61985121	A	G	0.160714	1008
14	rs150793524	T	C	0.0228175	1008
14	rs7149337	G	T	0.439484	1008
14	rs28587653	T	C	0.0426587	1008
14	rs113612692	C	A	0.139881	1008
14	rs116014237	G	C	0.0535714	1008
14	rs45564035	G	T	0.0109127	1008
14	rs12432203	A	G	0.354167	1008
14	rs61985123	A	T	0.0109127	1008
14	rs4606635	T	C	0.0436508	1008
14	rs61985124	T	C	0.141865	1008
14	rs10138856	G	A	0.581349	1008
14	rs147538757	C	G	0.0128968	1008
14	rs4526926	A	G	0.926587	1008
14	rs28705789	C	T	0.414683	1008
14	rs11625621	G	C	0.139881	1008
14	rs8011672	T	C	0.635913	1008
14	rs4424815	C	A	0.582341	1008
14	rs8015848	G	A	0.635913	1008
14	rs78210130	C	T	0.138889	1008
14	rs3924306	C	A	0.634921	1008
14	rs7161242	T	G	0.634921	1008
14	rs7160810	G	A	0.634921	1008
14	rs7350715	C	A	0.634921	1008
14	rs76878118	C	T	0.0238095	1008
14	rs61984158	G	A	0.365079	1008
14	rs61984159	G	A	0.0238095	1008
14	rs112228315	C	T	0.0535714	1008
14	rs80194777	T	C	0.0535714	1008
14	rs115333338	T	C	0.0535714	1008
14	rs7157008	C	T	0.191468	1008
14	rs12589840	A	G	0.635913	1008
14	rs11157811	T	G	0.640873	1008
14	rs116345030	C	T	0.0545635	1008
14	rs13156	T	C	0.354167	1008
14	rs116838310	T	C	0.0545635	1008
14	rs9918	T	C	0.352183	1008
14	rs4901096	G	C	0.0426587	1008
14	rs12586581	G	A	0.142857	1008
14	rs12587080	A	C	0.142857	1008
14	rs12589680	T	C	0.142857	1008
14	rs4261445	G	A	0.436508	1008
14	rs61987261	G	A	0.140873	1008
14	rs112439385	A	G	0.357143	1008
14	rs9672038	T	C	0.551587	1008
14	rs4901097	G	A	0.589286	1008
14	rs73296464	C	G	0.0565476	1008
14	rs35567150	A	G	0.439484	1008
14	rs56043194	A	C	0.139881	1008
14	rs72622423	A	T	0.355159	1008
14	rs78769565	A	T	0.358135	1008
14	rs10873047	G	T	0.633929	1008
14	rs4264315	G	A	0.141865	1008
14	rs61987265	T	C	0.355159	1008
14	rs12437085	G	T	0.630952	1008
14	rs12431667	G	A	0.989087	1008
14	rs4566067	A	G	0.355159	1008
14	rs3935982	T	A	0.355159	1008
14	rs3935981	T	C	0.355159	1008
14	rs3507	G	C	0.355159	1008
14	rs72622424	T	A	0.355159	1008
14	rs72622425	A	G	0.354167	1008
14	rs72622426	C	T	0.354167	1008
14	rs8006432	A	T	0.4375	1008
14	rs8006468	A	G	0.989087	1008
14	rs72622427	C	T	0.354167	1008
14	rs61193236	C	G	0.354167	1008
14	rs4901098	G	A	0.0109127	1008
14	rs72622428	A	T	0.354167	1008
14	rs8012074	C	G	0.634921	1008
14	rs72622429	C	T	0.354167	1008
14	rs72622430	T	C	0.354167	1008
14	rs72622431	G	T	0.355159	1008
14	rs72622432	C	T	0.354167	1008
14	rs72622433	T	C	0.354167	1008
14	rs12431427	A	G	0.354167	1008
14	rs11620820	G	A	0.140873	1008
14	rs72622434	C	T	0.355159	1008
14	rs72622435	A	G	0.354167	1008
14	rs73296472	A	G	0.0545635	1008
14	rs61987266	C	T	0.141865	1008
14	rs145153857	C	T	0.0367063	1008
14	rs12586836	C	T	0.394841	1008
14	rs141148422	C	T	0.0545635	1008
14	rs72622436	A	T	0.354167	1008
14	rs7147269	G	A	0.989087	1008
14	rs72622437	A	T	0.354167	1008
14	rs7147364	A	T	0.989087	1008
14	rs72622438	C	T	0.354167	1008
14	rs4268678	G	T	0.579365	1008
14	rs7493930	T	C	0.989087	1008
14	rs7493931	T	C	0.633929	1008
14	rs12100701	A	G	0.989087	1008
14	rs72622439	C	A	0.354167	1008
14	rs72622440	C	T	0.354167	1008
14	rs55980461	G	A	0.142857	1008
14	rs56043247	C	T	0.0109127	1008
14	rs12432912	T	C	0.0426587	1008
14	rs12587352	T	C	0.141865	1008
14	rs7149846	A	C	0.0446429	1008
14	rs59302370	A	C	0.375992	1008
14	rs7144511	A	G	0.579365	1008
14	rs148013001	G	C	0.014881	1008
14	rs58700439	T	G	0.375992	1008
14	rs4444247	G	A	0.354167	1008
14	rs61987304	A	G	0.141865	1008
14	rs4243572	A	G	0.989087	1008
14	rs4635253	A	G	0.354167	1008
14	rs118057875	G	A	0.0545635	1008
14	rs4243573	T	C	0.989087	1008
14	rs72622441	G	C	0.354167	1008
14	rs12894431	C	G	0.989087	1008
14	rs117431428	C	A	0.0208333	1008
14	rs12434713	C	A	0.375992	1008
14	rs76084602	A	T	0.37996	1008
14	rs72622442	A	G	0.376984	1008
14	rs72622443	T	C	0.378968	1008
14	rs61685874	A	G	0.37996	1008
14	rs4901101	A	G	0.989087	1008
14	rs4901102	A	G	0.0416667	1008
14	rs73296483	G	A	0.0545635	1008
14	rs4901103	C	T	0.417659	1008
14	rs61064202	G	A	0.353175	1008
14	rs55986609	T	A	0.0109127	1008
14	rs12147193	A	G	0.142857	1008
14	rs61987305	G	A	0.142857	1008
14	rs72622444	C	T	0.374008	1008
14	rs114702446	A	C	0.0545635	1008
14	rs72622445	G	A	0.373016	1008
14	rs61987306	G	A	0.374008	1008
14	rs4144433	C	A	0.611111	1008
14	rs4144432	C	T	0.569444	1008
14	rs4144431	G	A	0.566468	1008
14	rs4144434	G	A	0.382937	1008
14	rs74685684	G	A	0.0565476	1008
14	rs12587731	A	G	0.210317	1008
14	rs112653656	C	T	0.150794	1008
14	rs143295512	G	A	0.0119048	1008
14	rs10140378	A	G	0.872024	1008
14	rs55691111	C	T	0.00892857	1008
14	rs4078415	A	G	0.874008	1008
14	rs4078416	A	G	0.0714286	1008
14	rs4078417	A	C	0.0337302	1008
14	rs4078418	G	T	0.4375	1008
14	rs117294418	C	T	0.015873	1008
14	rs4387528	A	G	0.874008	1008
14	rs4341671	A	G	0.887897	1008
14	rs4402467	C	A	0.0704365	1008
14	rs78248579	G	A	0.171627	1008
14	rs8020280	G	C	0.887897	1008
14	rs57585837	T	G	0.077381	1008
14	rs61987308	G	A	0.402778	1008
14	rs12434926	T	C	0.62004	1008
14	rs8005202	G	A	0.299603	1008
14	rs4901105	C	T	0.00892857	1008
14	rs8005126	C	A	0.265873	1008
14	rs8020477	C	T	0.194444	1008
14	rs7160284	G	A	0.00892857	1008
14	rs6572742	C	T	0.180556	1008
14	rs8006789	C	T	0.360119	1008
14	rs35068558	G	C	0.439484	1008
14	rs35829395	C	T	0.430556	1008
14	rs4426270	C	G	0.87996	1008
14	rs4426271	C	T	0.430556	1008
14	rs4526942	A	G	0.874008	1008
14	rs4132065	G	A	0.440476	1008
14	rs4509925	G	T	0.39881	1008
14	rs6572743	A	G	0.198413	1008
14	rs4325468	G	A	0.87996	1008
14	rs4435169	C	T	0.0714286	1008
14	rs4531655	A	C	0.874008	1008
14	rs10138737	T	C	0.874008	1008
14	rs28722635	T	C	0.433532	1008
14	rs28491237	A	G	0.799603	1008
14	rs28675247	A	G	0.799603	1008
14	rs9635222	T	C	0.874008	1008
14	rs4901106	G	A	0.871032	1008
14	rs149193698	A	G	0.0297619	1008
14	rs10132729	A	G	0.440476	1008
14	rs28479999	G	T	0.015873	1008
14	rs61485815	G	A	0.00892857	1008
14	rs60850040	T	C	0.399802	1008
14	rs7154458	T	C	0.872024	1008
14	rs34239543	C	T	0.430556	1008
14	rs10151365	T	C	0.366071	1008
14	rs10139442	G	C	0.203373	1008
14	rs10151462	T	A	0.203373	1008
14	rs10142407	G	A	0.869048	1008
14	rs10142573	A	G	0.203373	1008
14	rs10145269	C	T	0.199405	1008
14	rs4901107	C	A	0.031746	1008
14	rs11626890	A	G	0.117063	1008
14	rs6572744	T	A	0.198413	1008
14	rs59489525	T	C	0.16369	1008
14	rs56027333	A	T	0.0922619	1008
14	rs10132079	C	T	0.968254	1008
14	rs34727237	A	T	0.200397	1008
14	rs146624190	C	T	0.0902778	1008
14	rs4267228	G	C	0.509921	1008
14	rs3890772	C	T	0.198413	1008
14	rs34954793	C	T	0.199405	1008
14	rs72672173	G	C	0.162698	1008
14	rs56091101	C	G	0.162698	1008
14	rs112850190	C	G	0.100198	1008
14	rs34608773	C	T	0.418651	1008
14	rs12050282	G	C	0.198413	1008
14	rs8010259	G	A	0.968254	1008
14	rs11157812	T	C	0.968254	1008
14	rs12432743	T	C	0.507937	1008
14	rs10148013	G	A	0.968254	1008
14	rs60414427	T	C	0.261905	1008
14	rs117393761	G	A	0.0178571	1008
14	rs55637347	G	T	0.00992063	1008
14	rs7161059	T	A	0.706349	1008
14	rs79824592	A	G	0.0873016	1008
14	rs4432175	T	G	0.260913	1008
14	rs77108006	C	T	0.0863095	1008
14	rs11622596	A	C	0.263889	1008
14	rs72672179	G	A	0.00992063	1008
14	rs11627365	T	C	0.264881	1008
14	rs72672181	T	A	0.00992063	1008
14	rs10129471	T	C	0.968254	1008
14	rs79264672	A	G	0.152778	1008
14	rs56278886	G	A	0.257937	1008
14	rs12434545	C	T	0.707341	1008
14	rs8004799	T	C	0.274802	1008
14	rs10132908	T	C	0.707341	1008
14	rs146090463	C	A	0.0863095	1008
14	rs10133413	T	A	0.968254	1008
14	rs139924212	A	G	0.0168651	1008
14	rs72672182	C	T	0.00992063	1008
14	rs12433384	T	C	0.710317	1008
14	rs28713459	A	G	0.257937	1008
14	rs72672183	G	A	0.0109127	1008
14	rs72672185	C	T	0.0109127	1008
14	rs67243261	A	C	0.417659	1008
14	rs72672186	A	G	0.0109127	1008
14	rs11157813	G	A	0.96131	1008
14	rs11157814	T	C	0.607143	1008
14	rs11846892	G	A	0.251984	1008
14	rs61984380	C	T	0.0386905	1008
14	rs34945866	A	G	0.290675	1008
14	rs4901108	C	T	0.0882937	1008
14	rs7150914	G	C	0.747024	1008
14	rs76758144	A	G	0.152778	1008
14	rs10145184	T	G	0.989087	1008
14	rs11157815	G	T	0.744048	1008
14	rs12889787	C	T	0.258929	1008
14	rs12890103	C	A	0.258929	1008
14	rs11847887	G	A	0.638889	1008
14	rs7160689	G	T	0.989087	1008
14	rs7144505	G	A	0.638889	1008
14	rs55939889	A	C	0.0882937	1008
14	rs61984382	T	G	0.0386905	1008
14	rs61984383	A	G	0.0386905	1008
14	rs1815619	A	G	0.362103	1008
14	rs12590402	G	A	0.347222	1008
14	rs10498423	G	A	0.74504	1008
14	rs12878674	G	A	0.706349	1008
14	rs2884058	A	G	0.989087	1008
14	rs7159846	T	G	0.989087	1008
14	rs12434774	C	T	0.0347222	1008
14	rs11157816	C	T	0.386905	1008
14	rs12435703	A	T	0.0386905	1008
14	rs57496330	T	C	0.152778	1008
14	rs79176592	G	A	0.152778	1008
14	rs76020694	C	T	0.152778	1008
14	rs75574136	T	G	0.151786	1008
14	rs4898686	G	T	0.989087	1008
14	rs17831132	G	A	0.597222	1008
14	rs35441231	C	A	0.0386905	1008
14	rs11851025	A	G	0.0386905	1008
14	rs11625012	T	G	0.0902778	1008
14	rs34781640	G	A	0.388889	1008
14	rs7145819	A	G	0.350198	1008
14	rs7142110	G	A	0.453373	1008
14	rs59537579	A	C	0.0297619	1008
14	rs192179264	A	T	0.00694444	1008
14	rs144577907	G	T	0.00694444	1008
14	rs72672195	G	T	0.0109127	1008
14	rs11626049	T	C	0.417659	1008
14	rs12886311	G	C	0.327381	1008
14	rs3829404	G	A	0.989087	1008
14	rs3751459	A	G	0.532738	1008
14	rs3751460	T	C	0.53373	1008
14	rs2356890	T	C	0.988095	1008
14	rs8022500	A	G	0.534722	1008
14	rs66925081	A	C	0.53373	1008
14	rs4616216	A	C	0.15377	1008
14	rs12589168	C	G	0.290675	1008
14	rs36038877	T	G	0.416667	1008
14	rs11845378	T	G	0.53373	1008
14	rs60259594	C	T	0.152778	1008
14	rs8013707	A	C	0.377976	1008
14	rs2356892	G	A	0.989087	1008
14	rs3737271	G	A	0.530754	1008
14	rs12889808	G	A	0.532738	1008
14	rs117113235	C	T	0.0505952	1008
14	rs2282343	G	A	0.15377	1008
14	rs9944018	G	C	0.15377	1008
14	rs9944017	C	G	0.15377	1008
14	rs9944116	T	C	0.154762	1008
14	rs4898687	C	T	0.0873016	1008
14	rs115542638	C	T	0.15377	1008
14	rs17123803	A	G	0.267857	1008
14	rs3764156	A	G	0.265873	1008
14	rs7149844	A	T	0.496032	1008
14	rs7150326	G	A	0.342262	1008
14	rs7150426	A	G	0.342262	1008
14	rs7150600	C	T	0.342262	1008
14	rs1890694	A	G	0.496032	1008
14	rs2356893	C	T	0.15377	1008
14	rs10149225	C	A	0.342262	1008
14	rs10149162	A	G	0.342262	1008
14	rs10149264	A	G	0.342262	1008
14	rs12893967	A	T	0.496032	1008
14	rs149551742	A	G	0.0188492	1008
14	rs12895340	T	G	0.342262	1008
14	rs4901111	A	T	0.496032	1008
14	rs4901112	T	G	0.496032	1008
14	rs77485245	G	C	0.152778	1008
14	rs11845510	G	T	0.152778	1008
14	rs17123825	C	G	0.0853175	1008
14	rs17123829	G	A	0.0902778	1008
14	rs7153748	G	A	0.989087	1008
14	rs6572746	A	G	0.991071	1008
14	rs117340728	A	C	0.0724206	1008
14	rs4293285	T	C	0.989087	1008
14	rs8007865	T	C	0.0912698	1008
14	rs4898688	T	C	0.896825	1008
14	rs34886974	C	T	0.31746	1008
14	rs2356894	A	G	0.989087	1008
14	rs3751462	T	A	0.344246	1008
14	rs2356895	C	T	0.90377	1008
14	rs34130579	G	A	0.314484	1008
14	rs60607683	A	G	0.0833333	1008
14	rs2356896	G	T	0.470238	1008
14	rs8019638	G	A	0.991071	1008
14	rs56712770	T	C	0.191468	1008
14	rs12894661	G	C	0.257937	1008
14	rs143286767	C	T	0.030754	1008
14	rs76754022	A	G	0.00992063	1008
14	rs77751918	C	T	0.204365	1008
14	rs11629344	C	T	0.582341	1008
14	rs4898689	G	C	0.377976	1008
14	rs34762966	G	A	0.301587	1008
14	rs12887995	C	A	0.302579	1008
14	rs11624262	G	C	0.378968	1008
14	rs4901113	G	A	0.377976	1008
14	rs75601552	C	A	0.177579	1008
14	rs12885082	G	A	0.296627	1008
14	rs141675978	T	C	0.0178571	1008
14	rs28373302	A	C	0.282738	1008
14	rs12885290	G	A	0.81746	1008
14	rs12885618	G	A	0.294643	1008
14	rs7148069	C	T	0.168651	1008
14	rs9972099	A	T	0.276786	1008
14	rs9972102	C	G	0.277778	1008
14	rs2884059	G	A	0.325397	1008
14	rs4262870	T	A	0.232143	1008
14	rs76829692	C	G	0.16369	1008
14	rs2356898	G	A	0.838294	1008
14	rs72474156	G	T	0.16369	1008
14	rs4542577	A	T	0.160714	1008
14	rs115844947	G	T	0.162698	1008
14	rs10140617	C	A	0.30754	1008
14	rs2356899	T	C	0.630952	1008
14	rs4901115	G	A	0.0734127	1008
14	rs12435374	A	G	0.237103	1008
14	rs140628804	T	C	0.0188492	1008
14	rs2356901	C	A	0.291667	1008
14	rs35980728	T	C	0.231151	1008
14	rs78847168	A	C	0.0525794	1008
14	rs61984425	A	C	0.232143	1008
14	rs11628962	G	A	0.160714	1008
14	rs7142091	C	T	0.647817	1008
14	rs11625784	T	A	0.160714	1008
14	rs145836876	C	A	0.0257937	1008
14	rs12589713	T	C	0.18254	1008
14	rs10134081	A	G	0.0714286	1008
14	rs66831203	T	G	0.188492	1008
14	rs10136747	A	G	0.0714286	1008
14	rs61984426	C	G	0.140873	1008
14	rs59458267	T	C	0.412698	1008
14	rs35125783	C	T	0.0168651	1008
14	rs74547656	T	G	0.170635	1008
14	rs11626956	A	G	0.412698	1008
14	rs4145040	G	C	0.183532	1008
14	rs34453557	C	T	0.190476	1008
14	rs10145838	A	G	0.261905	1008
14	rs8019056	G	A	0.592262	1008
14	rs12894119	C	T	0.183532	1008
14	rs145481071	C	T	0.406746	1008
14	rs190918134	C	T	0.00892857	1008
14	rs61984427	G	A	0.185516	1008
14	rs12884804	T	G	0.592262	1008
14	rs61984429	A	G	0.143849	1008
14	rs78826258	G	A	0.047619	1008
14	rs7154161	T	C	0.234127	1008
14	rs67444642	A	G	0.347222	1008
14	rs12895581	A	G	0.352183	1008
14	rs4901116	G	T	0.357143	1008
14	rs55957546	G	T	0.214286	1008
14	rs4901118	G	A	0.569444	1008
14	rs60454187	G	C	0.431548	1008
14	rs1987119	A	G	0.650794	1008
14	rs72673911	G	C	0.123016	1008
14	rs8003741	G	A	0.22619	1008
14	rs11628834	T	C	0.708333	1008
14	rs7157739	G	A	0.945437	1008
14	rs7158729	T	G	0.945437	1008
14	rs28721924	T	C	0.25	1008
14	rs4901119	A	G	0.592262	1008
14	rs2356907	G	A	0.912698	1008
14	rs72673912	C	T	0.014881	1008
14	rs10140557	T	C	0.169643	1008
14	rs10151594	G	A	0.106151	1008
14	rs10151599	G	C	0.12004	1008
14	rs28667624	G	T	0.12004	1008
14	rs60411126	G	A	0.12004	1008
14	rs61984433	T	C	0.220238	1008
14	rs17123863	A	T	0.0634921	1008
14	rs74052071	G	A	0.0625	1008
14	rs58168773	C	T	0.315476	1008
14	rs11846066	A	G	0.105159	1008
14	rs74052074	C	A	0.0763889	1008
14	rs9671436	G	T	0.319444	1008
14	rs11847121	C	T	0.106151	1008
14	rs59605231	A	C	0.388889	1008
14	rs17123869	C	T	0.486111	1008
14	rs58135043	T	C	0.491071	1008
14	rs17123876	A	G	0.0674603	1008
14	rs17123881	T	G	0.115079	1008
14	rs17831157	G	A	0.806548	1008
14	rs17123887	A	G	0.259921	1008
14	rs2884060	C	T	0.487103	1008
14	rs12589501	A	T	0.0674603	1008
14	rs8006600	T	G	0.861111	1008
14	rs12881321	C	T	0.115079	1008
14	rs12882660	T	A	0.115079	1008
14	rs11845757	A	G	0.115079	1008
14	rs61985965	T	C	0.239087	1008
14	rs141768217	G	A	0.0684524	1008
14	rs1962563	C	T	0.115079	1008
14	rs61985966	C	G	0.491071	1008
14	rs80306244	C	T	0.0674603	1008
14	rs8003780	T	C	0.926587	1008
14	rs8003313	A	G	0.239087	1008
14	rs10143554	G	A	0.6875	1008
14	rs60393178	A	G	0.0406746	1008
14	rs141383673	C	A	0.0694444	1008
14	rs17831163	T	C	0.0674603	1008
14	rs7151657	C	G	0.6875	1008
14	rs7159312	T	C	0.926587	1008
14	rs10142240	T	C	0.926587	1008
14	rs61519306	G	A	0.558532	1008
14	rs17831169	A	C	0.0674603	1008
14	rs11845492	A	G	0.239087	1008
14	rs117242795	G	A	0.0605159	1008
14	rs17831175	T	C	0.0674603	1008
14	rs7154861	G	A	0.492063	1008
14	rs61985967	C	G	0.239087	1008
14	rs4351961	A	G	0.926587	1008
14	rs146436532	T	A	0.0386905	1008
14	rs72622446	A	C	0.115079	1008
14	rs67983118	T	C	0.239087	1008
14	rs76308465	T	C	0.491071	1008
14	rs57322336	A	T	0.238095	1008
14	rs139686889	A	C	0.0406746	1008
14	rs144518213	A	G	0.0595238	1008
14	rs145119666	A	G	0.0416667	1008
14	rs7153841	G	A	0.116071	1008
14	rs61985970	G	A	0.237103	1008
14	rs143773980	A	G	0.486111	1008
14	rs77587795	A	G	0.0674603	1008
14	rs117566638	C	T	0.0406746	1008
14	rs8012662	G	A	0.921627	1008
14	rs8013181	G	A	0.487103	1008
14	rs77952499	C	A	0.487103	1008
14	rs28827898	C	T	0.486111	1008
14	rs141318454	C	T	0.0446429	1008
14	rs7151291	G	T	0.238095	1008
14	rs7151654	G	T	0.238095	1008
14	rs12436636	C	T	0.238095	1008
14	rs11157821	C	T	0.238095	1008
14	rs12895140	T	G	0.49504	1008
14	rs80075822	G	C	0.0406746	1008
14	rs2356909	C	T	0.238095	1008
14	rs59831677	G	C	0.490079	1008
14	rs12586202	C	T	0.921627	1008
14	rs12586184	A	G	0.926587	1008
14	rs8004092	A	C	0.490079	1008
14	rs8004584	C	T	0.553571	1008
14	rs17123900	G	C	0.486111	1008
14	rs35782046	C	T	0.116071	1008
14	rs4901120	C	G	0.491071	1008
14	rs10136605	A	G	0.116071	1008
14	rs10498425	G	C	0.6875	1008
14	rs59880102	A	T	0.491071	1008
14	rs11849756	G	A	0.238095	1008
14	rs12589586	C	A	0.921627	1008
14	rs74052086	A	G	0.0813492	1008
14	rs74052087	A	G	0.0813492	1008
14	rs74052088	C	T	0.0813492	1008
14	rs1890695	G	A	0.482143	1008
14	rs1890696	A	G	0.488095	1008
14	rs1890697	A	C	0.927579	1008
14	rs12591014	C	T	0.121032	1008
14	rs72622447	C	T	0.12004	1008
14	rs7161532	A	G	0.927579	1008
14	rs34370143	T	C	0.12004	1008
14	rs74052089	A	T	0.121032	1008
14	rs74052090	C	T	0.121032	1008
14	rs11621545	C	G	0.12004	1008
14	rs56159245	A	G	0.121032	1008
14	rs55975252	T	C	0.121032	1008
14	rs10498426	G	A	0.121032	1008
14	rs4901121	A	T	0.483135	1008
14	rs35438461	C	T	0.12004	1008
14	rs11157822	A	T	0.485119	1008
14	rs60050243	C	T	0.121032	1008
14	rs60182076	A	G	0.121032	1008
14	rs17252365	C	T	0.121032	1008
14	rs17252372	G	C	0.121032	1008
14	rs10498427	G	A	0.483135	1008
14	rs17252378	A	G	0.121032	1008
14	rs10134797	C	A	0.12004	1008
14	rs57439211	T	A	0.121032	1008
14	rs74052092	G	C	0.107143	1008
14	rs28667307	T	C	0.121032	1008
14	rs55715920	A	G	0.121032	1008
14	rs56812249	A	G	0.122024	1008
14	rs1962561	C	T	0.922619	1008
14	rs56071911	A	G	0.122024	1008
14	rs2356910	G	A	0.922619	1008
14	rs12588064	C	T	0.680556	1008
14	rs79021287	C	T	0.0238095	1008
14	rs10141825	G	A	0.121032	1008
14	rs10142129	G	A	0.121032	1008
14	rs12884950	C	A	0.243056	1008
14	rs17252385	G	A	0.121032	1008
14	rs2356911	A	G	0.229167	1008
14	rs76736478	A	G	0.0138889	1008
14	rs10147918	A	G	0.228175	1008
14	rs10148432	A	G	0.228175	1008
14	rs12590255	A	G	0.107143	1008
14	rs10148896	G	A	0.922619	1008
14	rs3813399	G	A	0.243056	1008
14	rs3829762	C	G	0.679563	1008
14	rs7161141	G	T	0.680556	1008
14	rs4898692	A	C	0.681548	1008
14	rs4584731	G	A	0.121032	1008
14	rs4243574	C	T	0.922619	1008
14	rs4597233	G	A	0.121032	1008
14	rs7156042	A	G	0.681548	1008
14	rs12587969	C	T	0.105159	1008
14	rs7156494	G	A	0.681548	1008
14	rs7140868	T	C	0.696429	1008
14	rs77919817	G	T	0.0168651	1008
14	rs4901122	A	C	0.681548	1008
14	rs4901123	C	T	0.0545635	1008
14	rs12878990	C	T	0.696429	1008
14	rs8009364	G	A	0.68254	1008
14	rs6572757	T	C	0.922619	1008
14	rs6572758	G	A	0.922619	1008
14	rs7151949	C	T	0.922619	1008
14	rs144669609	T	A	0.0168651	1008
14	rs10150148	A	G	0.921627	1008
14	rs10150238	A	G	0.219246	1008
14	rs10150239	A	C	0.219246	1008
14	rs10150252	A	G	0.234127	1008
14	rs149071769	G	A	0.0753968	1008
14	rs12147979	G	C	0.219246	1008
14	rs10873048	T	C	0.921627	1008
14	rs11157824	A	C	0.234127	1008
14	rs7143229	A	G	0.6875	1008
14	rs12432629	G	C	0.6875	1008
14	rs8011872	G	T	0.220238	1008
14	rs10133918	C	T	0.220238	1008
14	rs2356912	A	T	0.907738	1008
14	rs1962338	C	T	0.921627	1008
14	rs8018566	T	C	0.6875	1008
14	rs10873049	G	T	0.907738	1008
14	rs11157825	C	T	0.6875	1008
14	rs1962280	A	G	0.119048	1008
14	rs8008049	C	T	0.907738	1008
14	rs61029578	C	T	0.100198	1008
14	rs56228962	G	T	0.185516	1008
14	rs55784577	C	T	0.185516	1008
14	rs11626227	C	A	0.6875	1008
14	rs11849320	C	T	0.219246	1008
14	rs6572759	T	C	0.906746	1008
14	rs7148299	T	G	0.806548	1008
14	rs7146882	A	G	0.1875	1008
14	rs2356913	A	T	0.135913	1008
14	rs4556714	A	G	0.906746	1008
14	rs8015530	C	T	0.236111	1008
14	rs6572760	A	G	0.907738	1008
14	rs17123923	C	A	0.485119	1008
14	rs7145011	T	C	0.907738	1008
14	rs7150266	A	G	0.907738	1008
14	rs2356914	G	A	0.6875	1008
14	rs2884062	G	A	0.124008	1008
14	rs7158425	T	C	0.670635	1008
14	rs2356915	T	C	0.907738	1008
14	rs6572761	A	G	0.669643	1008
14	rs6572762	C	G	0.669643	1008
14	rs4898693	T	C	0.907738	1008
14	rs2356916	A	G	0.907738	1008
14	rs2356917	C	T	0.906746	1008
14	rs12890680	C	T	0.124008	1008
14	rs59350862	G	A	0.102183	1008
14	rs7153703	A	G	0.185516	1008
14	rs7148958	T	C	0.90873	1008
14	rs2356918	G	A	0.125	1008
14	rs58078988	A	G	0.102183	1008
14	rs8022753	G	A	0.102183	1008
14	rs9743519	G	C	0.668651	1008
14	rs12884673	T	C	0.124008	1008
14	rs28377678	T	A	0.124008	1008
14	rs10132285	A	G	0.90873	1008
14	rs8015513	T	A	0.668651	1008
14	rs17252441	A	C	0.125	1008
14	rs12889345	C	T	0.127976	1008
14	rs72673927	T	C	0.0982143	1008
14	rs1815620	C	T	0.774802	1008
14	rs12879130	C	A	0.139881	1008
14	rs1890692	C	T	0.0684524	1008
14	rs1890693	G	A	0.115079	1008
14	rs138635685	T	C	0.0128968	1008
14	rs7143954	T	C	0.833333	1008
14	rs2356923	A	G	0.115079	1008
14	rs17123938	G	T	0.0962302	1008
14	rs61969770	T	C	0.106151	1008
14	rs75560215	T	C	0.014881	1008
14	rs114491371	C	T	0.014881	1008
14	rs8017430	G	A	0.0188492	1008
14	rs6572763	G	C	0.871032	1008
14	rs17123946	A	G	0.0823413	1008
14	rs17123950	C	G	0.0823413	1008
14	rs76362087	G	A	0.0823413	1008
14	rs10137873	C	T	0.753968	1008
14	rs11625313	C	T	0.714286	1008
14	rs74385090	A	T	0.0833333	1008
14	rs74584785	C	A	0.0138889	1008
14	rs117406193	A	G	0.0734127	1008
14	rs7152689	C	T	0.862103	1008
14	rs10147439	C	T	0.768849	1008
14	rs4901124	T	C	0.849206	1008
14	rs4901125	G	A	0.849206	1008
14	rs28626854	G	C	0.768849	1008
14	rs78353206	T	G	0.0238095	1008
14	rs200891314	C	T	0.0505952	1008
14	rs77089934	T	C	0.0982143	1008
14	rs148332877	A	G	0.0724206	1008
14	rs116905701	C	T	0.0724206	1008
14	rs139333368	T	C	0.0724206	1008
14	rs78279521	C	T	0.0218254	1008
14	rs116153130	G	A	0.0218254	1008
14	rs78129501	C	T	0.0218254	1008
14	rs17123958	C	T	0.0902778	1008
14	rs77618684	T	C	0.10119	1008
14	rs10498429	G	A	0.162698	1008
14	rs17123962	G	C	0.0902778	1008
14	rs117001208	G	C	0.0724206	1008
14	rs11846763	C	A	0.102183	1008
14	rs10498430	C	T	0.0962302	1008
14	rs77178759	A	G	0.0922619	1008
14	rs142236266	T	C	0.0744048	1008
14	rs78523389	T	C	0.138889	1008
14	rs138989424	A	G	0.077381	1008
14	rs1570128	G	A	0.863095	1008
14	rs17123969	A	G	0.130952	1008
14	rs74471459	G	A	0.0496032	1008
14	rs1570127	G	A	0.855159	1008
14	rs17092879	A	G	0.0505952	1008
14	rs1465114	G	C	0.863095	1008
14	rs59928589	C	T	0.12996	1008
14	rs17123971	A	G	0.175595	1008
14	rs1956573	G	A	0.689484	1008
14	rs17123972	A	G	0.28373	1008
14	rs8014831	C	G	0.739087	1008
14	rs117581706	G	A	0.0763889	1008
14	rs10136504	C	G	0.66369	1008
14	rs7155175	T	C	0.874008	1008
14	rs7147793	G	C	0.874008	1008
14	rs75857985	G	A	0.126984	1008
14	rs74783934	C	T	0.126984	1008
14	rs4578551	G	T	0.664683	1008
14	rs10148397	A	G	0.875	1008
14	rs9323210	C	T	0.740079	1008
14	rs143903152	G	T	0.0257937	1008
14	rs11852062	G	A	0.740079	1008
14	rs17123994	G	A	0.125	1008
14	rs10147065	T	C	0.22619	1008
14	rs8013369	A	G	0.75	1008
14	rs8013579	A	T	0.75	1008
14	rs8013889	C	T	0.75	1008
14	rs8015538	T	C	0.749008	1008
14	rs117278412	T	C	0.0873016	1008
14	rs192273295	G	A	0.0267857	1008
14	rs149481419	C	T	0.0843254	1008
14	rs10484092	A	G	0.155754	1008
14	rs17124004	A	G	0.18254	1008
14	rs17576368	A	G	0.0863095	1008
14	rs17660159	C	T	0.681548	1008
14	rs17576459	C	T	0.0178571	1008
14	rs8015746	A	G	0.683532	1008
14	rs17660245	C	T	0.0843254	1008
14	rs11623875	T	G	0.689484	1008
14	rs870522	G	C	0.6875	1008
14	rs12437104	A	G	0.0178571	1008
14	rs76576468	A	G	0.015873	1008
14	rs61969790	A	G	0.0853175	1008
14	rs35179274	T	C	0.103175	1008
14	rs11157826	C	T	0.104167	1008
14	rs11625223	G	A	0.103175	1008
14	rs4335710	G	A	0.667659	1008
14	rs17124011	G	T	0.0873016	1008
14	rs1956572	C	T	0.673611	1008
14	rs61969792	C	T	0.0853175	1008
14	rs17660434	C	T	0.103175	1008
14	rs34680421	T	C	0.693452	1008
14	rs1950920	C	G	0.660714	1008
14	rs11157827	A	G	0.662698	1008
14	rs149569118	A	G	0.0128968	1008
14	rs17124015	A	G	0.0436508	1008
14	rs10150152	A	G	0.661706	1008
14	rs4901129	T	C	0.560516	1008
14	rs2145448	C	T	0.607143	1008
14	rs1956571	T	C	0.662698	1008
14	rs17576849	A	G	0.207341	1008
14	rs4898695	G	A	0.64881	1008
14	rs4243575	A	T	0.64881	1008
14	rs12432710	C	T	0.592262	1008
14	rs73285006	G	A	0.612103	1008
14	rs113564302	C	T	0.50496	1008
14	rs72673948	A	G	0.0555556	1008
14	rs10400723	G	A	0.507937	1008
14	rs10400720	C	G	0.508929	1008
14	rs10400789	T	C	0.666667	1008
14	rs111839790	G	A	0.0545635	1008
14	rs7492352	G	A	0.59127	1008
14	rs9743771	T	G	0.592262	1008
14	rs76099498	G	A	0.0545635	1008
14	rs150150887	G	T	0.0218254	1008
14	rs55663762	T	A	0.0833333	1008
14	rs55749175	T	C	0.0833333	1008
14	rs4454874	T	A	0.507937	1008
14	rs17124031	G	A	0.0833333	1008
14	rs1950919	A	T	0.666667	1008
14	rs61312264	G	A	0.0833333	1008
14	rs139834461	G	T	0.0188492	1008
14	rs114183418	A	G	0.0833333	1008
14	rs17124034	T	C	0.0833333	1008
14	rs2180785	A	C	0.0833333	1008
14	rs76715447	A	G	0.260913	1008
14	rs12437336	T	C	0.65873	1008
14	rs17124040	A	C	0.0863095	1008
14	rs1885034	T	C	0.356151	1008
14	rs78723702	C	T	0.078373	1008
14	rs4243576	G	A	0.263889	1008
14	rs75027256	C	T	0.252976	1008
14	rs112579110	T	C	0.078373	1008
14	rs6572764	A	G	0.603175	1008
14	rs1965593	C	A	0.345238	1008
14	rs2007994	C	A	0.610119	1008
14	rs4901130	G	A	0.260913	1008
14	rs7148800	T	G	0.274802	1008
14	rs1950918	C	T	0.289683	1008
14	rs1983733	A	G	0.078373	1008
14	rs2145445	T	C	0.652778	1008
14	rs1983732	A	G	0.654762	1008
14	rs4429212	A	C	0.35119	1008
14	rs1983731	A	G	0.654762	1008
14	rs1983730	A	G	0.655754	1008
14	rs1983729	A	G	0.654762	1008
14	rs17124054	T	C	0.078373	1008
14	rs4901131	C	A	0.642857	1008
14	rs1956569	A	C	0.643849	1008
14	rs17124057	C	T	0.264881	1008
14	rs6572768	G	A	0.636905	1008
14	rs76125560	T	C	0.271825	1008
14	rs6572769	A	G	0.636905	1008
14	rs8019816	G	A	0.290675	1008
14	rs12894854	A	T	0.37004	1008
14	rs720198	T	G	0.078373	1008
14	rs17124065	G	A	0.102183	1008
14	rs7141957	G	A	0.266865	1008
14	rs17124067	A	G	0.078373	1008
14	rs17124069	C	T	0.266865	1008
14	rs7149323	T	C	0.373016	1008
14	rs12435677	G	C	0.265873	1008
14	rs140387767	C	T	0.0257937	1008
14	rs111743782	C	A	0.265873	1008
14	rs17661577	G	A	0.292659	1008
14	rs1950917	T	C	0.372024	1008
14	rs8021622	A	G	0.646825	1008
14	rs8023047	T	C	0.293651	1008
14	rs8022452	G	T	0.640873	1008
14	rs144193962	G	A	0.0128968	1008
14	rs8008251	C	T	0.293651	1008
14	rs7146078	C	T	0.25	1008
14	rs77906771	A	G	0.0595238	1008
14	rs137922777	G	A	0.0168651	1008
14	rs11622931	G	A	0.639881	1008
14	rs17124088	A	G	0.266865	1008
14	rs12587395	C	T	0.246032	1008
14	rs17124092	G	A	0.266865	1008
14	rs4483774	C	T	0.640873	1008
14	rs10133044	T	C	0.641865	1008
14	rs11157828	A	G	0.641865	1008
14	rs12435453	C	A	0.269841	1008
14	rs8014586	C	G	0.641865	1008
14	rs77364593	G	A	0.0178571	1008
14	rs56751726	C	T	0.27381	1008
14	rs79960531	C	G	0.244048	1008
14	rs8022389	T	G	0.639881	1008
14	rs17124100	A	G	0.347222	1008
14	rs17124101	T	C	0.270833	1008
14	rs17124104	A	T	0.24504	1008
14	rs1885033	T	C	0.296627	1008
14	rs10134569	C	T	0.295635	1008
14	rs878597	G	C	0.0833333	1008
14	rs59478697	C	A	0.0892857	1008
14	rs75048733	T	C	0.0198413	1008
14	rs113914910	T	G	0.0198413	1008
14	rs79311094	T	G	0.0694444	1008
14	rs10147169	A	G	0.296627	1008
14	rs118156731	C	A	0.0585317	1008
14	rs138107370	A	T	0.0714286	1008
14	rs28490993	C	A	0.255952	1008
14	rs28637468	G	A	0.296627	1008
14	rs17124108	T	C	0.0188492	1008
14	rs17124109	A	G	0.252976	1008
14	rs1956568	C	G	0.0892857	1008
14	rs1956567	T	C	0.0892857	1008
14	rs10136683	C	A	0.292659	1008
14	rs9323211	C	T	0.293651	1008
14	rs10136902	A	G	0.293651	1008
14	rs17124124	A	C	0.253968	1008
14	rs12323936	T	C	0.0515873	1008
14	rs11157829	C	G	0.641865	1008
14	rs10143259	G	A	0.252976	1008
14	rs77928861	A	C	0.0902778	1008
14	rs117536810	G	C	0.0198413	1008
14	rs4901132	A	T	0.357143	1008
14	rs4901133	T	C	0.638889	1008
14	rs76730443	A	G	0.0902778	1008
14	rs4901134	C	T	0.357143	1008
14	rs10149874	G	A	0.357143	1008
14	rs1950916	C	T	0.280754	1008
14	rs8004134	C	T	0.1875	1008
14	rs8004426	G	A	0.191468	1008
14	rs1950915	C	G	0.280754	1008
14	rs8004591	G	A	0.191468	1008
14	rs11848688	T	C	0.19246	1008
14	rs11844403	C	T	0.1875	1008
14	rs11157830	A	G	0.262897	1008
14	rs77455747	C	T	0.0684524	1008
14	rs11846557	A	G	0.195437	1008
14	rs11846682	G	A	0.262897	1008
14	rs11157831	A	G	0.247024	1008
14	rs11847589	A	G	0.0823413	1008
14	rs78385974	T	A	0.0188492	1008
14	rs78859585	G	A	0.015873	1008
14	rs35502288	A	G	0.34127	1008
14	rs17124136	T	C	0.0684524	1008
14	rs17124140	G	C	0.0297619	1008
14	rs7140150	C	T	0.500992	1008
14	rs7140155	C	T	0.5	1008
14	rs17585412	T	C	0.0267857	1008
14	rs146367747	G	A	0.0198413	1008
14	rs8013974	A	G	0.205357	1008
14	rs17585531	T	G	0.0267857	1008
14	rs4901136	G	A	0.47123	1008
14	rs552788796	T	A	0.0198413	1008
14	rs12433928	A	G	0.197421	1008
14	rs17585587	C	G	0.0267857	1008
14	rs8005519	T	C	0.190476	1008
14	rs17662642	T	C	0.0267857	1008
14	rs12879891	G	A	0.5	1008
14	rs17662696	C	T	0.00694444	1008
14	rs150664278	C	A	0.0198413	1008
14	rs8011691	G	C	0.014881	1008
14	rs4901137	G	C	0.706349	1008
14	rs72673965	A	G	0.190476	1008
14	rs17585813	A	G	0.191468	1008
14	rs6572772	G	A	0.015873	1008
14	rs17662791	A	G	0.190476	1008
14	rs141574052	T	G	0.0198413	1008
14	rs7156142	T	C	0.015873	1008
14	rs4898696	G	A	0.704365	1008
14	rs149163580	G	A	0.0188492	1008
14	rs1014465	G	C	0.391865	1008
14	rs17585925	C	T	0.015873	1008
14	rs2180784	G	A	0.00694444	1008
14	rs61128616	A	C	0.00694444	1008
14	rs61969800	A	C	0.00694444	1008
14	rs1965592	T	G	0.703373	1008
14	rs78725021	C	G	0.0238095	1008
14	rs17586050	T	C	0.0952381	1008
14	rs1465116	T	G	0.565476	1008
14	rs1956566	C	T	0.525794	1008
14	rs1956565	C	T	0.704365	1008
14	rs56270364	T	C	0.143849	1008
14	rs139622555	C	T	0.0188492	1008
14	rs149734249	A	C	0.015873	1008
14	rs8017155	C	A	0.704365	1008
14	rs7156740	G	A	0.519841	1008
14	rs148709201	T	A	0.0188492	1008
14	rs2025026	T	C	0.524802	1008
14	rs1956564	C	T	0.524802	1008
14	rs12050317	C	G	0.12996	1008
14	rs1950911	C	T	0.142857	1008
14	rs2064923	G	A	0.0446429	1008
14	rs17124197	G	A	0.15873	1008
14	rs150263787	G	A	0.0188492	1008
14	rs7154424	T	C	0.414683	1008
14	rs1950909	C	T	0.436508	1008
14	rs12590632	A	G	0.12996	1008
14	rs77036292	A	G	0.0188492	1008
14	rs79340773	C	G	0.0486111	1008
14	rs8016155	A	G	0.543651	1008
14	rs8016351	A	G	0.422619	1008
14	rs75386169	C	T	0.0188492	1008
14	rs17124206	C	T	0.0228175	1008
14	rs10484088	A	G	0.143849	1008
14	rs8012983	G	A	0.392857	1008
14	rs10484086	C	T	0.015873	1008
14	rs2025025	G	A	0.703373	1008
14	rs1570126	C	T	0.561508	1008
14	rs726529	C	T	0.707341	1008
14	rs726531	T	G	0.708333	1008
14	rs4371085	T	C	0.410714	1008
14	rs726532	G	T	0.691468	1008
14	rs10149343	C	T	0.563492	1008
14	rs61969804	C	T	0.00694444	1008
14	rs35010238	C	A	0.204365	1008
14	rs10873050	T	C	0.541667	1008
14	rs17586545	C	T	0.015873	1008
14	rs59633030	G	A	0.00694444	1008
14	rs61969815	C	G	0.00892857	1008
14	rs118042558	G	A	0.015873	1008
14	rs61969816	C	T	0.00694444	1008
14	rs141985590	A	G	0.014881	1008
14	rs2357111	G	A	0.693452	1008
14	rs138016664	A	G	0.0843254	1008
14	rs142685763	C	T	0.0833333	1008
14	rs117758090	T	G	0.0138889	1008
14	rs1950935	G	A	0.633929	1008
14	rs1950934	T	C	0.651786	1008
14	rs75091500	A	G	0.014881	1008
14	rs9323212	C	T	0.400794	1008
14	rs4898698	A	G	0.272817	1008
14	rs74524586	C	T	0.0248016	1008
14	rs75731609	C	T	0.0138889	1008
14	rs55692665	A	C	0.260913	1008
14	rs78346592	T	A	0.0138889	1008
14	rs117522772	T	G	0.0138889	1008
14	rs7151351	G	A	0.751984	1008
14	rs11157835	G	A	0.030754	1008
14	rs10138122	C	T	0.0416667	1008
14	rs72673981	G	C	0.126984	1008
14	rs17092904	C	T	0.0565476	1008
14	rs78125396	G	A	0.0486111	1008
14	rs12434748	G	A	0.232143	1008
14	rs12434760	G	A	0.143849	1008
14	rs10141566	A	G	0.151786	1008
14	rs7143090	G	A	0.188492	1008
14	rs7143311	G	A	0.234127	1008
14	rs77833917	A	G	0.0367063	1008
14	rs12587253	T	A	0.22619	1008
14	rs28505220	A	C	0.0456349	1008
14	rs28391677	G	A	0.0823413	1008
14	rs17587084	C	T	0.0367063	1008
14	rs28490527	A	C	0.308532	1008
14	rs12433580	T	C	0.308532	1008
14	rs10148226	A	G	0.0823413	1008
14	rs10148390	C	G	0.0446429	1008
14	rs17092930	A	G	0.0952381	1008
14	rs17663972	T	G	0.0436508	1008
14	rs111393684	G	C	0.00793651	1008
14	rs75578429	C	G	0.093254	1008
14	rs4898700	G	A	0.884921	1008
14	rs77882823	A	T	0.031746	1008
14	rs1956588	G	A	0.891865	1008
14	rs941702	T	C	0.484127	1008
14	rs6572776	T	A	0.892857	1008
14	rs1956587	C	T	0.949405	1008
14	rs78626815	A	G	0.104167	1008
14	rs73289117	A	T	0.0218254	1008
14	rs74054641	G	C	0.0575397	1008
14	rs77980296	G	C	0.104167	1008
14	rs77409938	G	C	0.0218254	1008
14	rs1956586	A	G	0.927579	1008
14	rs1956585	G	T	0.103175	1008
14	rs11627579	G	T	0.474206	1008
14	rs4898701	A	G	0.927579	1008
14	rs1950932	A	G	0.0704365	1008
14	rs6572777	G	A	0.928571	1008
14	rs6572778	A	G	0.949405	1008
14	rs1465115	A	G	0.827381	1008
14	rs4898702	T	A	0.828373	1008
14	rs10873051	G	T	0.948413	1008
14	rs55759452	G	C	0.344246	1008
14	rs7144301	G	A	0.483135	1008
14	rs6572779	G	A	0.948413	1008
14	rs4898703	A	C	0.949405	1008
14	rs1956583	C	T	0.827381	1008
14	rs1956582	C	A	0.828373	1008
14	rs72673983	C	T	0.100198	1008
14	rs72673984	A	G	0.121032	1008
14	rs78446950	C	T	0.0208333	1008
14	rs12587891	A	T	0.297619	1008
14	rs6572780	A	G	0.949405	1008
14	rs41534447	G	A	0.0625	1008
14	rs7161284	A	G	0.998016	1008
14	rs7161454	C	T	0.950397	1008
14	rs10140717	A	G	0.184524	1008
14	rs58299915	A	G	0.184524	1008
14	rs41339245	T	C	0.121032	1008
14	rs61711383	C	G	0.0634921	1008
14	rs55954180	A	G	0.100198	1008
14	rs145109670	G	A	0.00595238	1008
14	rs33956767	C	T	0.293651	1008
14	rs74054650	A	G	0.0634921	1008
14	rs35794461	A	C	0.467262	1008
14	rs7151960	G	A	0.296627	1008
14	rs116606787	G	A	0.121032	1008
14	rs112936339	C	A	0.121032	1008
14	rs7152822	G	A	0.342262	1008
14	rs1950931	C	T	0.502976	1008
14	rs72673987	C	T	0.0753968	1008
14	rs11850904	T	C	0.438492	1008
14	rs11846630	G	A	0.50496	1008
14	rs35699932	T	C	0.438492	1008
14	rs7154230	C	T	0.0664683	1008
14	rs146532947	G	A	0.0763889	1008
14	rs148990700	G	A	0.0218254	1008
14	rs10142663	A	G	0.0952381	1008
14	rs2025024	G	A	0.650794	1008
14	rs2064922	C	T	0.4375	1008
14	rs55789601	C	T	0.343254	1008
14	rs76382390	A	G	0.0972222	1008
14	rs41409652	T	A	0.094246	1008
14	rs72673990	C	T	0.0952381	1008
14	rs74054651	G	A	0.0654762	1008
14	rs1950930	G	A	0.55754	1008
14	rs1950929	C	T	0.481151	1008
14	rs66670264	G	T	0.328373	1008
14	rs1950928	C	T	0.951389	1008
14	rs10129339	C	T	0.522817	1008
14	rs75720812	T	C	0.0644841	1008
14	rs117631279	T	C	0.104167	1008
14	rs10132386	A	G	0.677579	1008
14	rs146928501	C	T	0.0704365	1008
14	rs78608750	T	C	0.110119	1008
14	rs114946533	G	A	0.0674603	1008
14	rs41334646	T	C	0.205357	1008
14	rs113047645	C	T	0.0406746	1008
14	rs8015142	A	C	0.37996	1008
14	rs116951820	C	A	0.0406746	1008
14	rs4898704	T	C	0.59623	1008
14	rs78438281	A	C	0.0406746	1008
14	rs1570124	A	T	0.959325	1008
14	rs141855158	G	A	0.0297619	1008
14	rs7145472	T	A	0.575397	1008
14	rs10142826	A	T	0.198413	1008
14	rs79831492	A	G	0.132937	1008
14	rs79397301	G	C	0.0168651	1008
14	rs8014154	T	C	0.700397	1008
14	rs112076067	A	G	0.015873	1008
14	rs76756877	C	A	0.015873	1008
14	rs7152173	C	A	0.984127	1008
14	rs72673995	A	G	0.0724206	1008
14	rs7152032	A	G	0.166667	1008
14	rs75878747	C	T	0.0168651	1008
14	rs113980427	T	G	0.0168651	1008
14	rs8020209	T	C	0.546627	1008
14	rs7158526	T	C	0.183532	1008
14	rs72622448	T	G	0.0744048	1008
14	rs7141183	A	G	0.0188492	1008
14	rs12879264	C	A	0.16369	1008
14	rs12880485	T	A	0.164683	1008
14	rs12434763	G	C	0.275794	1008
14	rs56168634	C	T	0.014881	1008
14	rs3890427	G	T	0.266865	1008
14	rs11626565	A	C	0.0188492	1008
14	rs1570123	C	A	0.454365	1008
14	rs56224903	G	T	0.0138889	1008
14	rs7149515	T	C	0.308532	1008
14	rs12885443	A	C	0.157738	1008
14	rs1956580	C	T	0.72123	1008
14	rs7154010	G	C	0.453373	1008
14	rs1006973	T	C	0.707341	1008
14	rs76755620	G	A	0.0367063	1008
14	rs72673997	C	T	0.0178571	1008
14	rs1956579	A	T	0.704365	1008
14	rs17124283	G	A	0.256944	1008
14	rs1956578	G	A	0.968254	1008
14	rs10131203	A	G	0.00297619	1008
14	rs2357112	C	T	0.717262	1008
14	rs17588609	A	G	0.231151	1008
14	rs10132246	G	A	0.339286	1008
14	rs1950927	C	T	0.31746	1008
14	rs1950926	T	G	0.843254	1008
14	rs10484085	G	A	0.00793651	1008
14	rs80289824	G	A	0.272817	1008
14	rs6572781	G	C	0.343254	1008
14	rs17124293	C	T	0.27381	1008
14	rs1008924	G	A	0.345238	1008
14	rs1465113	G	A	0.0287698	1008
14	rs11157837	A	G	0.316468	1008
14	rs2145449	T	C	0.385913	1008
14	rs4901141	T	C	0.00793651	1008
14	rs8006885	A	G	0.0277778	1008
14	rs1570119	T	C	0.0803571	1008
14	rs2019018	C	T	0.294643	1008
14	rs2010518	C	G	0.410714	1008
14	rs2010520	A	G	0.424603	1008
14	rs34644701	C	T	0.00793651	1008
14	rs11847523	T	C	0.482143	1008
14	rs999082	C	T	0.365079	1008
14	rs1467529	G	T	0.388889	1008
14	rs1467528	A	T	0.387897	1008
14	rs11621032	C	G	0.305556	1008
14	rs6572782	G	C	0.571429	1008
14	rs1467527	G	A	0.407738	1008
14	rs73290927	G	T	0.0803571	1008
14	rs7492722	C	A	0.414683	1008
14	rs74566463	C	A	0.0436508	1008
14	rs17589338	A	C	0.00694444	1008
14	rs10484084	C	G	0.00694444	1008
14	rs11851031	A	G	0.078373	1008
14	rs60689591	G	A	0.286706	1008
14	rs10484082	T	C	0.0436508	1008
14	rs1956574	A	G	0.309524	1008
14	rs1950924	G	A	0.0347222	1008
14	rs79665204	T	A	0.0277778	1008
14	rs2064921	G	C	0.318452	1008
14	rs142841263	T	C	0.0515873	1008
14	rs4402469	A	G	0.334325	1008
14	rs2104051	T	C	0.411706	1008
14	rs142005297	T	C	0.0218254	1008
14	rs10444715	G	A	0.078373	1008
14	rs67923820	A	C	0.077381	1008
14	rs11157838	G	A	0.289683	1008
14	rs1950923	G	T	0.395833	1008
14	rs10484081	C	G	0.298611	1008
14	rs12432820	G	A	0.310516	1008
14	rs7151833	T	C	0.077381	1008
14	rs17589730	G	C	0.0426587	1008
14	rs77495702	T	C	0.172619	1008
14	rs1000906	T	G	0.302579	1008
14	rs76360469	T	A	0.170635	1008
14	rs1467526	C	T	0.39881	1008
14	rs1467524	G	C	0.417659	1008
14	rs1467523	C	G	0.417659	1008
14	rs1467522	T	G	0.417659	1008
14	rs74052647	A	G	0.0198413	1008
14	rs7159253	G	A	0.078373	1008
14	rs2357114	T	C	0.39881	1008
14	rs755594	T	A	0.077381	1008
14	rs755595	T	C	0.00793651	1008
14	rs755596	C	T	0.078373	1008
14	rs8006868	G	A	0.393849	1008
14	rs113159468	C	G	0.300595	1008
14	rs28457173	G	T	0.0347222	1008
14	rs1950922	T	A	0.377976	1008
14	rs1950921	T	C	0.397817	1008
14	rs4898705	T	G	0.0793651	1008
14	rs4901142	G	C	0.391865	1008
14	rs8019441	G	A	0.078373	1008
14	rs17092966	A	C	0.078373	1008
14	rs2357115	A	T	0.308532	1008
14	rs2357116	A	G	0.300595	1008
14	rs2357117	T	G	0.308532	1008
14	rs55760336	A	C	0.00793651	1008
14	rs149752080	C	T	0.0337302	1008
14	rs11627169	C	T	0.397817	1008
14	rs12590456	A	C	0.0347222	1008
14	rs3751464	T	C	0.406746	1008
14	rs45583835	A	C	0.00793651	1008
14	rs79346288	C	G	0.290675	1008
14	rs8010756	T	C	0.00793651	1008
14	rs34657485	G	T	0.0734127	1008
14	rs4143904	C	G	0.397817	1008
14	rs11845396	C	G	0.0793651	1008
14	rs735265	A	G	0.409722	1008
14	rs746306	T	A	0.00793651	1008
14	rs117784961	A	G	0.0367063	1008
14	rs17666653	C	T	0.0823413	1008
14	rs17666689	C	T	0.0823413	1008
14	rs8022690	G	C	0.405754	1008
14	rs35004553	A	T	0.0823413	1008
14	rs77213758	A	G	0.0456349	1008
14	rs10132283	G	C	0.292659	1008
14	rs941703	A	G	0.391865	1008
14	rs8014336	A	C	0.623016	1008
14	rs941700	A	T	0.0902778	1008
14	rs9671722	A	G	0.615079	1008
14	rs1956576	A	G	0.516865	1008
14	rs66820903	G	A	0.518849	1008
14	rs7155793	C	A	0.62004	1008
14	rs7149556	A	C	0.62004	1008
14	rs11847326	G	A	0.0873016	1008
14	rs6572783	A	G	0.287698	1008
14	rs12589454	G	C	0.262897	1008
14	rs10147501	C	A	0.623016	1008
14	rs4898706	G	A	0.364087	1008
14	rs7144199	C	T	0.259921	1008
14	rs8006957	C	T	0.356151	1008
14	rs8007388	G	T	0.355159	1008
14	rs10133897	A	G	0.356151	1008
14	rs4259964	T	G	0.643849	1008
14	rs79388954	G	C	0.0763889	1008
14	rs149822473	A	G	0.0426587	1008
14	rs7155895	C	T	0.62996	1008
14	rs56033676	A	G	0.356151	1008
14	rs4277270	T	G	0.645833	1008
14	rs142629302	T	G	0.0277778	1008
14	rs9323214	G	A	0.369048	1008
14	rs4451881	G	C	0.369048	1008
14	rs10498431	C	T	0.372024	1008
14	rs8021661	A	G	0.646825	1008
14	rs8003096	T	C	0.766865	1008
14	rs4312232	T	C	0.374008	1008
14	rs4243577	T	C	0.766865	1008
14	rs12323408	T	C	0.374008	1008
14	rs55780869	C	T	0.358135	1008
14	rs8012981	G	T	0.119048	1008
14	rs4403977	C	T	0.367063	1008
14	rs4243578	T	C	0.368056	1008
14	rs41480647	A	G	0.274802	1008
14	rs11625657	G	C	0.27381	1008
14	rs4290402	G	A	0.367063	1008
14	rs8011426	G	A	0.353175	1008
14	rs8011185	A	G	0.367063	1008
14	rs72622449	A	T	0.261905	1008
14	rs9285578	G	A	0.368056	1008
14	rs9323215	T	A	0.367063	1008
14	rs7140349	C	A	0.368056	1008
14	rs7140365	C	T	0.368056	1008
14	rs11157839	A	T	0.271825	1008
14	rs56799730	A	C	0.0128968	1008
14	rs9635224	T	G	0.356151	1008
```
