## Supplementary material for "Characterization of shared and ancestry-specific signals driving complex traits using multi-ancestry fine-mapping": susiex_nc3.cs80.cs

```
CS_ID	SNP	BP	REF_ALLELE	ALT_ALLELE	REF_FRQ	BETA	SE	-LOG10P	CS_PIP	OVRL_PIP
1	rs2999392	51655145	T,T	C,C	0.316103,0.15377	0.0234326,0.00235912	0.00425236,0.0118501	7.44634,0.0745846	0.222364	0.222433
1	rs2999391	51655109	G,G	A,A	0.316103,0.15377	0.0234326,0.00235912	0.00425236,0.0118501	7.44634,0.0745846	0.222364	0.222433
1	rs8008599	51670057	G,G	A,A	0.280318,0.151786	0.0239179,0.00224313	0.00440194,0.0119134	7.25756,0.0702483	0.167527	0.167608
1	rs2999393	51655167	T,T	G,G	0.294235,0.152778	0.0226875,0.000749814	0.00433873,0.0118816	6.76864,0.0224222	0.0561666	0.0562352
1	rs4465517	51673715	A,A	C,C	0.319085,0.173611	0.0214343,0.00494497	0.0042417,0.0112855	6.36214,0.179625	0.0457629	0.0458363
1	rs61985092	51649081	A,A	G,G	0.879722,0.998016	-0.0301527,-0.0217627	0.00607818,0.0960615	6.15366,0.0857766	0.0226922	0.0233711
1	rs11157805	51658390	G,G	C,C	0.333002,0.154762	0.020572,0.00186971	0.00419521,0.011819	6.02661,0.0583379	0.0195696	0.0196289
1	rs4595717	51566776	C,C	T,T	0.392644,0.167659	0.0200608,0.000848392	0.00404873,0.011443	6.14035,0.0264573	0.0131702	0.0133819
1	rs12434435	51667524	T,T	G,G	0.299205,0.152778	0.0204642,0.00191622	0.00431777,0.0118816	5.66917,0.0595453	0.0108221	0.0108812
1	rs11844527	51516370	C,C	G,G	0.732604,0.93254	-0.021263,-0.0156851	0.00446712,0.017043	5.71289,0.446842	0.0103204	0.0110493
1	rs72687148	51516297	C,C	G,G	0.732604,0.933532	-0.021263,-0.0140339	0.00446712,0.0171606	5.71289,0.383554	0.00952511	0.0102034
2	rs117404209	51198484	T,NA	C,NA	0.988072,NA	0.0630978,NA	0.0182119,NA	3.27497,NA	0.0440746	0.057041
2	rs144375001	51202356	C,NA	A,NA	0.989066,NA	0.0664845,NA	0.0190121,NA	3.32736,NA	0.0429665	0.0561773
2	rs7494766	51218771	A,A	G,G	0.564612,0.4375	-0.0158575,-0.00025043	0.00398773,0.00861694	4.15542,0.0101878	0.0265596	0.0285593
2	rs11620674	51218443	C,C	T,T	0.563618,0.433532	-0.0158534,-0.000851837	0.0039867,0.00862591	4.15542,0.0355828	0.0264051	0.0284066
2	rs4901054	51217607	T,T	C,C	0.570577,0.429563	-0.0155603,-0	0.00399429,0.00863547	4.00903,-0	0.0192848	0.0208956
2	rs8011819	51216889	T,T	C,C	0.563618,0.435516	-0.0155307,5.01266e-05	0.0039867,0.00862135	4.00903,0.00201941	0.0182798	0.0197969
2	rs4901053	51217574	G,G	T,T	0.563618,0.426587	-0.0155307,0.000301591	0.0039867,0.00864302	4.00903,0.0122604	0.017992	0.0195143
2	rs8016320	51217083	C,C	G,G	0.562624,0.435516	-0.0154327,0.000752426	0.00398568,0.00862135	3.96683,0.0313055	0.0175901	0.019067
2	rs2146002	51217981	G,G	C,C	0.56163,0.436508	-0.015384,-0.000851167	0.00398468,0.00861912	3.94681,0.0355828	0.0175867	0.0190544
2	rs2181085	51217742	T,T	C,C	0.562624,0.436508	-0.0153385,-0.000851167	0.00398568,0.00861912	3.92485,0.0355828	0.0163462	0.0177351
2	rs2181084	51217717	G,G	A,A	0.560636,0.429563	-0.0152412,-0.000100402	0.0039837,0.00863547	3.88507,0.00404758	0.0153318	0.0166623
2	rs74584785	51932962	NA,A	NA,C	NA,0.986111	NA,0.114539	NA,0.0365264	NA,2.76599	0.00928591	0.0193302
2	rs149359461	51927652	G,NA	A,NA	0.989066,NA	0.0456529,NA	0.0190121,NA	1.78678,NA	0.00910896	0.0203749
2	rs6572694	51228682	A,A	G,G	0.242545,0.330357	-0.0167757,0.000745514	0.0046128,0.00908845	3.55897,0.0293631	0.00845963	0.0103212
2	rs114491371	51928420	NA,T	NA,C	NA,0.985119	NA,0.109463	NA,0.0353055	NA,2.71393	0.00840671	0.017485
2	rs2073349	51225132	T,T	G,G	0.637177,0.490079	-0.0145732,-0.00215063	0.00411209,0.00855103	3.40436,0.0961379	0.00798996	0.0092508
2	rs2295846	51223106	T,T	G,G	0.643141,0.496032	-0.0143507,-0.00500877	0.00412703,0.00854962	3.29533,0.253383	0.0078686	0.00914538
2	rs34608773	51773259	T,T	C,C	0.878728,0.581349	-0.0053276,0.0304637	0.00605664,0.0086648	0.421292,3.3581	0.00709896	0.0148945
2	rs75560215	51928001	NA,C	NA,T	NA,0.985119	NA,0.106574	NA,0.0353055	NA,2.59527	0.00671491	0.0139801
2	rs78129501	51940471	NA,T	NA,C	NA,0.978175	NA,0.0878493	NA,0.0292559	NA,2.57264	0.00643456	0.0136291
2	rs12886733	51811515	T,NA	C,NA	0.949304,NA	-0.0292246,NA	0.00901262,NA	2.92653,NA	0.00637223	0.0166246
2	rs117234125	51763537	C,NA	A,NA	0.971173,NA	-0.043373,NA	0.0118166,NA	3.61608,NA	0.00581663	0.0145658
2	rs17123971	51947546	G,G	A,A	0.952286,0.824405	0.0266788,0.0160248	0.00927543,0.0112351	2.39535,0.813105	0.00573722	0.0107688
2	rs3742327	51210405	A,A	G,G	0.256461,0.296627	-0.0157332,0.00122214	0.00452769,0.00935847	3.29153,0.0476443	0.00567968	0.00695622
2	rs144721999	52146837	A,NA	G,NA	0.979125,NA	-0.043337,NA	0.0138296,NA	2.76283,NA	0.00541895	0.0113101
2	rs67243261	51788396	C,C	A,A	0.879722,0.582341	-0.00509323,0.0296713	0.00607818,0.00866769	0.395712,3.20839	0.00526001	0.0110576
2	rs2073347	51223789	T,T	C,C	0.246521,0.319444	-0.0160351,-0.00117012	0.00458751,0.00916798	3.32479,0.0465105	0.00486704	0.00600165
2	rs10129233	51220124	A,A	G,G	0.245527,0.297619	-0.0158476,0.00216105	0.00459376,0.00934946	3.25104,0.087669	0.00471547	0.00582539
2	rs6572687	51165438	C,C	G,G	0.766402,0.842262	-0.015255,-0.00903911	0.00467279,0.0117277	2.96018,0.355705	0.00470652	0.00633972
2	rs150635075	52137787	G,NA	C,NA	0.978131,NA	-0.0419374,NA	0.0135185,NA	2.71653,NA	0.00455805	0.00955848
2	rs7154318	51201652	T,T	C,C	0.746521,0.699405	0.0156578,0.000912838	0.00454514,0.00932283	3.24324,0.0352689	0.00444221	0.00550484
2	rs8017481	51217242	C,C	T,T	0.250497,0.291667	-0.0155308,-0.00132719	0.00456301,0.00940461	3.17719,0.0516974	0.0041908	0.00520402
2	rs60850040	51766501	C,C	T,T	0.916501,0.600198	0.0167049,0.024434	0.00714714,0.00872637	1.71165,2.29158	0.0038764	0.00760983
2	rs12588959	51525279	A,A	G,G	0.882704,0.872024	0.0243107,0.0219832	0.00614455,0.012796	4.1188,1.0665	0.00368492	0.0412875
2	rs61410944	51166736	G,G	A,A	0.799205,0.843254	-0.0159342,-0.00879048	0.00493553,0.0117578	2.90498,0.342291	0.00356052	0.00463504
2	rs67923820	52098560	C,C	A,A	0.833002,0.922619	-0.00104986,0.0545313	0.00530104,0.0159983	0.0741686,3.18504	0.00355288	0.00762581
2	rs4898705	52109999	G,G	T,T	0.838966,0.920635	-0.000231799,0.0538334	0.00537909,0.0158141	0.0151903,3.17801	0.00347781	0.00742884
2	rs10141499	51220314	C,C	T,T	0.240557,0.289683	-0.0155422,0.000806941	0.00462576,0.00942357	3.1081,0.0306957	0.00340486	0.0042702
2	rs61362797	51167752	T,T	A,A	0.799205,0.842262	-0.0157479,-0.00990251	0.00493553,0.0117277	2.84795,0.399614	0.00339876	0.0044413
2	rs6572688	51165441	G,G	A,A	0.76839,0.843254	-0.0149315,-0.00815024	0.00468673,0.0117578	2.84073,0.311404	0.00322797	0.00439021
2	rs116153130	51939322	NA,A	NA,G	NA,0.978175	NA,0.0799102	NA,0.0292559	NA,2.20023	0.00320573	0.00679322
2	rs722797	51209933	C,C	T,T	0.247515,0.290675	-0.015226,0.00117174	0.00458131,0.00941405	3.05113,0.0453017	0.00306757	0.00385942
2	rs3015466	51206453	T,T	C,C	0.251491,0.294643	-0.0150517,0.000867064	0.00455701,0.00937671	3.01925,0.0332368	0.00303754	0.00381675
2	rs61238948	51167617	G,G	A,A	0.799205,0.847222	-0.0157479,-0.00784968	0.00493553,0.0118816	2.84795,0.293427	0.00300453	0.00392746
2	rs57182174	51167938	T,T	A,A	0.799205,0.849206	-0.0156524,-0.00894839	0.00493553,0.0119455	2.81895,0.343139	0.00299654	0.00392447
2	rs59498790	51167929	A,A	T,T	0.801193,0.848214	-0.015898,-0.00825808	0.00495399,0.0119134	2.8757,0.311404	0.00296455	0.00387298
2	rs67713610	51168830	T,T	C,C	0.799205,0.85119	-0.0156069,-0.00904936	0.00493553,0.0120109	2.80519,0.34564	0.00291463	0.00382293
2	rs41310342	51224289	T,NA	C,NA	0.967197,NA	0.0309168,NA	0.0111,NA	2.27181,NA	0.00280475	0.00470167
2	rs8018822	51170609	T,T	C,C	0.798211,0.85119	-0.0155781,-0.00915338	0.00492643,0.0120109	2.80519,0.35066	0.00279367	0.0036743
2	rs12882191	51224374	G,G	T,T	0.240557,0.304563	-0.0153737,5.10371e-05	0.00462576,0.00928829	3.05113,0.00190821	0.00277496	0.00350897
2	rs8019441	52110329	A,A	G,G	0.843936,0.921627	-0.000830297,0.052929	0.00544795,0.0159053	0.0560767,3.05775	0.00276862	0.00592582
2	rs755596	52105624	T,T	C,C	0.843936,0.921627	-0.00106067,0.0527875	0.00544795,0.0159053	0.0728173,3.0439	0.00270732	0.00579996
2	rs7159253	52105180	A,A	G,G	0.843936,0.921627	-0.0010146,0.052735	0.00544795,0.0159053	0.069428,3.03876	0.00267791	0.00573609
2	rs61987308	51759179	A,A	G,G	0.927435,0.597222	0.0170535,0.0234257	0.00762141,0.0087157	1.59776,2.14307	0.00265678	0.00520584
2	rs4898669	51215815	C,C	T,T	0.607356,0.434524	-0.0131228,-0.0016568	0.00404873,0.00862361	2.92439,0.071786	0.00265387	0.00305234
2	rs68157165	51169220	G,G	A,A	0.798211,0.85119	-0.0154374,-0.00920538	0.00492643,0.0120109	2.76276,0.35318	0.00257452	0.00339644
2	rs144193962	51987611	NA,A	NA,G	NA,0.987103	NA,0.0994415	NA,0.0378862	NA,2.06191	0.00254484	0.00531946
2	rs72683653	51289104	A,NA	G,NA	0.969185,NA	-0.0335703,NA	0.0114407,NA	2.47582,NA	0.00247102	0.00456446
2	rs55788349	51204117	T,T	C,C	0.750497,0.707341	0.0148147,-0.000811912	0.00456906,0.00939524	2.92618,0.0309875	0.00245037	0.00310216
2	rs4901051	51164768	A,A	G,G	0.801193,0.845238	-0.0156079,-0.00742992	0.00495399,0.011819	2.78795,0.276065	0.00244381	0.00321586
2	rs72681662	51163884	A,A	G,G	0.804175,0.847222	-0.015838,-0.00682026	0.0049823,0.0118816	2.83016,0.247219	0.00244301	0.00320626
2	rs113449409	51164094	T,T	C,C	0.803181,0.849206	-0.0158077,-0.00755145	0.00497278,0.0119455	2.83016,0.277956	0.00243746	0.00320293
2	rs72681677	51173590	G,G	T,T	0.800199,0.847222	-0.0157772,-0.00583504	0.00494472,0.0118816	2.84795,0.205264	0.00240921	0.0031632
2	rs7151833	52100525	C,C	T,T	0.832008,0.922619	-0.00186993,0.0521925	0.00528849,0.0159983	0.140471,2.9567	0.00231336	0.00496253
2	rs11626470	51207153	G,G	C,C	0.249503,0.292659	-0.0147698,0.000613101	0.00456906,0.00939524	2.91121,0.0232055	0.00224521	0.00285079
2	rs34845905	51276564	T,T	A,A	0.632207,0.595238	0.000133723,-0.0275228	0.00410023,0.00870879	0.0114487,2.8025	0.00220995	0.00456947
2	rs112124522	51167502	A,A	G,G	0.801193,0.849206	-0.0154226,-0.00759918	0.00495399,0.0119455	2.7326,0.280109	0.00219218	0.00289802
2	rs75281258	51526790	C,C	T,T	0.93837,0.957341	0.033596,0.0328017	0.00822159,0.0211527	4.35824,0.917319	0.00210489	0.0427615
2	rs72681673	51171922	A,A	G,G	0.800199,0.852183	-0.015399,-0.00808345	0.00494472,0.0120441	2.73419,0.299191	0.0021039	0.00278577
2	rs67186984	51169287	T,T	C,C	0.798211,0.85119	-0.0150579,-0.00920538	0.00492643,0.0120109	2.64994,0.35318	0.00205746	0.00273714
2	rs78279521	51938752	NA,T	NA,C	NA,0.978175	NA,0.0743546	NA,0.0292559	NA,1.95714	0.00205009	0.00434316
2	rs68120925	51169258	A,A	C,C	0.798211,0.85119	-0.0150579,-0.00904936	0.00492643,0.0120109	2.64994,0.34564	0.00203981	0.00271368
2	rs56120861	51390082	G,G	T,T	0.87674,0.885913	0.0160742,-0.0180711	0.00601441,0.0134459	2.12342,0.747259	0.00189234	0.00426166
2	rs12886246	51267850	C,C	T,T	0.427435,0.419643	0.00217682,0.0259374	0.00399661,0.00866195	0.232115,2.56069	0.00188268	0.00380134
2	rs755594	52105349	A,A	T,T	0.877734,0.922619	-0.00071796,0.0510713	0.00603539,0.0159983	0.0432035,2.85032	0.0018562	0.00397647
2	rs61985024	51491003	C,NA	T,NA	0.988072,NA	0.0538908,NA	0.0182119,NA	2.51069,NA	0.00185581	0.00334478
2	rs3783281	51241489	A,A	G,G	0.650099,0.507937	-0.0108886,-0.00811475	0.0041455,0.00855043	2.06428,0.465216	0.00180086	0.00240529
2	rs11845396	52119265	G,G	C,C	0.838966,0.920635	4.59774e-05,0.0502723	0.00537909,0.0158141	0.00297194,2.8303	0.00179802	0.00382999
2	rs4259956	51170177	G,G	T,T	0.805169,0.848214	-0.0152124,-0.00857172	0.00499191,0.0119134	2.63673,0.326214	0.00177587	0.002356
2	rs72681672	51169600	T,T	C,C	0.803181,0.848214	-0.0149179,-0.00944519	0.00497278,0.0119134	2.56854,0.368677	0.00177036	0.00235808
2	rs1953884	51326166	C,C	G,G	0.347913,0.474206	-0.00557997,0.0207068	0.00415099,0.00856075	0.747469,1.80767	0.00174994	0.00294911
2	rs4898667	51177190	T,T	G,G	0.800199,0.852183	-0.0152086,-0.00625816	0.00494472,0.0120441	2.6778,0.219438	0.00174254	0.0023172
2	rs28479999	51766390	T,T	G,G	0.743539,0.984127	-0.007667,0.0767183	0.00452769,0.0342017	1.04389,1.60398	0.00173528	0.00326055
2	rs10444715	52098340	A,A	G,G	0.807157,0.921627	-0.00267136,0.0497888	0.00501139,0.0159053	0.226218,2.75792	0.00170459	0.00367276
2	rs17796541	51460546	T,NA	C,NA	0.853877,NA	-0.0213777,NA	0.00559735,NA	3.87335,NA	0.001694	0.00444857
2	rs4898668	51177191	T,T	C,C	0.800199,0.852183	-0.0151589,-0.00625816	0.00494472,0.0120441	2.66319,0.219438	0.00169322	0.00225412
2	rs77090346	51538688	A,A	G,G	0.934394,0.952381	0.0327817,0.0261318	0.00798549,0.0200728	4.39358,0.714517	0.0016832	0.0339694
2	rs73290927	52090178	T,T	G,G	0.83996,0.919643	-0.00081495,0.0494784	0.00539257,0.0157247	0.0555778,2.78196	0.00162915	0.00348658
2	rs76251345	51336044	G,NA	T,NA	0.921471,NA	0.01579,NA	0.00734995,NA	1.4991,NA	0.00160109	0.0032491
2	rs61485815	51766482	A,A	G,G	0.832008,0.991071	-0.00515741,0.126784	0.00528849,0.0454422	0.482206,2.27814	0.00159446	0.00298014
2	rs4509925	51763098	T,T	G,G	0.936382,0.60119	0.0169252,0.0233281	0.00810069,0.00873	1.43561,2.12285	0.00158463	0.00306657
2	rs61985536	51319942	A,A	G,G	0.871769,0.798611	0.0137595,-0.00859233	0.00591347,0.010659	1.6995,0.376564	0.00156343	0.00277064
2	rs28457173	52108065	T,T	G,G	0.89662,0.965278	-0.00192616,0.0720119	0.00649407,0.0233493	0.115335,2.69003	0.00152378	0.0032711
2	rs4901057	51277335	C,C	A,A	0.631213,0.582341	4.45449e-05,-0.0262427	0.00409792,0.00866769	0.00378303,2.60824	0.00150739	0.00313823
2	rs7148318	51325748	A,A	G,G	0.352883,0.457341	-0.00569356,0.0197055	0.00413745,0.00858064	0.772654,1.66461	0.00148885	0.00246748
2	rs143694998	51459493	C,NA	T,NA	0.984095,NA	0.0513829,NA	0.0158037,NA	2.93979,NA	0.00148501	0.00582533
2	rs78056127	52002167	C,NA	A,NA	0.979125,NA	0.0370124,NA	0.0138296,NA	2.12822,NA	0.00140879	0.00301656
2	rs77453726	51540507	C,C	A,A	0.935388,0.950397	0.0320353,0.0296744	0.00804241,0.0196877	4.16771,0.880263	0.00140861	0.0271597
2	rs117784961	52121107	NA,G	NA,A	NA,0.963294	NA,-0.0513414	NA,0.0227328	NA,1.6213	0.00137408	0.00282965
2	rs1950924	52093436	A,A	G,G	0.89662,0.965278	-0.00401947,0.0702761	0.00649407,0.0233493	0.270873,2.58263	0.00134437	0.0028839
2	rs1953886	51326077	T,T	C,C	0.348907,0.472222	-0.00553221,0.0196122	0.00414823,0.00856258	0.739154,1.65768	0.00131278	0.00221479
2	rs79020585	51541343	T,T	C,C	0.935388,0.950397	0.0319923,0.028623	0.00804241,0.0196877	4.15795,0.835683	0.00130972	0.0248287
2	rs1953885	51326144	A,A	G,G	0.348907,0.473214	-0.00557626,0.0194134	0.00414823,0.00856165	0.747469,1.63152	0.00127635	0.00215523
2	rs10145695	51225621	G,G	A,A	0.681909,0.488095	-0.0123258,-0.00404941	0.00424522,0.00855178	2.43289,0.196649	0.00123804	0.00156356
2	rs76525318	51526184	G,G	A,A	0.937376,0.958333	0.0319629,0.0322083	0.0081604,0.0213919	4.04711,0.878891	0.00123609	0.0211626
2	rs12889552	51368402	C,NA	T,NA	0.828032,NA	-0.0146621,NA	0.00523953,NA	2.28936,NA	0.00122871	0.00250633
2	rs72681670	51169272	T,T	C,C	0.801193,0.85119	-0.0143496,-0.00826861	0.00495399,0.0120109	2.42337,0.308757	0.00122615	0.0016752
2	rs34796212	51901124	C,NA	T,NA	0.860835,NA	-0.0126835,NA	0.00571235,NA	1.5785,NA	0.0012232	0.00285691
2	rs58424267	51269210	C,C	T,T	0.622266,0.574405	4.43295e-05,-0.0254689	0.00407811,0.00864561	0.00378303,2.49208	0.00119923	0.00249847
2	rs77514686	51533941	A,A	G,G	0.937376,0.948413	0.0322436,0.0265066	0.0081604,0.0193256	4.10929,0.769055	0.00117912	0.0203362
2	rs7149238	51325680	A,A	T,T	0.361829,0.457341	-0.00557464,0.0193061	0.00411452,0.00858064	0.755824,1.61169	0.00117253	0.00196039
2	rs143503508	51338428	NA,C	NA,T	NA,0.955357	NA,0.0453	NA,0.0206987	NA,1.54317	0.0011571	0.00245248
2	rs2356894	51827565	G,G	A,A	0.112326,0.010913	-0.0113373,-0.108616	0.00626142,0.0411447	1.1537,2.08121	0.00115603	0.00281967
2	rs11847326	52131756	A,A	G,G	0.897614,0.912698	0.00531105,0.0443104	0.0065219,0.0151436	0.381481,2.46429	0.00115499	0.0023738
2	rs72681674	51172973	C,C	T,T	0.947316,0.934524	-0.0228786,-0.0261328	0.0088502,0.0172809	2.01165,0.884478	0.00114282	0.00207851
2	rs142437850	51838516	G,NA	A,NA	0.981113,NA	0.0387053,NA	0.0145245,NA	2.11334,NA	0.00112392	0.00244403
2	rs60727032	51538159	C,C	T,T	0.935388,0.952381	0.032035,0.0254311	0.00804241,0.0200728	4.16765,0.687874	0.00110153	0.0201091
2	rs72681653	51156734	G,G	A,A	0.957256,0.927579	-0.0272853,-0.012641	0.00977441,0.0164929	2.28014,0.353197	0.00109908	0.00192242
2	rs71422021	51904690	A,NA	C,NA	0.863817,NA	-0.0124427,NA	0.00576457,NA	1.51017,NA	0.00109819	0.00261674
2	rs35294541	51904869	A,NA	G,NA	0.862823,NA	-0.0125734,NA	0.00574696,NA	1.54239,NA	0.00107705	0.00255184
2	rs146061004	51995545	G,NA	T,NA	0.987078,NA	0.0473271,NA	0.0175062,NA	2.16353,NA	0.00105257	0.00252415
2	rs35179274	51960625	C,C	T,T	0.756461,0.896825	-0.00966414,-0.0191233	0.0046064,0.0140528	1.44482,0.760527	0.00104094	0.00209733
2	rs17666689	52122619	T,T	C,C	0.83996,0.917659	4.5702e-05,0.0462873	0.00539257,0.0155508	0.00294667,2.53529	0.0010402	0.00220848
2	rs61969769	51914345	A,NA	G,NA	0.989066,NA	-0.0373006,NA	0.0190121,NA	1.30304,NA	0.00103502	0.0022056
2	rs10483610	51225724	T,T	C,C	0.683897,0.490079	-0.012026,-0.00399945	0.00425236,0.00855103	2.32948,0.193828	0.00103378	0.00131226
2	rs72685342	51378089	C,C	T,T	0.912525,0.904762	0.0175881,-0.0225889	0.00699802,0.0145623	1.92224,0.917729	0.00101388	0.00216709
2	rs189904395	51599224	C,NA	G,NA	0.994036,NA	0.0588959,NA	0.0256781,NA	1.66131,NA	0.00100206	0.00201197
2	rs10498431	52143694	T,T	C,C	0.626243,0.627976	-0.00762766,-0.0193685	0.00408671,0.00884395	1.20777,1.54482	0.00100086	0.0020726
2	rs76764255	51529076	T,T	A,A	0.937376,0.957341	0.031426,0.0301913	0.0081604,0.0211527	3.92953,0.813913	0.000962183	0.0154387
2	rs11849449	51902566	T,NA	G,NA	0.854871,NA	-0.0118133,NA	0.00561322,NA	1.45186,NA	0.000962165	0.00227932
2	rs17660434	51962911	T,T	C,C	0.756461,0.896825	-0.00943864,-0.019198	0.0046064,0.0140528	1.39298,0.764733	0.000933038	0.00188177
2	rs35343636	51917829	T,NA	C,NA	0.863817,NA	-0.0121636,NA	0.00576457,NA	1.45775,NA	0.000926405	0.00214805
2	rs4901059	51279108	C,C	T,T	0.650099,0.582341	0.00117308,-0.0248416	0.0041455,0.00866769	0.10947,2.38122	0.000922515	0.00193293
2	rs141675978	51839338	NA,C	NA,T	NA,0.982143	NA,-0.0683266	NA,0.0322783	NA,1.465	0.000915253	0.00196061
2	rs35660234	51904238	T,NA	C,NA	0.853877,NA	-0.0115608,NA	0.00559735,NA	1.41023,NA	0.00091031	0.00216224
2	rs12878806	51899866	C,NA	T,NA	0.851889,NA	-0.0114037,NA	0.00556614,NA	1.3927,NA	0.000901891	0.00217977
2	rs11625223	51961642	A,A	G,G	0.77336,0.896825	-0.0109143,-0.0150557	0.00472259,0.0140528	1.68135,0.546675	0.000896653	0.00177928
2	rs12892576	51916087	G,NA	A,NA	0.864811,NA	-0.0120179,NA	0.0057824,NA	1.42393,NA	0.000894101	0.00211056
2	rs61984971	51365276	G,NA	A,NA	0.984095,NA	0.0382073,NA	0.0158037,NA	1.80625,NA	0.000892223	0.001695
2	rs12878717	51917499	T,NA	A,NA	0.861829,NA	-0.0119096,NA	0.00572955,NA	1.42421,NA	0.000870895	0.00201631
2	rs12588720	51220304	C,C	T,T	0.690855,0.478175	-0.011833,-0.00392985	0.00427824,0.00855751	2.24586,0.18972	0.0008553	0.00109877
2	rs11157826	51961407	T,T	C,C	0.756461,0.895833	-0.00916878,-0.019235	0.0046064,0.0139934	1.33215,0.771433	0.000823354	0.00166292
2	rs12588703	51220175	A,A	T,T	0.690855,0.480159	-0.0117443,-0.00412657	0.00427824,0.00855609	2.21833,0.200938	0.000818996	0.00105471
2	rs149569118	51963747	NA,G	NA,A	NA,0.987103	NA,0.0789939	NA,0.0378862	NA,1.43102	0.000817813	0.0017117
2	rs12892462	51226439	G,G	C,C	0.667992,0.477183	-0.0113761,-0.0037386	0.00419836,0.00855827	2.17164,0.178993	0.000813516	0.00104363
2	rs12892118	51872454	T,NA	C,NA	0.862823,NA	-0.0118466,NA	0.00574696,NA	1.40596,NA	0.000813367	0.00188482
2	rs9323192	51198815	C,C	T,T	0.760437,0.979167	-0.0114412,0.0291228	0.00463231,0.0299292	1.86914,0.480794	0.000813012	0.00108368
2	rs4898673	51279514	T,T	G,G	0.666004,0.582341	0.000721797,-0.0242688	0.00419209,0.00866769	0.0638406,2.29144	0.000808607	0.0016779
2	rs34644701	52087184	T,T	C,C	0.850895,0.992063	-0.0111992,0.0979366	0.0055508,0.0481747	1.36017,1.37615	0.000794139	0.00177464
2	rs6572746	51825150	G,G	A,A	0.112326,0.008929	-0.0111157,-0.113788	0.00626142,0.0454412	1.12003,1.91091	0.000791597	0.00193561
2	rs17124015	51964152	NA,G	NA,A	NA,0.956349	NA,-0.0424064	NA,0.0209218	NA,1.36985	0.000784092	0.00166868
2	rs2073348	51224658	A,A	T,T	0.686879,0.497024	-0.0113687,-0.00700035	0.00426327,0.0085495	2.11572,0.384156	0.00078255	0.00101956
2	rs4293285	51825453	C,C	T,T	0.112326,0.010913	-0.0110742,-0.102973	0.00626142,0.0411447	1.11377,1.90922	0.000770048	0.00187781
2	rs35297009	51872053	T,NA	C,NA	0.862823,NA	-0.0116701,NA	0.00574696,NA	1.37376,NA	0.000762895	0.00176534
2	rs58698251	51380399	C,C	T,T	0.914513,0.904762	0.0172191,-0.0221724	0.00707122,0.0145623	1.82716,0.893257	0.000760021	0.00165128
2	rs9671722	52127059	G,G	A,A	0.168986,0.384921	0.0013321,0.0243434	0.00527606,0.0087852	0.0965463,2.25264	0.000755088	0.0015547
2	rs7153748	51824516	A,A	G,G	0.112326,0.010913	-0.010904,-0.103172	0.00626142,0.0411447	1.0883,1.91515	0.00075425	0.00183298
2	rs76152035	51537268	G,G	A,A	0.934394,0.948413	0.0304634,0.0259847	0.00798549,0.0193256	3.8656,0.747723	0.000745846	0.0118643
2	rs10148593	51201829	A,A	G,G	0.763419,0.979167	-0.0112496,0.0314227	0.0046523,0.0299292	1.80678,0.532	0.000729456	0.000977088
2	rs11627169	52116068	T,T	C,C	0.2167,0.602183	-0.00896526,0.0203615	0.00479895,0.00873368	1.20945,1.7048	0.000712504	0.00152572
2	rs117082679	52120351	G,NA	A,NA	0.984095,NA	0.0282133,NA	0.0158037,NA	1.12946,NA	0.000707632	0.00151138
2	rs4451881	52142886	C,C	G,G	0.622266,0.630952	-0.00693383,-0.0188053	0.00407811,0.00885857	1.05021,1.4715	0.000702939	0.00146202
2	rs1467526	52103192	T,T	C,C	0.212724,0.60119	-0.00826363,0.0209519	0.00483134,0.00873	1.05954,1.78527	0.000696609	0.00149981
2	rs3751464	52117892	C,C	T,T	0.214712,0.593254	-0.00868614,0.0201925	0.00481501,0.00870204	1.1473,1.69213	0.000693909	0.00149176
2	rs34545131	51878106	A,NA	G,NA	0.864811,NA	-0.0112997,NA	0.0057824,NA	1.29515,NA	0.000693355	0.00162833
2	rs35235229	51889180	G,NA	C,NA	0.864811,NA	-0.0114312,NA	0.0057824,NA	1.31828,NA	0.000692738	0.00162316
2	rs2984276	51196711	T,T	C,C	0.760437,0.975198	-0.0110119,0.0254789	0.00463231,0.0274863	1.75833,0.451066	0.000671973	0.00090338
2	rs35004553	52123073	T,T	A,A	0.804175,0.917659	-0.000930342,0.043645	0.0049823,0.0155508	0.0696252,2.30045	0.000671462	0.00142739
2	rs151083108	51579060	NA,T	NA,C	NA,0.992063	NA,-0.09398	NA,0.0481747	NA,1.29176	0.000666026	0.0014146
2	rs17802520	51471865	T,NA	C,NA	0.955268,NA	-0.0233808,NA	0.00956466,NA	1.83847,NA	0.000664997	0.00141494
2	rs1570119	52085657	C,C	T,T	0.661034,0.919643	0.00234225,0.0424603	0.00417686,0.0157247	0.240366,2.15933	0.000656261	0.00139498
2	rs10147065	51954294	C,C	T,T	0.684891,0.77381	0.00732085,0.0256373	0.00425597,0.0102176	1.0685,1.91711	0.000653967	0.00144482
2	rs2181088	51195365	C,C	T,T	0.757455,0.975198	-0.0109655,0.0248316	0.0046128,0.0274863	1.75833,0.436156	0.000653831	0.000883644
2	rs34657485	52119036	T,T	G,G	0.874751,0.926587	0.000188171,0.0456431	0.00597324,0.0163898	0.0110538,2.27121	0.000650351	0.00137274
2	rs941700	52126520	T,T	A,A	0.90159,0.909722	0.00471384,0.0403674	0.00663768,0.0149162	0.320933,2.16722	0.000648075	0.00133453
2	rs12323408	52145244	C,C	T,T	0.622266,0.625992	-0.00729514,-0.0175219	0.00407811,0.00883443	1.1329,1.3249	0.000647427	0.00133603
2	rs117518343	51705686	A,NA	G,NA	0.984095,NA	0.0415371,NA	0.0158037,NA	2.06646,NA	0.000646192	0.00159488
2	rs145818009	51537971	A,A	G,G	0.934394,0.952381	0.0301466,0.0257431	0.00798549,0.0200728	3.79616,0.699682	0.000645231	0.00979808
2	rs2984272	51193213	T,T	A,A	0.758449,0.975198	-0.0109348,0.0245618	0.00461925,0.0274863	1.74661,0.43	0.000641049	0.000865063
2	rs61987306	51750167	A,A	G,G	0.919483,0.625992	0.00890158,0.0233149	0.00726648,0.00883443	0.656458,2.08026	0.000640002	0.00128962
2	rs2181089	51195390	C,C	T,T	0.757455,0.975198	-0.0108736,0.0255869	0.0046128,0.0274863	1.73493,0.453572	0.00063852	0.000865222
2	rs35611833	51706610	C,NA	T,NA	0.975149,NA	-0.0371104,NA	0.0127009,NA	2.45851,NA	0.000635405	0.00134152
2	rs11851031	52092371	G,G	A,A	0.650099,0.921627	-0.000460381,0.0443119	0.0041455,0.0159053	0.0402089,2.27273	0.000632237	0.00134473
2	rs55979246	51769852	T,NA	C,NA	0.913519,NA	-0.013018,NA	0.00703429,NA	1.19233,NA	0.000629267	0.00148998
2	rs113785288	51506524	A,NA	G,NA	0.944334,NA	0.024256,NA	0.00862346,NA	2.30879,NA	0.00062819	0.00245892
2	rs55744809	51207036	T,T	C,C	0.764414,0.979167	-0.0108386,0.0321681	0.00465908,0.0299292	1.69896,0.54904	0.000625469	0.000846868
2	rs72622445	51749407	A,A	G,G	0.888668,0.626984	0.00637145,0.0229331	0.00628579,0.00883916	0.507574,2.0235	0.000624279	0.00123802
2	rs76755620	52077220	NA,A	NA,G	NA,0.963294	NA,-0.04245	NA,0.0227328	NA,1.20864	0.000621937	0.00129748
2	rs8014336	52125507	C,C	A,A	0.171968,0.376984	0.000572758,0.0239253	0.00523953,0.00882048	0.0395517,2.17533	0.000619368	0.00128059
2	rs73288894	51514642	T,NA	C,NA	0.944334,NA	0.0241774,NA	0.00862346,NA	2.2965,NA	0.000616987	0.00240802
2	rs4143904	52119107	G,G	C,C	0.212724,0.602183	-0.00872266,0.0200595	0.00483134,0.00873368	1.1487,1.66493	0.000616723	0.00132911
2	rs4312232	52144872	C,C	T,T	0.622266,0.625992	-0.00720596,-0.0174695	0.00407811,0.00883443	1.11221,1.31883	0.000616619	0.00127249
2	rs17666653	52122477	T,T	C,C	0.804175,0.917659	-0.000930342,0.0430585	0.0049823,0.0155508	0.0696252,2.24989	0.000611444	0.00129961
2	rs72672181	51782565	A,A	T,T	0.895626,0.990079	0.0120587,0.106078	0.00646666,0.0431319	1.2061,1.85645	0.000608174	0.00145687
2	rs9788504	51270267	C,C	G,G	0.431412,0.46131	0.0057232,0.0186102	0.00399204,0.00857506	0.819097,1.52308	0.000607423	0.00129819
2	rs10145184	51793381	G,G	T,T	0.10835,0.010913	-0.00960766,-0.104416	0.00636104,0.0411447	0.882917,1.9525	0.000606796	0.00142426
2	rs17122800	51196657	C,C	T,T	0.758449,0.979167	-0.0108427,0.028028	0.00461925,0.0299292	1.72329,0.457138	0.000605485	0.000821954
2	rs72672185	51786591	T,T	C,C	0.889662,0.989087	0.00893681,0.10606	0.00631051,0.0411453	0.804867,2.00235	0.000602866	0.00138754
2	rs2884058	51799925	G,G	A,A	0.10835,0.010913	-0.0101166,-0.102972	0.00636104,0.0411447	0.951775,1.9092	0.000602677	0.00142883
2	rs8012460	51517394	C,C	T,T	0.910537,0.943452	0.0143145,0.0465048	0.00692737,0.018507	1.41123,1.92165	0.000601541	0.00224011
2	rs117021440	51249319	C,NA	G,NA	0.970179,NA	0.0207219,NA	0.0116239,NA	1.12705,NA	0.000587929	0.00103999
2	rs148851801	51594140	NA,T	NA,A	NA,0.979167	NA,0.0550859	NA,0.0299292	NA,1.18251	0.000583227	0.00121362
2	rs76481199	51515424	T,NA	C,NA	0.944334,NA	0.0239268,NA	0.00862346,NA	2.25753,NA	0.000582909	0.00225397
2	rs73288895	51515228	C,NA	T,NA	0.944334,NA	0.0239268,NA	0.00862346,NA	2.25753,NA	0.000582909	0.00225397
2	rs56799730	52154577	C,C	A,A	0.914513,0.987103	-0.0210571,0.00540359	0.00707122,0.0378862	2.53721,0.0522797	0.000582354	0.00116923
2	rs7160689	51795860	T,T	G,G	0.10835,0.010913	-0.00960766,-0.103674	0.00636104,0.0411447	0.882917,1.93018	0.000582123	0.00136645
2	rs7159846	51800821	G,G	T,T	0.10835,0.010913	-0.00990393,-0.102803	0.00636104,0.0411447	0.922711,1.90417	0.000578546	0.00136598
2	rs2356898	51841473	A,A	G,G	0.267396,0.161706	-0.0125742,-0.0160102	0.00446712,0.0116103	2.31155,0.774941	0.000578027	0.00115407
2	rs17586183	52027776	G,NA	A,NA	0.815109,NA	-0.00876277,NA	0.005093,NA	1.06889,NA	0.000566493	0.00120234
2	rs2356580	51275810	A,A	G,G	0.750497,0.703373	-0.0050539,-0.0214736	0.00456906,0.00935847	0.570769,1.66237	0.000565834	0.00111974
2	rs7148069	51839645	T,T	C,C	0.672962,0.831349	-0.0117379,-0.0266363	0.00421449,0.0114161	2.27159,1.70694	0.000565546	0.00123946
2	rs10145951	51195687	A,A	C,C	0.758449,0.978175	-0.010746,0.0267759	0.00461925,0.0292559	1.69896,0.443613	0.000564546	0.000768535
2	rs57585837	51758794	NA,G	NA,T	NA,0.922619	NA,-0.0297793	NA,0.0159983	NA,1.20281	0.000562824	0.00120756
2	rs59978383	51516134	G,NA	A,NA	0.944334,NA	0.0237568,NA	0.00862346,NA	2.23129,NA	0.000561135	0.00215618
2	rs11626842	51862781	T,NA	C,NA	0.874751,NA	-0.0111783,NA	0.00597324,NA	1.2126,NA	0.000558827	0.00130851
2	rs72672186	51788856	G,G	A,A	0.889662,0.989087	0.0091921,0.104032	0.00631051,0.0411453	0.837981,1.94088	0.000554966	0.00128358
2	rs8022690	52123070	C,C	G,G	0.218688,0.594246	-0.0092071,0.0188398	0.00478316,0.0087054	1.26567,1.51637	0.000551645	0.0011684
2	rs34398744	51863086	A,NA	G,NA	0.872763,NA	-0.0110952,NA	0.00593314,NA	1.21127,NA	0.000550399	0.00129082
2	rs76983938	51371298	T,NA	G,NA	0.986084,NA	-0.0271967,NA	0.0168779,NA	0.970227,NA	0.000550261	0.00109792
2	rs34800262	51370852	G,G	C,C	0.908549,0.90873	0.0157995,-0.0205089	0.00685915,0.014843	1.67253,0.777137	0.000549743	0.00115538
2	rs8013191	51234402	A,A	G,G	0.781312,0.679563	0.0128158,-0.000810393	0.00478316,0.00916045	2.13215,0.0317478	0.000548921	0.000811166
2	rs55801251	51505586	G,G	A,A	0.626243,0.919643	-0.0173899,-0.0163668	0.00408671,0.0157247	4.68023,0.525854	0.000545698	0.00258728
2	rs4403977	52149648	T,T	C,C	0.625249,0.632937	-0.00753433,-0.0165461	0.00408453,0.00886855	1.18645,1.20703	0.00054471	0.00112157
2	rs117787218	51400840	A,NA	G,NA	0.986084,NA	-0.0271026,NA	0.0168779,NA	0.965307,NA	0.000544433	0.00108644
2	rs138459111	51658253	NA,A	NA,G	NA,0.978175	NA,0.0524212	NA,0.0292559	NA,1.13571	0.000541711	0.00112647
2	rs12147625	51599195	G,NA	T,NA	0.982107,NA	-0.0433755,NA	0.014915,NA	2.43945,NA	0.000539442	0.00110852
2	rs79388954	52138060	NA,C	NA,G	NA,0.923611	NA,0.0287094	NA,0.0160932	NA,1.12823	0.000538447	0.00113258
2	rs7140365	52153805	T,T	C,C	0.624254,0.631944	-0.00744111,-0.0167378	0.00408236,0.00886353	1.16531,1.22934	0.000538019	0.00111098
2	rs59302370	51739943	C,C	A,A	0.888668,0.624008	0.00671907,0.0220629	0.00628579,0.00882508	0.545002,1.90593	0.000534868	0.00105896
2	rs147742224	51589444	NA,T	NA,A	NA,0.981151	NA,0.0559386	NA,0.0314332	NA,1.12412	0.000532064	0.00110934
2	rs58700439	51740421	G,G	T,T	0.889662,0.624008	0.00657201,0.0221555	0.00631051,0.00882508	0.526262,1.91881	0.000530454	0.00105351
2	rs73288879	51502593	T,NA	C,NA	0.944334,NA	0.0234921,NA	0.00862346,NA	2.19073,NA	0.00052922	0.00201378
2	rs9285578	52152601	A,A	G,G	0.626243,0.631944	-0.00726584,-0.017135	0.00408671,0.00886353	1.12253,1.274	0.000528194	0.00109586
2	rs8019404	51506793	G,G	A,A	0.625249,0.917659	-0.0174287,-0.0158415	0.00408453,0.0155508	4.70309,0.510956	0.000526963	0.00254551
2	rs8005389	51507294	C,C	T,T	0.625249,0.918651	-0.0174287,-0.0158841	0.00408453,0.0156369	4.70309,0.509028	0.000523113	0.00252695
2	rs72622444	51748811	T,T	C,C	0.88668,0.625992	0.00615212,0.022457	0.00623739,0.00883443	0.489494,1.95772	0.000522544	0.0010373
2	rs118143454	52149643	A,NA	G,NA	0.984095,NA	0.0297388,NA	0.0158037,NA	1.2228,NA	0.000516424	0.00107966
2	rs12586802	51272225	C,C	T,T	0.189861,0.30754	0.00679206,-0.0204365	0.00504129,0.00926307	0.749853,1.56276	0.000514581	0.00107023
2	rs9323215	52152824	A,A	T,T	0.625249,0.632937	-0.00735128,-0.0166467	0.00408453,0.00886855	1.14331,1.21816	0.000513494	0.00105712
2	rs4898686	51803589	T,T	G,G	0.10835,0.010913	-0.00960766,-0.101341	0.00636104,0.0411447	0.882917,1.86086	0.000511947	0.00120198
2	rs7140349	52153772	A,A	C,C	0.624254,0.631944	-0.00734739,-0.0166852	0.00408236,0.00886353	1.14331,1.22348	0.000511816	0.00105689
2	rs2356892	51815087	A,A	G,G	0.112326,0.010913	-0.0100937,-0.098601	0.00626142,0.0411447	0.970807,1.78107	0.000511208	0.00122294
2	rs7155793	52129902	A,A	C,C	0.17495,0.37996	-0.000179415,0.0232407	0.00520406,0.00880693	0.0121114,2.08003	0.000503804	0.00104427
2	rs4144431	51750463	A,A	G,G	0.472167,0.433532	-0.00887624,-0.0214191	0.00396044,0.00862591	1.60186,1.88526	0.000497861	0.00103832
2	rs112149502	51427267	T,NA	C,NA	0.812127,NA	-0.0160717,NA	0.00506169,NA	2.82463,NA	0.000496222	0.0012486
2	rs4542577	51842733	T,T	A,A	0.749503,0.839286	0.0122132,0.0159613	0.00456301,0.0116392	2.12854,0.768867	0.000495681	0.000987987
2	rs2357114	52105227	C,C	T,T	0.209742,0.60119	-0.00701374,0.0210026	0.00485638,0.00873	0.827767,1.79216	0.000494638	0.00106144
2	rs2356918	51920712	A,A	G,G	0.634195,0.875	-0.0138501,-0.0025734	0.00410491,0.0129254	3.13034,0.0745911	0.000494193	0.00124912
2	rs145836876	51848444	NA,A	NA,C	NA,0.974206	NA,0.0454905	NA,0.0269663	NA,1.03804	0.000493388	0.00103294
2	rs1950922	52109075	A,A	T,T	0.250497,0.622024	-0.00654434,0.0211581	0.00456301,0.00881592	0.819555,1.78527	0.00049027	0.00103847
2	rs117472185	51169693	NA,G	NA,A	NA,0.972222	NA,0.044711	NA,0.0260119	NA,1.06733	0.000489905	0.00103387
2	rs1950921	52109113	C,C	T,T	0.214712,0.602183	-0.00814289,0.0198929	0.00481501,0.00873368	1.04187,1.64316	0.00048736	0.00104698
2	rs17586022	52021934	T,NA	C,NA	0.82008,NA	-0.0086078,NA	0.00514721,NA	1.02475,NA	0.000487257	0.00102367
2	rs2884059	51840762	A,A	G,G	0.498012,0.674603	-0.0126275,-0.0164044	0.00395433,0.00912373	2.85191,1.14159	0.000487065	0.0012402
2	rs7149556	52130179	C,C	A,A	0.17495,0.37996	-8.89494e-05,0.023092	0.00520406,0.00880693	0.00596324,2.05844	0.000486101	0.00100733
2	rs55637347	51776046	T,T	G,G	0.895626,0.990079	0.0121833,0.10113	0.00646666,0.0431319	1.22503,1.72025	0.000483238	0.00116099
2	rs150793524	51707622	NA,C	NA,T	NA,0.977182	NA,0.0491467	NA,0.0286274	NA,1.0654	0.000482425	0.00100371
2	rs4901142	52110112	C,C	G,G	0.245527,0.608135	-0.00601955,0.0212088	0.00459376,0.00875659	0.72109,1.81153	0.000479488	0.00100853
2	rs55780869	52145659	T,T	C,C	0.764414,0.641865	-0.00840486,-0.0168913	0.00465908,0.00891575	1.1473,1.23543	0.00047678	0.000942758
2	rs8006868	52106424	A,A	G,G	0.214712,0.606151	-0.00850513,0.0193909	0.00481501,0.00874879	1.11164,1.57408	0.000475675	0.00102185
2	rs9944003	51455056	C,C	T,T	0.585487,0.777778	-0.0184702,-0.000790299	0.00401339,0.0102821	5.37862,0.0274576	0.000475667	0.00370592
2	rs79268358	51624034	NA,C	NA,T	NA,0.968254	NA,0.0423174	NA,0.0243817	NA,1.08286	0.000469834	0.000986416
2	rs138705523	51245194	T,NA	C,NA	0.983101,NA	0.0322682,NA	0.0153396,NA	1.45081,NA	0.000468718	0.00107437
2	rs117992529	52125648	A,NA	G,NA	0.974155,NA	0.0190689,NA	0.0124606,NA	0.899863,NA	0.000468402	0.000972015
2	rs3829404	51811420	A,A	G,G	0.112326,0.010913	-0.0101394,-0.0967402	0.00626142,0.0411447	0.977273,1.72788	0.000467208	0.00111888
2	rs76032434	51298131	G,G	C,C	0.973161,0.998016	0.0271974,0.0292851	0.0122339,0.0960615	1.58157,0.118915	0.000467021	0.000771903
2	rs735265	52120264	G,G	A,A	0.213718,0.590278	-0.00866405,0.0188557	0.00482314,0.00869221	1.14003,1.52198	0.000465609	0.00100156
2	rs8019638	51830366	A,A	G,G	0.132207,0.008929	-0.00882149,-0.104514	0.0058372,0.0454412	0.883646,1.6686	0.000464257	0.00114485
2	rs9944007	51455166	C,C	T,T	0.585487,0.777778	-0.0184264,-0.000642214	0.00401339,0.0102821	5.35589,0.0221864	0.000462805	0.00355752
2	rs74835403	51963099	T,NA	C,NA	0.987078,NA	0.0401647,NA	0.0175062,NA	1.6621,NA	0.000460904	0.00107851
2	rs72672195	51809865	T,T	G,G	0.887674,0.989087	0.00979786,0.0974194	0.00626142,0.0411453	0.929482,1.74716	0.000458063	0.00108951
2	rs75720687	51181357	NA,G	NA,C	NA,0.97123	NA,0.0427918	NA,0.0255725	NA,1.02568	0.000455531	0.000960303
2	rs4901129	51964551	C,C	T,T	0.685885,0.439484	0.00908868,0.0152183	0.00425961,0.00861267	1.48322,1.11219	0.00045289	0.000931424
2	rs72672179	51781637	A,A	G,G	0.895626,0.990079	0.0120158,0.100209	0.00646666,0.0431319	1.19961,1.69547	0.00044927	0.00107601
2	rs113521110	51179072	C,NA	T,NA	0.879722,NA	-0.0109044,NA	0.00607818,NA	1.13781,NA	0.00044774	0.000694886
2	rs118131267	51477537	T,NA	C,NA	0.991054,NA	0.0451758,NA	0.0209976,NA	1.50254,NA	0.000447316	0.00134484
2	rs12896820	51278550	C,C	A,A	0.747515,0.699405	-0.00503398,-0.0203584	0.00455105,0.00932283	0.570769,1.53785	0.000446153	0.000887239
2	rs1950910	52029002	A,NA	G,NA	0.819085,NA	-0.0082888,NA	0.00513615,NA	0.972376,NA	0.000445932	0.000933829
2	rs1467523	52104304	G,G	C,C	0.209742,0.582341	-0.00755352,0.0199034	0.00485638,0.00866769	0.921343,1.66434	0.000445346	0.000952431
2	rs9323214	52141673	A,A	G,G	0.485089,0.630952	-0.00595854,-0.0177656	0.00395606,0.00885857	0.879357,1.34763	0.000442393	0.000878306
2	rs72622443	51745799	C,C	T,T	0.889662,0.621032	0.00661151,0.0213051	0.00631051,0.0088114	0.530505,1.8066	0.000437181	0.000869385
2	rs34281449	51269236	T,T	G,G	0.736581,0.684524	-0.00474719,-0.0201323	0.00448855,0.00919868	0.537262,1.54325	0.000433882	0.000861656
2	rs1950923	52098855	T,T	G,G	0.223658,0.604167	-0.00725068,0.0203959	0.00474483,0.00874115	0.897971,1.70705	0.000432777	0.000927788
2	rs1467524	52104291	C,C	G,G	0.209742,0.582341	-0.00773477,0.0195604	0.00485638,0.00866769	0.953792,1.61931	0.000428956	0.0009184
2	rs4898666	51166483	C,C	T,T	0.564612,0.290675	0.00994818,0.00612785	0.00398773,0.00941405	1.8994,0.288113	0.000428116	0.000824791
2	rs4290402	52150405	A,A	G,G	0.62326,0.632937	-0.00675434,-0.0167473	0.00408022,0.00886855	1.00945,1.22934	0.000424533	0.000882414
2	rs78683281	52142747	A,NA	G,NA	0.956262,NA	0.0174324,NA	0.00966771,NA	1.14652,NA	0.000423243	0.000905612
2	rs61064202	51747067	A,A	G,G	0.889662,0.646825	0.00661151,0.0215406	0.00631051,0.00894365	0.530505,1.79537	0.000422547	0.000845645
2	rs35420042	51579115	T,NA	C,NA	0.947316,NA	-0.0245004,NA	0.0088502,NA	2.24917,NA	0.00042058	0.000870232
2	rs2356890	51813039	C,C	T,T	0.112326,0.011905	-0.010181,-0.0904428	0.00626142,0.039413	0.983168,1.66259	0.000419916	0.00100735
2	rs4243578	52149768	C,C	T,T	0.622266,0.631944	-0.00693383,-0.0161439	0.00407811,0.00886353	1.05021,1.164	0.000419397	0.000866197
2	rs4144432	51750437	T,T	C,C	0.476143,0.430556	-0.00887258,-0.0207208	0.00395881,0.00863302	1.60186,1.78549	0.000418245	0.000864694
2	rs7158839	51332898	T,T	C,C	0.305169,0.322421	-0.00425107,0.0188765	0.00429368,0.00914559	0.491959,1.40874	0.000410217	0.000808211
2	rs8004486	51482666	C,NA	T,NA	0.738569,NA	-0.0171784,NA	0.00449951,NA	3.87087,NA	0.000410064	0.00160617
2	rs10138122	52043151	NA,T	NA,C	NA,0.958333	NA,-0.0342255	NA,0.0213919	NA,0.96013	0.000409873	0.000858839
2	rs111503296	51712478	A,NA	G,NA	0.911531,NA	-0.0105123,NA	0.00696238,NA	0.88248,NA	0.000407655	0.000969029
2	rs118069892	51171851	NA,C	NA,T	NA,0.980159	NA,-0.0492298	NA,0.0306528	NA,0.965518	0.000406047	0.000854756
2	rs8009664	51504882	C,NA	T,NA	0.936382,NA	0.0213351,NA	0.00810069,NA	2.07339,NA	0.00040471	0.00136181
2	rs12886311	51811097	C,C	G,G	0.856859,0.672619	-0.00677362,0.0198751	0.00564551,0.00910944	0.637881,1.53575	0.000404659	0.000869294
2	rs2105229	51337150	A,A	G,G	0.83499,0.52877	-0.00023153,0.021202	0.00532652,0.00856354	0.0153247,1.87641	0.000404389	0.00082517
2	rs72683633	51269276	A,A	G,G	0.905567,0.94246	-0.00797824,0.0391455	0.00676109,0.0183564	0.62344,1.48196	0.000403656	0.000830876
2	rs75092668	52124017	A,NA	G,NA	0.980119,NA	-0.0300784,NA	0.0141639,NA	1.47231,NA	0.000402933	0.000844006
2	rs10483608	51458728	C,C	G,G	0.587475,0.805556	-0.0182991,0.00124018	0.00401624,0.0108009	5.28345,0.041634	0.000399368	0.00314256
2	rs140356577	51638043	A,NA	G,NA	0.987078,NA	0.0363874,NA	0.0175062,NA	1.42414,NA	0.000398987	0.000804493
2	rs71422024	51978573	T,NA	C,NA	0.946322,NA	-0.0175438,NA	0.00877248,NA	1.34186,NA	0.000398209	0.00093002
2	rs12888047	51945891	G,NA	A,NA	0.821074,NA	-0.00948046,NA	0.00515836,NA	1.17993,NA	0.000398047	0.00090563
2	rs1467527	52089855	A,A	G,G	0.22167,0.592262	-0.00667151,0.0205709	0.00475997,0.00869873	0.79307,1.74378	0.00039722	0.000847504
2	rs4144433	51750412	A,A	C,C	0.15507,0.388889	-0.000736334,-0.022534	0.00546217,0.0087686	0.0492627,1.9925	0.000397111	0.000821329
2	rs111845971	51390015	T,NA	A,NA	0.99006,NA	-0.0331227,NA	0.01993,NA	1.01537,NA	0.000391061	0.000758605
2	rs61755581	51239181	A,NA	G,NA	0.975149,NA	0.0249521,NA	0.0127009,NA	1.30574,NA	0.000391027	0.000719277
2	rs8011185	52151339	G,G	A,A	0.622266,0.632937	-0.00675083,-0.016153	0.00407811,0.00886855	1.00945,1.164	0.000390174	0.000805446
2	rs57496330	51803156	NA,C	NA,T	NA,0.847222	NA,-0.0193461	NA,0.0118816	NA,0.985168	0.000388646	0.000833027
2	rs72688748	51666506	C,NA	T,NA	0.922465,NA	-0.00268921,NA	0.00739292,NA	0.145062,NA	0.000387623	0.000766287
2	rs4901116	51855553	T,T	G,G	0.634195,0.642857	-0.0134109,-0.0152816	0.00410491,0.00892123	2.96387,1.06187	0.000386267	0.000947793
2	rs34239543	51767364	T,T	C,C	0.641153,0.569444	0.00828757,0.0188066	0.00412196,0.00863302	1.35292,1.53206	0.000385847	0.000758617
2	rs4480710	51526083	G,G	C,C	0.732604,0.853175	0.0149945,0.0222483	0.00446712,0.0120777	3.10296,1.18402	0.000384762	0.00154342
2	rs11628591	51490767	A,NA	G,NA	0.702783,NA	-0.0152994,NA	0.00432606,NA	3.39217,NA	0.000384276	0.00115428
2	rs12881844	52106648	T,NA	C,NA	0.853877,NA	-0.0105429,NA	0.00559735,NA	1.22457,NA	0.000383616	0.000842555
2	rs145119666	51881844	NA,G	NA,A	NA,0.958333	NA,0.0323287	NA,0.0213919	NA,0.883646	0.000383032	0.000789005
2	rs79176592	51803472	NA,A	NA,G	NA,0.847222	NA,-0.019195	NA,0.0118816	NA,0.973888	0.000381646	0.00081788
2	rs10483603	51485410	A,NA	G,NA	0.722664,NA	-0.0164948,NA	0.0044164,NA	3.72631,NA	0.000380455	0.00134859
2	rs75574136	51803522	NA,G	NA,T	NA,0.848214	NA,-0.019199	NA,0.0119134	NA,0.970374	0.000379874	0.000813823
2	rs76020694	51803479	NA,T	NA,C	NA,0.847222	NA,-0.0191478	NA,0.0118816	NA,0.970374	0.000379496	0.000813227
2	rs9944116	51818179	C,C	T,T	0.912525,0.845238	0.0209092,-0.0156549	0.00699802,0.011819	2.55141,0.732076	0.000379075	0.00101028
2	rs147968629	51502462	C,NA	G,NA	0.982107,NA	0.0394536,NA	0.014915,NA	2.08812,NA	0.000376461	0.00119164
2	rs3007086	51581023	A,NA	C,NA	0.054672,NA	0.0235705,NA	0.00869693,NA	2.17237,NA	0.000375502	0.000783362
2	rs117750014	51729573	G,NA	A,NA	0.992048,NA	0.0447672,NA	0.0222601,NA	1.35345,NA	0.000374293	0.000749082
2	rs75254705	51476695	T,NA	A,NA	0.945328,NA	0.0208889,NA	0.00869693,NA	1.78751,NA	0.00037345	0.0011633
2	rs72672182	51784942	T,T	C,C	0.895626,0.990079	0.0119299,0.0965253	0.00646666,0.0431319	1.18668,1.59813	0.000371216	0.000887933
2	rs8011872	51906286	T,T	G,G	0.54672,0.779762	-0.00997608,0.00818037	0.00397168,0.0103152	1.9204,0.368807	0.000368643	0.00076898
2	rs71422018	51756521	G,NA	A,NA	0.960239,NA	-0.0218999,NA	0.0101186,NA	1.51656,NA	0.000368592	0.000702672
2	rs12431974	51460075	C,C	T,T	0.587475,0.806548	-0.0181632,0.00109332	0.00401624,0.0108218	5.21374,0.0364352	0.000368588	0.00277841
2	rs8006878	51525686	T,T	C,C	0.73161,0.85119	0.0149769,0.021638	0.00446187,0.0120109	3.10296,1.14498	0.000367692	0.00146098
2	rs10483604	51485195	T,NA	C,NA	0.722664,NA	-0.0164035,NA	0.0044164,NA	3.69074,NA	0.000367285	0.00128561
2	rs17123439	51475992	T,NA	C,NA	0.922465,NA	0.0185456,NA	0.00739292,NA	1.91641,NA	0.000365802	0.00103081
2	rs4267228	51771537	C,C	G,G	0.861829,0.490079	-0.00396634,0.0205224	0.00572955,0.00855103	0.310892,1.78527	0.000365573	0.000802565
2	rs11626550	51473118	A,NA	G,NA	0.752485,NA	-0.0172841,NA	0.00458131,NA	3.79193,NA	0.000364756	0.00142824
2	rs77425813	51474941	C,NA	T,NA	0.945328,NA	0.0207664,NA	0.00869693,NA	1.77083,NA	0.000364625	0.00113214
2	rs8008268	51525794	C,C	T,T	0.73161,0.85119	0.0149346,0.0216931	0.00446187,0.0120109	3.08807,1.14936	0.000364111	0.00144368
2	rs75730185	51434814	T,T	A,A	0.967197,0.998016	0.035311,0.0412252	0.0111,0.0960615	2.83362,0.175346	0.000363444	0.00156375
2	rs79831492	52070239	G,G	A,A	0.974155,0.867063	-0.022762,-0.0217018	0.0124606,0.0125908	1.16915,1.07172	0.000362974	0.00074627
2	rs76284519	51480142	C,NA	T,NA	0.944334,NA	0.0207559,NA	0.00862346,NA	1.79349,NA	0.000361903	0.00113288
2	rs946620	51328807	C,C	A,A	0.636183,0.501984	-0.00177592,0.0191246	0.00410967,0.00854942	0.176757,1.59706	0.000361515	0.000702609
2	rs17123876	51868436	G,G	A,A	0.904573,0.93254	0.00754941,0.0419952	0.00672948,0.017043	0.581816,1.86212	0.000359442	0.000790404
2	rs12889345	51924923	T,T	C,C	0.634195,0.872024	-0.0132154,-0.00240406	0.00410491,0.012796	2.89125,0.0700836	0.000358017	0.000901872
2	rs12588888	51525197	G,G	A,A	0.73161,0.85119	0.0149346,0.0215333	0.00446187,0.0120109	3.08807,1.13667	0.000356997	0.0014133
2	rs72672183	51786110	A,A	G,G	0.895626,0.989087	0.0114751,0.092755	0.00646666,0.0411453	1.1193,1.61663	0.000356859	0.000847592
2	rs114971866	51858597	A,NA	C,NA	0.989066,NA	-0.027845,NA	0.0190121,NA	0.844567,NA	0.000356361	0.000757991
2	rs12431427	51734282	G,G	A,A	0.889662,0.645833	0.00726156,0.020322	0.00631051,0.00893797	0.602317,1.63855	0.000356094	0.000710944
2	rs116582638	51858058	A,NA	G,NA	0.989066,NA	-0.0277804,NA	0.0190121,NA	0.841756,NA	0.000354339	0.00075367
2	rs10484089	52031069	G,NA	A,NA	0.816103,NA	-0.00771853,NA	0.00510364,NA	0.884581,NA	0.000354053	0.000752458
2	rs72673929	51945196	A,NA	G,NA	0.941352,NA	-0.0166074,NA	0.00841466,NA	1.31493,NA	0.000353725	0.000776423
2	rs4444247	51740634	A,A	G,G	0.889662,0.645833	0.00657201,0.0207779	0.00631051,0.00893797	0.526262,1.69704	0.000352888	0.000706559
2	rs185347116	51412359	NA,T	NA,C	NA,0.988095	NA,-0.0593803	NA,0.0394133	NA,0.879716	0.000351533	0.000738594
2	rs17123972	51948828	G,G	A,A	0.83002,0.71627	-0.00547907,-0.02119	0.00526376,0.00948227	0.5259,1.59453	0.00035132	0.000757256
2	rs17586713	52039623	T,NA	C,NA	0.942346,NA	-0.0140749,NA	0.00848241,NA	1.01299,NA	0.000350956	0.000789816
2	rs77671176	51220827	A,NA	G,NA	0.95328,NA	-0.0158145,NA	0.0093687,NA	1.03901,NA	0.000347518	0.000628416
2	rs7160367	51320341	A,A	G,G	0.557654,0.707341	-0.00686639,0.0023504	0.00398085,0.00939524	1.07287,0.0955784	0.000346272	0.000572652
2	rs72622438	51735903	T,T	C,C	0.889662,0.645833	0.0066993,0.0206021	0.00631051,0.00893797	0.539985,1.67436	0.00034584	0.000692138
2	rs1040890	51302888	C,C	A,A	0.324056,0.407738	0.0075046,0.0157248	0.00422449,0.00869873	1.12114,1.15088	0.000344886	0.00065997
2	rs8011426	52151204	A,A	G,G	0.764414,0.646825	-0.00814425,-0.0156989	0.00465908,0.00894365	1.09443,1.10124	0.000344456	0.000682509
2	rs72622442	51744868	G,G	A,A	0.887674,0.623016	0.00652202,0.0204876	0.00626142,0.00882048	0.526385,1.69479	0.000342711	0.000682425
2	rs72622440	51737191	T,T	C,C	0.889662,0.645833	0.0066993,0.0205579	0.00631051,0.00893797	0.539985,1.66868	0.000342399	0.000685277
2	rs10150252	51904219	G,G	A,A	0.530815,0.765873	-0.00997219,0.00610443	0.00396183,0.0100948	1.92688,0.263307	0.000341648	0.000720517
2	rs12879770	51869977	G,NA	A,NA	0.890656,NA	-0.0112838,NA	0.00633559,NA	1.12546,NA	0.000341336	0.000760791
2	rs12588907	51525174	A,A	C,C	0.73161,0.85119	0.0149346,0.0212688	0.00446187,0.0120109	3.08807,1.11581	0.000341258	0.00136136
2	rs4898706	52135356	A,A	G,G	0.485089,0.635913	-0.00609316,-0.0162391	0.00395606,0.00888386	0.9083,1.17031	0.00034118	0.000677619
2	rs72622436	51735443	T,T	A,A	0.889662,0.645833	0.0067871,0.0204645	0.00631051,0.00893797	0.549535,1.65672	0.00033996	0.000680168
2	rs72622433	51733912	C,C	T,T	0.889662,0.645833	0.00704623,0.0202729	0.00631051,0.00893797	0.578114,1.6323	0.000339696	0.000678922
2	rs72622432	51733810	T,T	C,C	0.889662,0.645833	0.00704623,0.0202729	0.00631051,0.00893797	0.578114,1.6323	0.000339696	0.000678922
2	rs28722635	51764088	C,C	T,T	0.635189,0.566468	0.00825805,0.0183761	0.00410728,0.00862591	1.35292,1.4796	0.000338951	0.000660938
2	rs72622435	51734596	G,G	A,A	0.889662,0.645833	0.00695837,0.020322	0.00631051,0.00893797	0.568358,1.63855	0.000338508	0.0006768
2	rs148013001	51740302	NA,C	NA,G	NA,0.985119	NA,0.0515814	NA,0.0353055	NA,0.841591	0.000337833	0.000710799
2	rs72622437	51735708	T,T	A,A	0.889662,0.645833	0.0067432,0.0204645	0.00631051,0.00893797	0.544751,1.65672	0.0003376	0.000675586
2	rs76736478	51898007	NA,G	NA,A	NA,0.986111	NA,-0.0535192	NA,0.0365264	NA,0.845087	0.000336772	0.000708645
2	rs7492722	52090773	A,A	C,C	0.22167,0.585317	-0.0060049,0.0202453	0.00475997,0.0086766	0.68379,1.70705	0.000336505	0.000711241
2	rs72622439	51736948	A,A	C,C	0.889662,0.645833	0.0066554,0.0205087	0.00631051,0.00893797	0.535237,1.66238	0.000336306	0.000673251
2	rs12887874	51380136	A,NA	C,NA	0.987078,NA	0.0306485,NA	0.0175062,NA	1.09695,NA	0.000335871	0.000668039
2	rs4616216	51813696	C,C	A,A	0.912525,0.84623	0.020524,-0.0155789	0.00699802,0.0118501	2.47381,0.724402	0.000335854	0.000889176
2	rs4078418	51756999	T,T	G,G	0.591451,0.5625	0.010191,0.0157279	0.00402215,0.00861694	1.94746,1.1677	0.000334646	0.000645488
2	rs141768217	51872522	A,A	G,G	0.906561,0.931548	0.008063,0.0409233	0.00679323,0.016928	0.628452,1.8061	0.000334272	0.00074106
2	rs12589501	51869887	T,T	A,A	0.904573,0.93254	0.00742474,0.0414731	0.00672948,0.017043	0.568813,1.82519	0.000334119	0.000733253
2	rs9918	51722690	C,C	T,T	0.889662,0.647817	0.00717365,0.020112	0.00631051,0.00894938	0.592387,1.6087	0.000332657	0.000664879
2	rs10136747	51849171	G,G	A,A	0.769384,0.928571	-0.0137688,-0.0352875	0.00469379,0.0165981	2.47461,1.47491	0.000332538	0.000776611
2	rs61985519	51279985	G,NA	A,NA	0.968191,NA	0.0201729,NA	0.0112664,NA	1.1345,NA	0.000332026	0.000650069
2	rs72622427	51731653	T,T	C,C	0.889662,0.645833	0.00709016,0.0201354	0.00631051,0.00893797	0.583019,1.61489	0.000331907	0.000663297
2	rs1953874	51485941	G,G	C,C	0.137177,0.286706	-0.0147625,-0.0077025	0.00574696,0.00945258	1.99111,0.381791	0.000331718	0.000636264
2	rs116233380	52115799	C,NA	T,NA	0.980119,NA	-0.0284468,NA	0.0141639,NA	1.35065,NA	0.000331597	0.000694626
2	rs11623936	51481572	A,NA	G,NA	0.738569,NA	-0.0164691,NA	0.00449951,NA	3.59855,NA	0.000330941	0.0011506
2	rs61193236	51731752	G,G	C,C	0.889662,0.645833	0.00704623,0.0201354	0.00631051,0.00893797	0.578114,1.61489	0.000329495	0.000658612
2	rs4898685	51759780	G,NA	A,NA	0.086481,NA	0.00951829,NA	0.00703429,NA	0.75445,NA	0.00032843	0.000752254
2	rs72622429	51732672	T,T	C,C	0.889662,0.645833	0.00695837,0.0201796	0.00631051,0.00893797	0.568358,1.62048	0.000327959	0.000655789
2	rs73290910	52075198	A,NA	G,NA	0.991054,NA	0.0316471,NA	0.0209976,NA	0.880203,NA	0.000327522	0.000652717
2	rs2999372	51584597	T,NA	C,NA	0.053678,NA	0.0238275,NA	0.00877247,NA	2.18018,NA	0.00032715	0.000687782
2	rs76084602	51743859	T,T	A,A	0.884692,0.62004	0.00605938,0.0205325	0.00619033,0.00880693	0.484582,1.70483	0.000326212	0.000650675
2	rs6572738	51697661	G,NA	A,NA	0.022863,NA	0.0331514,NA	0.013228,NA	1.91345,NA	0.000325661	0.000674113
2	rs72622430	51732708	C,C	T,T	0.889662,0.645833	0.00691445,0.0201796	0.00631051,0.00893797	0.563506,1.62048	0.000325622	0.000651251
2	rs80306244	51873413	T,T	C,C	0.906561,0.93254	0.00785854,0.0410992	0.00679323,0.017043	0.606695,1.79896	0.000325381	0.000719491
2	rs1467522	52104569	G,G	T,T	0.245527,0.582341	-0.00528447,0.0201116	0.00459376,0.00866769	0.602066,1.69197	0.000325341	0.000687461
2	rs7156042	51900599	G,G	A,A	0.54175,0.318452	0.00996729,-0.00216823	0.00396816,0.00917557	1.92042,0.0898045	0.000325303	0.000642737
2	rs7156494	51900658	A,A	G,G	0.54175,0.318452	0.00996729,-0.00211802	0.00396816,0.00917557	1.92042,0.0875417	0.000324971	0.000642022
2	rs13156	51722349	C,C	T,T	0.889662,0.645833	0.00743301,0.0197684	0.00631051,0.00893797	0.621884,1.56887	0.000324755	0.00064816
2	rs3829762	51899431	G,G	C,C	0.54175,0.320437	0.00996729,-0.00201428	0.00396816,0.00916045	1.92042,0.0830423	0.000324624	0.000641206
2	rs56323306	51825930	G,NA	A,NA	0.914513,NA	-0.0108166,NA	0.00707122,NA	0.899292,NA	0.000323098	0.000743166
2	rs72622426	51731304	T,T	C,C	0.889662,0.645833	0.00709016,0.0199931	0.00631051,0.00893797	0.583019,1.59697	0.000321667	0.000642912
2	rs72622425	51731227	G,G	A,A	0.889662,0.645833	0.00709016,0.0199931	0.00631051,0.00893797	0.583019,1.59697	0.000321667	0.000642912
2	rs138398288	52083814	T,NA	C,NA	0.989066,NA	0.0277313,NA	0.0190121,NA	0.839618,NA	0.000321022	0.000646581
2	rs142235386	51601346	NA,C	NA,T	NA,0.924603	NA,-0.0237601	NA,0.0161901	NA,0.847036	0.000318835	0.00068074
2	rs78674414	51228111	T,NA	C,NA	0.95328,NA	-0.015311,NA	0.0093687,NA	0.990537,NA	0.000318243	0.000578102
2	rs61685874	51746018	G,G	A,A	0.887674,0.62004	0.00660532,0.0200376	0.00626142,0.00880693	0.535421,1.64029	0.000316405	0.000629584
2	rs4901122	51901643	C,C	A,A	0.540755,0.318452	0.00987137,-0.00201761	0.0039675,0.00917557	1.89129,0.0830423	0.00031616	0.000623854
2	rs8007373	51455102	G,G	A,A	0.135189,0.27877	-0.0143385,-0.00731679	0.0057824,0.0095333	1.88108,0.353807	0.00031582	0.000597139
2	rs4898692	51900040	C,C	A,A	0.54175,0.318452	0.00992015,-0.00201761	0.00396816,0.00917557	1.90583,0.0830423	0.00031576	0.000623908
2	rs17831163	51875282	C,C	T,T	0.905567,0.93254	0.00761797,0.0408742	0.00676109,0.017043	0.585271,1.78327	0.000314951	0.000695233
2	rs2356913	51911750	T,T	A,A	0.638171,0.864087	-0.0125696,-0.00518206	0.00411452,0.0124737	2.64762,0.168886	0.000314607	0.000756148
2	rs34051409	51359215	T,T	C,C	0.963221,0.985119	0.0170701,-0.0423207	0.0105045,0.0353055	0.982316,0.637057	0.000313834	0.000623055
2	rs12437032	51934657	T,NA	C,NA	0.83996,NA	-0.00780649,NA	0.00539257,NA	0.830566,NA	0.000313224	0.000706092
2	rs116823329	51714723	T,NA	C,NA	0.983101,NA	0.0304466,NA	0.0153396,NA	1.3264,NA	0.000312911	0.000834588
2	rs2357118	52120466	T,NA	G,NA	0.852883,NA	-0.00967587,NA	0.00558166,NA	1.0809,NA	0.000311417	0.000674142
2	rs75062810	51220588	C,NA	T,NA	0.95328,NA	-0.0151739,NA	0.0093687,NA	0.977533,NA	0.000310863	0.000565398
2	rs144866317	51600150	A,NA	G,NA	0.99006,NA	-0.0498831,NA	0.01993,NA	1.90947,NA	0.00030974	0.000689214
2	rs143903152	51951916	NA,T	NA,G	NA,0.974206	NA,0.0376376	NA,0.0269663	NA,0.788356	0.00030949	0.000651048
2	rs2999375	51583198	C,NA	T,NA	0.053678,NA	0.0235244,NA	0.00877247,NA	2.13509,NA	0.000309434	0.000650261
2	rs8018566	51907363	C,C	T,T	0.532803,0.3125	0.00995393,-0.000302282	0.00396284,0.00922235	1.92042,0.0115069	0.000309296	0.000612797
2	rs12432743	51774776	C,C	T,T	0.861829,0.492063	-0.00414102,0.0197287	0.00572955,0.00855043	0.328055,1.67703	0.000308449	0.000677144
2	rs61985092	51649081	A,A	G,G	0.879722,0.998016	-0.0301527,-0.0217627	0.00607818,0.0960615	6.15366,0.0857766	0.000307921	0.0233711
2	rs73286833	51409889	A,NA	C,NA	0.984095,NA	0.0311101,NA	0.0158037,NA	1.30974,NA	0.000306846	0.00059028
2	rs8006348	51525473	G,G	A,A	0.730616,0.85119	0.0145507,0.0215884	0.00445666,0.0120109	2.96065,1.14104	0.000306002	0.00117929
2	rs7143229	51905561	G,G	A,A	0.540755,0.3125	0.00991851,-0.000604382	0.0039675,0.00922235	1.90583,0.0233069	0.00030526	0.000601257
2	rs35863472	51946269	C,NA	T,NA	0.82008,NA	-0.00888987,NA	0.00514721,NA	1.07497,NA	0.000303549	0.000684227
2	rs10484084	52091854	G,G	C,C	0.83996,0.993056	-0.00911321,0.0855125	0.00539257,0.0514752	1.04078,1.01473	0.000303271	0.000658769
2	rs78281332	51235171	C,NA	T,NA	0.950298,NA	-0.0147706,NA	0.00909753,NA	0.981025,NA	0.000301755	0.000555631
2	rs61969770	51927509	C,C	T,T	0.944334,0.893849	0.0123787,0.0172028	0.00862346,0.0138774	0.820577,0.667329	0.000301398	0.000598391
2	rs2999376	51583122	T,NA	C,NA	0.053678,NA	0.0233781,NA	0.00877247,NA	2.1135,NA	0.000301357	0.000633162
2	rs76503128	51689363	T,T	C,C	0.921471,0.676587	0.0189117,0.0152159	0.00734995,0.00913824	1.9965,1.0182	0.000299988	0.000602146
2	rs12884122	51687742	C,NA	T,NA	0.968191,NA	-0.0296196,NA	0.0112664,NA	2.06739,NA	0.000297782	0.000627149
2	rs7143869	51328222	T,T	C,C	0.636183,0.506944	-0.00191547,0.0180897	0.00410967,0.00855018	0.193039,1.46382	0.000294416	0.000570963
2	rs3007087	51581081	G,NA	A,NA	0.054672,NA	0.0222586,NA	0.00869693,NA	1.97938,NA	0.000293437	0.000611651
2	rs55906058	51164674	A,A	G,G	0.681909,0.8125	0.0106354,-0.00243829	0.00424522,0.0109519	1.91236,0.0841682	0.000293371	0.000465993
2	rs17831169	51877815	C,C	A,A	0.903579,0.93254	0.0065768,0.0406055	0.00669838,0.017043	0.486551,1.76463	0.0002928	0.000635583
2	rs10133683	51172467	C,C	T,T	0.683897,0.806548	0.0102328,-0.00531252	0.00425236,0.0108218	1.79286,0.205169	0.000292644	0.000467483
2	rs12885230	51927226	A,NA	G,NA	0.83996,NA	-0.00766223,NA	0.00539257,NA	0.808689,NA	0.000292583	0.000661542
2	rs115768456	51613544	C,NA	G,NA	0.983101,NA	0.0297519,NA	0.0153396,NA	1.28038,NA	0.000291315	0.000771827
2	rs111902567	51202960	A,NA	C,NA	0.885686,NA	-0.00985591,NA	0.0062137,NA	0.948063,NA	0.000290556	0.000462822
2	rs2275460	51454134	C,C	T,T	0.864811,0.71627	0.0144793,0.00510127	0.0057824,0.00948227	1.91084,0.228713	0.000290283	0.0005483
2	rs12884950	51897158	A,A	C,C	0.533797,0.756944	-0.00961043,0.00646475	0.00396336,0.00996594	1.81485,0.286894	0.000289399	0.000606996
2	rs3007080	51617481	C,NA	T,NA	0.935388,NA	-0.00834472,NA	0.00804241,NA	0.523659,NA	0.000289145	0.000679621
2	rs3813399	51899149	A,A	G,G	0.534791,0.756944	-0.00966082,0.00615496	0.00396391,0.00996594	1.82969,0.270156	0.000288384	0.000610356
2	rs76203225	51241087	C,NA	T,NA	0.949304,NA	-0.0143649,NA	0.00901262,NA	0.95481,NA	0.00028738	0.000527545
2	rs17576459	51957664	T,T	C,C	0.849901,0.982143	-0.0150715,0.0112431	0.00553562,0.0322783	2.18868,0.138106	0.000285188	0.000685267
2	rs8011413	51160245	G,G	A,A	0.856859,0.920635	-0.011244,0.0168297	0.00564551,0.0158141	1.33341,0.541773	0.000284825	0.00043522
2	rs10134081	51848843	G,G	A,A	0.767396,0.928571	-0.0129706,-0.0351128	0.00467973,0.0165981	2.25358,1.46356	0.000283836	0.000633064
2	rs61969803	52032936	G,NA	A,NA	0.817097,NA	-0.00709268,NA	0.00511437,NA	0.781205,NA	0.000283554	0.000602322
2	rs150286319	51238442	A,NA	G,NA	0.949304,NA	-0.0142785,NA	0.00901262,NA	0.94642,NA	0.000283157	0.000520203
2	rs17589338	52091760	C,C	A,A	0.840954,0.993056	-0.00913624,0.0849303	0.0054062,0.0514752	1.04078,1.00455	0.000282881	0.000623117
2	rs17576849	51965629	G,G	A,A	0.887674,0.792659	0.0136173,0.0129392	0.00626142,0.0105443	1.52805,0.658021	0.000281198	0.000591431
2	rs112845990	51969856	A,NA	G,NA	0.868787,NA	-0.0103769,NA	0.00585591,NA	1.11697,NA	0.000281012	0.000593677
2	rs1953889	51474672	A,NA	T,NA	0.737575,NA	-0.0159547,NA	0.00449401,NA	3.41465,NA	0.000280828	0.000919982
2	rs145153857	51735096	NA,T	NA,C	NA,0.963294	NA,0.030275	NA,0.0227328	NA,0.737704	0.000280725	0.000582969
2	rs61969802	52032789	G,NA	A,NA	0.816103,NA	-0.00698919,NA	0.00510364,NA	0.767365,NA	0.000280336	0.000593808
2	rs35666328	51935826	G,NA	T,NA	0.83996,NA	-0.0074248,NA	0.00539257,NA	0.773254,NA	0.000280333	0.000629981
2	rs77808538	51249078	G,NA	A,NA	0.949304,NA	-0.0141813,NA	0.00901262,NA	0.937025,NA	0.00027851	0.000512122
2	rs77319178	51457507	A,NA	G,NA	0.942346,NA	0.0190359,NA	0.00848241,NA	1.60516,NA	0.000277666	0.000809461
2	rs12589302	51179435	A,A	C,C	0.54672,0.169643	0.00923583,-0.00278807	0.00397168,0.0113894	1.6979,0.0933332	0.000276947	0.000533158
2	rs78258810	51687942	G,G	A,A	0.921471,0.676587	0.0186454,0.015077	0.00734995,0.00913824	1.95129,1.0045	0.000276312	0.000554903
2	rs1953890	51474464	C,NA	T,NA	0.737575,NA	-0.015907,NA	0.00449401,NA	3.39716,NA	0.000276306	0.000899903
2	rs17724183	51474730	T,NA	G,NA	0.737575,NA	-0.015907,NA	0.00449401,NA	3.39716,NA	0.000276306	0.000899903
2	rs1987119	51857910	G,G	A,A	0.390656,0.349206	0.0134325,0.0107214	0.00405239,0.00896686	3.03745,0.634836	0.000275861	0.000640802
2	rs11844527	51516370	C,C	G,G	0.732604,0.93254	-0.021263,-0.0156851	0.00446712,0.017043	5.71289,0.446842	0.000275365	0.0110493
2	rs10873039	51449906	C,C	G,G	0.136183,0.279762	-0.0142694,-0.00595885	0.00576457,0.00952293	1.87581,0.274507	0.000274954	0.000519314
2	rs72622428	51732095	T,T	A,A	0.887674,0.645833	0.00699574,0.0194731	0.00626142,0.00893797	0.578601,1.53232	0.000274876	0.000549269
2	rs1953893	51486688	T,T	C,C	0.137177,0.292659	-0.0147625,-0.00472059	0.00574696,0.00939524	1.99111,0.210875	0.000274509	0.000527105
2	rs17124206	52031492	T,T	C,C	0.762425,0.977182	-0.00836929,-0.0368208	0.00464559,0.0286274	1.14499,0.702525	0.00027428	0.000582482
2	rs61969801	52032554	T,NA	G,NA	0.815109,NA	-0.00693252,NA	0.005093,NA	0.760812,NA	0.000273595	0.000581425
2	rs17831175	51878266	C,C	T,T	0.903579,0.93254	0.00649429,0.0400785	0.00669838,0.017043	0.478496,1.72834	0.000273453	0.000592791
2	rs72683650	51285237	A,A	G,G	0.899602,0.765873	-0.00559793,0.0215044	0.00657888,0.0100948	0.403592,1.47949	0.000273255	0.00056683
2	rs149244045	51603635	T,NA	A,NA	0.969185,NA	0.0253301,NA	0.0114407,NA	1.57143,NA	0.000272611	0.000893047
2	rs8003601	51472190	G,NA	A,NA	0.737575,NA	-0.0158637,NA	0.00449401,NA	3.3813,NA	0.000272283	0.000882161
2	rs12434713	51743378	A,A	C,C	0.899602,0.624008	0.00806931,0.0197405	0.00657888,0.00882508	0.657592,1.59697	0.000272257	0.000543785
2	rs10143878	51483274	A,A	G,G	0.136183,0.292659	-0.0147872,-0.00505112	0.00576457,0.00939524	1.98664,0.228533	0.000272097	0.000524514
2	rs117294418	51757286	NA,T	NA,C	NA,0.984127	NA,0.0442841	NA,0.0342017	NA,0.709092	0.000272012	0.000571735
2	rs10142831	51458785	C,C	T,T	0.135189,0.282738	-0.0143841,-0.00443812	0.0057824,0.00949232	1.89069,0.193747	0.000271248	0.000512825
2	rs2010520	52086630	G,G	A,A	0.22167,0.575397	-0.00440731,0.0198886	0.00475997,0.00864824	0.450393,1.66829	0.00027101	0.00056123
2	rs117340728	51825240	NA,C	NA,A	NA,0.927579	NA,-0.0220074	NA,0.0164929	NA,0.739721	0.000270872	0.000574854
2	rs150676908	51904069	A,NA	G,NA	0.977137,NA	-0.0159043,NA	0.0132281,NA	0.639704,NA	0.00027064	0.000587357
2	rs190918134	51852654	NA,T	NA,C	NA,0.991071	NA,-0.0586335	NA,0.0454422	NA,0.705641	0.00027062	0.000567212
2	rs72622434	51734570	T,T	C,C	0.887674,0.644841	0.00699574,0.0193677	0.00626142,0.00893234	0.578601,1.52088	0.000269658	0.000538928
2	rs10484087	52033135	G,NA	A,NA	0.817097,NA	-0.00691932,NA	0.00511437,NA	0.754284,NA	0.000269279	0.000571843
2	rs11850707	51627074	A,A	G,G	0.251491,0.449405	0.00294268,0.0148536	0.00455701,0.00859346	0.285299,1.07622	0.00026798	0.000555523
2	rs17802253	51466484	T,NA	G,NA	0.735586,NA	-0.015714,NA	0.00448312,NA	3.34069,NA	0.000267797	0.000850019
2	rs17802296	51466887	A,NA	G,NA	0.735586,NA	-0.015714,NA	0.00448312,NA	3.34069,NA	0.000267797	0.000850019
2	rs35438461	51893388	T,T	C,C	0.642147,0.87996	-0.0126418,0.00073946	0.00412449,0.0131525	2.6623,0.0199216	0.000266888	0.000644878
2	rs138935132	52090383	A,NA	C,NA	0.99006,NA	0.0309424,NA	0.01993,NA	0.918902,NA	0.000265896	0.000585489
2	rs11157770	51308799	G,G	T,T	0.666998,0.590278	-0.00866307,-0.0126538	0.00419521,0.00869221	1.40978,0.837259	0.000265734	0.000498326
2	rs11621545	51893020	G,G	C,C	0.641153,0.87996	-0.0125905,0.000788797	0.00412196,0.0131525	2.64698,0.0212823	0.000265597	0.000634013
2	rs1890696	51891995	G,G	A,A	0.766402,0.511905	0.0103359,-0.0091439	0.00467279,0.00855178	1.56909,0.545214	0.000265569	0.000531023
2	rs72683629	51256237	A,A	C,C	0.907555,0.902778	-0.00559744,0.0306481	0.00682591,0.0144288	0.384892,1.47286	0.000264895	0.000553447
2	rs2010518	52086595	G,G	C,C	0.222664,0.589286	-0.0046224,0.0198269	0.00475237,0.00868901	0.480531,1.64784	0.000264856	0.00054785
2	rs8006957	52136730	T,T	C,C	0.627237,0.643849	-0.0059555,-0.0163228	0.00408891,0.00892676	0.837872,1.17088	0.00026454	0.000513312
2	rs8021596	51929079	A,NA	G,NA	0.837972,NA	-0.00724883,NA	0.00536574,NA	0.752733,NA	0.000263913	0.00059479
2	rs8014229	51461929	C,C	T,T	0.135189,0.28373	-0.0138686,-0.007126	0.0057824,0.00948227	1.78341,0.344529	0.000263819	0.000500304
2	rs8019604	51323941	T,T	C,C	0.717694,0.615079	-0.00790781,0.0120117	0.00439248,0.0087852	1.1438,0.765624	0.000263784	0.000520407
2	rs141154081	51629618	C,NA	T,NA	0.983101,NA	0.02871,NA	0.0153396,NA	1.21283,NA	0.000262662	0.000689029
2	rs72622431	51732854	T,T	G,G	0.887674,0.644841	0.00695185,0.0192746	0.00626142,0.00893234	0.573679,1.50948	0.000262536	0.000524852
2	rs79608133	51664791	NA,A	NA,T	NA,0.861111	NA,-0.0163014	NA,0.0123606	NA,0.727626	0.000262283	0.000564405
2	rs10498427	51893809	A,A	G,G	0.766402,0.516865	0.0103841,-0.00885033	0.00467279,0.00855422	1.5806,0.521652	0.000261955	0.000523878
2	rs149404722	51297071	NA,A	NA,C	NA,0.980159	NA,-0.0388569	NA,0.0306528	NA,0.688407	0.000260879	0.000548069
2	rs111270246	51924172	A,NA	G,NA	0.914513,NA	-0.0103268,NA	0.00707122,NA	0.841089,NA	0.000260231	0.000550873
2	rs11844311	51516014	G,G	A,A	0.732604,0.933532	-0.021131,-0.0157896	0.00446712,0.0171606	5.64946,0.446704	0.000259636	0.00975566
2	rs72622424	51730989	A,A	T,T	0.887674,0.644841	0.00712303,0.0190885	0.00626142,0.00893234	0.592975,1.48682	0.000259584	0.000518585
2	rs113753294	52129671	A,NA	G,NA	0.965209,NA	0.0155226,NA	0.0107893,NA	0.823228,NA	0.000259108	0.00052654
2	rs149822473	52138242	NA,G	NA,A	NA,0.957341	NA,-0.0258708	NA,0.0211527	NA,0.654998	0.000258428	0.000537562
2	rs147027443	51227416	T,NA	G,NA	0.989066,NA	-0.0257252,NA	0.0190121,NA	0.754428,NA	0.000258092	0.000470277
2	rs4566067	51729487	G,G	A,A	0.887674,0.644841	0.00708352,0.0190911	0.00626142,0.00893234	0.588498,1.48714	0.000258046	0.000515614
2	rs12891408	51488105	T,NA	C,NA	0.937376,NA	-0.0190714,NA	0.0081604,NA	1.7114,NA	0.000257342	0.000547006
2	rs147845546	51234300	T,NA	C,NA	0.950298,NA	-0.0134297,NA	0.00909753,NA	0.854202,NA	0.000256977	0.000477065
2	rs72622441	51742365	C,C	G,G	0.889662,0.645833	0.00652813,0.0193711	0.00631051,0.00893797	0.521564,1.5198	0.000256679	0.000515288
2	rs72687148	51516297	C,C	G,G	0.732604,0.933532	-0.021263,-0.0140339	0.00446712,0.0171606	5.71289,0.383554	0.000256347	0.0102034
2	rs10133897	52137068	G,G	A,A	0.626243,0.643849	-0.00613196,-0.0156692	0.00408671,0.00892676	0.874539,1.10124	0.000256183	0.000493001
2	rs61987265	51728808	C,C	T,T	0.887674,0.644841	0.00708352,0.0190468	0.00626142,0.00893234	0.588498,1.48177	0.000255671	0.000510886
2	rs4635253	51741830	G,G	A,A	0.889662,0.645833	0.00652813,0.0193272	0.00631051,0.00893797	0.521564,1.51443	0.000254304	0.000510539
2	rs11157822	51893408	T,T	A,A	0.766402,0.514881	0.0102876,-0.00894633	0.00467279,0.00855314	1.55762,0.529333	0.000254018	0.000508537
2	rs3935981	51730283	C,C	T,T	0.88668,0.644841	0.00714497,0.0188976	0.00623739,0.00893234	0.598601,1.46375	0.000252704	0.000503526
2	rs140140725	51713432	T,NA	G,NA	0.992048,NA	0.03925,NA	0.0222601,NA	1.10869,NA	0.000252637	0.000508914
2	rs12433197	51949183	T,NA	G,NA	0.819085,NA	-0.0081693,NA	0.00513615,NA	0.951904,NA	0.000252111	0.000565318
2	rs12433147	51949187	G,NA	C,NA	0.819085,NA	-0.0081693,NA	0.00513615,NA	0.951904,NA	0.000252111	0.000565318
2	rs3507	51730548	C,C	G,G	0.887674,0.644841	0.00712303,0.0189466	0.00626142,0.00893234	0.592975,1.46965	0.000252023	0.000503539
2	rs3935982	51730252	A,A	T,T	0.887674,0.644841	0.00712303,0.0189466	0.00626142,0.00893234	0.592975,1.46965	0.000252023	0.000503539
2	rs17124300	52086182	C,NA	T,NA	0.993042,NA	0.0343658,NA	0.0237851,NA	0.828268,NA	0.000252001	0.000513666
2	rs7493931	51736401	C,C	T,T	0.264414,0.366071	-0.00532548,-0.020451	0.00448312,0.00887361	0.629164,1.674	0.000251726	0.000547359
2	rs4426271	51762320	T,T	C,C	0.629225,0.569444	0.00751141,0.0179719	0.00409337,0.00863302	1.17716,1.42754	0.000251623	0.000494367
2	rs77898088	51244206	T,NA	C,NA	0.949304,NA	-0.0135648,NA	0.00901262,NA	0.878435,NA	0.00025142	0.000464934
2	rs76452570	51245897	G,NA	A,NA	0.949304,NA	-0.0135176,NA	0.00901262,NA	0.874027,NA	0.000249508	0.000461598
2	rs1890695	51891882	A,A	G,G	0.766402,0.517857	0.0103841,-0.00835525	0.00467279,0.00855481	1.5806,0.483159	0.000248485	0.000496609
2	rs60393178	51874901	NA,G	NA,A	NA,0.959325	NA,-0.0260652	NA,0.0216401	NA,0.641303	0.000247827	0.000514913
2	rs11157785	51451266	G,G	C,C	0.280318,0.393849	-0.012479,-0.00217499	0.00440194,0.00874879	2.33874,0.0949241	0.000247625	0.000489279
2	rs9635224	52154846	G,G	T,T	0.761431,0.643849	-0.0073084,-0.0149287	0.00463892,0.00892676	0.938727,1.02478	0.000247563	0.000493733
2	rs12894623	51485190	T,NA	C,NA	0.937376,NA	-0.0188504,NA	0.0081604,NA	1.68009,NA	0.000247333	0.000525558
2	rs4901123	51901792	NA,T	NA,C	NA,0.945437	NA,0.0219903	NA,0.0188207	NA,0.615034	0.000247132	0.000510734
2	rs11623973	51177330	T,T	G,G	0.683897,0.810516	0.00995105,-0.00524976	0.00425236,0.0109078	1.71495,0.200444	0.000246717	0.000398101
2	rs2884062	51916635	A,A	G,G	0.644135,0.875992	-0.0122995,-0.00190272	0.0041296,0.0129696	2.53794,0.0538602	0.00024595	0.000595849
2	rs35996765	51481501	A,NA	C,NA	0.921471,NA	-0.0156295,NA	0.00734995,NA	1.47543,NA	0.000245925	0.000519084
2	rs61987479	51563315	A,A	G,G	0.873757,0.770833	0.0205146,-0.00238352	0.00595306,0.0101706	3.245,0.0889966	0.000244433	0.00121761
2	rs78659417	51517950	G,G	A,A	0.972167,0.953373	0.0326195,0.0355643	0.0120196,0.0202746	2.17715,1.10013	0.000243895	0.00140468
2	rs77587795	51884445	G,G	A,A	0.902585,0.93254	0.00642556,0.0391393	0.00666778,0.017043	0.474683,1.66461	0.000243414	0.000527087
2	rs75910585	51466091	G,NA	C,NA	0.991054,NA	0.0372372,NA	0.0209976,NA	1.11826,NA	0.000242333	0.000676585
2	rs145755766	51621304	NA,T	NA,C	NA,0.962302	NA,0.0270625	NA,0.0224433	NA,0.64228	0.000241964	0.000504824
2	rs1956566	52023904	T,T	C,C	0.498012,0.474206	-0.00577197,0.0088069	0.00395433,0.00856075	0.840481,0.517705	0.000241077	0.000481964
2	rs10151412	51466641	C,C	T,T	0.134195,0.284722	-0.0139577,-0.00711851	0.00580045,0.00947229	1.79278,0.344529	0.000240479	0.000460262
2	rs141630356	51345654	A,NA	G,NA	0.984095,NA	0.0214839,NA	0.0158037,NA	0.759418,NA	0.000240463	0.000498073
2	rs73283214	51915109	G,NA	T,NA	0.916501,NA	-0.010015,NA	0.00714714,NA	0.792805,NA	0.000239898	0.000505399
2	rs76000506	51855412	G,NA	A,NA	0.951292,NA	-0.0141098,NA	0.00918509,NA	0.904833,NA	0.000239368	0.000514321
2	rs17831157	51868607	A,A	G,G	0.435388,0.193452	0.011603,0.00386394	0.00398773,0.0108218	2.44151,0.142032	0.000239212	0.00053847
2	rs118181964	51234156	T,NA	C,NA	0.955268,NA	-0.0134717,NA	0.00956466,NA	0.798643,NA	0.000238599	0.000442216
2	rs76198208	51260745	A,NA	G,NA	0.949304,NA	-0.0128316,NA	0.00901262,NA	0.811011,NA	0.000238515	0.000443628
2	rs61987477	51558580	A,A	G,G	0.873757,0.765873	0.0204902,-0.00154797	0.00595306,0.0100948	3.23844,0.0564421	0.000238209	0.00118927
2	rs61987480	51566487	A,A	G,G	0.873757,0.767857	0.0203986,-0.00282478	0.00595306,0.0101248	3.21377,0.107768	0.00023778	0.00117146
2	rs28376951	51766534	C,NA	A,NA	0.911531,NA	-0.00868162,NA	0.00696238,NA	0.6728,NA	0.000236808	0.000541573
2	rs76576468	51959653	NA,G	NA,A	NA,0.984127	NA,-0.0398052	NA,0.0342017	NA,0.611738	0.000234622	0.000494665
2	rs4901121	51893224	T,T	A,A	0.766402,0.516865	0.0100995,-0.0088989	0.00467279,0.00855422	1.5133,0.525487	0.000234402	0.000469603
2	rs7152892	51941998	A,NA	G,NA	0.831014,NA	-0.00819569,NA	0.00527606,NA	0.919611,NA	0.000234004	0.00051807
2	rs1556931	51337469	A,A	G,G	0.808151,0.52877	0.000316768,0.0192335	0.00502127,0.00856354	0.0224142,1.60721	0.000233381	0.000481045
2	rs1815619	51798244	G,G	A,A	0.857853,0.637897	-0.00566038,0.0178364	0.00566193,0.0088943	0.498335,1.34753	0.000233168	0.000498665
2	rs4531642	51632063	T,T	A,A	0.251491,0.444444	0.00351141,0.0129773	0.00455701,0.00860262	0.355588,0.881344	0.000233001	0.000482544
2	rs12885692	51670648	C,NA	T,NA	0.031809,NA	0.0277128,NA	0.0112664,NA	1.85691,NA	0.000231448	0.000486543
2	rs57676780	51556959	C,C	T,T	0.872763,0.763889	0.0200996,-0.00312982	0.00593314,0.0100654	3.1519,0.121571	0.000229622	0.00109986
2	rs4516135	51502070	G,G	A,A	0.235586,0.453373	-0.0130831,0.00994448	0.00465908,0.00858677	2.30244,0.607626	0.00022952	0.000830586
2	rs4901092	51694073	C,NA	T,NA	0.031809,NA	0.027617,NA	0.0112664,NA	1.84664,NA	0.000228706	0.00048074
2	rs35829395	51761868	T,T	C,C	0.629225,0.569444	0.00755715,0.0174531	0.00409337,0.00863302	1.18799,1.3644	0.000228573	0.000449181
2	rs73282900	51323026	A,A	T,T	0.686879,0.458333	-0.00661628,0.0114867	0.00426327,0.00857919	0.918363,0.743278	0.000227937	0.00046349
2	rs4901091	51694061	T,NA	C,NA	0.031809,NA	0.0275717,NA	0.0112664,NA	1.84179,NA	0.000227424	0.000478028
2	rs72683634	51272255	T,T	C,C	0.864811,0.695437	-0.00360935,0.0200054	0.0057824,0.00928829	0.273681,1.50511	0.000227068	0.000487061
2	rs12890953	52000281	T,NA	G,NA	0.969185,NA	-0.0134299,NA	0.0114407,NA	0.618977,NA	0.000227015	0.000481339
2	rs149119645	51397079	NA,T	NA,C	NA,0.987103	NA,-0.0429865	NA,0.0378862	NA,0.590856	0.000226658	0.000476247
2	rs7140155	52010808	T,T	C,C	0.475149,0.5	-0.00625503,-0.00108601	0.00395919,0.00854935	0.94258,0.0462798	0.000226481	0.000457171
2	rs61987478	51562772	T,T	C,C	0.873757,0.767857	0.0203503,-0.00149944	0.00595306,0.0101248	3.20083,0.0543999	0.000226316	0.00111917
2	rs117848199	51558035	C,NA	T,NA	0.982107,NA	-0.0135002,NA	0.014915,NA	0.437242,NA	0.000226252	0.000478858
2	rs6572735	51688425	T,NA	A,NA	0.031809,NA	0.0275263,NA	0.0112664,NA	1.83695,NA	0.000226153	0.000475338
2	rs138136818	51321765	A,NA	G,NA	0.944334,NA	-0.0111113,NA	0.00862346,NA	0.704273,NA	0.000225792	0.000440132
2	rs61984158	51717411	A,A	G,G	0.792247,0.634921	0.0094346,0.0187545	0.00487344,0.00887871	1.27673,1.46016	0.000225595	0.000488106
2	rs183753417	51215876	NA,C	NA,A	NA,0.980159	NA,0.0331331	NA,0.0306528	NA,0.553254	0.000225106	0.000469719
2	rs146928501	52066205	NA,T	NA,C	NA,0.929563	NA,0.0180791	NA,0.0167057	NA,0.554147	0.000225095	0.000468485
2	rs148709201	52026444	NA,A	NA,T	NA,0.981151	NA,-0.0352682	NA,0.0314332	NA,0.581931	0.000224809	0.000470197
2	rs4898684	51694094	T,NA	G,NA	0.031809,NA	0.027476,NA	0.0112664,NA	1.83157,NA	0.000224753	0.000472377
2	rs8011659	51684214	C,NA	T,NA	0.031809,NA	0.0274306,NA	0.0112664,NA	1.82674,NA	0.000223504	0.000469736
2	rs4898683	51683734	G,NA	A,NA	0.031809,NA	0.0274306,NA	0.0112664,NA	1.82674,NA	0.000223504	0.000469736
2	rs8006150	51683373	C,NA	T,NA	0.031809,NA	0.0274306,NA	0.0112664,NA	1.82674,NA	0.000223504	0.000469736
2	rs13379424	51184089	A,A	C,C	0.659046,0.700397	0.00982636,-0.00181765	0.00417094,0.00933164	1.73336,0.0728544	0.00022317	0.000354727
2	rs139967756	51593543	NA,A	NA,T	NA,0.962302	NA,0.025181	NA,0.0224433	NA,0.581917	0.000221594	0.000462494
2	rs113564302	51967237	T,T	C,C	0.706759,0.49504	0.00830448,0.0131167	0.00434302,0.00854977	1.25292,0.903127	0.000221208	0.000457371
2	rs4369568	51688916	T,NA	C,NA	0.031809,NA	0.027329,NA	0.0112664,NA	1.81593,NA	0.000220742	0.000463895
2	rs139622555	52025056	NA,T	NA,C	NA,0.981151	NA,-0.034667	NA,0.0314332	NA,0.568508	0.000220489	0.000461183
2	rs12885290	51839414	A,A	G,G	0.421471,0.18254	0.00827711,0.0223849	0.00400399,0.011066	1.41213,1.36564	0.000220367	0.00044183
2	rs6572733	51678331	G,NA	C,NA	0.031809,NA	0.0272846,NA	0.0112664,NA	1.81122,NA	0.000219553	0.000461378
2	rs67977855	51184662	T,T	G,G	0.851889,0.979167	-0.01118,0.0264611	0.00556614,0.0299292	1.35084,0.424084	0.000219453	0.000332349
2	rs4243571	51677901	T,NA	C,NA	0.031809,NA	0.0272393,NA	0.0112664,NA	1.80641,NA	0.000218348	0.000458831
2	rs4550374	51669702	C,NA	T,NA	0.031809,NA	0.0272393,NA	0.0112664,NA	1.80641,NA	0.000218348	0.000458831
2	rs4315279	51691344	C,NA	T,NA	0.031809,NA	0.0272326,NA	0.0112664,NA	1.8057,NA	0.00021817	0.000458454
2	rs79799330	51219099	T,NA	C,NA	0.95328,NA	-0.0140072,NA	0.0093687,NA	0.870028,NA	0.000218133	0.000407138
2	rs77439286	52011102	T,NA	C,NA	0.983101,NA	0.022724,NA	0.0153396,NA	0.858546,NA	0.000216901	0.000453554
2	rs76099498	51970540	NA,A	NA,G	NA,0.945437	NA,0.0197265	NA,0.0188207	NA,0.530798	0.000216122	0.000452933
2	rs35068558	51761643	C,C	G,G	0.629225,0.560516	0.00733306,0.0173636	0.00409337,0.00861267	1.13536,1.35858	0.000215476	0.000423257
2	rs8007388	52136788	T,T	G,G	0.624254,0.644841	-0.00554737,-0.015645	0.00408236,0.00893234	0.758976,1.09767	0.000215403	0.000419824
2	rs117278412	51955792	NA,C	NA,T	NA,0.912698	NA,-0.0162425	NA,0.0151436	NA,0.547499	0.000215242	0.000452467
2	rs12434926	51759263	C,C	T,T	0.531809,0.37996	0.0125268,0.0116114	0.00396233,0.00880693	2.80417,0.727331	0.000214997	0.000487638
2	rs10150152	51964269	G,G	A,A	0.611332,0.338294	0.00950934,0.0138057	0.00405613,0.0090349	1.71997,0.897905	0.000214972	0.000487857
2	rs11157811	51720906	G,G	T,T	0.248509,0.359127	-0.0056075,-0.0201566	0.00457516,0.00891032	0.656918,1.62549	0.000214953	0.000462648
2	rs188665623	52080948	G,NA	T,NA	0.993042,NA	0.031681,NA	0.0237851,NA	0.737856,NA	0.000214931	0.000439038
2	rs11628238	51527229	A,NA	G,NA	0.955268,NA	-0.000449374,NA	0.00956466,NA	0.0165871,NA	0.000214773	0.000443914
2	rs143295512	51754614	NA,A	NA,G	NA,0.988095	NA,-0.0417111	NA,0.0394133	NA,0.537724	0.000214403	0.000447676
2	rs11850410	51514469	A,A	C,C	0.733598,0.933532	-0.0207506,-0.0154266	0.00447241,0.0171606	5.45724,0.433357	0.000214198	0.00646349
2	rs116866003	51596274	A,NA	G,NA	0.992048,NA	0.0407124,NA	0.0222601,NA	1.17129,NA	0.000212834	0.000540532
2	rs8012745	51160753	A,A	G,G	0.852883,0.919643	-0.0104679,0.0158855	0.00558166,0.0157247	1.21655,0.505306	0.000212754	0.000327703
2	rs12432203	51710861	G,G	A,A	0.888668,0.645833	0.00806399,0.017167	0.00628579,0.00893797	0.699993,1.26145	0.000212553	0.000424789
2	rs12434077	51515239	G,G	T,T	0.733598,0.933532	-0.0207079,-0.0155171	0.00447241,0.0171606	5.4372,0.436668	0.000211104	0.00624011
2	rs12436213	51251988	G,NA	T,NA	0.947316,NA	-0.0125409,NA	0.0088502,NA	0.805547,NA	0.000210948	0.000395429
2	rs146436532	51879576	NA,A	NA,T	NA,0.96131	NA,-0.023583	NA,0.0221651	NA,0.541601	0.000210551	0.000441625
2	rs8015813	51951093	G,NA	A,NA	0.819085,NA	-0.00742542,NA	0.00513615,NA	0.828985,NA	0.000209989	0.000471529
2	rs8012074	51732101	G,G	C,C	0.264414,0.365079	-0.00523775,-0.0197026	0.00448312,0.00887871	0.614975,1.57707	0.000209829	0.000455872
2	rs112168583	51276453	G,NA	T,NA	0.978131,NA	0.0202172,NA	0.0135185,NA	0.870377,NA	0.000209725	0.00039608
2	rs143017112	51496591	C,NA	G,NA	0.974155,NA	-0.0305399,NA	0.0124606,NA	1.84621,NA	0.000209287	0.000459189
2	rs8019546	51323742	A,A	G,G	0.714712,0.457341	-0.00774229,0.0100009	0.00437857,0.00858064	1.11338,0.612951	0.000208629	0.000414149
2	rs1953883	51479571	G,G	C,C	0.136183,0.285714	-0.0135123,-0.00712301	0.00576457,0.0094624	1.7195,0.345257	0.000206945	0.000400965
2	rs117447034	51669251	G,NA	A,NA	0.993042,NA	0.0375721,NA	0.0237851,NA	0.94238,NA	0.000206738	0.000417246
2	rs61109194	51698659	C,C	T,T	0.77336,0.678571	0.0120272,0.0152722	0.00472259,0.00915299	1.96364,1.02133	0.000206364	0.000496298
2	rs77036292	52029984	NA,G	NA,A	NA,0.981151	NA,-0.0325139	NA,0.0314332	NA,0.521493	0.000206259	0.000431488
2	rs76027321	51286095	A,NA	G,NA	0.980119,NA	0.0212801,NA	0.0141639,NA	0.876178,NA	0.000205796	0.000434205
2	rs11626230	51513249	A,A	G,G	0.733598,0.933532	-0.0206609,-0.0153848	0.00447241,0.0171606	5.41519,0.431829	0.000205696	0.00593719
2	rs143286767	51833629	NA,T	NA,C	NA,0.969246	NA,-0.0262314	NA,0.0247591	NA,0.538518	0.000205469	0.000434666
2	rs57748792	51276873	T,T	C,C	0.861829,0.666667	-0.00284259,0.0194043	0.00572955,0.00906796	0.207745,1.48993	0.00020474	0.000437534
2	rs4606633	51180810	A,A	T,T	0.659046,0.684524	0.00968437,-0.000943833	0.00417094,0.00919868	1.69379,0.0370266	0.000204428	0.000327025
2	rs10149046	51636207	C,C	T,T	0.524851,0.664683	0.0166642,0.0158432	0.00395919,0.00905458	4.59088,1.09603	0.000204266	0.00471819
2	rs146624190	51771193	NA,T	NA,C	NA,0.909722	NA,0.0154203	NA,0.0149162	NA,0.521097	0.000204156	0.000424493
2	rs68164178	51679003	C,C	A,A	0.821074,0.666667	0.0128749,0.0178994	0.00515836,0.00906796	1.9009,1.31523	0.000204014	0.000468315
2	rs147730309	51840602	G,NA	A,NA	0.991054,NA	-0.0250301,NA	0.0209976,NA	0.632194,NA	0.000203675	0.000436874
2	rs12434043	51515076	C,C	T,T	0.733598,0.933532	-0.0206182,-0.0155563	0.00447241,0.0171606	5.39523,0.438106	0.000203474	0.005756
2	rs61985048	51515018	C,C	T,T	0.733598,0.933532	-0.0206182,-0.0155563	0.00447241,0.0171606	5.39523,0.438106	0.000203474	0.005756
2	rs11845510	51823666	T,T	G,G	0.920477,0.847222	0.0202861,-0.0163351	0.0073078,0.0118816	2.25931,0.771634	0.000203263	0.000510444
2	rs79707792	51408705	NA,G	NA,A	NA,0.983135	NA,-0.0337645	NA,0.0331973	NA,0.509884	0.000203049	0.00042972
2	rs77708675	51231667	NA,A	NA,C	NA,0.832341	NA,-0.0114444	NA,0.011443	NA,0.498597	0.000202954	0.000425562
2	rs150263787	52028472	NA,A	NA,G	NA,0.981151	NA,-0.0319214	NA,0.0314332	NA,0.508844	0.000202661	0.000423981
2	rs192273295	51955970	NA,A	NA,G	NA,0.973214	NA,0.0261275	NA,0.0264757	NA,0.489834	0.000202608	0.000426427
2	rs11622225	51513839	G,G	T,T	0.733598,0.933532	-0.0206182,-0.0154266	0.00447241,0.0171606	5.39523,0.433357	0.000202332	0.00571995
2	rs12879906	51442630	A,A	G,G	0.925447,0.945437	-0.019749,-0.00583573	0.00752717,0.0188207	2.06057,0.121186	0.000201906	0.000438317
2	rs55759452	52053894	C,C	G,G	0.822068,0.655754	0.00564151,0.0173224	0.00516962,0.00899701	0.560432,1.26612	0.000200768	0.000438089
2	rs2039793	51335743	A,A	G,G	0.636183,0.506944	-0.00221574,0.0164767	0.00410967,0.00855018	0.229309,1.26783	0.000200754	0.000389496
2	rs2275463	51445969	G,G	C,C	0.944334,0.830357	0.0204854,-0.0111132	0.00862346,0.0113894	1.75638,0.482552	0.00020071	0.00064596
2	rs2356893	51821044	T,T	C,C	0.921471,0.84623	0.0203564,-0.0160045	0.00734995,0.0118501	2.25085,0.752438	0.000200529	0.000507034
2	rs75563387	51514660	NA,G	NA,A	NA,0.920635	NA,0.0160832	NA,0.0158141	NA,0.509835	0.000199917	0.000422808
2	rs2039792	51335897	A,A	C,C	0.637177,0.518849	-0.00198708,0.0167754	0.00411209,0.00855543	0.201396,1.30187	0.000199851	0.000389395
2	rs117096962	51818769	T,NA	A,NA	0.923459,NA	0.0179085,NA	0.00743677,NA	1.79492,NA	0.000198976	0.000481614
2	rs79766375	51206406	NA,T	NA,G	NA,0.984127	NA,0.0329248	NA,0.0342017	NA,0.474028	0.000198831	0.000415732
2	rs117037333	51504848	NA,T	NA,A	NA,0.959325	NA,-0.0226015	NA,0.0216401	NA,0.528288	0.000198667	0.000422091
2	rs8015530	51912283	T,T	C,C	0.540755,0.763889	-0.00915343,0.004666	0.0039675,0.0100654	1.67677,0.191819	0.00019835	0.000415897
2	rs10140557	51864438	C,C	T,T	0.548708,0.830357	-0.0092429,0.00597095	0.0039732,0.0113894	1.69893,0.221774	0.000198153	0.00040756
2	rs142199853	51651895	NA,A	NA,T	NA,0.986111	NA,0.0359733	NA,0.0365264	NA,0.488527	0.00019801	0.000419833
2	rs61985050	51516760	A,NA	G,NA	0.964215,NA	0.000613089,NA	0.0106439,NA	0.020421,NA	0.000197785	0.000405698
2	rs61128616	52018082	C,C	A,A	0.819085,0.993056	-0.00902931,-0.0333903	0.00513615,0.0514752	1.10376,0.286885	0.000197653	0.00041903
2	rs8021997	51320657	G,G	A,A	0.796223,0.810516	0.00738487,-0.0135291	0.00490845,0.0109078	0.877957,0.667846	0.000197606	0.000350868
2	rs117301416	51183016	NA,T	NA,C	NA,0.97619	NA,0.0270967	NA,0.0280389	NA,0.476455	0.000197569	0.000409821
2	rs1983764	51192659	A,A	G,G	0.653082,0.703373	0.00946075,-5.08587e-05	0.00415377,0.00935847	1.64304,0.00188723	0.00019732	0.000314072
2	rs17123302	51441945	T,T	C,C	0.925447,0.945437	-0.0197,-0.00507288	0.00752717,0.0188207	2.05228,0.10374	0.000197	0.000427935
2	rs140964672	51184891	NA,G	NA,A	NA,0.97619	NA,-0.0270594	NA,0.0280389	NA,0.47559	0.000196801	0.000409075
2	rs17123996	51953101	C,NA	T,NA	0.818091,NA	-0.00722154,NA	0.00512521,NA	0.799073,NA	0.00019662	0.000440715
2	rs4322565	51181390	T,T	C,C	0.659046,0.699405	0.00959447,-0.00110149	0.00417094,0.00932283	1.66897,0.0428962	0.000196523	0.000314993
2	rs2039794	51335737	C,C	T,T	0.635189,0.506944	-0.00212259,0.0165711	0.00410728,0.00855018	0.218026,1.27893	0.000196372	0.000382609
2	rs78769565	51726384	T,T	A,A	0.887674,0.641865	0.00906416,0.0156353	0.00626142,0.00891575	0.830551,1.0997	0.000196094	0.000389204
2	rs77502185	51200419	C,NA	T,NA	0.954274,NA	-0.0143868,NA	0.00946506,NA	0.89105,NA	0.000195831	0.000369902
2	rs186917758	51320448	NA,A	NA,C	NA,0.977182	NA,-0.0279475	NA,0.0286274	NA,0.482884	0.000195451	0.00041124
2	rs11550543	51443533	A,A	G,G	0.925447,0.945437	-0.0197,-0.00437601	0.00752717,0.0188207	2.05228,0.0882345	0.00019522	0.000424362
2	rs10149656	51478037	A,A	T,T	0.136183,0.284722	-0.0134205,-0.00672353	0.00576457,0.00947229	1.701,0.320734	0.000195055	0.000378222
2	rs10137411	51478008	A,A	C,C	0.136183,0.284722	-0.0134205,-0.00672353	0.00576457,0.00947229	1.701,0.320734	0.000195055	0.000378222
2	rs7157686	51478393	C,C	T,T	0.136183,0.284722	-0.0134205,-0.00672353	0.00576457,0.00947229	1.701,0.320734	0.000195055	0.000378222
2	rs141578540	52082974	C,NA	G,NA	0.986084,NA	-0.0139831,NA	0.0168779,NA	0.389984,NA	0.00019498	0.000413364
2	rs74692440	51401412	T,NA	C,NA	0.974155,NA	0.0151486,NA	0.0124606,NA	0.649575,NA	0.000194901	0.000419272
2	rs111362874	51913782	A,NA	T,NA	0.89662,NA	-0.00901812,NA	0.00649407,NA	0.782692,NA	0.000194884	0.000436297
2	rs7140150	52010799	T,T	C,C	0.477137,0.499008	-0.00600703,-0.00104272	0.00395844,0.00854937	0.888958,0.0443475	0.000194452	0.000393148
2	rs17123258	51426087	C,NA	T,NA	0.952286,NA	0.00461486,NA	0.00927543,NA	0.208442,NA	0.000192892	0.000405349
2	rs115542638	51818863	T,T	C,C	0.921471,0.84623	0.0199697,-0.0164667	0.00734995,0.0118501	2.18125,0.78342	0.000192793	0.000485088
2	rs61985047	51512917	G,G	T,T	0.732604,0.933532	-0.0204146,-0.0155076	0.00446712,0.0171606	5.31176,0.436322	0.00019279	0.00488114
2	rs61985045	51512335	G,G	A,A	0.733598,0.933532	-0.0204858,-0.0155956	0.00447241,0.0171606	5.33356,0.439553	0.000192693	0.00510973
2	rs59880102	51890237	T,T	A,A	0.766402,0.508929	0.00972354,-0.00840471	0.00467279,0.00855071	1.42661,0.487256	0.000192026	0.000384593
2	rs4901120	51889570	G,G	C,C	0.766402,0.508929	0.00972354,-0.00835125	0.00467279,0.00855071	1.42661,0.483159	0.000190942	0.000382405
2	rs76313557	51190535	NA,C	NA,A	NA,0.978175	NA,0.0275648	NA,0.0292559	NA,0.460808	0.000190817	0.000402464
2	rs17123900	51888546	C,C	G,G	0.760437,0.513889	0.00973485,-0.00860099	0.00463231,0.00855265	1.44859,0.502265	0.000190485	0.000377725
2	rs61985541	51334170	C,NA	T,NA	0.971173,NA	0.0165616,NA	0.0118166,NA	0.793045,NA	0.000190235	0.000383992
2	rs61984432	51863933	T,NA	C,NA	0.983101,NA	0.0101261,NA	0.0153396,NA	0.293136,NA	0.000189829	0.00039989
2	rs1465113	52083638	A,A	G,G	0.897614,0.97123	-0.00319617,0.0551987	0.0065219,0.0255725	0.204755,1.51021	0.000189598	0.000405279
2	rs2356531	51308071	C,C	T,T	0.663022,0.590278	-0.00778082,-0.0128466	0.00418287,0.00869221	1.20161,0.855666	0.000189548	0.000360277
2	rs17092904	52043678	NA,T	NA,C	NA,0.943452	NA,0.0174768	NA,0.018507	NA,0.462182	0.000189389	0.000396649
2	rs141985590	52036691	NA,G	NA,A	NA,0.985119	NA,-0.0324223	NA,0.0353055	NA,0.445578	0.000189289	0.000393602
2	rs8018083	51511759	A,A	G,G	0.733598,0.933532	-0.0204388,-0.0155956	0.00447241,0.0171606	5.31176,0.439553	0.000188928	0.00489639
2	rs7147129	51640496	T,T	C,C	0.253479,0.425595	0.00340688,0.0117461	0.00454514,0.00864561	0.343407,0.758782	0.000188741	0.00038907
2	rs2145448	51964938	T,T	C,C	0.672962,0.392857	0.0104664,0.00730921	0.00421449,0.00875267	1.88564,0.393973	0.000188596	0.000417848
2	rs12897358	51542117	T,NA	G,NA	0.94334,NA	-0.0197829,NA	0.00855199,NA	1.68384,NA	0.00018853	0.000393573
2	rs138989424	51944173	NA,G	NA,A	NA,0.922619	NA,-0.0146602	NA,0.0159983	NA,0.444326	0.000188176	0.000395064
2	rs1953887	51475116	C,C	G,G	0.136183,0.28373	-0.0132781,-0.00691871	0.00576457,0.00948227	1.67251,0.331982	0.000188124	0.000365138
2	rs149453780	51198064	A,NA	G,NA	0.985089,NA	0.0225261,NA	0.0163138,NA	0.776396,NA	0.000187822	0.000407342
2	rs149503818	52099342	T,NA	C,NA	0.982107,NA	0.0162918,NA	0.014915,NA	0.561147,NA	0.000187808	0.000407393
2	rs2039795	51477753	A,A	G,G	0.136183,0.284722	-0.013324,-0.00661797	0.00576457,0.00947229	1.68167,0.314473	0.000187531	0.000363862
2	rs60259594	51814931	T,T	C,C	0.921471,0.847222	0.0197937,-0.0165711	0.00734995,0.0118816	2.14995,0.78752	0.000186614	0.000468458
2	rs8006600	51870189	G,G	T,T	0.308151,0.138889	0.00410234,-0.0162387	0.00428205,0.0123606	0.471023,0.723694	0.000186519	0.000363607
2	rs115734383	51211367	NA,C	NA,T	NA,0.984127	NA,0.0302983	NA,0.0342017	NA,0.425174	0.000185981	0.000388952
2	rs116882683	51697989	C,NA	T,NA	0.983101,NA	-0.0153903,NA	0.0153396,NA	0.500704,NA	0.000185936	0.000413451
2	rs61985043	51510517	C,C	T,T	0.733598,0.933532	-0.020396,-0.0155932	0.00447241,0.0171606	5.29198,0.439464	0.000185567	0.00471026
2	rs75382612	51200388	A,NA	C,NA	0.991054,NA	0.0310044,NA	0.0209976,NA	0.854523,NA	0.00018555	0.000382767
2	rs76758144	51792726	G,G	A,A	0.920477,0.847222	0.0198092,-0.0166845	0.0073078,0.0118816	2.17299,0.795203	0.000185461	0.000468169
2	rs11844545	51516668	G,G	A,A	0.67992,0.934524	-0.0168649,-0.0120403	0.0042382,0.0172809	4.16035,0.313395	0.000185239	0.00117358
2	rs148161588	51200091	T,NA	G,NA	0.954274,NA	-0.013964,NA	0.00946506,NA	0.853481,NA	0.000185071	0.000350829
2	rs12894786	51441771	A,A	G,G	0.925447,0.945437	-0.0194683,-0.00492218	0.00752717,0.0188207	2.01331,0.100353	0.000184793	0.00040123
2	rs12588155	51348212	NA,T	NA,C	NA,0.886905	NA,0.0118577	NA,0.0134972	NA,0.420611	0.000184459	0.000384398
2	rs112439385	51724645	G,G	A,A	0.887674,0.642857	0.00708352,0.0173699	0.00626142,0.00892123	0.588498,1.28793	0.000184347	0.000369019
2	rs4144430	51588247	NA,T	NA,C	NA,0.991071	NA,-0.0427253	NA,0.0454422	NA,0.459534	0.000184242	0.000388539
2	rs141822362	51320161	NA,C	NA,T	NA,0.97619	NA,-0.0258071	NA,0.0280389	NA,0.446891	0.000184161	0.000388973
2	rs145110145	51689803	C,NA	G,NA	0.983101,NA	-0.015237,NA	0.0153396,NA	0.49409,NA	0.000183641	0.000408165
2	rs113230118	51160977	A,A	G,G	0.852883,0.919643	-0.00986261,0.0165756	0.00558166,0.0157247	1.11219,0.534868	0.000183214	0.000286824
2	rs8004092	51887657	C,C	A,A	0.760437,0.509921	0.00968707,-0.00840502	0.00463231,0.00855103	1.43758,0.487256	0.000183043	0.000362741
2	rs12323589	51466259	C,C	A,A	0.134195,0.284722	-0.0131558,-0.00706801	0.00580045,0.00947229	1.63218,0.341454	0.000183037	0.000352282
2	rs76104689	51616366	NA,T	NA,A	NA,0.939484	NA,-0.0164881	NA,0.0179277	NA,0.446448	0.000183032	0.000383596
2	rs59831677	51886868	C,C	G,G	0.760437,0.509921	0.00968707,-0.00840012	0.00463231,0.00855103	1.43758,0.48688	0.000182948	0.000362551
2	rs34285851	51560235	C,NA	G,NA	0.942346,NA	-0.0186307,NA	0.00848241,NA	1.55185,NA	0.000182871	0.000375193
2	rs140335901	51632287	NA,C	NA,T	NA,0.965278	NA,0.0213308	NA,0.0233493	NA,0.44255	0.000182817	0.000383787
2	rs116903955	51615698	G,NA	A,NA	0.983101,NA	0.0284294,NA	0.0153396,NA	1.19494,NA	0.000182802	0.00039549
2	rs149193698	51765387	NA,G	NA,A	NA,0.970238	NA,0.0222119	NA,0.0251555	NA,0.423376	0.000182757	0.000379147
2	rs72687143	51512118	C,C	T,T	0.733598,0.933532	-0.020349,-0.0156836	0.00447241,0.0171606	5.27027,0.442793	0.000182702	0.00453494
2	rs72687142	51512108	A,A	G,G	0.733598,0.933532	-0.020349,-0.0156836	0.00447241,0.0171606	5.27027,0.442793	0.000182702	0.00453494
2	rs75386169	52031022	NA,T	NA,C	NA,0.981151	NA,-0.0281598	NA,0.0314332	NA,0.431415	0.000182634	0.00038219
2	rs140156136	51215780	G,NA	A,NA	0.955268,NA	-0.0135244,NA	0.00956466,NA	0.803095,NA	0.00018255	0.000345447
2	rs117393761	51775771	NA,A	NA,G	NA,0.982143	NA,-0.0293022	NA,0.0322783	NA,0.438917	0.000182382	0.000385288
2	rs151179441	51480866	C,NA	T,NA	0.991054,NA	0.0146054,NA	0.0209976,NA	0.312743,NA	0.000182336	0.000380992
2	rs142841263	52094662	NA,C	NA,T	NA,0.948413	NA,-0.0166849	NA,0.0193256	NA,0.411234	0.000182297	0.000379165
3	rs75281258	51526790	C,C	T,T	0.93837,0.957341	0.033596,0.0328017	0.00822159,0.0211527	4.35824,0.917319	0.0406814	0.0427615
3	rs12588959	51525279	A,A	G,G	0.882704,0.872024	0.0243107,0.0219832	0.00614455,0.012796	4.1188,1.0665	0.0376415	0.0412875
3	rs77090346	51538688	A,A	G,G	0.934394,0.952381	0.0327817,0.0261318	0.00798549,0.0200728	4.39358,0.714517	0.0322824	0.0339694
3	rs77453726	51540507	C,C	A,A	0.935388,0.950397	0.0320353,0.0296744	0.00804241,0.0196877	4.16771,0.880263	0.0257387	0.0271597
3	rs79020585	51541343	T,T	C,C	0.935388,0.950397	0.0319923,0.028623	0.00804241,0.0196877	4.15795,0.835683	0.0235045	0.0248287
3	rs76525318	51526184	G,G	A,A	0.937376,0.958333	0.0319629,0.0322083	0.0081604,0.0213919	4.04711,0.878891	0.0199156	0.0211626
3	rs77514686	51533941	A,A	G,G	0.937376,0.948413	0.0322436,0.0265066	0.0081604,0.0193256	4.10929,0.769055	0.0191447	0.0203362
3	rs60727032	51538159	C,C	T,T	0.935388,0.952381	0.032035,0.0254311	0.00804241,0.0200728	4.16765,0.687874	0.0189901	0.0201091
3	rs76764255	51529076	T,T	A,A	0.937376,0.957341	0.031426,0.0301913	0.0081604,0.0211527	3.92953,0.813913	0.0144632	0.0154387
3	rs144375001	51202356	C,NA	A,NA	0.989066,NA	0.0664845,NA	0.0190121,NA	3.32736,NA	0.0137318	0.0561773
3	rs117404209	51198484	T,NA	C,NA	0.988072,NA	0.0630978,NA	0.0182119,NA	3.27497,NA	0.0134995	0.057041
3	rs149359461	51927652	G,NA	A,NA	0.989066,NA	0.0456529,NA	0.0190121,NA	1.78678,NA	0.0113567	0.0203749
3	rs76152035	51537268	G,G	A,A	0.934394,0.948413	0.0304634,0.0259847	0.00798549,0.0193256	3.8656,0.747723	0.0111019	0.0118643
3	rs12886733	51811515	T,NA	C,NA	0.949304,NA	-0.0292246,NA	0.00901262,NA	2.92653,NA	0.0102159	0.0166246
3	rs74584785	51932962	NA,A	NA,C	NA,0.986111	NA,0.114539	NA,0.0365264	NA,2.76599	0.0100654	0.0193302
3	rs145818009	51537971	A,A	G,G	0.934394,0.952381	0.0301466,0.0257431	0.00798549,0.0200728	3.79616,0.699682	0.00913731	0.00979808
3	rs114491371	51928420	NA,T	NA,C	NA,0.985119	NA,0.109463	NA,0.0353055	NA,2.71393	0.00908868	0.017485
3	rs117234125	51763537	C,NA	A,NA	0.971173,NA	-0.043373,NA	0.0118166,NA	3.61608,NA	0.00839908	0.0145658
3	rs34608773	51773259	T,T	C,C	0.878728,0.581349	-0.0053276,0.0304637	0.00605664,0.0086648	0.421292,3.3581	0.00779128	0.0148945
3	rs75560215	51928001	NA,C	NA,T	NA,0.985119	NA,0.106574	NA,0.0353055	NA,2.59527	0.00726068	0.0139801
3	rs78129501	51940471	NA,T	NA,C	NA,0.978175	NA,0.0878493	NA,0.0292559	NA,2.57264	0.00719149	0.0136291
3	rs144721999	52146837	A,NA	G,NA	0.979125,NA	-0.043337,NA	0.0138296,NA	2.76283,NA	0.00584249	0.0113101
3	rs67243261	51788396	C,C	A,A	0.879722,0.582341	-0.00509323,0.0296713	0.00607818,0.00866769	0.395712,3.20839	0.00578345	0.0110576
3	rs17123971	51947546	G,G	A,A	0.952286,0.824405	0.0266788,0.0160248	0.00927543,0.0112351	2.39535,0.813105	0.00502671	0.0107688
3	rs150635075	52137787	G,NA	C,NA	0.978131,NA	-0.0419374,NA	0.0135185,NA	2.71653,NA	0.00495109	0.00955848
3	rs143694998	51459493	C,NA	T,NA	0.984095,NA	0.0513829,NA	0.0158037,NA	2.93979,NA	0.00430401	0.00582533
3	rs67923820	52098560	C,C	A,A	0.833002,0.922619	-0.00104986,0.0545313	0.00530104,0.0159983	0.0741686,3.18504	0.00406192	0.00762581
3	rs4898705	52109999	G,G	T,T	0.838966,0.920635	-0.000231799,0.0538334	0.00537909,0.0158141	0.0151903,3.17801	0.00393966	0.00742884
3	rs60850040	51766501	C,C	T,T	0.916501,0.600198	0.0167049,0.024434	0.00714714,0.00872637	1.71165,2.29158	0.00367488	0.00760983
3	rs116153130	51939322	NA,A	NA,G	NA,0.978175	NA,0.0799102	NA,0.0292559	NA,2.20023	0.00357355	0.00679322
3	rs8019441	52110329	A,A	G,G	0.843936,0.921627	-0.000830297,0.052929	0.00544795,0.0159053	0.0560767,3.05775	0.00314567	0.00592582
3	rs755596	52105624	T,T	C,C	0.843936,0.921627	-0.00106067,0.0527875	0.00544795,0.0159053	0.0728173,3.0439	0.00308131	0.00579996
3	rs7159253	52105180	A,A	G,G	0.843936,0.921627	-0.0010146,0.052735	0.00544795,0.0159053	0.069428,3.03876	0.00304687	0.00573609
3	rs144193962	51987611	NA,A	NA,G	NA,0.987103	NA,0.0994415	NA,0.0378862	NA,2.06191	0.00275978	0.00531946
3	rs7151833	52100525	C,C	T,T	0.832008,0.922619	-0.00186993,0.0521925	0.00528849,0.0159983	0.140471,2.9567	0.00263813	0.00496253
3	rs61987308	51759179	A,A	G,G	0.927435,0.597222	0.0170535,0.0234257	0.00762141,0.0087157	1.59776,2.14307	0.00251089	0.00520584
3	rs56120861	51390082	G,G	T,T	0.87674,0.885913	0.0160742,-0.0180711	0.00601441,0.0134459	2.12342,0.747259	0.00235811	0.00426166
3	rs34845905	51276564	T,T	A,A	0.632207,0.595238	0.000133723,-0.0275228	0.00410023,0.00870879	0.0114487,2.8025	0.0023458	0.00456947
3	rs78279521	51938752	NA,T	NA,C	NA,0.978175	NA,0.0743546	NA,0.0292559	NA,1.95714	0.00228117	0.00434316
3	rs17796541	51460546	T,NA	C,NA	0.853877,NA	-0.0213777,NA	0.00559735,NA	3.87335,NA	0.00213854	0.00444857
3	rs755594	52105349	A,A	T,T	0.877734,0.922619	-0.00071796,0.0510713	0.00603539,0.0159983	0.0432035,2.85032	0.00211052	0.00397647
3	rs72683653	51289104	A,NA	G,NA	0.969185,NA	-0.0335703,NA	0.0114407,NA	2.47582,NA	0.00206659	0.00456446
3	rs11620674	51218443	C,C	T,T	0.563618,0.433532	-0.0158534,-0.000851837	0.0039867,0.00862591	4.15542,0.0355828	0.002038	0.0284066
3	rs7494766	51218771	A,A	G,G	0.564612,0.4375	-0.0158575,-0.00025043	0.00398773,0.00861694	4.15542,0.0101878	0.00203652	0.0285593
3	rs11845396	52119265	G,G	C,C	0.838966,0.920635	4.59774e-05,0.0502723	0.00537909,0.0158141	0.00297194,2.8303	0.00202232	0.00382999
3	rs10444715	52098340	A,A	G,G	0.807157,0.921627	-0.00267136,0.0497888	0.00501139,0.0159053	0.226218,2.75792	0.00195843	0.00367276
3	rs12886246	51267850	C,C	T,T	0.427435,0.419643	0.00217682,0.0259374	0.00399661,0.00866195	0.232115,2.56069	0.00190899	0.00380134
3	rs41310342	51224289	T,NA	C,NA	0.967197,NA	0.0309168,NA	0.0111,NA	2.27181,NA	0.0018801	0.00470167
3	rs6572694	51228682	A,A	G,G	0.242545,0.330357	-0.0167757,0.000745514	0.0046128,0.00908845	3.55897,0.0293631	0.00186045	0.0103212
3	rs73290927	52090178	T,T	G,G	0.83996,0.919643	-0.00081495,0.0494784	0.00539257,0.0157247	0.0555778,2.78196	0.0018482	0.00348658
3	rs113785288	51506524	A,NA	G,NA	0.944334,NA	0.024256,NA	0.00862346,NA	2.30879,NA	0.00182253	0.00245892
3	rs73288894	51514642	T,NA	C,NA	0.944334,NA	0.0241774,NA	0.00862346,NA	2.2965,NA	0.00178297	0.00240802
3	rs28457173	52108065	T,T	G,G	0.89662,0.965278	-0.00192616,0.0720119	0.00649407,0.0233493	0.115335,2.69003	0.00173691	0.0032711
3	rs73288895	51515228	C,NA	T,NA	0.944334,NA	0.0239268,NA	0.00862346,NA	2.25753,NA	0.00166342	0.00225397
3	rs76481199	51515424	T,NA	C,NA	0.944334,NA	0.0239268,NA	0.00862346,NA	2.25753,NA	0.00166342	0.00225397
3	rs2356894	51827565	G,G	A,A	0.112326,0.010913	-0.0113373,-0.108616	0.00626142,0.0411447	1.1537,2.08121	0.00164779	0.00281967
3	rs76251345	51336044	G,NA	T,NA	0.921471,NA	0.01579,NA	0.00734995,NA	1.4991,NA	0.00164447	0.0032491
3	rs6572687	51165438	C,C	G,G	0.766402,0.842262	-0.015255,-0.00903911	0.00467279,0.0117277	2.96018,0.355705	0.00163058	0.00633972
3	rs8012460	51517394	C,C	T,T	0.910537,0.943452	0.0143145,0.0465048	0.00692737,0.018507	1.41123,1.92165	0.00163008	0.00224011
3	rs34796212	51901124	C,NA	T,NA	0.860835,NA	-0.0126835,NA	0.00571235,NA	1.5785,NA	0.00162862	0.00285691
3	rs4901054	51217607	T,T	C,C	0.570577,0.429563	-0.0155603,-0	0.00399429,0.00863547	4.00903,-0	0.00162809	0.0208956
3	rs4901057	51277335	C,C	A,A	0.631213,0.582341	4.45449e-05,-0.0262427	0.00409792,0.00866769	0.00378303,2.60824	0.0016205	0.00313823
3	rs78056127	52002167	C,NA	A,NA	0.979125,NA	0.0370124,NA	0.0138296,NA	2.12822,NA	0.00158908	0.00301656
3	rs59978383	51516134	G,NA	A,NA	0.944334,NA	0.0237568,NA	0.00862346,NA	2.23129,NA	0.00158767	0.00215618
3	rs4901053	51217574	G,G	T,T	0.563618,0.426587	-0.0155307,0.000301591	0.0039867,0.00864302	4.00903,0.0122604	0.00153633	0.0195143
3	rs8011819	51216889	T,T	C,C	0.563618,0.435516	-0.0155307,5.01266e-05	0.0039867,0.00862135	4.00903,0.00201941	0.00153114	0.0197969
3	rs1950924	52093436	A,A	G,G	0.89662,0.965278	-0.00401947,0.0702761	0.00649407,0.0233493	0.270873,2.58263	0.00152936	0.0028839
3	rs28479999	51766390	T,T	G,G	0.743539,0.984127	-0.007667,0.0767183	0.00452769,0.0342017	1.04389,1.60398	0.00151706	0.00326055
3	rs71422021	51904690	A,NA	C,NA	0.863817,NA	-0.0124427,NA	0.00576457,NA	1.51017,NA	0.00151371	0.00261674
3	rs8016320	51217083	C,C	G,G	0.562624,0.435516	-0.0154327,0.000752426	0.00398568,0.00862135	3.96683,0.0313055	0.00149002	0.019067
3	rs2146002	51217981	G,G	C,C	0.56163,0.436508	-0.015384,-0.000851167	0.00398468,0.00861912	3.94681,0.0355828	0.00148131	0.0190544
3	rs73288879	51502593	T,NA	C,NA	0.944334,NA	0.0234921,NA	0.00862346,NA	2.19073,NA	0.00147759	0.00201378
3	rs35294541	51904869	A,NA	G,NA	0.862823,NA	-0.0125734,NA	0.00574696,NA	1.54239,NA	0.0014696	0.00255184
3	rs4509925	51763098	T,T	G,G	0.936382,0.60119	0.0169252,0.0233281	0.00810069,0.00873	1.43561,2.12285	0.00145359	0.00306657
3	rs61985024	51491003	C,NA	T,NA	0.988072,NA	0.0538908,NA	0.0182119,NA	2.51069,NA	0.00144697	0.00334478
3	rs117784961	52121107	NA,G	NA,A	NA,0.963294	NA,-0.0513414	NA,0.0227328	NA,1.6213	0.00144381	0.00282965
3	rs146061004	51995545	G,NA	T,NA	0.987078,NA	0.0473271,NA	0.0175062,NA	2.16353,NA	0.00144341	0.00252415
3	rs2181085	51217742	T,T	C,C	0.562624,0.436508	-0.0153385,-0.000851167	0.00398568,0.00861912	3.92485,0.0355828	0.00139962	0.0177351
3	rs61485815	51766482	A,A	G,G	0.832008,0.991071	-0.00515741,0.126784	0.00528849,0.0454422	0.482206,2.27814	0.00137318	0.00298014
3	rs2181084	51217717	G,G	A,A	0.560636,0.429563	-0.0152412,-0.000100402	0.0039837,0.00863547	3.88507,0.00404758	0.00133964	0.0166623
3	rs11849449	51902566	T,NA	G,NA	0.854871,NA	-0.0118133,NA	0.00561322,NA	1.45186,NA	0.00131269	0.00227932
3	rs142437850	51838516	G,NA	A,NA	0.981113,NA	0.0387053,NA	0.0145245,NA	2.11334,NA	0.00130142	0.00244403
3	rs58424267	51269210	C,C	T,T	0.622266,0.574405	4.43295e-05,-0.0254689	0.00407811,0.00864561	0.00378303,2.49208	0.00129064	0.00249847
3	rs143503508	51338428	NA,C	NA,T	NA,0.955357	NA,0.0453	NA,0.0206987	NA,1.54317	0.00128517	0.00245248
3	rs2295846	51223106	T,T	G,G	0.643141,0.496032	-0.0143507,-0.00500877	0.00412703,0.00854962	3.29533,0.253383	0.0012766	0.00914538
3	rs12878806	51899866	C,NA	T,NA	0.851889,NA	-0.0114037,NA	0.00556614,NA	1.3927,NA	0.00127389	0.00217977
3	rs3742327	51210405	A,A	G,G	0.256461,0.296627	-0.0157332,0.00122214	0.00452769,0.00935847	3.29153,0.0476443	0.00127388	0.00695622
3	rs2073349	51225132	T,T	G,G	0.637177,0.490079	-0.0145732,-0.00215063	0.00411209,0.00855103	3.40436,0.0961379	0.00126031	0.0092508
3	rs12889552	51368402	C,NA	T,NA	0.828032,NA	-0.0146621,NA	0.00523953,NA	2.28936,NA	0.00125036	0.00250633
3	rs35660234	51904238	T,NA	C,NA	0.853877,NA	-0.0115608,NA	0.00559735,NA	1.41023,NA	0.00124766	0.00216224
3	rs35343636	51917829	T,NA	C,NA	0.863817,NA	-0.0121636,NA	0.00576457,NA	1.45775,NA	0.00121696	0.00214805
3	rs12892576	51916087	G,NA	A,NA	0.864811,NA	-0.0120179,NA	0.0057824,NA	1.42393,NA	0.00121207	0.00211056
3	rs11847326	52131756	A,A	G,G	0.897614,0.912698	0.00531105,0.0443104	0.0065219,0.0151436	0.381481,2.46429	0.00121025	0.0023738
3	rs61985536	51319942	A,A	G,G	0.871769,0.798611	0.0137595,-0.00859233	0.00591347,0.010659	1.6995,0.376564	0.001206	0.00277064
3	rs1953884	51326166	C,C	G,G	0.347913,0.474206	-0.00557997,0.0207068	0.00415099,0.00856075	0.747469,1.80767	0.00119489	0.00294911
3	rs75730185	51434814	T,T	A,A	0.967197,0.998016	0.035311,0.0412252	0.0111,0.0960615	2.83362,0.175346	0.00118974	0.00156375
3	rs61969769	51914345	A,NA	G,NA	0.989066,NA	-0.0373006,NA	0.0190121,NA	1.30304,NA	0.00116644	0.0022056
3	rs17666689	52122619	T,T	C,C	0.83996,0.917659	4.5702e-05,0.0462873	0.00539257,0.0155508	0.00294667,2.53529	0.00116155	0.00220848
3	rs6572688	51165441	G,G	A,A	0.76839,0.843254	-0.0149315,-0.00815024	0.00468673,0.0117578	2.84073,0.311404	0.00115792	0.00439021
3	rs78659417	51517950	G,G	A,A	0.972167,0.953373	0.0326195,0.0355643	0.0120196,0.0202746	2.17715,1.10013	0.00115522	0.00140468
3	rs12878717	51917499	T,NA	A,NA	0.861829,NA	-0.0119096,NA	0.00572955,NA	1.42421,NA	0.00114102	0.00201631
3	rs72685342	51378089	C,C	T,T	0.912525,0.904762	0.0175881,-0.0225889	0.00699802,0.0145623	1.92224,0.917729	0.0011389	0.00216709
3	rs6572746	51825150	G,G	A,A	0.112326,0.008929	-0.0111157,-0.113788	0.00626142,0.0454412	1.12003,1.91091	0.00113208	0.00193561
3	rs2073347	51223789	T,T	C,C	0.246521,0.319444	-0.0160351,-0.00117012	0.00458751,0.00916798	3.32479,0.0465105	0.00112885	0.00600165
3	rs4480710	51526083	G,G	C,C	0.732604,0.853175	0.0149945,0.0222483	0.00446712,0.0120777	3.10296,1.18402	0.00111265	0.00154342
3	rs10129233	51220124	A,A	G,G	0.245527,0.297619	-0.0158476,0.00216105	0.00459376,0.00934946	3.25104,0.087669	0.00110492	0.00582539
3	rs4293285	51825453	C,C	T,T	0.112326,0.010913	-0.0110742,-0.102973	0.00626142,0.0411447	1.11377,1.90922	0.00109631	0.00187781
3	rs61410944	51166736	G,G	A,A	0.799205,0.843254	-0.0159342,-0.00879048	0.00493553,0.0117578	2.90498,0.342291	0.00107098	0.00463504
3	rs7153748	51824516	A,A	G,G	0.112326,0.010913	-0.010904,-0.103172	0.00626142,0.0411447	1.0883,1.91515	0.0010676	0.00183298
3	rs12892118	51872454	T,NA	C,NA	0.862823,NA	-0.0118466,NA	0.00574696,NA	1.40596,NA	0.00106704	0.00188482
3	rs10498431	52143694	T,T	C,C	0.626243,0.627976	-0.00762766,-0.0193685	0.00408671,0.00884395	1.20777,1.54482	0.00106171	0.0020726
3	rs7154318	51201652	T,T	C,C	0.746521,0.699405	0.0156578,0.000912838	0.00454514,0.00932283	3.24324,0.0352689	0.00105816	0.00550484
3	rs35179274	51960625	C,C	T,T	0.756461,0.896825	-0.00966414,-0.0191233	0.0046064,0.0140528	1.44482,0.760527	0.00105291	0.00209733
3	rs8006878	51525686	T,T	C,C	0.73161,0.85119	0.0149769,0.021638	0.00446187,0.0120109	3.10296,1.14498	0.0010506	0.00146098
3	rs61362797	51167752	T,T	A,A	0.799205,0.842262	-0.0157479,-0.00990251	0.00493553,0.0117277	2.84795,0.399614	0.00103892	0.0044413
3	rs55801251	51505586	G,G	A,A	0.626243,0.919643	-0.0173899,-0.0163668	0.00408671,0.0157247	4.68023,0.525854	0.00103817	0.00258728
3	rs8008268	51525794	C,C	T,T	0.73161,0.85119	0.0149346,0.0216931	0.00446187,0.0120109	3.08807,1.14936	0.00103772	0.00144368
3	rs141675978	51839338	NA,C	NA,T	NA,0.982143	NA,-0.0683266	NA,0.0322783	NA,1.465	0.00103766	0.00196061
3	rs12588888	51525197	G,G	A,A	0.73161,0.85119	0.0149346,0.0215333	0.00446187,0.0120109	3.08807,1.13667	0.00101525	0.0014133
3	rs8017481	51217242	C,C	T,T	0.250497,0.291667	-0.0155308,-0.00132719	0.00456301,0.00940461	3.17719,0.0516974	0.00100941	0.00520402
3	rs4901059	51279108	C,C	T,T	0.650099,0.582341	0.00117308,-0.0248416	0.0041455,0.00866769	0.10947,2.38122	0.00100292	0.00193293
3	rs8019404	51506793	G,G	A,A	0.625249,0.917659	-0.0174287,-0.0158415	0.00408453,0.0155508	4.70309,0.510956	0.000999351	0.00254551
3	rs189904395	51599224	C,NA	G,NA	0.994036,NA	0.0588959,NA	0.0256781,NA	1.66131,NA	0.000998787	0.00201197
3	rs35297009	51872053	T,NA	C,NA	0.862823,NA	-0.0116701,NA	0.00574696,NA	1.37376,NA	0.000998222	0.00176534
3	rs8005389	51507294	C,C	T,T	0.625249,0.918651	-0.0174287,-0.0158841	0.00408453,0.0156369	4.70309,0.509028	0.000993912	0.00252695
3	rs12588907	51525174	A,A	C,C	0.73161,0.85119	0.0149346,0.0212688	0.00446187,0.0120109	3.08807,1.11581	0.000978965	0.00136136
3	rs7148318	51325748	A,A	G,G	0.352883,0.457341	-0.00569356,0.0197055	0.00413745,0.00858064	0.772654,1.66461	0.000974792	0.00246748
3	rs34644701	52087184	T,T	C,C	0.850895,0.992063	-0.0111992,0.0979366	0.0055508,0.0481747	1.36017,1.37615	0.000967675	0.00177464
3	rs61987479	51563315	A,A	G,G	0.873757,0.770833	0.0205146,-0.00238352	0.00595306,0.0101706	3.245,0.0889966	0.000962971	0.00121761
3	rs8009664	51504882	C,NA	T,NA	0.936382,NA	0.0213351,NA	0.00810069,NA	2.07339,NA	0.000950765	0.00136181
3	rs17660434	51962911	T,T	C,C	0.756461,0.896825	-0.00943864,-0.019198	0.0046064,0.0140528	1.39298,0.764733	0.000945429	0.00188177
3	rs61987477	51558580	A,A	G,G	0.873757,0.765873	0.0204902,-0.00154797	0.00595306,0.0100948	3.23844,0.0564421	0.000941092	0.00118927
3	rs34545131	51878106	A,NA	G,NA	0.864811,NA	-0.0112997,NA	0.0057824,NA	1.29515,NA	0.000931264	0.00162833
3	rs72681674	51172973	C,C	T,T	0.947316,0.934524	-0.0228786,-0.0261328	0.0088502,0.0172809	2.01165,0.884478	0.000928684	0.00207851
3	rs117518343	51705686	A,NA	G,NA	0.984095,NA	0.0415371,NA	0.0158037,NA	2.06646,NA	0.000928041	0.00159488
3	rs35235229	51889180	G,NA	C,NA	0.864811,NA	-0.0114312,NA	0.0057824,NA	1.31828,NA	0.000926554	0.00162316
3	rs57182174	51167938	T,T	A,A	0.799205,0.849206	-0.0156524,-0.00894839	0.00493553,0.0119455	2.81895,0.343139	0.000924307	0.00392447
3	rs61987480	51566487	A,A	G,G	0.873757,0.767857	0.0203986,-0.00282478	0.00595306,0.0101248	3.21377,0.107768	0.00092388	0.00117146
3	rs61238948	51167617	G,G	A,A	0.799205,0.847222	-0.0157479,-0.00784968	0.00493553,0.0118816	2.84795,0.293427	0.000919341	0.00392746
3	rs67713610	51168830	T,T	C,C	0.799205,0.85119	-0.0156069,-0.00904936	0.00493553,0.0120109	2.80519,0.34564	0.000904711	0.00382293
3	rs59498790	51167929	A,A	T,T	0.801193,0.848214	-0.015898,-0.00825808	0.00495399,0.0119134	2.8757,0.311404	0.000904319	0.00387298
3	rs1953886	51326077	T,T	C,C	0.348907,0.472222	-0.00553221,0.0196122	0.00414823,0.00856258	0.739154,1.65768	0.000898431	0.00221479
3	rs118131267	51477537	T,NA	C,NA	0.991054,NA	0.0451758,NA	0.0209976,NA	1.50254,NA	0.000892341	0.00134484
3	rs149569118	51963747	NA,G	NA,A	NA,0.987103	NA,0.0789939	NA,0.0378862	NA,1.43102	0.000887309	0.0017117
3	rs61987478	51562772	T,T	C,C	0.873757,0.767857	0.0203503,-0.00149944	0.00595306,0.0101248	3.20083,0.0543999	0.000883499	0.00111917
3	rs58698251	51380399	C,C	T,T	0.914513,0.904762	0.0172191,-0.0221724	0.00707122,0.0145623	1.82716,0.893257	0.000879282	0.00165128
3	rs11625223	51961642	A,A	G,G	0.77336,0.896825	-0.0109143,-0.0150557	0.00472259,0.0140528	1.68135,0.546675	0.000878182	0.00177928
3	rs17124015	51964152	NA,G	NA,A	NA,0.956349	NA,-0.0424064	NA,0.0209218	NA,1.36985	0.000877674	0.00166868
3	rs8018822	51170609	T,T	C,C	0.798211,0.85119	-0.0155781,-0.00915338	0.00492643,0.0120109	2.80519,0.35066	0.000876855	0.0036743
3	rs1953885	51326144	A,A	G,G	0.348907,0.473214	-0.00557626,0.0194134	0.00414823,0.00856165	0.747469,1.63152	0.00087534	0.00215523
3	rs4898673	51279514	T,T	G,G	0.666004,0.582341	0.000721797,-0.0242688	0.00419209,0.00866769	0.0638406,2.29144	0.00086281	0.0016779
3	rs57676780	51556959	C,C	T,T	0.872763,0.763889	0.0200996,-0.00312982	0.00593314,0.0100654	3.1519,0.121571	0.00086142	0.00109986
3	rs10141499	51220314	C,C	T,T	0.240557,0.289683	-0.0155422,0.000806941	0.00462576,0.00942357	3.1081,0.0306957	0.000860452	0.0042702
3	rs55979246	51769852	T,NA	C,NA	0.913519,NA	-0.013018,NA	0.00703429,NA	1.19233,NA	0.000857881	0.00148998
3	rs8006348	51525473	G,G	A,A	0.730616,0.85119	0.0145507,0.0215884	0.00445666,0.0120109	2.96065,1.14104	0.000840594	0.00117929
3	rs11157826	51961407	T,T	C,C	0.756461,0.895833	-0.00916878,-0.019235	0.0046064,0.0139934	1.33215,0.771433	0.000836485	0.00166292
3	rs72672181	51782565	A,A	T,T	0.895626,0.990079	0.0120587,0.106078	0.00646666,0.0431319	1.2061,1.85645	0.000836448	0.00145687
3	rs72681653	51156734	G,G	A,A	0.957256,0.927579	-0.0272853,-0.012641	0.00977441,0.0164929	2.28014,0.353197	0.000818421	0.00192242
3	rs68157165	51169220	G,G	A,A	0.798211,0.85119	-0.0154374,-0.00920538	0.00492643,0.0120109	2.76276,0.35318	0.000818201	0.00339644
3	rs2884058	51799925	G,G	A,A	0.10835,0.010913	-0.0101166,-0.102972	0.00636104,0.0411447	0.951775,1.9092	0.000817037	0.00142883
3	rs10145184	51793381	G,G	T,T	0.10835,0.010913	-0.00960766,-0.104416	0.00636104,0.0411447	0.882917,1.9525	0.00080859	0.00142426
3	rs147968629	51502462	C,NA	G,NA	0.982107,NA	0.0394536,NA	0.014915,NA	2.08812,NA	0.000806608	0.00119164
3	rs11627169	52116068	T,T	C,C	0.2167,0.602183	-0.00896526,0.0203615	0.00479895,0.00873368	1.20945,1.7048	0.000805003	0.00152572
3	rs117082679	52120351	G,NA	A,NA	0.984095,NA	0.0282133,NA	0.0158037,NA	1.12946,NA	0.000800176	0.00151138
3	rs1467526	52103192	T,T	C,C	0.212724,0.60119	-0.00826363,0.0209519	0.00483134,0.00873	1.05954,1.78527	0.000795807	0.00149981
3	rs9671722	52127059	G,G	A,A	0.168986,0.384921	0.0013321,0.0243434	0.00527606,0.0087852	0.0965463,2.25264	0.000793919	0.0015547
3	rs61984971	51365276	G,NA	A,NA	0.984095,NA	0.0382073,NA	0.0158037,NA	1.80625,NA	0.000791903	0.001695
3	rs3751464	52117892	C,C	T,T	0.214712,0.593254	-0.00868614,0.0201925	0.00481501,0.00870204	1.1473,1.69213	0.000790659	0.00149176
3	rs722797	51209933	C,C	T,T	0.247515,0.290675	-0.015226,0.00117174	0.00458131,0.00941405	3.05113,0.0453017	0.000787743	0.00385942
3	rs75254705	51476695	T,NA	A,NA	0.945328,NA	0.0208889,NA	0.00869693,NA	1.78751,NA	0.000785187	0.0011633
3	rs7149238	51325680	A,A	T,T	0.361829,0.457341	-0.00557464,0.0193061	0.00411452,0.00858064	0.755824,1.61169	0.000784235	0.00196039
3	rs10147065	51954294	C,C	T,T	0.684891,0.77381	0.00732085,0.0256373	0.00425597,0.0102176	1.0685,1.91711	0.000779425	0.00144482
3	rs7159846	51800821	G,G	T,T	0.10835,0.010913	-0.00990393,-0.102803	0.00636104,0.0411447	0.922711,1.90417	0.000778782	0.00136598
3	rs72672185	51786591	T,T	C,C	0.889662,0.989087	0.00893681,0.10606	0.00631051,0.0411453	0.804867,2.00235	0.000775922	0.00138754
3	rs7160689	51795860	T,T	G,G	0.10835,0.010913	-0.00960766,-0.103674	0.00636104,0.0411447	0.882917,1.93018	0.000775786	0.00136645
3	rs3015466	51206453	T,T	C,C	0.251491,0.294643	-0.0150517,0.000867064	0.00455701,0.00937671	3.01925,0.0332368	0.00077526	0.00381675
3	rs4901051	51164768	A,A	G,G	0.801193,0.845238	-0.0156079,-0.00742992	0.00495399,0.011819	2.78795,0.276065	0.000768196	0.00321586
3	rs76284519	51480142	C,NA	T,NA	0.944334,NA	0.0207559,NA	0.00862346,NA	1.79349,NA	0.000766221	0.00113288
3	rs77425813	51474941	C,NA	T,NA	0.945328,NA	0.0207664,NA	0.00869693,NA	1.77083,NA	0.000762962	0.00113214
3	rs113449409	51164094	T,T	C,C	0.803181,0.849206	-0.0158077,-0.00755145	0.00497278,0.0119455	2.83016,0.277956	0.00076118	0.00320293
3	rs72681662	51163884	A,A	G,G	0.804175,0.847222	-0.015838,-0.00682026	0.0049823,0.0118816	2.83016,0.247219	0.000759098	0.00320626
3	rs4451881	52142886	C,C	G,G	0.622266,0.630952	-0.00693383,-0.0188053	0.00407811,0.00885857	1.05021,1.4715	0.000752345	0.00146202
3	rs35004553	52123073	T,T	A,A	0.804175,0.917659	-0.000930342,0.043645	0.0049823,0.0155508	0.0696252,2.30045	0.000751172	0.00142739
3	rs72681677	51173590	G,G	T,T	0.800199,0.847222	-0.0157772,-0.00583504	0.00494472,0.0118816	2.84795,0.205264	0.000749955	0.0031632
3	rs11626842	51862781	T,NA	C,NA	0.874751,NA	-0.0111783,NA	0.00597324,NA	1.2126,NA	0.000746232	0.00130851
3	rs151083108	51579060	NA,T	NA,C	NA,0.992063	NA,-0.09398	NA,0.0481747	NA,1.29176	0.000742424	0.0014146
3	rs17802520	51471865	T,NA	C,NA	0.955268,NA	-0.0233808,NA	0.00956466,NA	1.83847,NA	0.000738355	0.00141494
3	rs34398744	51863086	A,NA	G,NA	0.872763,NA	-0.0110952,NA	0.00593314,NA	1.21127,NA	0.00073701	0.00129082
3	rs1570119	52085657	C,C	T,T	0.661034,0.919643	0.00234225,0.0424603	0.00417686,0.0157247	0.240366,2.15933	0.000734035	0.00139498
3	rs9944003	51455056	C,C	T,T	0.585487,0.777778	-0.0184702,-0.000790299	0.00401339,0.0102821	5.37862,0.0274576	0.000733677	0.00370592
3	rs12882191	51224374	G,G	T,T	0.240557,0.304563	-0.0153737,5.10371e-05	0.00462576,0.00928829	3.05113,0.00190821	0.000728912	0.00350897
3	rs72672186	51788856	G,G	A,A	0.889662,0.989087	0.0091921,0.104032	0.00631051,0.0411453	0.837981,1.94088	0.000720376	0.00128358
3	rs34657485	52119036	T,T	G,G	0.874751,0.926587	0.000188171,0.0456431	0.00597324,0.0163898	0.0110538,2.27121	0.000717756	0.00137274
3	rs2356918	51920712	A,A	G,G	0.634195,0.875	-0.0138501,-0.0025734	0.00410491,0.0129254	3.13034,0.0745911	0.000713043	0.00124912
3	rs9944007	51455166	C,C	T,T	0.585487,0.777778	-0.0184264,-0.000642214	0.00401339,0.0102821	5.35589,0.0221864	0.000712863	0.00355752
3	rs11851031	52092371	G,G	A,A	0.650099,0.921627	-0.000460381,0.0443119	0.0041455,0.0159053	0.0402089,2.27273	0.000708082	0.00134473
3	rs4143904	52119107	G,G	C,C	0.212724,0.602183	-0.00872266,0.0200595	0.00483134,0.00873368	1.1487,1.66493	0.000705402	0.00132911
3	rs2356892	51815087	A,A	G,G	0.112326,0.010913	-0.0100937,-0.098601	0.00626142,0.0411447	0.970807,1.78107	0.00070434	0.00122294
3	rs112124522	51167502	A,A	G,G	0.801193,0.849206	-0.0154226,-0.00759918	0.00495399,0.0119455	2.7326,0.280109	0.000702159	0.00289802
3	rs9788504	51270267	C,C	G,G	0.431412,0.46131	0.0057232,0.0186102	0.00399204,0.00857506	0.819097,1.52308	0.000686047	0.00129819
3	rs17666653	52122477	T,T	C,C	0.804175,0.917659	-0.000930342,0.0430585	0.0049823,0.0155508	0.0696252,2.24989	0.000683774	0.00129961
3	rs4898686	51803589	T,T	G,G	0.10835,0.010913	-0.00960766,-0.101341	0.00636104,0.0411447	0.882917,1.86086	0.000682469	0.00120198
3	rs12323408	52145244	C,C	T,T	0.622266,0.625992	-0.00729514,-0.0175219	0.00407811,0.00883443	1.1329,1.3249	0.000682451	0.00133603
3	rs941700	52126520	T,T	A,A	0.90159,0.909722	0.00471384,0.0403674	0.00663768,0.0149162	0.320933,2.16722	0.000681248	0.00133453
3	rs72681673	51171922	A,A	G,G	0.800199,0.852183	-0.015399,-0.00808345	0.00494472,0.0120441	2.73419,0.299191	0.000678033	0.00278577
3	rs112149502	51427267	T,NA	C,NA	0.812127,NA	-0.0160717,NA	0.00506169,NA	2.82463,NA	0.000677604	0.0012486
3	rs67186984	51169287	T,T	C,C	0.798211,0.85119	-0.0150579,-0.00920538	0.00492643,0.0120109	2.64994,0.35318	0.000676223	0.00273714
3	rs8019638	51830366	A,A	G,G	0.132207,0.008929	-0.00882149,-0.104514	0.0058372,0.0454412	0.883646,1.6686	0.000675947	0.00114485
3	rs68120925	51169258	A,A	C,C	0.798211,0.85119	-0.0150579,-0.00904936	0.00492643,0.0120109	2.64994,0.34564	0.000670426	0.00271368
3	rs76755620	52077220	NA,A	NA,G	NA,0.963294	NA,-0.04245	NA,0.0227328	NA,1.20864	0.000670019	0.00129748
3	rs35611833	51706610	C,NA	T,NA	0.975149,NA	-0.0371104,NA	0.0127009,NA	2.45851,NA	0.000669789	0.00134152
3	rs55637347	51776046	T,T	G,G	0.895626,0.990079	0.0121833,0.10113	0.00646666,0.0431319	1.22503,1.72025	0.000667812	0.00116099
3	rs2884059	51840762	A,A	G,G	0.498012,0.674603	-0.0126275,-0.0164044	0.00395433,0.00912373	2.85191,1.14159	0.000659639	0.0012402
3	rs17123439	51475992	T,NA	C,NA	0.922465,NA	0.0185456,NA	0.00739292,NA	1.91641,NA	0.000658255	0.00103081
3	rs8014336	52125507	C,C	A,A	0.171968,0.376984	0.000572758,0.0239253	0.00523953,0.00882048	0.0395517,2.17533	0.00065634	0.00128059
3	rs4312232	52144872	C,C	T,T	0.622266,0.625992	-0.00720596,-0.0174695	0.00407811,0.00883443	1.11221,1.31883	0.00064999	0.00127249
3	rs55788349	51204117	T,T	C,C	0.750497,0.707341	0.0148147,-0.000811912	0.00456906,0.00939524	2.92618,0.0309875	0.000648033	0.00310216
3	rs3829404	51811420	A,A	G,G	0.112326,0.010913	-0.0101394,-0.0967402	0.00626142,0.0411447	0.977273,1.72788	0.000644873	0.00111888
3	rs61987306	51750167	A,A	G,G	0.919483,0.625992	0.00890158,0.0233149	0.00726648,0.00883443	0.656458,2.08026	0.000642201	0.00128962
3	rs57585837	51758794	NA,G	NA,T	NA,0.922619	NA,-0.0297793	NA,0.0159983	NA,1.20281	0.000639864	0.00120756
3	rs17586183	52027776	G,NA	A,NA	0.815109,NA	-0.00876277,NA	0.005093,NA	1.06889,NA	0.000632384	0.00120234
3	rs148851801	51594140	NA,T	NA,A	NA,0.979167	NA,0.0550859	NA,0.0299292	NA,1.18251	0.000624916	0.00121362
3	rs72672195	51809865	T,T	G,G	0.887674,0.989087	0.00979786,0.0974194	0.00626142,0.0411453	0.929482,1.74716	0.000624897	0.00108951
3	rs72672179	51781637	A,A	G,G	0.895626,0.990079	0.0120158,0.100209	0.00646666,0.0431319	1.19961,1.69547	0.000617602	0.00107601
3	rs10483608	51458728	C,C	G,G	0.587475,0.805556	-0.0182991,0.00124018	0.00401624,0.0108009	5.28345,0.041634	0.00061756	0.00314256
3	rs149244045	51603635	T,NA	A,NA	0.969185,NA	0.0253301,NA	0.0114407,NA	1.57143,NA	0.000616696	0.000893047
3	rs9944116	51818179	C,C	T,T	0.912525,0.845238	0.0209092,-0.0156549	0.00699802,0.011819	2.55141,0.732076	0.000613675	0.00101028
3	rs8022690	52123070	C,C	G,G	0.218688,0.594246	-0.0092071,0.0188398	0.00478316,0.0087054	1.26567,1.51637	0.000609852	0.0011684
3	rs72622445	51749407	A,A	G,G	0.888668,0.626984	0.00637145,0.0229331	0.00628579,0.00883916	0.507574,2.0235	0.000608621	0.00123802
3	rs74835403	51963099	T,NA	C,NA	0.987078,NA	0.0401647,NA	0.0175062,NA	1.6621,NA	0.000606876	0.00107851
3	rs3783281	51241489	A,A	G,G	0.650099,0.507937	-0.0108886,-0.00811475	0.0041455,0.00855043	2.06428,0.465216	0.000601912	0.00240529
3	rs11626470	51207153	G,G	C,C	0.249503,0.292659	-0.0147698,0.000613101	0.00456906,0.00939524	2.91121,0.0232055	0.000601773	0.00285079
3	rs34800262	51370852	G,G	C,C	0.908549,0.90873	0.0157995,-0.0205089	0.00685915,0.014843	1.67253,0.777137	0.0005985	0.00115538
3	rs138705523	51245194	T,NA	C,NA	0.983101,NA	0.0322682,NA	0.0153396,NA	1.45081,NA	0.000597926	0.00107437
3	rs4516135	51502070	G,G	A,A	0.235586,0.453373	-0.0130831,0.00994448	0.00465908,0.00858677	2.30244,0.607626	0.000594424	0.000830586
3	rs79388954	52138060	NA,C	NA,G	NA,0.923611	NA,0.0287094	NA,0.0160932	NA,1.12823	0.000589181	0.00113258
3	rs7148069	51839645	T,T	C,C	0.672962,0.831349	-0.0117379,-0.0266363	0.00421449,0.0114161	2.27159,1.70694	0.000584455	0.00123946
3	rs72681672	51169600	T,T	C,C	0.803181,0.848214	-0.0149179,-0.00944519	0.00497278,0.0119134	2.56854,0.368677	0.000584412	0.00235808
3	rs2356890	51813039	C,C	T,T	0.112326,0.011905	-0.010181,-0.0904428	0.00626142,0.039413	0.983168,1.66259	0.000581223	0.00100735
3	rs138459111	51658253	NA,A	NA,G	NA,0.978175	NA,0.0524212	NA,0.0292559	NA,1.13571	0.000579642	0.00112647
3	rs4259956	51170177	G,G	T,T	0.805169,0.848214	-0.0152124,-0.00857172	0.00499191,0.0119134	2.63673,0.326214	0.000576513	0.002356
3	rs8004486	51482666	C,NA	T,NA	0.738569,NA	-0.0171784,NA	0.00449951,NA	3.87087,NA	0.0005743	0.00160617
3	rs147742224	51589444	NA,T	NA,A	NA,0.981151	NA,0.0559386	NA,0.0314332	NA,1.12412	0.000572216	0.00110934
3	rs56799730	52154577	C,C	A,A	0.914513,0.987103	-0.0210571,0.00540359	0.00707122,0.0378862	2.53721,0.0522797	0.0005715	0.00116923
3	rs4403977	52149648	T,T	C,C	0.625249,0.632937	-0.00753433,-0.0165461	0.00408453,0.00886855	1.18645,1.20703	0.000571217	0.00112157
3	rs4898667	51177190	T,T	G,G	0.800199,0.852183	-0.0152086,-0.00625816	0.00494472,0.0120441	2.6778,0.219438	0.000571185	0.0023172
3	rs7140365	52153805	T,T	C,C	0.624254,0.631944	-0.00744111,-0.0167378	0.00408236,0.00886353	1.16531,1.22934	0.000567336	0.00111098
3	rs12431974	51460075	C,C	T,T	0.587475,0.806548	-0.0181632,0.00109332	0.00401624,0.0108218	5.21374,0.0364352	0.000567154	0.00277841
3	rs9285578	52152601	A,A	G,G	0.626243,0.631944	-0.00726584,-0.017135	0.00408671,0.00886353	1.12253,1.274	0.000562093	0.00109586
3	rs2357114	52105227	C,C	T,T	0.209742,0.60119	-0.00701374,0.0210026	0.00485638,0.00873	0.827767,1.79216	0.000561526	0.00106144
3	rs111503296	51712478	A,NA	G,NA	0.911531,NA	-0.0105123,NA	0.00696238,NA	0.88248,NA	0.000559471	0.000969029
3	rs118143454	52149643	A,NA	G,NA	0.984095,NA	0.0297388,NA	0.0158037,NA	1.2228,NA	0.00055804	0.00107966
3	rs4898668	51177191	T,T	C,C	0.800199,0.852183	-0.0151589,-0.00625816	0.00494472,0.0120441	2.66319,0.219438	0.000557474	0.00225412
3	rs1950921	52109113	C,C	T,T	0.214712,0.602183	-0.00814289,0.0198929	0.00481501,0.00873368	1.04187,1.64316	0.000553908	0.00104698
3	rs12586802	51272225	C,C	T,T	0.189861,0.30754	0.00679206,-0.0204365	0.00504129,0.00926307	0.749853,1.56276	0.000551086	0.00107023
3	rs2356580	51275810	A,A	G,G	0.750497,0.703373	-0.0050539,-0.0214736	0.00456906,0.00935847	0.570769,1.66237	0.000550223	0.00111974
3	rs11628591	51490767	A,NA	G,NA	0.702783,NA	-0.0152994,NA	0.00432606,NA	3.39217,NA	0.000545605	0.00115428
3	rs76983938	51371298	T,NA	G,NA	0.986084,NA	-0.0271967,NA	0.0168779,NA	0.970227,NA	0.000544781	0.00109792
3	rs2356898	51841473	A,A	G,G	0.267396,0.161706	-0.0125742,-0.0160102	0.00446712,0.0116103	2.31155,0.774941	0.000544004	0.00115407
3	rs1950922	52109075	A,A	T,T	0.250497,0.622024	-0.00654434,0.0211581	0.00456301,0.00881592	0.819555,1.78527	0.000543011	0.00103847
3	rs8006868	52106424	A,A	G,G	0.214712,0.606151	-0.00850513,0.0193909	0.00481501,0.00874879	1.11164,1.57408	0.000540438	0.00102185
3	rs7140349	52153772	A,A	C,C	0.624254,0.631944	-0.00734739,-0.0166852	0.00408236,0.00886353	1.14331,1.22348	0.000539716	0.00105689
3	rs10483603	51485410	A,NA	G,NA	0.722664,NA	-0.0164948,NA	0.0044164,NA	3.72631,NA	0.000539715	0.00134859
3	rs117472185	51169693	NA,G	NA,A	NA,0.972222	NA,0.044711	NA,0.0260119	NA,1.06733	0.000539434	0.00103387
3	rs117787218	51400840	A,NA	G,NA	0.986084,NA	-0.0271026,NA	0.0168779,NA	0.965307,NA	0.000539155	0.00108644
3	rs4616216	51813696	C,C	A,A	0.912525,0.84623	0.020524,-0.0155789	0.00699802,0.0118501	2.47381,0.724402	0.000538319	0.000889176
3	rs9323215	52152824	A,A	T,T	0.625249,0.632937	-0.00735128,-0.0166467	0.00408453,0.00886855	1.14331,1.21816	0.000538313	0.00105712
3	rs7155793	52129902	A,A	C,C	0.17495,0.37996	-0.000179415,0.0232407	0.00520406,0.00880693	0.0121114,2.08003	0.000536343	0.00104427
3	rs145836876	51848444	NA,A	NA,C	NA,0.974206	NA,0.0454905	NA,0.0269663	NA,1.03804	0.00053479	0.00103294
3	rs17586022	52021934	T,NA	C,NA	0.82008,NA	-0.0086078,NA	0.00514721,NA	1.02475,NA	0.000533136	0.00102367
3	rs12147625	51599195	G,NA	T,NA	0.982107,NA	-0.0433755,NA	0.014915,NA	2.43945,NA	0.000530948	0.00110852
3	rs735265	52120264	G,G	A,A	0.213718,0.590278	-0.00866405,0.0188557	0.00482314,0.00869221	1.14003,1.52198	0.000530424	0.00100156
3	rs77319178	51457507	A,NA	G,NA	0.942346,NA	0.0190359,NA	0.00848241,NA	1.60516,NA	0.000528166	0.000809461
3	rs71422024	51978573	T,NA	C,NA	0.946322,NA	-0.0175438,NA	0.00877248,NA	1.34186,NA	0.000527305	0.00093002
3	rs4901142	52110112	C,C	G,G	0.245527,0.608135	-0.00601955,0.0212088	0.00459376,0.00875659	0.72109,1.81153	0.000524168	0.00100853
3	rs59302370	51739943	C,C	A,A	0.888668,0.624008	0.00671907,0.0220629	0.00628579,0.00882508	0.545002,1.90593	0.000519634	0.00105896
3	rs10483604	51485195	T,NA	C,NA	0.722664,NA	-0.0164035,NA	0.0044164,NA	3.69074,NA	0.00051948	0.00128561
3	rs116823329	51714723	T,NA	C,NA	0.983101,NA	0.0304466,NA	0.0153396,NA	1.3264,NA	0.000519014	0.000834588
3	rs58700439	51740421	G,G	T,T	0.889662,0.624008	0.00657201,0.0221555	0.00631051,0.00882508	0.526262,1.91881	0.000518596	0.00105351
3	rs12889345	51924923	T,T	C,C	0.634195,0.872024	-0.0132154,-0.00240406	0.00410491,0.012796	2.89125,0.0700836	0.000517297	0.000901872
3	rs7149556	52130179	C,C	A,A	0.17495,0.37996	-8.89494e-05,0.023092	0.00520406,0.00880693	0.00596324,2.05844	0.000517257	0.00100733
3	rs150793524	51707622	NA,C	NA,T	NA,0.977182	NA,0.0491467	NA,0.0286274	NA,1.0654	0.000516733	0.00100371
3	rs79268358	51624034	NA,C	NA,T	NA,0.968254	NA,0.0423174	NA,0.0243817	NA,1.08286	0.000512301	0.000986416
3	rs11626550	51473118	A,NA	G,NA	0.752485,NA	-0.0172841,NA	0.00458131,NA	3.79193,NA	0.000511414	0.00142824
3	rs72622444	51748811	T,T	C,C	0.88668,0.625992	0.00615212,0.022457	0.00623739,0.00883443	0.489494,1.95772	0.000510245	0.0010373
3	rs72672182	51784942	T,T	C,C	0.895626,0.990079	0.0119299,0.0965253	0.00646666,0.0431319	1.18668,1.59813	0.000509177	0.000887933
3	rs4144431	51750463	A,A	G,G	0.472167,0.433532	-0.00887624,-0.0214191	0.00396044,0.00862591	1.60186,1.88526	0.000507722	0.00103832
3	rs12888047	51945891	G,NA	A,NA	0.821074,NA	-0.00948046,NA	0.00515836,NA	1.17993,NA	0.000504074	0.00090563
3	rs1467523	52104304	G,G	C,C	0.209742,0.582341	-0.00755352,0.0199034	0.00485638,0.00866769	0.921343,1.66434	0.000502101	0.000952431
3	rs117992529	52125648	A,NA	G,NA	0.974155,NA	0.0190689,NA	0.0124606,NA	0.899863,NA	0.000500547	0.000972015
3	rs75720687	51181357	NA,G	NA,C	NA,0.97123	NA,0.0427918	NA,0.0255725	NA,1.02568	0.000500532	0.000960303
3	rs1950923	52098855	T,T	G,G	0.223658,0.604167	-0.00725068,0.0203959	0.00474483,0.00874115	0.897971,1.70705	0.000489859	0.000927788
3	rs1950910	52029002	A,NA	G,NA	0.819085,NA	-0.0082888,NA	0.00513615,NA	0.972376,NA	0.000484933	0.000933829
3	rs1467524	52104291	C,C	G,G	0.209742,0.582341	-0.00773477,0.0195604	0.00485638,0.00866769	0.953792,1.61931	0.000484584	0.0009184
3	rs72672183	51786110	A,A	G,G	0.895626,0.989087	0.0114751,0.092755	0.00646666,0.0411453	1.1193,1.61663	0.000483732	0.000847592
3	rs78683281	52142747	A,NA	G,NA	0.956262,NA	0.0174324,NA	0.00966771,NA	1.14652,NA	0.000479037	0.000905612
3	rs115768456	51613544	C,NA	G,NA	0.983101,NA	0.0297519,NA	0.0153396,NA	1.28038,NA	0.000478013	0.000771827
3	rs4901129	51964551	C,C	T,T	0.685885,0.439484	0.00908868,0.0152183	0.00425961,0.00861267	1.48322,1.11219	0.000469183	0.000931424
3	rs4542577	51842733	T,T	A,A	0.749503,0.839286	0.0122132,0.0159613	0.00456301,0.0116392	2.12854,0.768867	0.000468693	0.000987987
3	rs12886311	51811097	C,C	G,G	0.856859,0.672619	-0.00677362,0.0198751	0.00564551,0.00910944	0.637881,1.53575	0.000461272	0.000869294
3	rs55780869	52145659	T,T	C,C	0.764414,0.641865	-0.00840486,-0.0168913	0.00465908,0.00891575	1.1473,1.23543	0.000461245	0.000942758
3	rs11844527	51516370	C,C	G,G	0.732604,0.93254	-0.021263,-0.0156851	0.00446712,0.017043	5.71289,0.446842	0.000461244	0.0110493
3	rs11623936	51481572	A,NA	G,NA	0.738569,NA	-0.0164691,NA	0.00449951,NA	3.59855,NA	0.000455424	0.0011506
3	rs4290402	52150405	A,A	G,G	0.62326,0.632937	-0.00675434,-0.0167473	0.00408022,0.00886855	1.00945,1.22934	0.000453637	0.000882414
3	rs12881844	52106648	T,NA	C,NA	0.853877,NA	-0.0105429,NA	0.00559735,NA	1.22457,NA	0.000453519	0.000842555
3	rs117021440	51249319	C,NA	G,NA	0.970179,NA	0.0207219,NA	0.0116239,NA	1.12705,NA	0.000449271	0.00103999
3	rs72681670	51169272	T,T	C,C	0.801193,0.85119	-0.0143496,-0.00826861	0.00495399,0.0120109	2.42337,0.308757	0.000446335	0.0016752
3	rs1467527	52089855	A,A	G,G	0.22167,0.592262	-0.00667151,0.0205709	0.00475997,0.00869873	0.79307,1.74378	0.000445614	0.000847504
3	rs10138122	52043151	NA,T	NA,C	NA,0.958333	NA,-0.0342255	NA,0.0213919	NA,0.96013	0.00044513	0.000858839
3	rs118069892	51171851	NA,C	NA,T	NA,0.980159	NA,-0.0492298	NA,0.0306528	NA,0.965518	0.00044486	0.000854756
3	rs4243578	52149768	C,C	T,T	0.622266,0.631944	-0.00693383,-0.0161439	0.00407811,0.00886353	1.05021,1.164	0.000442696	0.000866197
3	rs2275463	51445969	G,G	C,C	0.944334,0.830357	0.0204854,-0.0111132	0.00862346,0.0113894	1.75638,0.482552	0.000442464	0.00064596
3	rs57496330	51803156	NA,C	NA,T	NA,0.847222	NA,-0.0193461	NA,0.0118816	NA,0.985168	0.000440979	0.000833027
3	rs12896820	51278550	C,C	A,A	0.747515,0.699405	-0.00503398,-0.0203584	0.00455105,0.00932283	0.570769,1.53785	0.000438091	0.000887239
3	rs17586713	52039623	T,NA	C,NA	0.942346,NA	-0.0140749,NA	0.00848241,NA	1.01299,NA	0.000435235	0.000789816
3	rs75092668	52124017	A,NA	G,NA	0.980119,NA	-0.0300784,NA	0.0141639,NA	1.47231,NA	0.000434575	0.000844006
3	rs4267228	51771537	C,C	G,G	0.861829,0.490079	-0.00396634,0.0205224	0.00572955,0.00855103	0.310892,1.78527	0.000434192	0.000802565
3	rs79176592	51803472	NA,A	NA,G	NA,0.847222	NA,-0.019195	NA,0.0118816	NA,0.973888	0.000432886	0.00081788
3	rs9323214	52141673	A,A	G,G	0.485089,0.630952	-0.00595854,-0.0177656	0.00395606,0.00885857	0.879357,1.34763	0.000432458	0.000878306
3	rs11844311	51516014	G,G	A,A	0.732604,0.933532	-0.021131,-0.0157896	0.00446712,0.0171606	5.64946,0.446704	0.000432309	0.00975566
3	rs75910585	51466091	G,NA	C,NA	0.991054,NA	0.0372372,NA	0.0209976,NA	1.11826,NA	0.000431453	0.000676585
3	rs75574136	51803522	NA,G	NA,T	NA,0.848214	NA,-0.019199	NA,0.0119134	NA,0.970374	0.00043061	0.000813823
3	rs76020694	51803479	NA,T	NA,C	NA,0.847222	NA,-0.0191478	NA,0.0118816	NA,0.970374	0.000430401	0.000813227
3	rs72687148	51516297	C,C	G,G	0.732604,0.933532	-0.021263,-0.0140339	0.00446712,0.0171606	5.71289,0.383554	0.000428537	0.0102034
3	rs72622443	51745799	C,C	T,T	0.889662,0.621032	0.00661151,0.0213051	0.00631051,0.0088114	0.530505,1.8066	0.00042851	0.000869385
3	rs17123876	51868436	G,G	A,A	0.904573,0.93254	0.00754941,0.0419952	0.00672948,0.017043	0.581816,1.86212	0.000425822	0.000790404
3	rs2356913	51911750	T,T	A,A	0.638171,0.864087	-0.0125696,-0.00518206	0.00411452,0.0124737	2.64762,0.168886	0.000424989	0.000756148
3	rs34281449	51269236	T,T	G,G	0.736581,0.684524	-0.00474719,-0.0201323	0.00448855,0.00919868	0.537262,1.54325	0.000424924	0.000861656
3	rs35420042	51579115	T,NA	C,NA	0.947316,NA	-0.0245004,NA	0.0088502,NA	2.24917,NA	0.000424096	0.000870232
3	rs141154081	51629618	C,NA	T,NA	0.983101,NA	0.02871,NA	0.0153396,NA	1.21283,NA	0.000424088	0.000689029
3	rs72683633	51269276	A,A	G,G	0.905567,0.94246	-0.00797824,0.0391455	0.00676109,0.0183564	0.62344,1.48196	0.000423194	0.000830876
3	rs4898685	51759780	G,NA	A,NA	0.086481,NA	0.00951829,NA	0.00703429,NA	0.75445,NA	0.000422176	0.000752254
3	rs4144433	51750412	A,A	C,C	0.15507,0.388889	-0.000736334,-0.022534	0.00546217,0.0087686	0.0492627,1.9925	0.000421139	0.000821329
3	rs61064202	51747067	A,A	G,G	0.889662,0.646825	0.00661151,0.0215406	0.00631051,0.00894365	0.530505,1.79537	0.000419513	0.000845645
3	rs4144432	51750437	T,T	C,C	0.476143,0.430556	-0.00887258,-0.0207208	0.00395881,0.00863302	1.60186,1.78549	0.000419168	0.000864694
3	rs72673929	51945196	A,NA	G,NA	0.941352,NA	-0.0166074,NA	0.00841466,NA	1.31493,NA	0.000418149	0.000776423
3	rs56323306	51825930	G,NA	A,NA	0.914513,NA	-0.0108166,NA	0.00707122,NA	0.899292,NA	0.000418103	0.000743166
3	rs2105229	51337150	A,A	G,G	0.83499,0.52877	-0.00023153,0.021202	0.00532652,0.00856354	0.0153247,1.87641	0.000417297	0.00082517
3	rs12879770	51869977	G,NA	A,NA	0.890656,NA	-0.0112838,NA	0.00633559,NA	1.12546,NA	0.000416444	0.000760791
3	rs4901116	51855553	T,T	G,G	0.634195,0.642857	-0.0134109,-0.0152816	0.00410491,0.00892123	2.96387,1.06187	0.000414196	0.000947793
3	rs8011185	52151339	G,G	A,A	0.622266,0.632937	-0.00675083,-0.016153	0.00407811,0.00886855	1.00945,1.164	0.000411445	0.000805446
3	rs17123972	51948828	G,G	A,A	0.83002,0.71627	-0.00547907,-0.02119	0.00526376,0.00948227	0.5259,1.59453	0.000402786	0.000757256
3	rs145119666	51881844	NA,G	NA,A	NA,0.958333	NA,0.0323287	NA,0.0213919	NA,0.883646	0.000402226	0.000789005
3	rs141768217	51872522	A,A	G,G	0.906561,0.931548	0.008063,0.0409233	0.00679323,0.016928	0.628452,1.8061	0.000401837	0.00074106
3	rs114971866	51858597	A,NA	C,NA	0.989066,NA	-0.027845,NA	0.0190121,NA	0.844567,NA	0.000399494	0.000757991
3	rs77981910	51546707	T,T	G,G	0.950298,0.938492	0.0235189,0.0123497	0.00909753,0.0177919	2.01178,0.31193	0.000399083	0.000486942
3	rs140356577	51638043	A,NA	G,NA	0.987078,NA	0.0363874,NA	0.0175062,NA	1.42414,NA	0.000398203	0.000804493
3	rs116582638	51858058	A,NA	G,NA	0.989066,NA	-0.0277804,NA	0.0190121,NA	0.841756,NA	0.000397203	0.00075367
3	rs4898669	51215815	C,C	T,T	0.607356,0.434524	-0.0131228,-0.0016568	0.00404873,0.00862361	2.92439,0.071786	0.000396182	0.00305234
3	rs7158839	51332898	T,T	C,C	0.305169,0.322421	-0.00425107,0.0188765	0.00429368,0.00914559	0.491959,1.40874	0.000395833	0.000808211
3	rs10484089	52031069	G,NA	A,NA	0.816103,NA	-0.00771853,NA	0.00510364,NA	0.884581,NA	0.000395773	0.000752458
3	rs8011872	51906286	T,T	G,G	0.54672,0.779762	-0.00997608,0.00818037	0.00397168,0.0103152	1.9204,0.368807	0.000394624	0.00076898
3	rs12589501	51869887	T,T	A,A	0.904573,0.93254	0.00742474,0.0414731	0.00672948,0.017043	0.568813,1.82519	0.000394405	0.000733253
3	rs17576459	51957664	T,T	C,C	0.849901,0.982143	-0.0150715,0.0112431	0.00553562,0.0322783	2.18868,0.138106	0.000394038	0.000685267
3	rs4898666	51166483	C,C	T,T	0.564612,0.290675	0.00994818,0.00612785	0.00398773,0.00941405	1.8994,0.288113	0.000393631	0.000824791
3	rs12437032	51934657	T,NA	C,NA	0.83996,NA	-0.00780649,NA	0.00539257,NA	0.830566,NA	0.000390973	0.000706092
3	rs80306244	51873413	T,T	C,C	0.906561,0.93254	0.00785854,0.0410992	0.00679323,0.017043	0.606695,1.79896	0.000389408	0.000719491
3	rs3007080	51617481	C,NA	T,NA	0.935388,NA	-0.00834472,NA	0.00804241,NA	0.523659,NA	0.000389247	0.000679621
3	rs61985092	51649081	A,A	G,G	0.879722,0.998016	-0.0301527,-0.0217627	0.00607818,0.0960615	6.15366,0.0857766	0.00038691	0.0233711
3	rs3007086	51581023	A,NA	C,NA	0.054672,NA	0.0235705,NA	0.00869693,NA	2.17237,NA	0.000385637	0.000783362
3	rs1953889	51474672	A,NA	T,NA	0.737575,NA	-0.0159547,NA	0.00449401,NA	3.41465,NA	0.000385368	0.000919982
3	rs185347116	51412359	NA,T	NA,C	NA,0.988095	NA,-0.0593803	NA,0.0394133	NA,0.879716	0.000383659	0.000738594
3	rs79831492	52070239	G,G	A,A	0.974155,0.867063	-0.022762,-0.0217018	0.0124606,0.0125908	1.16915,1.07172	0.000379157	0.00074627
3	rs17724183	51474730	T,NA	G,NA	0.737575,NA	-0.015907,NA	0.00449401,NA	3.39716,NA	0.000378596	0.000899903
3	rs1953890	51474464	C,NA	T,NA	0.737575,NA	-0.015907,NA	0.00449401,NA	3.39716,NA	0.000378596	0.000899903
3	rs72688748	51666506	C,NA	T,NA	0.922465,NA	-0.00268921,NA	0.00739292,NA	0.145062,NA	0.000377926	0.000766287
3	rs35863472	51946269	C,NA	T,NA	0.82008,NA	-0.00888987,NA	0.00514721,NA	1.07497,NA	0.000377717	0.000684227
3	rs17831163	51875282	C,C	T,T	0.905567,0.93254	0.00761797,0.0408742	0.00676109,0.017043	0.585271,1.78327	0.000375825	0.000695233
3	rs7161304	51548989	G,G	T,T	0.950298,0.938492	0.0233146,0.0120453	0.00909753,0.0177919	1.9836,0.302422	0.000375646	0.000459927
3	rs10150252	51904219	G,G	A,A	0.530815,0.765873	-0.00997219,0.00610443	0.00396183,0.0100948	1.92688,0.263307	0.000373705	0.000720517
3	rs8003601	51472190	G,NA	A,NA	0.737575,NA	-0.0158637,NA	0.00449401,NA	3.3813,NA	0.000372578	0.000882161
3	rs7492722	52090773	A,A	C,C	0.22167,0.585317	-0.0060049,0.0202453	0.00475997,0.0086766	0.68379,1.70705	0.000370872	0.000711241
3	rs59517672	51549634	T,T	G,G	0.950298,0.938492	0.0232713,0.0119393	0.00909753,0.0177919	1.97765,0.299134	0.000370361	0.000453834
3	rs148013001	51740302	NA,C	NA,G	NA,0.985119	NA,0.0515814	NA,0.0353055	NA,0.841591	0.000369647	0.000710799
3	rs117750014	51729573	G,NA	A,NA	0.992048,NA	0.0447672,NA	0.0222601,NA	1.35345,NA	0.000369125	0.000749082
3	rs76736478	51898007	NA,G	NA,A	NA,0.986111	NA,-0.0535192	NA,0.0365264	NA,0.845087	0.00036867	0.000708645
3	rs12885230	51927226	A,NA	G,NA	0.83996,NA	-0.00766223,NA	0.00539257,NA	0.808689,NA	0.000367095	0.000661542
3	rs12432743	51774776	C,C	T,T	0.861829,0.492063	-0.00414102,0.0197287	0.00572955,0.00855043	0.328055,1.67703	0.000366308	0.000677144
3	rs111845971	51390015	T,NA	A,NA	0.99006,NA	-0.0331227,NA	0.01993,NA	1.01537,NA	0.000364753	0.000758605
3	rs35438461	51893388	T,T	C,C	0.642147,0.87996	-0.0126418,0.00073946	0.00412449,0.0131525	2.6623,0.0199216	0.00036295	0.000644878
3	rs144866317	51600150	A,NA	G,NA	0.99006,NA	-0.0498831,NA	0.01993,NA	1.90947,NA	0.000361664	0.000689214
3	rs34239543	51767364	T,T	C,C	0.641153,0.569444	0.00828757,0.0188066	0.00412196,0.00863302	1.35292,1.53206	0.000361003	0.000758617
3	rs17802296	51466887	A,NA	G,NA	0.735586,NA	-0.015714,NA	0.00448312,NA	3.34069,NA	0.000360621	0.000850019
3	rs17802253	51466484	T,NA	G,NA	0.735586,NA	-0.015714,NA	0.00448312,NA	3.34069,NA	0.000360621	0.000850019
3	rs74598030	51528533	C,C	T,T	0.973161,0.958333	0.0273645,0.0352707	0.0122339,0.0213919	1.59687,1.00352	0.000359097	0.000468053
3	rs142235386	51601346	NA,C	NA,T	NA,0.924603	NA,-0.0237601	NA,0.0161901	NA,0.847036	0.000358992	0.00068074
3	rs1467522	52104569	G,G	T,T	0.245527,0.582341	-0.00528447,0.0201116	0.00459376,0.00866769	0.602066,1.69197	0.000358812	0.000687461
3	rs2357118	52120466	T,NA	G,NA	0.852883,NA	-0.00967587,NA	0.00558166,NA	1.0809,NA	0.000358575	0.000674142
3	rs116233380	52115799	C,NA	T,NA	0.980119,NA	-0.0284468,NA	0.0141639,NA	1.35065,NA	0.000357813	0.000694626
3	rs11621545	51893020	G,G	C,C	0.641153,0.87996	-0.0125905,0.000788797	0.00412196,0.0131525	2.64698,0.0212823	0.000353712	0.000634013
3	rs12431427	51734282	G,G	A,A	0.889662,0.645833	0.00726156,0.020322	0.00631051,0.00893797	0.602317,1.63855	0.000351768	0.000710944
3	rs10484084	52091854	G,G	C,C	0.83996,0.993056	-0.00911321,0.0855125	0.00539257,0.0514752	1.04078,1.01473	0.000351671	0.000658769
3	rs4444247	51740634	A,A	G,G	0.889662,0.645833	0.00657201,0.0207779	0.00631051,0.00893797	0.526262,1.69704	0.000350633	0.000706559
3	rs35666328	51935826	G,NA	T,NA	0.83996,NA	-0.0074248,NA	0.00539257,NA	0.773254,NA	0.000347902	0.000629981
3	rs11850410	51514469	A,A	C,C	0.733598,0.933532	-0.0207506,-0.0154266	0.00447241,0.0171606	5.45724,0.433357	0.000347619	0.00646349
3	rs72622438	51735903	T,T	C,C	0.889662,0.645833	0.0066993,0.0206021	0.00631051,0.00893797	0.539985,1.67436	0.000343313	0.000692138
3	rs12434077	51515239	G,G	T,T	0.733598,0.933532	-0.0207079,-0.0155171	0.00447241,0.0171606	5.4372,0.436668	0.00034202	0.00624011
3	rs72622440	51737191	T,T	C,C	0.889662,0.645833	0.0066993,0.0205579	0.00631051,0.00893797	0.539985,1.66868	0.00033992	0.000685277
3	rs2999372	51584597	T,NA	C,NA	0.053678,NA	0.0238275,NA	0.00877247,NA	2.18018,NA	0.000339756	0.000687782
3	rs17831169	51877815	C,C	A,A	0.903579,0.93254	0.0065768,0.0406055	0.00669838,0.017043	0.486551,1.76463	0.000338962	0.000635583
3	rs946620	51328807	C,C	A,A	0.636183,0.501984	-0.00177592,0.0191246	0.00410967,0.00854942	0.176757,1.59706	0.000338864	0.000702609
3	rs143903152	51951916	NA,T	NA,G	NA,0.974206	NA,0.0376376	NA,0.0269663	NA,0.788356	0.000338634	0.000651048
3	rs2884062	51916635	A,A	G,G	0.644135,0.875992	-0.0122995,-0.00190272	0.0041296,0.0129696	2.53794,0.0538602	0.000337293	0.000595849
3	rs72622436	51735443	T,T	A,A	0.889662,0.645833	0.0067871,0.0204645	0.00631051,0.00893797	0.549535,1.65672	0.000337268	0.000680168
3	rs72622442	51744868	G,G	A,A	0.887674,0.623016	0.00652202,0.0204876	0.00626142,0.00882048	0.526385,1.69479	0.000336655	0.000682425
3	rs17589338	52091760	C,C	A,A	0.840954,0.993056	-0.00913624,0.0849303	0.0054062,0.0514752	1.04078,1.00455	0.000336577	0.000623117
3	rs72622433	51733912	C,C	T,T	0.889662,0.645833	0.00704623,0.0202729	0.00631051,0.00893797	0.578114,1.6323	0.000336281	0.000678922
3	rs72622432	51733810	T,T	C,C	0.889662,0.645833	0.00704623,0.0202729	0.00631051,0.00893797	0.578114,1.6323	0.000336281	0.000678922
3	rs72622435	51734596	G,G	A,A	0.889662,0.645833	0.00695837,0.020322	0.00631051,0.00893797	0.568358,1.63855	0.000335359	0.0006768
3	rs72622437	51735708	T,T	A,A	0.889662,0.645833	0.0067432,0.0204645	0.00631051,0.00893797	0.544751,1.65672	0.000335066	0.000675586
3	rs8011426	52151204	A,A	G,G	0.764414,0.646825	-0.00814425,-0.0156989	0.00465908,0.00894365	1.09443,1.10124	0.000334582	0.000682509
3	rs72622439	51736948	A,A	C,C	0.889662,0.645833	0.0066554,0.0205087	0.00631051,0.00893797	0.535237,1.66238	0.000334037	0.000673251
3	rs4898706	52135356	A,A	G,G	0.485089,0.635913	-0.00609316,-0.0162391	0.00395606,0.00888386	0.9083,1.17031	0.000333722	0.000677619
3	rs6572738	51697661	G,NA	A,NA	0.022863,NA	0.0331514,NA	0.013228,NA	1.91345,NA	0.000332637	0.000674113
3	rs11626230	51513249	A,A	G,G	0.733598,0.933532	-0.0206609,-0.0153848	0.00447241,0.0171606	5.41519,0.431829	0.000332571	0.00593719
3	rs9918	51722690	C,C	T,T	0.889662,0.647817	0.00717365,0.020112	0.00631051,0.00894938	0.592387,1.6087	0.000329338	0.000664879
3	rs8021596	51929079	A,NA	G,NA	0.837972,NA	-0.00724883,NA	0.00536574,NA	0.752733,NA	0.000329174	0.00059479
3	rs12887874	51380136	A,NA	C,NA	0.987078,NA	0.0306485,NA	0.0175062,NA	1.09695,NA	0.000328526	0.000668039
3	rs72622427	51731653	T,T	C,C	0.889662,0.645833	0.00709016,0.0201354	0.00631051,0.00893797	0.583019,1.61489	0.000328507	0.000663297
3	rs61985048	51515018	C,C	T,T	0.733598,0.933532	-0.0206182,-0.0155563	0.00447241,0.0171606	5.39523,0.438106	0.00032845	0.005756
3	rs12434043	51515076	C,C	T,T	0.733598,0.933532	-0.0206182,-0.0155563	0.00447241,0.0171606	5.39523,0.438106	0.00032845	0.005756
3	rs11622225	51513839	G,G	T,T	0.733598,0.933532	-0.0206182,-0.0154266	0.00447241,0.0171606	5.39523,0.433357	0.000326567	0.00571995
3	rs61193236	51731752	G,G	C,C	0.889662,0.645833	0.00704623,0.0201354	0.00631051,0.00893797	0.578114,1.61489	0.000326255	0.000658612
3	rs61755581	51239181	A,NA	G,NA	0.975149,NA	0.0249521,NA	0.0127009,NA	1.30574,NA	0.000325206	0.000719277
3	rs72622429	51732672	T,T	C,C	0.889662,0.645833	0.00695837,0.0201796	0.00631051,0.00893797	0.568358,1.62048	0.000324982	0.000655789
3	rs116866003	51596274	A,NA	G,NA	0.992048,NA	0.0407124,NA	0.0222601,NA	1.17129,NA	0.000324548	0.000540532
3	rs138398288	52083814	T,NA	C,NA	0.989066,NA	0.0277313,NA	0.0190121,NA	0.839618,NA	0.000323136	0.000646581
3	rs10145695	51225621	G,G	A,A	0.681909,0.488095	-0.0123258,-0.00404941	0.00424522,0.00855178	2.43289,0.196649	0.000323068	0.00156356
3	rs72622430	51732708	C,C	T,T	0.889662,0.645833	0.00691445,0.0201796	0.00631051,0.00893797	0.563506,1.62048	0.000322801	0.000651251
3	rs73290910	52075198	A,NA	G,NA	0.991054,NA	0.0316471,NA	0.0209976,NA	0.880203,NA	0.000322632	0.000652717
3	rs2999375	51583198	C,NA	T,NA	0.053678,NA	0.0235244,NA	0.00877247,NA	2.13509,NA	0.00032166	0.000650261
3	rs71422018	51756521	G,NA	A,NA	0.960239,NA	-0.0218999,NA	0.0101186,NA	1.51656,NA	0.000321629	0.000702672
3	rs76084602	51743859	T,T	A,A	0.884692,0.62004	0.00605938,0.0205325	0.00619033,0.00880693	0.484582,1.70483	0.000321492	0.000650675
3	rs13156	51722349	C,C	T,T	0.889662,0.645833	0.00743301,0.0197684	0.00631051,0.00893797	0.621884,1.56887	0.000320571	0.00064816
3	rs10136747	51849171	G,G	A,A	0.769384,0.928571	-0.0137688,-0.0352875	0.00469379,0.0165981	2.47461,1.47491	0.000320099	0.000776611
3	rs72622425	51731227	G,G	A,A	0.889662,0.645833	0.00709016,0.0199931	0.00631051,0.00893797	0.583019,1.59697	0.000318444	0.000642912
3	rs72622426	51731304	T,T	C,C	0.889662,0.645833	0.00709016,0.0199931	0.00631051,0.00893797	0.583019,1.59697	0.000318444	0.000642912
3	rs3813399	51899149	A,A	G,G	0.534791,0.756944	-0.00966082,0.00615496	0.00396391,0.00996594	1.82969,0.270156	0.000317696	0.000610356
3	rs138935132	52090383	A,NA	C,NA	0.99006,NA	0.0309424,NA	0.01993,NA	0.918902,NA	0.000316591	0.000585489
3	rs61969803	52032936	G,NA	A,NA	0.817097,NA	-0.00709268,NA	0.00511437,NA	0.781205,NA	0.000316539	0.000602322
3	rs17831175	51878266	C,C	T,T	0.903579,0.93254	0.00649429,0.0400785	0.00669838,0.017043	0.478496,1.72834	0.000315789	0.000592791
3	rs150676908	51904069	A,NA	G,NA	0.977137,NA	-0.0159043,NA	0.0132281,NA	0.639704,NA	0.000315039	0.000587357
3	rs61985519	51279985	G,NA	A,NA	0.968191,NA	0.0201729,NA	0.0112664,NA	1.1345,NA	0.000314545	0.000650069
3	rs2999376	51583122	T,NA	C,NA	0.053678,NA	0.0233781,NA	0.00877247,NA	2.1135,NA	0.000313406	0.000633162
3	rs12884950	51897158	A,A	C,C	0.533797,0.756944	-0.00961043,0.00646475	0.00396336,0.00996594	1.81485,0.286894	0.000313349	0.000606996
3	rs7156042	51900599	G,G	A,A	0.54175,0.318452	0.00996729,-0.00216823	0.00396816,0.00917557	1.92042,0.0898045	0.000312497	0.000642737
3	rs7156494	51900658	A,A	G,G	0.54175,0.318452	0.00996729,-0.00211802	0.00396816,0.00917557	1.92042,0.0875417	0.000312118	0.000642022
3	rs1040890	51302888	C,C	A,A	0.324056,0.407738	0.0075046,0.0157248	0.00422449,0.00869873	1.12114,1.15088	0.000311821	0.00065997
3	rs3829762	51899431	G,G	C,C	0.54175,0.320437	0.00996729,-0.00201428	0.00396816,0.00916045	1.92042,0.0830423	0.000311655	0.000641206
3	rs12884122	51687742	C,NA	T,NA	0.968191,NA	-0.0296196,NA	0.0112664,NA	2.06739,NA	0.000311492	0.000627149
3	rs28722635	51764088	C,C	T,T	0.635189,0.566468	0.00825805,0.0183761	0.00410728,0.00862591	1.35292,1.4796	0.000311401	0.000660938
3	rs61969802	52032789	G,NA	A,NA	0.816103,NA	-0.00698919,NA	0.00510364,NA	0.767365,NA	0.000311316	0.000593808
3	rs12433197	51949183	T,NA	G,NA	0.819085,NA	-0.0081693,NA	0.00513615,NA	0.951904,NA	0.000310794	0.000565318
3	rs12433147	51949187	G,NA	C,NA	0.819085,NA	-0.0081693,NA	0.00513615,NA	0.951904,NA	0.000310794	0.000565318
3	rs61685874	51746018	G,G	A,A	0.887674,0.62004	0.00660532,0.0200376	0.00626142,0.00880693	0.535421,1.64029	0.000310335	0.000629584
3	rs61985047	51512917	G,G	T,T	0.732604,0.933532	-0.0204146,-0.0155076	0.00446712,0.0171606	5.31176,0.436322	0.000310282	0.00488114
3	rs61985045	51512335	G,G	A,A	0.733598,0.933532	-0.0204858,-0.0155956	0.00447241,0.0171606	5.33356,0.439553	0.000309359	0.00510973
3	rs112845990	51969856	A,NA	G,NA	0.868787,NA	-0.0103769,NA	0.00585591,NA	1.11697,NA	0.00030929	0.000593677
3	rs34051409	51359215	T,T	C,C	0.963221,0.985119	0.0170701,-0.0423207	0.0105045,0.0353055	0.982316,0.637057	0.000307585	0.000623055
3	rs72672173	51772015	C,C	G,G	0.817097,0.837302	0.0169763,-0.00681721	0.00511437,0.0115817	3.04462,0.254835	0.000307283	0.000481954
3	rs17124206	52031492	T,T	C,C	0.762425,0.977182	-0.00836929,-0.0368208	0.00464559,0.0286274	1.14499,0.702525	0.000305825	0.000582482
3	rs61969801	52032554	T,NA	G,NA	0.815109,NA	-0.00693252,NA	0.005093,NA	0.760812,NA	0.000305686	0.000581425
3	rs17576849	51965629	G,G	A,A	0.887674,0.792659	0.0136173,0.0129392	0.00626142,0.0105443	1.52805,0.658021	0.000304509	0.000591431
3	rs4898692	51900040	C,C	A,A	0.54175,0.318452	0.00992015,-0.00201761	0.00396816,0.00917557	1.90583,0.0830423	0.000303362	0.000623908
3	rs28376951	51766534	C,NA	A,NA	0.911531,NA	-0.00868162,NA	0.00696238,NA	0.6728,NA	0.000303221	0.000541573
3	rs4901122	51901643	C,C	A,A	0.540755,0.318452	0.00987137,-0.00201761	0.0039675,0.00917557	1.89129,0.0830423	0.000303031	0.000623854
3	rs76032434	51298131	G,G	C,C	0.973161,0.998016	0.0271974,0.0292851	0.0122339,0.0960615	1.58157,0.118915	0.00030303	0.000771903
3	rs3007087	51581081	G,NA	A,NA	0.054672,NA	0.0222586,NA	0.00869693,NA	1.97938,NA	0.000302836	0.000611651
3	rs8018083	51511759	A,A	G,G	0.733598,0.933532	-0.0204388,-0.0155956	0.00447241,0.0171606	5.31176,0.439553	0.000302726	0.00489639
3	rs117340728	51825240	NA,C	NA,A	NA,0.927579	NA,-0.0220074	NA,0.0164929	NA,0.739721	0.000301478	0.000574854
3	rs10484087	52033135	G,NA	A,NA	0.817097,NA	-0.00691932,NA	0.00511437,NA	0.754284,NA	0.000300433	0.000571843
3	rs79608133	51664791	NA,A	NA,T	NA,0.861111	NA,-0.0163014	NA,0.0123606	NA,0.727626	0.000299743	0.000564405
3	rs145153857	51735096	NA,T	NA,C	NA,0.963294	NA,0.030275	NA,0.0227328	NA,0.737704	0.000299509	0.000582969
3	rs75170593	51565861	G,NA	A,NA	0.993042,NA	0.04022,NA	0.0237851,NA	1.04171,NA	0.000299094	0.000475818
3	rs8018566	51907363	C,C	T,T	0.532803,0.3125	0.00995393,-0.000302282	0.00396284,0.00922235	1.92042,0.0115069	0.000298488	0.000612797
3	rs117294418	51757286	NA,T	NA,C	NA,0.984127	NA,0.0442841	NA,0.0342017	NA,0.709092	0.000297048	0.000571735
3	rs61985043	51510517	C,C	T,T	0.733598,0.933532	-0.020396,-0.0155932	0.00447241,0.0171606	5.29198,0.439464	0.000296815	0.00471026
3	rs11845510	51823666	T,T	G,G	0.920477,0.847222	0.0202861,-0.0163351	0.0073078,0.0118816	2.25931,0.771634	0.000296673	0.000510444
3	rs2356893	51821044	T,T	C,C	0.921471,0.84623	0.0203564,-0.0160045	0.00734995,0.0118501	2.25085,0.752438	0.000296418	0.000507034
3	rs61969770	51927509	C,C	T,T	0.944334,0.893849	0.0123787,0.0172028	0.00862346,0.0138774	0.820577,0.667329	0.000295773	0.000598391
3	rs1953874	51485941	G,G	C,C	0.137177,0.286706	-0.0147625,-0.0077025	0.00574696,0.00945258	1.99111,0.381791	0.000295403	0.000636264
3	rs190918134	51852654	NA,T	NA,C	NA,0.991071	NA,-0.0586335	NA,0.0454422	NA,0.705641	0.00029397	0.000567212
3	rs7493931	51736401	C,C	T,T	0.264414,0.366071	-0.00532548,-0.020451	0.00448312,0.00887361	0.629164,1.674	0.000292747	0.000547359
3	rs72687143	51512118	C,C	T,T	0.733598,0.933532	-0.020349,-0.0156836	0.00447241,0.0171606	5.27027,0.442793	0.000291689	0.00453494
3	rs72687142	51512108	A,A	G,G	0.733598,0.933532	-0.020349,-0.0156836	0.00447241,0.0171606	5.27027,0.442793	0.000291689	0.00453494
3	rs7143229	51905561	G,G	A,A	0.540755,0.3125	0.00991851,-0.000604382	0.0039675,0.00922235	1.90583,0.0233069	0.000291251	0.000601257
3	rs72683650	51285237	A,A	G,G	0.899602,0.765873	-0.00559793,0.0215044	0.00657888,0.0100948	0.403592,1.47949	0.000291016	0.00056683
3	rs61985042	51510285	C,C	T,T	0.733598,0.933532	-0.020349,-0.0155932	0.00447241,0.0171606	5.27027,0.439464	0.00029051	0.00451493
3	rs4078418	51756999	T,T	G,G	0.591451,0.5625	0.010191,0.0157279	0.00402215,0.00861694	1.94746,1.1677	0.000288126	0.000645488
3	rs111270246	51924172	A,NA	G,NA	0.914513,NA	-0.0103268,NA	0.00707122,NA	0.841089,NA	0.000287657	0.000550873
3	rs2010520	52086630	G,G	A,A	0.22167,0.575397	-0.00440731,0.0198886	0.00475997,0.00864824	0.450393,1.66829	0.000287552	0.00056123
3	rs76503128	51689363	T,T	C,C	0.921471,0.676587	0.0189117,0.0152159	0.00734995,0.00913824	1.9965,1.0182	0.000287099	0.000602146
3	rs17831157	51868607	A,A	G,G	0.435388,0.193452	0.011603,0.00386394	0.00398773,0.0108218	2.44151,0.142032	0.000286653	0.00053847
3	rs11850707	51627074	A,A	G,G	0.251491,0.449405	0.00294268,0.0148536	0.00455701,0.00859346	0.285299,1.07622	0.000286609	0.000555523
3	rs72683629	51256237	A,A	C,C	0.907555,0.902778	-0.00559744,0.0306481	0.00682591,0.0144288	0.384892,1.47286	0.000285904	0.000553447
3	rs56312729	51509143	C,C	T,T	0.733598,0.933532	-0.0203063,-0.0155865	0.00447241,0.0171606	5.25056,0.439218	0.000284835	0.00434359
3	rs149404722	51297071	NA,A	NA,C	NA,0.980159	NA,-0.0388569	NA,0.0306528	NA,0.688407	0.000284657	0.000548069
3	rs115542638	51818863	T,T	C,C	0.921471,0.84623	0.0199697,-0.0164667	0.00734995,0.0118501	2.18125,0.78342	0.000283016	0.000485088
3	rs7152892	51941998	A,NA	G,NA	0.831014,NA	-0.00819569,NA	0.00527606,NA	0.919611,NA	0.00028172	0.00051807
3	rs61109194	51698659	C,C	T,T	0.77336,0.678571	0.0120272,0.0152722	0.00472259,0.00915299	1.96364,1.02133	0.000281494	0.000496298
3	rs61985046	51512630	G,G	C,C	0.734592,0.933532	-0.0205102,-0.013771	0.00447775,0.0171606	5.33356,0.374405	0.000280894	0.00464134
3	rs77587795	51884445	G,G	A,A	0.902585,0.93254	0.00642556,0.0391393	0.00666778,0.017043	0.474683,1.66461	0.000280525	0.000527087
3	rs2010518	52086595	G,G	C,C	0.222664,0.589286	-0.0046224,0.0198269	0.00475237,0.00868901	0.480531,1.64784	0.000280356	0.00054785
3	rs12891408	51488105	T,NA	C,NA	0.937376,NA	-0.0190714,NA	0.0081604,NA	1.7114,NA	0.000280339	0.000547006
3	rs73286833	51409889	A,NA	C,NA	0.984095,NA	0.0311101,NA	0.0158037,NA	1.30974,NA	0.00027886	0.00059028
3	rs77671176	51220827	A,NA	G,NA	0.95328,NA	-0.0158145,NA	0.0093687,NA	1.03901,NA	0.000278698	0.000628416
3	rs149822473	52138242	NA,G	NA,A	NA,0.957341	NA,-0.0258708	NA,0.0211527	NA,0.654998	0.000276677	0.000537562
3	rs10483610	51225724	T,T	C,C	0.683897,0.490079	-0.012026,-0.00399945	0.00425236,0.00855103	2.32948,0.193828	0.000276332	0.00131226
3	rs7143869	51328222	T,T	C,C	0.636183,0.506944	-0.00191547,0.0180897	0.00410967,0.00855018	0.193039,1.46382	0.000274741	0.000570963
3	rs8009082	51499344	A,A	C,C	0.734592,0.935516	-0.0202407,-0.0151488	0.00447775,0.0174041	5.2093,0.415587	0.000274549	0.00395777
3	rs117096962	51818769	T,NA	A,NA	0.923459,NA	0.0179085,NA	0.00743677,NA	1.79492,NA	0.000274291	0.000481614
3	rs8007373	51455102	G,G	A,A	0.135189,0.27877	-0.0143385,-0.00731679	0.0057824,0.0095333	1.88108,0.353807	0.000273932	0.000597139
3	rs76758144	51792726	G,G	A,A	0.920477,0.847222	0.0198092,-0.0166845	0.0073078,0.0118816	2.17299,0.795203	0.000273722	0.000468169
3	rs10134081	51848843	G,G	A,A	0.767396,0.928571	-0.0129706,-0.0351128	0.00467973,0.0165981	2.25358,1.46356	0.000273306	0.000633064
3	rs60259594	51814931	T,T	C,C	0.921471,0.847222	0.0197937,-0.0165711	0.00734995,0.0118816	2.14995,0.78752	0.000273029	0.000468458
3	rs76000506	51855412	G,NA	A,NA	0.951292,NA	-0.0141098,NA	0.00918509,NA	0.904833,NA	0.000272546	0.000514321
3	rs72622428	51732095	T,T	A,A	0.887674,0.645833	0.00699574,0.0194731	0.00626142,0.00893797	0.578601,1.53232	0.000271878	0.000549269
3	rs185003016	51952776	A,NA	G,NA	0.982107,NA	0.0302682,NA	0.014915,NA	1.37243,NA	0.000270561	0.000433417
3	rs12894623	51485190	T,NA	C,NA	0.937376,NA	-0.0188504,NA	0.0081604,NA	1.68009,NA	0.000269425	0.000525558
3	rs9323192	51198815	C,C	T,T	0.760437,0.979167	-0.0114412,0.0291228	0.00463231,0.0299292	1.86914,0.480794	0.000268935	0.00108368
3	rs11626802	51508866	T,T	C,C	0.733598,0.933532	-0.0202394,-0.0149287	0.00447241,0.0171606	5.21978,0.415296	0.00026853	0.00396508
3	rs12434713	51743378	A,A	C,C	0.899602,0.624008	0.00806931,0.0197405	0.00657888,0.00882508	0.657592,1.59697	0.000268296	0.000543785
3	rs35996765	51481501	A,NA	C,NA	0.921471,NA	-0.0156295,NA	0.00734995,NA	1.47543,NA	0.000266993	0.000519084
3	rs72622434	51734570	T,T	C,C	0.887674,0.644841	0.00699574,0.0193677	0.00626142,0.00893234	0.578601,1.52088	0.000266801	0.000538928
3	rs113753294	52129671	A,NA	G,NA	0.965209,NA	0.0155226,NA	0.0107893,NA	0.823228,NA	0.000265427	0.00052654
3	rs78258810	51687942	G,G	A,A	0.921471,0.676587	0.0186454,0.015077	0.00734995,0.00913824	1.95129,1.0045	0.000265094	0.000554903
3	rs60393178	51874901	NA,G	NA,A	NA,0.959325	NA,-0.0260652	NA,0.0216401	NA,0.641303	0.000264675	0.000514913
3	rs12432677	51570704	T,T	A,A	0.569583,0.181548	0.017287,9.94671e-05	0.00399316,0.0110895	4.82482,0.00311922	0.000264065	0.00105691
3	rs10150152	51964269	G,G	A,A	0.611332,0.338294	0.00950934,0.0138057	0.00405613,0.0090349	1.71997,0.897905	0.000264021	0.000487857
3	rs1815619	51798244	G,G	A,A	0.857853,0.637897	-0.00566038,0.0178364	0.00566193,0.0088943	0.498335,1.34753	0.000263512	0.000498665
3	rs73283214	51915109	G,NA	T,NA	0.916501,NA	-0.010015,NA	0.00714714,NA	0.792805,NA	0.000262793	0.000505399
3	rs1890696	51891995	G,G	A,A	0.766402,0.511905	0.0103359,-0.0091439	0.00467279,0.00855178	1.56909,0.545214	0.000261347	0.000531023
3	rs4901123	51901792	NA,T	NA,C	NA,0.945437	NA,0.0219903	NA,0.0188207	NA,0.615034	0.000261165	0.000510734
3	rs145755766	51621304	NA,T	NA,C	NA,0.962302	NA,0.0270625	NA,0.0224433	NA,0.64228	0.000260488	0.000504824
3	rs17803300	51491409	G,G	A,A	0.866799,0.889881	0.0132894,-0.00606781	0.00581871,0.0136555	1.65019,0.182574	0.000260147	0.000404491
3	rs72622431	51732854	T,T	G,G	0.887674,0.644841	0.00695185,0.0192746	0.00626142,0.00893234	0.573679,1.50948	0.00025991	0.000524852
3	rs77485245	51822797	C,C	G,G	0.921471,0.847222	0.0200114,-0.0155706	0.00734995,0.0118816	2.1887,0.721169	0.000259765	0.000445543
3	rs8013191	51234402	A,A	G,G	0.781312,0.679563	0.0128158,-0.000810393	0.00478316,0.00916045	2.13215,0.0317478	0.000259762	0.000811166
3	rs8015813	51951093	G,NA	A,NA	0.819085,NA	-0.00742542,NA	0.00513615,NA	0.828985,NA	0.000259576	0.000471529
3	rs1987119	51857910	G,G	A,A	0.390656,0.349206	0.0134325,0.0107214	0.00405239,0.00896686	3.03745,0.634836	0.000259448	0.000640802
3	rs17124300	52086182	C,NA	T,NA	0.993042,NA	0.0343658,NA	0.0237851,NA	0.828268,NA	0.000259231	0.000513666
3	rs80016229	51455745	C,C	T,T	0.947316,0.84127	0.0202018,-0.00596709	0.0088502,0.0116978	1.64874,0.214684	0.000258913	0.000385569
3	rs10498427	51893809	A,A	G,G	0.766402,0.516865	0.0103841,-0.00885033	0.00467279,0.00855422	1.5806,0.521652	0.000257859	0.000523878
3	rs78674414	51228111	T,NA	C,NA	0.95328,NA	-0.015311,NA	0.0093687,NA	0.990537,NA	0.000257806	0.000578102
3	rs76576468	51959653	NA,G	NA,A	NA,0.984127	NA,-0.0398052	NA,0.0342017	NA,0.611738	0.000257751	0.000494665
3	rs72683634	51272255	T,T	C,C	0.864811,0.695437	-0.00360935,0.0200054	0.0057824,0.00928829	0.273681,1.50511	0.000257708	0.000487061
3	rs72622424	51730989	A,A	T,T	0.887674,0.644841	0.00712303,0.0190885	0.00626142,0.00893234	0.592975,1.48682	0.000256613	0.000518585
3	rs72622441	51742365	C,C	G,G	0.889662,0.645833	0.00652813,0.0193711	0.00631051,0.00893797	0.521564,1.5198	0.000256374	0.000515288
3	rs61984158	51717411	A,A	G,G	0.792247,0.634921	0.0094346,0.0187545	0.00487344,0.00887871	1.27673,1.46016	0.000256303	0.000488106
3	rs141630356	51345654	A,NA	G,NA	0.984095,NA	0.0214839,NA	0.0158037,NA	0.759418,NA	0.000255487	0.000498073
3	rs4566067	51729487	G,G	A,A	0.887674,0.644841	0.00708352,0.0190911	0.00626142,0.00893234	0.588498,1.48714	0.000255195	0.000515614
3	rs8019604	51323941	T,T	C,C	0.717694,0.615079	-0.00790781,0.0120117	0.00439248,0.0087852	1.1438,0.765624	0.000254626	0.000520407
3	rs12589302	51179435	A,A	C,C	0.54672,0.169643	0.00923583,-0.00278807	0.00397168,0.0113894	1.6979,0.0933332	0.000254267	0.000533158
3	rs4635253	51741830	G,G	A,A	0.889662,0.645833	0.00652813,0.0193272	0.00631051,0.00893797	0.521564,1.51443	0.000254018	0.000510539
3	rs61987265	51728808	C,C	T,T	0.887674,0.644841	0.00708352,0.0190468	0.00626142,0.00893234	0.588498,1.48177	0.000252864	0.000510886
3	rs140140725	51713432	T,NA	G,NA	0.992048,NA	0.03925,NA	0.0222601,NA	1.10869,NA	0.000252638	0.000508914
3	rs12890953	52000281	T,NA	G,NA	0.969185,NA	-0.0134299,NA	0.0114407,NA	0.618977,NA	0.000252597	0.000481339
3	rs75062810	51220588	C,NA	T,NA	0.95328,NA	-0.0151739,NA	0.0093687,NA	0.977533,NA	0.00025252	0.000565398
3	rs78281332	51235171	C,NA	T,NA	0.950298,NA	-0.0147706,NA	0.00909753,NA	0.981025,NA	0.000251815	0.000555631
3	rs117848199	51558035	C,NA	T,NA	0.982107,NA	-0.0135002,NA	0.014915,NA	0.437242,NA	0.000251444	0.000478858
3	rs2275460	51454134	C,C	T,T	0.864811,0.71627	0.0144793,0.00510127	0.0057824,0.00948227	1.91084,0.228713	0.00025116	0.0005483
3	rs17803330	51491456	C,C	T,T	0.879722,0.897817	0.0148509,-0.00324123	0.00607818,0.014113	1.83704,0.0870588	0.00025067	0.000387432
3	rs11157822	51893408	T,T	A,A	0.766402,0.514881	0.0102876,-0.00894633	0.00467279,0.00855314	1.55762,0.529333	0.000250597	0.000508537
3	rs68164178	51679003	C,C	A,A	0.821074,0.666667	0.0128749,0.0178994	0.00515836,0.00906796	1.9009,1.31523	0.000249476	0.000468315
3	rs3935982	51730252	A,A	T,T	0.887674,0.644841	0.00712303,0.0189466	0.00626142,0.00893234	0.592975,1.46965	0.000249195	0.000503539
3	rs3507	51730548	C,C	G,G	0.887674,0.644841	0.00712303,0.0189466	0.00626142,0.00893234	0.592975,1.46965	0.000249195	0.000503539
3	rs9944018	51818049	C,C	G,G	0.921471,0.84623	0.0195715,-0.0161384	0.00734995,0.0118501	2.11075,0.761361	0.000249	0.00042806
3	rs9944017	51818065	G,G	C,C	0.921471,0.84623	0.0195715,-0.0161384	0.00734995,0.0118501	2.11075,0.761361	0.000249	0.00042806
3	rs4531642	51632063	T,T	A,A	0.251491,0.444444	0.00351141,0.0129773	0.00455701,0.00860262	0.355588,0.881344	0.000248773	0.000482544
3	rs3935981	51730283	C,C	T,T	0.88668,0.644841	0.00714497,0.0188976	0.00623739,0.00893234	0.598601,1.46375	0.000248513	0.000503526
3	rs12887595	51565409	G,G	A,A	0.567594,0.199405	0.0171879,-0.000837431	0.00399094,0.0106986	4.78071,0.0279779	0.00024753	0.000995303
3	rs149119645	51397079	NA,T	NA,C	NA,0.987103	NA,-0.0429865	NA,0.0378862	NA,0.590856	0.000247342	0.000476247
3	rs12589468	51568946	G,G	A,A	0.569583,0.181548	0.0171503,-0.000397669	0.00399316,0.0110895	4.75757,0.0126046	0.000246698	0.000952718
3	rs8006957	52136730	T,T	C,C	0.627237,0.643849	-0.0059555,-0.0163228	0.00408891,0.00892676	0.837872,1.17088	0.000246627	0.000513312
3	rs138862773	51518661	NA,A	NA,G	NA,0.97123	NA,0.0287721	NA,0.0255725	NA,0.584126	0.000246009	0.000429985
3	rs10148593	51201829	A,A	G,G	0.763419,0.979167	-0.0112496,0.0314227	0.0046523,0.0299292	1.80678,0.532	0.000245909	0.000977088
3	rs35918719	51569894	G,G	A,A	0.569583,0.181548	0.0171503,4.97311e-05	0.00399316,0.0110895	4.75757,0.00155675	0.000245653	0.000948795
3	rs1556931	51337469	A,A	G,G	0.808151,0.52877	0.000316768,0.0192335	0.00502127,0.00856354	0.0224142,1.60721	0.00024551	0.000481045
3	rs113521110	51179072	C,NA	T,NA	0.879722,NA	-0.0109044,NA	0.00607818,NA	1.13781,NA	0.000245303	0.000694886
3	rs1953893	51486688	T,T	C,C	0.137177,0.292659	-0.0147625,-0.00472059	0.00574696,0.00939524	1.99111,0.210875	0.000245022	0.000527105
3	rs11157811	51720906	G,G	T,T	0.248509,0.359127	-0.0056075,-0.0201566	0.00457516,0.00891032	0.656918,1.62549	0.000244913	0.000462648
3	rs10143878	51483274	A,A	G,G	0.136183,0.292659	-0.0147872,-0.00505112	0.00576457,0.00939524	1.98664,0.228533	0.000244705	0.000524514
3	rs1890695	51891882	A,A	G,G	0.766402,0.517857	0.0103841,-0.00835525	0.00467279,0.00855481	1.5806,0.483159	0.000244258	0.000496609
3	rs9635224	52154846	G,G	T,T	0.761431,0.643849	-0.0073084,-0.0149287	0.00463892,0.00892676	0.938727,1.02478	0.000243821	0.000493733
3	rs8012074	51732101	G,G	C,C	0.264414,0.365079	-0.00523775,-0.0197026	0.00448312,0.00887871	0.614975,1.57707	0.000243628	0.000455872
3	rs10152028	51498099	T,T	C,C	0.110338,0.453373	-0.0188813,0.00300527	0.00631051,0.00858677	2.55732,0.138856	0.000243355	0.000398876
3	rs148709201	52026444	NA,A	NA,T	NA,0.981151	NA,-0.0352682	NA,0.0314332	NA,0.581931	0.000243246	0.000470197
3	rs12885692	51670648	C,NA	T,NA	0.031809,NA	0.0277128,NA	0.0112664,NA	1.85691,NA	0.000243082	0.000486543
3	rs183753417	51215876	NA,C	NA,A	NA,0.980159	NA,0.0331331	NA,0.0306528	NA,0.553254	0.000242375	0.000469719
3	rs17123996	51953101	C,NA	T,NA	0.818091,NA	-0.00722154,NA	0.00512521,NA	0.799073,NA	0.000242221	0.000440715
3	rs12588720	51220304	C,C	T,T	0.690855,0.478175	-0.011833,-0.00392985	0.00427824,0.00855751	2.24586,0.18972	0.000241529	0.00109877
3	rs146928501	52066205	NA,T	NA,C	NA,0.929563	NA,0.0180791	NA,0.0167057	NA,0.554147	0.000241144	0.000468485
3	rs12436380	51569780	A,A	C,C	0.569583,0.181548	0.0171079,-4.97261e-05	0.00399316,0.0110895	4.73681,0.00155659	0.000240427	0.000918569
3	rs4901092	51694073	C,NA	T,NA	0.031809,NA	0.027617,NA	0.0112664,NA	1.84664,NA	0.00024025	0.00048074
3	rs1956566	52023904	T,T	C,C	0.498012,0.474206	-0.00577197,0.0088069	0.00395433,0.00856075	0.840481,0.517705	0.00023968	0.000481964
3	rs111362874	51913782	A,NA	T,NA	0.89662,NA	-0.00901812,NA	0.00649407,NA	0.782692,NA	0.000239588	0.000436297
3	rs4901091	51694061	T,NA	C,NA	0.031809,NA	0.0275717,NA	0.0112664,NA	1.84179,NA	0.000238926	0.000478028
3	rs139967756	51593543	NA,A	NA,T	NA,0.962302	NA,0.025181	NA,0.0224433	NA,0.581917	0.000238722	0.000462494
3	rs139622555	52025056	NA,T	NA,C	NA,0.981151	NA,-0.034667	NA,0.0314332	NA,0.568508	0.00023859	0.000461183
3	rs76203225	51241087	C,NA	T,NA	0.949304,NA	-0.0143649,NA	0.00901262,NA	0.95481,NA	0.000238111	0.000527545
3	rs2282343	51816646	A,A	G,G	0.921471,0.84623	0.0193495,-0.0161929	0.00734995,0.0118501	2.07194,0.764999	0.000237902	0.000409565
3	rs10873039	51449906	C,C	G,G	0.136183,0.279762	-0.0142694,-0.00595885	0.00576457,0.00952293	1.87581,0.274507	0.000237775	0.000519314
3	rs6572735	51688425	T,NA	A,NA	0.031809,NA	0.0275263,NA	0.0112664,NA	1.83695,NA	0.000237613	0.000475338
3	rs4898684	51694094	T,NA	G,NA	0.031809,NA	0.027476,NA	0.0112664,NA	1.83157,NA	0.000236168	0.000472377
3	rs4426271	51762320	T,T	C,C	0.629225,0.569444	0.00751141,0.0179719	0.00409337,0.00863302	1.17716,1.42754	0.000235748	0.000494367
3	rs10149046	51636207	C,C	T,T	0.524851,0.664683	0.0166642,0.0158432	0.00395919,0.00905458	4.59088,1.09603	0.000235522	0.00471819
3	rs10142831	51458785	C,C	T,T	0.135189,0.282738	-0.0143841,-0.00443812	0.0057824,0.00949232	1.89069,0.193747	0.000235203	0.000512825
3	rs55759452	52053894	C,C	G,G	0.822068,0.655754	0.00564151,0.0173224	0.00516962,0.00899701	0.560432,1.26612	0.000235093	0.000438089
3	rs117278412	51955792	NA,C	NA,T	NA,0.912698	NA,-0.0162425	NA,0.0151436	NA,0.547499	0.000235071	0.000452467
3	rs150286319	51238442	A,NA	G,NA	0.949304,NA	-0.0142785,NA	0.00901262,NA	0.94642,NA	0.000235017	0.000520203
3	rs2073348	51224658	A,A	T,T	0.686879,0.497024	-0.0113687,-0.00700035	0.00426327,0.0085495	2.11572,0.384156	0.000234983	0.00101956
3	rs8006150	51683373	C,NA	T,NA	0.031809,NA	0.0274306,NA	0.0112664,NA	1.82674,NA	0.000234878	0.000469736
3	rs4898683	51683734	G,NA	A,NA	0.031809,NA	0.0274306,NA	0.0112664,NA	1.82674,NA	0.000234878	0.000469736
3	rs8011659	51684214	C,NA	T,NA	0.031809,NA	0.0274306,NA	0.0112664,NA	1.82674,NA	0.000234878	0.000469736
3	rs10133897	52137068	G,G	A,A	0.626243,0.643849	-0.00613196,-0.0156692	0.00408671,0.00892676	0.874539,1.10124	0.000234786	0.000493001
3	rs143017112	51496591	C,NA	G,NA	0.974155,NA	-0.0305399,NA	0.0124606,NA	1.84621,NA	0.000234634	0.000459189
3	rs76099498	51970540	NA,A	NA,G	NA,0.945437	NA,0.0197265	NA,0.0188207	NA,0.530798	0.000234628	0.000452933
3	rs77439286	52011102	T,NA	C,NA	0.983101,NA	0.022724,NA	0.0153396,NA	0.858546,NA	0.000234311	0.000453554
3	rs73282900	51323026	A,A	T,T	0.686879,0.458333	-0.00661628,0.0114867	0.00426327,0.00857919	0.918363,0.743278	0.000234138	0.00046349
3	rs12588703	51220175	A,A	T,T	0.690855,0.480159	-0.0117443,-0.00412657	0.00427824,0.00855609	2.21833,0.200938	0.000233832	0.00105471
3	rs113564302	51967237	T,T	C,C	0.706759,0.49504	0.00830448,0.0131167	0.00434302,0.00854977	1.25292,0.903127	0.000232214	0.000457371
3	rs4369568	51688916	T,NA	C,NA	0.031809,NA	0.027329,NA	0.0112664,NA	1.81593,NA	0.000232026	0.000463895
3	rs77808538	51249078	G,NA	A,NA	0.949304,NA	-0.0141813,NA	0.00901262,NA	0.937025,NA	0.00023161	0.000512122
3	rs4901121	51893224	T,T	A,A	0.766402,0.516865	0.0100995,-0.0088989	0.00467279,0.00855422	1.5133,0.525487	0.000231607	0.000469603
3	rs147730309	51840602	G,NA	A,NA	0.991054,NA	-0.0250301,NA	0.0209976,NA	0.632194,NA	0.000231529	0.000436874
3	rs12879906	51442630	A,A	G,G	0.925447,0.945437	-0.019749,-0.00583573	0.00752717,0.0188207	2.06057,0.121186	0.000231427	0.000438317
3	rs79264672	51783182	G,G	A,A	0.922465,0.847222	0.0198782,-0.015907	0.00739292,0.0118816	2.14444,0.743192	0.000231333	0.00039452
3	rs143295512	51754614	NA,A	NA,G	NA,0.988095	NA,-0.0417111	NA,0.0394133	NA,0.537724	0.000231198	0.000447676
3	rs6572733	51678331	G,NA	C,NA	0.031809,NA	0.0272846,NA	0.0112664,NA	1.81122,NA	0.000230797	0.000461378
3	rs57748792	51276873	T,T	C,C	0.861829,0.666667	-0.00284259,0.0194043	0.00572955,0.00906796	0.207745,1.48993	0.000230735	0.000437534
3	rs8014229	51461929	C,C	T,T	0.135189,0.28373	-0.0138686,-0.007126	0.0057824,0.00948227	1.78341,0.344529	0.000230475	0.000500304
3	rs2984276	51196711	T,T	C,C	0.760437,0.975198	-0.0110119,0.0254789	0.00463231,0.0274863	1.75833,0.451066	0.00022997	0.00090338
3	rs7140155	52010808	T,T	C,C	0.475149,0.5	-0.00625503,-0.00108601	0.00395919,0.00854935	0.94258,0.0462798	0.000229776	0.000457171
3	rs11157770	51308799	G,G	T,T	0.666998,0.590278	-0.00866307,-0.0126538	0.00419521,0.00869221	1.40978,0.837259	0.000229765	0.000498326
3	rs4243571	51677901	T,NA	C,NA	0.031809,NA	0.0272393,NA	0.0112664,NA	1.80641,NA	0.000229552	0.000458831
3	rs4550374	51669702	C,NA	T,NA	0.031809,NA	0.0272393,NA	0.0112664,NA	1.80641,NA	0.000229552	0.000458831
3	rs12433249	51669661	C,C	T,T	0.802187,0.637897	0.0144449,0.0134131	0.00496334,0.0088943	2.44241,0.880937	0.000229474	0.000393684
3	rs4315279	51691344	C,NA	T,NA	0.031809,NA	0.0272326,NA	0.0112664,NA	1.8057,NA	0.000229368	0.000458454
3	rs146436532	51879576	NA,A	NA,T	NA,0.96131	NA,-0.023583	NA,0.0221651	NA,0.541601	0.00022899	0.000441625
3	rs2181088	51195365	C,C	T,T	0.757455,0.975198	-0.0109655,0.0248316	0.0046128,0.0274863	1.75833,0.436156	0.000228397	0.000883644
3	rs11628238	51527229	A,NA	G,NA	0.955268,NA	-0.000449374,NA	0.00956466,NA	0.0165871,NA	0.000228346	0.000443914
3	rs12437104	51959152	G,G	A,A	0.826044,0.982143	-0.0115492,-0.00899008	0.00521577,0.0322783	1.57171,0.107563	0.000228153	0.000392926
3	rs12892462	51226439	G,G	C,C	0.667992,0.477183	-0.0113761,-0.0037386	0.00419836,0.00855827	2.17164,0.178993	0.000228046	0.00104363
3	rs143286767	51833629	NA,T	NA,C	NA,0.969246	NA,-0.0262314	NA,0.0247591	NA,0.538518	0.000227231	0.000434666
3	rs116882683	51697989	C,NA	T,NA	0.983101,NA	-0.0153903,NA	0.0153396,NA	0.500704,NA	0.000226256	0.000413451
3	rs76027321	51286095	A,NA	G,NA	0.980119,NA	0.0212801,NA	0.0141639,NA	0.876178,NA	0.000226124	0.000434205
3	rs17123302	51441945	T,T	C,C	0.925447,0.945437	-0.0197,-0.00507288	0.00752717,0.0188207	2.05228,0.10374	0.000226082	0.000427935
3	rs7160367	51320341	A,A	G,G	0.557654,0.707341	-0.00686639,0.0023504	0.00398085,0.00939524	1.07287,0.0955784	0.000225598	0.000572652
3	rs2181089	51195390	C,C	T,T	0.757455,0.975198	-0.0108736,0.0255869	0.0046128,0.0274863	1.73493,0.453572	0.000225296	0.000865222
3	rs79707792	51408705	NA,G	NA,A	NA,0.983135	NA,-0.0337645	NA,0.0331973	NA,0.509884	0.000224643	0.00042972
3	rs11849278	51504420	C,C	T,T	0.7167,0.93254	-0.018223,-0.018696	0.00438781,0.017043	4.48413,0.564401	0.000224486	0.00145554
3	rs11550543	51443533	A,A	G,G	0.925447,0.945437	-0.0197,-0.00437601	0.00752717,0.0188207	2.05228,0.0882345	0.000224332	0.000424362
3	rs11157785	51451266	G,G	C,C	0.280318,0.393849	-0.012479,-0.00217499	0.00440194,0.00874879	2.33874,0.0949241	0.000224263	0.000489279
3	rs2145448	51964938	T,T	C,C	0.672962,0.392857	0.0104664,0.00730921	0.00421449,0.00875267	1.88564,0.393973	0.00022365	0.000417848
3	rs145110145	51689803	C,NA	G,NA	0.983101,NA	-0.015237,NA	0.0153396,NA	0.49409,NA	0.000223275	0.000408165
3	rs77036292	52029984	NA,G	NA,A	NA,0.981151	NA,-0.0325139	NA,0.0314332	NA,0.521493	0.000223254	0.000431488
3	rs74692440	51401412	T,NA	C,NA	0.974155,NA	0.0151486,NA	0.0124606,NA	0.649575,NA	0.000222773	0.000419272
3	rs2984272	51193213	T,T	A,A	0.758449,0.975198	-0.0109348,0.0245618	0.00461925,0.0274863	1.74661,0.43	0.000222636	0.000865063
3	rs188665623	52080948	G,NA	T,NA	0.993042,NA	0.031681,NA	0.0237851,NA	0.737856,NA	0.000222019	0.000439038
3	rs192273295	51955970	NA,A	NA,G	NA,0.973214	NA,0.0261275	NA,0.0264757	NA,0.489834	0.000221793	0.000426427
3	rs12436364	51671320	C,C	T,T	0.802187,0.636905	0.0142709,0.01355	0.00496334,0.00888906	2.39396,0.894752	0.000221706	0.000380848
3	rs117037333	51504848	NA,T	NA,A	NA,0.959325	NA,-0.0226015	NA,0.0216401	NA,0.528288	0.000221442	0.000422091
3	rs75563387	51514660	NA,G	NA,A	NA,0.920635	NA,0.0160832	NA,0.0158141	NA,0.509835	0.000220921	0.000422808
3	rs77708675	51231667	NA,A	NA,C	NA,0.832341	NA,-0.0114444	NA,0.011443	NA,0.498597	0.000220631	0.000425562
3	rs61128616	52018082	C,C	A,A	0.819085,0.993056	-0.00902931,-0.0333903	0.00513615,0.0514752	1.10376,0.286885	0.000220008	0.00041903
3	rs142199853	51651895	NA,A	NA,T	NA,0.986111	NA,0.0359733	NA,0.0365264	NA,0.488527	0.000219931	0.000419833
3	rs55744809	51207036	T,T	C,C	0.764414,0.979167	-0.0108386,0.0321681	0.00465908,0.0299292	1.69896,0.54904	0.000219853	0.000846868
3	rs150263787	52028472	NA,A	NA,G	NA,0.981151	NA,-0.0319214	NA,0.0314332	NA,0.508844	0.000219377	0.000423981
3	rs146624190	51771193	NA,T	NA,C	NA,0.909722	NA,0.0154203	NA,0.0149162	NA,0.521097	0.000218412	0.000424493
3	rs147845546	51234300	T,NA	C,NA	0.950298,NA	-0.0134297,NA	0.00909753,NA	0.854202,NA	0.000218374	0.000477065
3	rs149503818	52099342	T,NA	C,NA	0.982107,NA	0.0162918,NA	0.014915,NA	0.561147,NA	0.000218091	0.000407393
3	rs149453780	51198064	A,NA	G,NA	0.985089,NA	0.0225261,NA	0.0163138,NA	0.776396,NA	0.000217242	0.000407342
3	rs141578540	52082974	C,NA	G,NA	0.986084,NA	-0.0139831,NA	0.0168779,NA	0.389984,NA	0.00021721	0.000413364
3	rs66680859	51656399	G,G	A,A	0.801193,0.635913	0.0143765,0.01318	0.00495399,0.00888386	2.43089,0.860377	0.000216968	0.000372045
3	rs12434926	51759263	C,C	T,T	0.531809,0.37996	0.0125268,0.0116114	0.00396233,0.00880693	2.80417,0.727331	0.000215393	0.000487638
3	rs17122800	51196657	C,C	T,T	0.758449,0.979167	-0.0108427,0.028028	0.00461925,0.0299292	1.72329,0.457138	0.000215064	0.000821954
3	rs79766375	51206406	NA,T	NA,G	NA,0.984127	NA,0.0329248	NA,0.0342017	NA,0.474028	0.000214933	0.000415732
3	rs8015530	51912283	T,T	C,C	0.540755,0.763889	-0.00915343,0.004666	0.0039675,0.0100654	1.67677,0.191819	0.000214538	0.000415897
3	rs35829395	51761868	T,T	C,C	0.629225,0.569444	0.00755715,0.0174531	0.00409337,0.00863302	1.18799,1.3644	0.000214162	0.000449181
3	rs1465113	52083638	A,A	G,G	0.897614,0.97123	-0.00319617,0.0551987	0.0065219,0.0255725	0.204755,1.51021	0.000213964	0.000405279
3	rs186917758	51320448	NA,A	NA,C	NA,0.977182	NA,-0.0279475	NA,0.0286274	NA,0.482884	0.000213815	0.00041124
3	rs10151412	51466641	C,C	T,T	0.134195,0.284722	-0.0139577,-0.00711851	0.00580045,0.00947229	1.79278,0.344529	0.000213815	0.000460262
3	rs138136818	51321765	A,NA	G,NA	0.944334,NA	-0.0111113,NA	0.00862346,NA	0.704273,NA	0.000212784	0.000440132
3	rs12436365	51562581	G,G	A,A	0.626243,0.439484	0.0148478,0.00890212	0.00408671,0.00861267	3.55296,0.520973	0.000212551	0.000408469
3	rs12894786	51441771	A,A	G,G	0.925447,0.945437	-0.0194683,-0.00492218	0.00752717,0.0188207	2.01331,0.100353	0.000211936	0.00040123
3	rs35125783	51849774	T,T	C,C	0.908549,0.983135	-0.00994123,0.0486984	0.00685915,0.0331973	0.831965,0.846515	0.000211917	0.000393704
3	rs77898088	51244206	T,NA	C,NA	0.949304,NA	-0.0135648,NA	0.00901262,NA	0.878435,NA	0.000211675	0.000464934
3	rs17123258	51426087	C,NA	T,NA	0.952286,NA	0.00461486,NA	0.00927543,NA	0.208442,NA	0.000211526	0.000405349
3	rs140964672	51184891	NA,G	NA,A	NA,0.97619	NA,-0.0270594	NA,0.0280389	NA,0.47559	0.000210365	0.000409075
3	rs147027443	51227416	T,NA	G,NA	0.989066,NA	-0.0257252,NA	0.0190121,NA	0.754428,NA	0.000210358	0.000470277
3	rs117301416	51183016	NA,T	NA,C	NA,0.97619	NA,0.0270967	NA,0.0280389	NA,0.476455	0.000210326	0.000409821
3	rs12432203	51710861	G,G	A,A	0.888668,0.645833	0.00806399,0.017167	0.00628579,0.00893797	0.699993,1.26145	0.000210297	0.000424789
3	rs76452570	51245897	G,NA	A,NA	0.949304,NA	-0.0135176,NA	0.00901262,NA	0.874027,NA	0.000210263	0.000461598
3	rs76313557	51190535	NA,C	NA,A	NA,0.978175	NA,0.0275648	NA,0.0292559	NA,0.460808	0.000209736	0.000402464
3	rs12885290	51839414	A,A	G,G	0.421471,0.18254	0.00827711,0.0223849	0.00400399,0.011066	1.41213,1.36564	0.000209349	0.00044183
3	rs61984432	51863933	T,NA	C,NA	0.983101,NA	0.0101261,NA	0.0153396,NA	0.293136,NA	0.000209083	0.00039989
3	rs4609755	51562194	G,G	C,C	0.437376,0.345238	0.0164024,0.0133679	0.00398568,0.00899088	4.41271,0.863094	0.000208675	0.00114563
3	rs117447034	51669251	G,NA	A,NA	0.993042,NA	0.0375721,NA	0.0237851,NA	0.94238,NA	0.000207836	0.000417246
3	rs116903955	51615698	G,NA	A,NA	0.983101,NA	0.0284294,NA	0.0153396,NA	1.19494,NA	0.000207766	0.00039549
3	rs61985050	51516760	A,NA	G,NA	0.964215,NA	0.000613089,NA	0.0106439,NA	0.020421,NA	0.000207106	0.000405698
3	rs12436010	51602096	G,G	A,A	0.82505,0.66369	0.011176,0.0185146	0.00520406,0.00904796	1.49828,1.39009	0.000206213	0.000386921
3	rs10140557	51864438	C,C	T,T	0.548708,0.830357	-0.0092429,0.00597095	0.0039732,0.0113894	1.69893,0.221774	0.000206102	0.00040756
3	rs11844545	51516668	G,G	A,A	0.67992,0.934524	-0.0168649,-0.0120403	0.0042382,0.0172809	4.16035,0.313395	0.000205876	0.00117358
3	rs61985053	51524929	C,C	T,T	0.765408,0.85119	0.0109954,0.0211491	0.00466591,0.0120109	1.73409,1.10642	0.000205433	0.000337744
3	rs17092904	52043678	NA,T	NA,C	NA,0.943452	NA,0.0174768	NA,0.018507	NA,0.462182	0.000205401	0.000396649
3	rs55760336	52114853	C,C	A,A	0.846918,0.992063	-0.00963458,0.057915	0.00549107,0.0481747	1.10057,0.639613	0.000205398	0.000384197
3	rs7350715	51717060	A,A	C,C	0.249503,0.365079	-0.00577695,-0.0190372	0.00456906,0.00887871	0.685921,1.49455	0.000205237	0.000385279
3	rs7160810	51716467	A,A	G,G	0.249503,0.365079	-0.00577695,-0.0190372	0.00456906,0.00887871	0.685921,1.49455	0.000205237	0.000385279
3	rs138989424	51944173	NA,G	NA,A	NA,0.922619	NA,-0.0146602	NA,0.0159983	NA,0.444326	0.000205009	0.000395064
3	rs8019546	51323742	A,A	G,G	0.714712,0.457341	-0.00774229,0.0100009	0.00437857,0.00858064	1.11338,0.612951	0.000203975	0.000414149
3	rs76198208	51260745	A,NA	G,NA	0.949304,NA	-0.0128316,NA	0.00901262,NA	0.811011,NA	0.000203428	0.000443628
3	rs3088089	51722682	A,NA	G,NA	0.926441,NA	0.0150607,NA	0.0075738,NA	1.33019,NA	0.000203127	0.000382928
3	rs141822362	51320161	NA,C	NA,T	NA,0.97619	NA,-0.0258071	NA,0.0280389	NA,0.446891	0.000202975	0.000388973
3	rs8007388	52136788	T,T	G,G	0.624254,0.644841	-0.00554737,-0.015645	0.00408236,0.00893234	0.758976,1.09767	0.000202721	0.000419824
3	rs10145951	51195687	A,A	C,C	0.758449,0.978175	-0.010746,0.0267759	0.00461925,0.0292559	1.69896,0.443613	0.000202654	0.000768535
3	rs141985590	52036691	NA,G	NA,A	NA,0.985119	NA,-0.0324223	NA,0.0353055	NA,0.445578	0.000202472	0.000393602
3	rs4144430	51588247	NA,T	NA,C	NA,0.991071	NA,-0.0427253	NA,0.0454422	NA,0.459534	0.000202469	0.000388539
3	rs118181964	51234156	T,NA	C,NA	0.955268,NA	-0.0134717,NA	0.00956466,NA	0.798643,NA	0.000202002	0.000442216
3	rs61969800	52019213	C,C	A,A	0.815109,0.993056	-0.00868913,-0.0299968	0.005093,0.0514752	1.05556,0.25176	0.000201961	0.000382883
3	rs35068558	51761643	C,C	G,G	0.629225,0.560516	0.00733306,0.0173636	0.00409337,0.00861267	1.13536,1.35858	0.000201939	0.000423257
3	rs61987474	51556500	T,T	C,C	0.651093,0.439484	0.01541,0.00636368	0.00414823,0.00861267	3.69179,0.337258	0.000201761	0.000380865
3	rs57125983	51600884	A,A	G,G	0.82505,0.66369	0.011303,0.0182817	0.00520406,0.00904796	1.52494,1.36323	0.000201555	0.000377861
3	rs115734383	51211367	NA,C	NA,T	NA,0.984127	NA,0.0302983	NA,0.0342017	NA,0.425174	0.000201128	0.000388952
3	rs117393761	51775771	NA,A	NA,G	NA,0.982143	NA,-0.0293022	NA,0.0322783	NA,0.438917	0.000201125	0.000385288
3	rs10131396	52070983	T,NA	C,NA	0.980119,NA	0.0100559,NA	0.0141639,NA	0.320819,NA	0.000200893	0.000367032
3	rs117885850	51606178	T,NA	C,NA	0.983101,NA	-0.0139495,NA	0.0153396,NA	0.439913,NA	0.000200505	0.000367762
3	rs7147129	51640496	T,T	C,C	0.253479,0.425595	0.00340688,0.0117461	0.00454514,0.00864561	0.343407,0.758782	0.000199693	0.00038907
3	rs60294020	51704821	A,A	C,C	0.790258,0.681548	0.00958063,0.0177826	0.00485638,0.00917557	1.31409,1.27887	0.000199177	0.00037649
3	rs140335901	51632287	NA,C	NA,T	NA,0.965278	NA,0.0213308	NA,0.0233493	NA,0.44255	0.000199166	0.000383787
3	rs145550600	51538042	NA,T	NA,C	NA,0.964286	NA,0.0205285	NA,0.0230345	NA,0.428502	0.000198931	0.000354895
3	rs76104689	51616366	NA,T	NA,A	NA,0.939484	NA,-0.0164881	NA,0.0179277	NA,0.446448	0.000198837	0.000383596
3	rs8015848	51715021	A,A	G,G	0.248509,0.364087	-0.00582894,-0.0189569	0.00457516,0.00888386	0.693254,1.48341	0.000198179	0.000372769
3	rs57212982	51656464	G,G	A,A	0.801193,0.635913	0.0142852,0.0127389	0.00495399,0.00888386	2.40539,0.819326	0.000198127	0.000340272
3	rs12588155	51348212	NA,T	NA,C	NA,0.886905	NA,0.0118577	NA,0.0134972	NA,0.420611	0.000198121	0.000384398
3	rs7140150	52010799	T,T	C,C	0.477137,0.499008	-0.00600703,-0.00104272	0.00395844,0.00854937	0.888958,0.0443475	0.000197858	0.000393148
3	rs75386169	52031022	NA,T	NA,C	NA,0.981151	NA,-0.0281598	NA,0.0314332	NA,0.431415	0.000197794	0.00038219
3	rs12589840	51720038	G,G	A,A	0.248509,0.364087	-0.0056075,-0.0190984	0.00457516,0.00888386	0.656918,1.5007	0.000197767	0.000373211
3	rs151179441	51480866	C,NA	T,NA	0.991054,NA	0.0146054,NA	0.0209976,NA	0.312743,NA	0.000197601	0.000380992
3	rs12897358	51542117	T,NA	G,NA	0.94334,NA	-0.0197829,NA	0.00855199,NA	1.68384,NA	0.000197304	0.000393573
3	rs140440871	51696125	A,NA	G,NA	0.983101,NA	-0.0137441,NA	0.0153396,NA	0.431492,NA	0.000197217	0.000361924
3	rs8011672	51714316	C,C	T,T	0.248509,0.364087	-0.00578466,-0.0189569	0.00457516,0.00888386	0.685921,1.48341	0.000196895	0.000370586
3	rs2180784	52018078	A,A	G,G	0.819085,0.993056	-0.00881553,-0.0307577	0.00513615,0.0514752	1.06502,0.259514	0.000196714	0.000374835
3	rs200891314	51935815	NA,T	NA,C	NA,0.949405	NA,-0.0170161	NA,0.019504	NA,0.41684	0.000195634	0.00037811
3	rs7159320	51524524	T,T	C,C	0.765408,0.85119	0.0109008,0.0209547	0.00466591,0.0120109	1.71046,1.09126	0.000195492	0.000321909
3	rs75382612	51200388	A,NA	C,NA	0.991054,NA	0.0310044,NA	0.0209976,NA	0.854523,NA	0.000195082	0.000382767
3	rs142841263	52094662	NA,C	NA,T	NA,0.948413	NA,-0.0166849	NA,0.0193256	NA,0.411234	0.000195051	0.000379165
3	rs7144511	51740243	G,G	A,A	0.264414,0.420635	-0.0055491,-0.0178425	0.00448312,0.00865913	0.66595,1.40509	0.000194827	0.000347849
3	rs114946533	52066951	NA,A	NA,G	NA,0.93254	NA,0.0145282	NA,0.017043	NA,0.40454	0.000194665	0.00037745
3	rs149193698	51765387	NA,G	NA,A	NA,0.970238	NA,0.0222119	NA,0.0251555	NA,0.423376	0.000194579	0.000379147
3	rs146015079	51448529	NA,A	NA,C	NA,0.970238	NA,-0.0216404	NA,0.0251555	NA,0.409333	0.000194483	0.000372656
3	rs60225624	51704366	T,T	C,C	0.790258,0.681548	0.00962536,0.0175961	0.00485638,0.00917557	1.3235,1.25847	0.000194472	0.000367431
3	rs147396492	51612630	NA,T	NA,C	NA,0.953373	NA,0.0180588	NA,0.0202746	NA,0.428193	0.000194442	0.000376919
3	rs112810454	51683038	A,A	C,C	0.822068,0.664683	0.0129439,0.0164595	0.00516962,0.00905458	1.91061,1.16057	0.000193337	0.000364147
3	rs60616710	51704361	T,T	A,A	0.790258,0.681548	0.00958374,0.0175961	0.00485638,0.00917557	1.31474,1.25847	0.000192704	0.000364189
3	rs28537528	51422624	G,G	A,A	0.854871,0.71131	-0.0117411,0.0081421	0.00561322,0.00943317	1.43811,0.411097	0.000192658	0.000351902
3	rs78421350	51329335	A,NA	G,NA	0.972167,NA	-0.0115856,NA	0.0120196,NA	0.474826,NA	0.00019236	0.00035664
3	rs4530045	51524218	A,A	G,G	0.765408,0.85119	0.0108582,0.0209005	0.00466591,0.0120109	1.69988,1.08706	0.000192062	0.000316432
3	rs77787024	51592571	A,A	C,C	0.83002,0.662698	0.0118102,0.0178039	0.00526376,0.0090414	1.60463,1.31037	0.000191961	0.000358567
3	rs61985541	51334170	C,NA	T,NA	0.971173,NA	0.0165616,NA	0.0118166,NA	0.793045,NA	0.000191639	0.000383992
3	rs78769565	51726384	T,T	A,A	0.887674,0.641865	0.00906416,0.0156353	0.00626142,0.00891575	0.830551,1.0997	0.00019123	0.000389204
3	rs139333368	51938744	NA,C	NA,T	NA,0.927579	NA,-0.0136171	NA,0.0164929	NA,0.388264	0.000190976	0.000368522
3	rs6572782	52089064	C,C	G,G	0.177932,0.428571	-0.00337352,0.0184766	0.00516962,0.00863795	0.289006,1.48898	0.000190732	0.000361383
3	rs77213758	52123682	NA,G	NA,A	NA,0.954365	NA,0.0162563	NA,0.0204832	NA,0.36916	0.000190349	0.000367744
3	rs2095916	51351680	NA,G	NA,A	NA,0.858135	NA,0.0102076	NA,0.0122515	NA,0.392815	0.000189963	0.00036793
3	rs7158976	51524452	G,G	A,A	0.765408,0.85119	0.0108109,0.0209005	0.00466591,0.0120109	1.68817,1.08706	0.000189848	0.00031287
3	rs59880102	51890237	T,T	A,A	0.766402,0.508929	0.00972354,-0.00840471	0.00467279,0.00855071	1.42661,0.487256	0.000189657	0.000384593
3	rs111409791	51567947	T,NA	A,NA	0.984095,NA	-0.0125639,NA	0.0158037,NA	0.369963,NA	0.000189334	0.000347624
3	rs117406193	51933255	NA,G	NA,A	NA,0.926587	NA,-0.013361	NA,0.0163898	NA,0.381996	0.000189257	0.000365104
3	rs17662696	52014315	T,T	C,C	0.82008,0.993056	-0.0086078,-0.0362654	0.00514721,0.0514752	1.02475,0.317758	0.000189227	0.000362001
3	rs1953883	51479571	G,G	C,C	0.136183,0.285714	-0.0135123,-0.00712301	0.00576457,0.0094624	1.7195,0.345257	0.000188959	0.000400965
3	rs7159294	51524489	G,G	C,C	0.765408,0.85119	0.0108109,0.0208518	0.00466591,0.0120109	1.68817,1.08329	0.000188629	0.000310943
3	rs4901120	51889570	G,G	C,C	0.766402,0.508929	0.00972354,-0.00835125	0.00467279,0.00855071	1.42661,0.483159	0.000188569	0.000382405
3	rs2039792	51335897	A,A	C,C	0.637177,0.518849	-0.00198708,0.0167754	0.00411209,0.00855543	0.201396,1.30187	0.000188161	0.000389395
3	rs7161242	51716188	G,G	T,T	0.250497,0.365079	-0.0060386,-0.0186128	0.00456301,0.00887871	0.731168,1.44307	0.000187811	0.000353097
3	rs67065973	51656225	C,C	T,T	0.812127,0.705357	0.0133246,0.0155147	0.00506169,0.00937671	2.07173,1.00874	0.000187713	0.000330611
3	rs12895581	51855346	G,G	A,A	0.645129,0.647817	-0.0121685,-0.0141396	0.0041322,0.00894938	2.49058,0.942648	0.000187433	0.000411149
3	rs2039793	51335743	A,A	G,G	0.636183,0.506944	-0.00221574,0.0164767	0.00410967,0.00855018	0.229309,1.26783	0.000187396	0.000389496
3	rs79799330	51219099	T,NA	C,NA	0.95328,NA	-0.0140072,NA	0.0093687,NA	0.870028,NA	0.000187309	0.000407138
3	rs183327025	51699051	C,NA	A,NA	0.996024,NA	0.0398955,NA	0.0314177,NA	0.690071,NA	0.00018665	0.000368116
3	rs74774339	51200215	A,NA	C,NA	0.991054,NA	0.030214,NA	0.0209976,NA	0.823416,NA	0.000186457	0.000365663
3	rs34285851	51560235	C,NA	G,NA	0.942346,NA	-0.0186307,NA	0.00848241,NA	1.55185,NA	0.000186122	0.000375193
3	rs138016664	52036811	NA,G	NA,A	NA,0.915675	NA,0.0121079	NA,0.0153834	NA,0.365282	0.000185873	0.000356274
3	rs117113235	51815906	NA,T	NA,C	NA,0.949405	NA,-0.0164646	NA,0.019504	NA,0.399488	0.000185786	0.00035671
3	rs66912632	51595762	A,A	T,T	0.83002,0.664683	0.0118102,0.0176474	0.00526376,0.00905458	1.60463,1.28992	0.000185707	0.000346687
3	rs139662878	51483142	NA,G	NA,T	NA,0.962302	NA,0.017828	NA,0.0224433	NA,0.369584	0.000185582	0.000358665
3	rs9323212	52038406	T,T	C,C	0.485089,0.599206	-0.00611262,-0.00265289	0.00395606,0.00872277	0.91252,0.118601	0.000185533	0.000360462
3	rs6572722	51523723	T,T	C,C	0.766402,0.85119	0.0107795,0.0208518	0.00467279,0.0120109	1.67649,1.08329	0.000185345	0.000305329
3	rs72683641	51279122	T,T	C,C	0.861829,0.655754	-0.00309222,0.0181406	0.00572955,0.00899701	0.229586,1.35883	0.000184879	0.000350575
3	rs2039794	51335737	C,C	T,T	0.635189,0.506944	-0.00212259,0.0165711	0.00410728,0.00855018	0.218026,1.27893	0.000184879	0.000382609
3	rs77751918	51834701	NA,T	NA,C	NA,0.795635	NA,0.00837072	NA,0.0106009	NA,0.366786	0.000184385	0.000356923
3	rs66478864	51597265	G,G	T,T	0.83002,0.664683	0.0117706,0.0176462	0.00526376,0.00905458	1.59618,1.28979	0.000184319	0.000344179
3	rs112168583	51276453	G,NA	T,NA	0.978131,NA	0.0202172,NA	0.0135185,NA	0.870377,NA	0.000184256	0.00039608
3	rs17123900	51888546	C,C	G,G	0.760437,0.513889	0.00973485,-0.00860099	0.00463231,0.00855265	1.44859,0.502265	0.000184192	0.000377725
3	rs4901075	51523419	C,C	T,T	0.766402,0.85119	0.0107795,0.0207977	0.00467279,0.0120109	1.67649,1.0791	0.000184027	0.000303246
3	rs139924212	51784848	NA,G	NA,A	NA,0.983135	NA,-0.0264084	NA,0.0331973	NA,0.370261	0.000184013	0.000352777
3	rs11847523	52087345	C,C	T,T	0.220676,0.517857	-0.00428327,0.0176684	0.00476763,0.00855481	0.433009,1.41013	0.000183904	0.000351532
3	rs1950926	52079265	G,G	T,T	0.611332,0.156746	-0.00118878,-0.0244991	0.00405613,0.0117578	0.113815,1.42955	0.000183804	0.000355241
3	rs144647167	51438436	G,NA	A,NA	0.988072,NA	0.0137632,NA	0.0182119,NA	0.346967,NA	0.000183683	0.000351012
3	rs77980296	52050675	NA,C	NA,G	NA,0.895833	NA,-0.0107282	NA,0.0139934	NA,0.353316	0.000183601	0.000354018
3	rs78642131	51403672	NA,G	NA,A	NA,0.955357	NA,0.0162458	NA,0.0206987	NA,0.363983	0.000183394	0.000351433
3	rs79665204	52093770	NA,A	NA,T	NA,0.972222	NA,-0.0200277	NA,0.0260119	NA,0.355234	0.00018335	0.000357933
3	rs76465625	51396555	NA,T	NA,C	NA,0.91369	NA,0.0120059	NA,0.0152221	NA,0.366251	0.000183218	0.000352687
3	rs12431939	51692699	A,A	G,G	0.82008,0.66369	0.012734,0.0164846	0.00514721,0.00904796	1.87411,1.16451	0.00018312	0.000346405
3	rs10145182	51276009	A,A	T,T	0.657058,0.886905	0.00319501,0.0240598	0.00416512,0.0134972	0.353567,1.12694	0.000183118	0.000336056
3	rs77882823	52049020	NA,T	NA,A	NA,0.968254	NA,-0.0193086	NA,0.0243817	NA,0.368149	0.000183017	0.000352687
3	rs112439385	51724645	G,G	A,A	0.887674,0.642857	0.00708352,0.0173699	0.00626142,0.00892123	0.588498,1.28793	0.000182959	0.000369019
3	rs114011368	51498477	NA,G	NA,A	NA,0.955357	NA,0.0159416	NA,0.0206987	NA,0.355365	0.000182926	0.000335194
3	rs73285006	51967160	A,A	G,G	0.689861,0.387897	0.00944969,0.00931567	0.00427445,0.00877269	1.56777,0.54018	0.000182914	0.000338186
3	rs141574052	52016629	NA,G	NA,T	NA,0.980159	NA,-0.0243048	NA,0.0306528	NA,0.368727	0.000182874	0.000353155
3	rs12436213	51251988	G,NA	T,NA	0.947316,NA	-0.0125409,NA	0.0088502,NA	0.805547,NA	0.000182826	0.000395429
3	rs148332877	51937725	NA,G	NA,A	NA,0.927579	NA,-0.0126355	NA,0.0164929	NA,0.353002	0.000182731	0.000352608
3	rs4268678	51736185	T,T	G,G	0.263419,0.420635	-0.00551192,-0.0175104	0.00448855,0.00865913	0.658668,1.36495	0.000182546	0.000325975
3	rs74845706	51506102	NA,C	NA,T	NA,0.955357	NA,0.0158746	NA,0.0206987	NA,0.35348	0.000182504	0.0003345
3	rs3924306	51715566	A,A	C,C	0.250497,0.365079	-0.00590618,-0.0185625	0.00456301,0.00887871	0.708761,1.43703	0.000182243	0.00034324
3	rs193176741	51258277	NA,T	NA,A	NA,0.96131	NA,0.0170115	NA,0.0221651	NA,0.353803	0.000182026	0.000352891
3	rs10138149	51418562	T,NA	C,NA	0.951292,NA	0.00326904,NA	0.00918509,NA	0.141517,NA	0.000182014	0.000349227
3	rs117431428	51743133	NA,A	NA,C	NA,0.979167	NA,-0.0245722	NA,0.0299292	NA,0.385481	0.000182009	0.000350445
3	rs150664278	52014474	NA,A	NA,C	NA,0.980159	NA,-0.0240824	NA,0.0306528	NA,0.364444	0.000181932	0.000351333
3	rs12437085	51728941	T,T	G,G	0.264414,0.369048	-0.00523775,-0.0182397	0.00448312,0.00885857	0.614975,1.40346	0.000181782	0.000339584
3	rs12435444	51656071	T,T	C,C	0.811133,0.705357	0.0132531,0.0154212	0.00505144,0.00937671	2.06048,0.999801	0.000181154	0.000320258
3	rs79128159	51379179	NA,T	NA,C	NA,0.97619	NA,-0.0210381	NA,0.0280389	NA,0.343841	0.000181071	0.000348127
3	rs75601552	51838676	NA,A	NA,C	NA,0.822421	NA,0.00860403	NA,0.0111856	NA,0.354802	0.00018092	0.000349122
3	rs142685763	52036812	NA,T	NA,C	NA,0.916667	NA,0.0115625	NA,0.0154664	NA,0.342269	0.000180488	0.000346005
3	rs75220125	51378610	T,NA	C,NA	0.970179,NA	0.0175297,NA	0.0116239,NA	0.88096,NA	0.000180281	0.000345594
3	rs59537579	51808480	NA,C	NA,A	NA,0.970238	NA,-0.0191245	NA,0.0251555	NA,0.34959	0.000180148	0.000347707
3	rs2356900	51845892	T,NA	C,NA	0.975149,NA	0.0180989,NA	0.0127009,NA	0.81205,NA	0.000180014	0.000342734
3	rs4901118	51856109	A,A	G,G	0.394632,0.430556	-0.0131788,-0.00150118	0.00404514,0.00863302	2.94989,0.0645161	0.000179534	0.000334812
3	rs151237199	52054581	A,NA	G,NA	0.991054,NA	0.0319776,NA	0.0209976,NA	0.893542,NA	0.000179512	0.000362133
3	rs139840943	52154739	G,NA	A,NA	0.994036,NA	0.0290372,NA	0.0256781,NA	0.588158,NA	0.000179313	0.000342782
3	rs10144823	51640225	C,C	T,T	0.253479,0.426587	0.00307795,0.0117426	0.00454514,0.00864302	0.302525,0.758782	0.000179091	0.000348383
3	rs4551942	51493662	A,A	T,T	0.445328,0.556548	-0.00976236,0.00602566	0.00397815,0.00860456	1.84992,0.315381	0.000179033	0.000281134
3	rs7149295	51283148	T,T	C,C	0.159046,0.352183	0.00377193,-0.0173537	0.0054062,0.00894938	0.313934,1.27993	0.000178993	0.000335729
3	rs59489525	51770090	C,C	T,T	0.809145,0.83631	0.0155656,-0.00544948	0.00503123,0.0115534	2.70417,0.195754	0.000178793	0.000286641
3	rs117633186	51665310	C,NA	T,NA	0.991054,NA	0.029348,NA	0.0209976,NA	0.789931,NA	0.000178447	0.000308353
3	rs10149656	51478037	A,A	T,T	0.136183,0.284722	-0.0134205,-0.00672353	0.00576457,0.00947229	1.701,0.320734	0.000178424	0.000378222
3	rs10137411	51478008	A,A	C,C	0.136183,0.284722	-0.0134205,-0.00672353	0.00576457,0.00947229	1.701,0.320734	0.000178424	0.000378222
3	rs7157686	51478393	C,C	T,T	0.136183,0.284722	-0.0134205,-0.00672353	0.00576457,0.00947229	1.701,0.320734	0.000178424	0.000378222
3	rs149163580	52017654	NA,A	NA,G	NA,0.981151	NA,-0.023802	NA,0.0314332	NA,0.347835	0.000178361	0.000344557
```
