## Supplementary material for "Characterization of shared and ancestry-specific signals driving complex traits using multi-ancestry fine-mapping": susiex_nc3.cs80.snp

```
BP	SNP	PIP(CS1)	LogBF(CS1,Pop1)	LogBF(CS1,Pop2)	PIP(CS2)	LogBF(CS2,Pop1)	LogBF(CS2,Pop2)	PIP(CS3)	LogBF(CS3,Pop1)	LogBF(CS3,Pop2)
51155485	rs2934664	2.93646e-07	-1.52285	-1.25613	4.31672e-05	-1.11962	-1.26057	3.38409e-05	-1.44832	-1.25861
51155535	rs3015471	2.79428e-07	-1.57248	-1.25613	3.95003e-05	-1.2084	-1.26057	3.19102e-05	-1.50707	-1.25861
51155787	rs3015470	2.89031e-07	-1.54268	-1.25215	4.18479e-05	-1.15442	-1.25681	3.3189e-05	-1.47163	-1.25475
51155983	rs71420197	8.44331e-07	-1.72282	-2.25868e-10	8.96653e-05	-1.64919	-2.25868e-10	9.55666e-05	-1.66878	-2.25868e-10
51155995	rs2934663	2.90558e-07	-1.53639	-1.25317	4.22751e-05	-1.14331	-1.25776	3.34029e-05	-1.46422	-1.25573
51156010	rs75011496	1.48538e-06	-1.15793	-2.25868e-10	0.000150998	-1.128	-2.25868e-10	0.000138758	-1.29586	-2.25868e-10
51156101	rs67447434	7.62915e-07	-1.13107	-0.693138	0.000156286	-0.380141	-0.713445	9.0693e-05	-1.00433	-0.716792
51156155	rs72681652	7.4353e-07	-1.15681	-0.693138	0.000150321	-0.419052	-0.713445	8.81545e-05	-1.03272	-0.716792
51156464	rs138145768	1.16622e-06	-1.39984	-2.25868e-10	0.000104828	-1.49295	-2.25868e-10	0.000124353	-1.40547	-2.25868e-10
51156734	rs72681653	5.83203e-06	1.26694	-1.05718	0.00109908	1.89792	-1.04096	0.000818421	1.52053	-1.04175
51157160	rs3015469	2.88558e-07	-1.56602	-1.23045	3.98953e-05	-1.22285	-1.23617	3.24528e-05	-1.51518	-1.23363
51157553	rs111234737	7.32593e-07	-1.13972	-0.725053	0.000149499	-0.393174	-0.74481	8.70672e-05	-1.01385	-0.748066
51157556	rs2934661	2.65229e-07	-1.70545	-1.17531	2.60038e-05	-1.71213	-1.1749	2.83205e-05	-1.7062	-1.17882
51157614	rs12434932	3.62914e-07	-1.35938	-1.20782	3.50076e-05	-1.38299	-1.20672	3.69078e-05	-1.41051	-1.20966
51157876	rs114657455	1.53215e-06	-1.12693	-2.25868e-10	0.000155877	-1.0962	-2.25868e-10	0.000142557	-1.26886	-2.25868e-10
51158479	rs12587025	2.93059e-07	-1.64574	-1.13524	3.44393e-05	-1.46735	-1.13873	3.12161e-05	-1.65841	-1.12926
51158848	rs3015467	2.92178e-07	-1.56602	-1.21798	4.03744e-05	-1.22285	-1.22423	3.28503e-05	-1.51518	-1.22145
51158851	rs59857560	6.7313e-07	-1.22428	-0.725143	0.000131345	-0.522546	-0.744898	7.9282e-05	-1.10743	-0.748154
51159342	rs77598393	6.91572e-07	-1.13972	-0.782676	0.000141273	-0.393174	-0.801401	8.22909e-05	-1.01385	-0.804485
51159580	rs75234250	1.43582e-06	-1.19187	-2.25868e-10	0.000145828	-1.16284	-2.25868e-10	0.000134733	-1.3253	-2.25868e-10
51159585	rs4578563	2.98569e-07	-1.54659	-1.21577	4.05028e-05	-1.22179	-1.22211	3.30457e-05	-1.51142	-1.21929
51160245	rs8011413	1.15235e-06	-0.693367	-0.718433	0.000284825	0.244394	-0.73779	0.000149286	-0.48223	-0.740508
51160753	rs8012745	9.18511e-07	-0.865813	-0.772793	0.000212754	0.00656421	-0.791698	0.000114055	-0.697106	-0.794813
51160977	rs113230118	8.39499e-07	-0.999834	-0.72872	0.000183214	-0.186204	-0.748413	0.000102789	-0.84426	-0.751658
51161368	rs185667941	8.47385e-07	-1.7192	-2.25868e-10	8.4985e-05	-1.7028	-2.25868e-10	9.48694e-05	-1.6761	-2.25868e-10
51161704	rs183835023	1.29376e-06	-1.18703e-10	-1.29605	0.000127685	-1.18703e-10	-1.2957	0.00013876	-1.18703e-10	-1.29585
51161982	rs7161234	2.87619e-07	-1.59147	-1.20825	3.80248e-05	-1.29172	-1.21532	3.15544e-05	-1.56457	-1.21232
51162239	rs6572684	2.91024e-07	-1.59681	-1.19115	3.75264e-05	-1.32134	-1.19888	3.15562e-05	-1.58124	-1.19559
51162350	rs149621935	1.07991e-06	-1.47673	-2.25868e-10	9.77981e-05	-1.56237	-2.25868e-10	0.000110764	-1.5212	-2.25868e-10
51162365	rs7161500	1.49568e-06	-1.15102	-2.25868e-10	0.000152072	-1.12092	-2.25868e-10	0.000139595	-1.28985	-2.25868e-10
51162419	rs8023035	4.27413e-07	-1.15507	-1.24854	4.34399e-05	-1.12644	-1.24745	4.58239e-05	-1.15429	-1.2495
51162848	rs4343181	2.92e-07	-1.56956	-1.21504	2.90774e-05	-1.56133	-1.21398	3.2465e-05	-1.53175	-1.21668
51163494	rs7146084	3.26382e-07	-1.49373	-1.17956	3.34529e-05	-1.45916	-1.17597	3.76656e-05	-1.41822	-1.18163
51163792	rs57019801	7.54295e-07	-0.854671	-0.980905	0.000180421	0.0418531	-0.99183	9.54506e-05	-0.677651	-0.99234
51163847	rs113935613	7.2186e-07	-0.822417	-1.05711	0.000175202	0.087711	-1.06704	9.16529e-05	-0.64229	-1.0683
51163884	rs72681662	6.02609e-06	1.42291	-1.18041	0.00244301	2.82098	-1.16527	0.000759098	1.57029	-1.16676
51163951	rs11626760	2.56648e-07	-1.62244	-1.29121	3.12123e-05	-1.41149	-1.29297	2.70301e-05	-1.63985	-1.2918
51164094	rs113449409	6.1684e-06	1.41693	-1.15109	0.00243746	2.78748	-1.13404	0.00076118	1.5423	-1.13603
51164325	rs76542856	1.44644e-06	-1.1845	-2.25868e-10	0.000146936	-1.15528	-2.25868e-10	0.000135596	-1.31892	-2.25868e-10
51164674	rs55906058	1.6578e-06	0.225156	-1.27327	0.000293371	0.812603	-1.27644	0.000171015	0.186995	-1.27384
51164768	rs4901051	5.7449e-06	1.3458	-1.15109	0.00244381	2.7916	-1.13556	0.000768196	1.55355	-1.1381
51165438	rs6572687	1.03597e-05	1.85259	-1.06827	0.00470652	3.35861	-1.04718	0.00163058	2.21811	-1.05001
51165441	rs6572688	8.09315e-06	1.65335	-1.11594	0.00322797	3.0312	-1.09687	0.00115792	1.92519	-1.09941
51166183	rs117997048	8.71137e-07	-1.69156	-2.25868e-10	8.36116e-05	-1.71909	-2.25868e-10	9.26683e-05	-1.69957	-2.25868e-10
51166483	rs4898666	3.21496e-06	0.730334	-1.11612	0.000428116	1.0261	-1.11197	0.000393631	0.856317	-1.1095
51166736	rs61410944	7.38866e-06	1.52928	-1.08294	0.00356052	3.09524	-1.06285	0.00107098	1.81328	-1.06555
51167012	rs72681665	4.18292e-07	-1.37603	-1.04915	7.35567e-05	-0.808751	-1.03847	4.83691e-05	-1.31726	-1.03248
51167502	rs112124522	5.23692e-06	1.25526	-1.15313	0.00219218	2.68165	-1.13427	0.000702159	1.45997	-1.13441
51167617	rs61238948	6.37817e-06	1.43522	-1.13594	0.00300453	2.9806	-1.118	0.000919341	1.71517	-1.12012
51167668	rs112120513	1.14469e-06	-1.41847	-2.25868e-10	9.85857e-05	-1.55435	-2.25868e-10	9.82033e-05	-1.64156	-2.25868e-10
51167752	rs61362797	7.1768e-06	1.43522	-1.01797	0.00339876	2.9806	-0.99471	0.00103892	1.71517	-0.997833
51167929	rs59498790	6.81136e-06	1.48284	-1.11785	0.00296455	2.94789	-1.09868	0.000904319	1.6795	-1.10092
51167938	rs57182174	6.41086e-06	1.38756	-1.08318	0.00299654	2.92241	-1.06246	0.000924307	1.66544	-1.065
51168325	rs6572689	2.55444e-07	-1.62227	-1.29609	3.16937e-05	-1.39331	-1.29584	2.71509e-05	-1.63117	-1.29602
51168522	rs149766404	1.27611e-06	-1.30979	-2.25868e-10	0.000163409	-1.04902	-2.25868e-10	0.000163504	-1.13176	-2.25868e-10
51168566	rs116944416	9.34394e-07	-1.62146	-2.25868e-10	0.000105864	-1.48311	-2.25868e-10	0.000101262	-1.61089	-2.25868e-10
51168830	rs67713610	6.25346e-06	1.36499	-1.08546	0.00291463	2.89481	-1.06259	0.000904711	1.64188	-1.06287
51169220	rs68157165	5.84148e-06	1.28866	-1.07728	0.00257452	2.76212	-1.05397	0.000818201	1.53276	-1.05426
51169258	rs68120925	4.82401e-06	1.10547	-1.08546	0.00203981	2.53793	-1.06259	0.000670426	1.34218	-1.06287
51169272	rs72681670	3.27e-06	0.755271	-1.12409	0.00122615	2.06972	-1.10336	0.000446335	0.976081	-1.10361
51169287	rs67186984	4.86367e-06	1.10547	-1.07728	0.00205746	2.53793	-1.05397	0.000676223	1.34218	-1.05426
51169600	rs72681672	4.35099e-06	0.97462	-1.05782	0.00177036	2.36892	-1.03525	0.000584412	1.17832	-1.03632
51169693	rs117472185	4.80272e-06	-1.18703e-10	0.0155777	0.000489905	-1.18703e-10	0.04894	0.000539434	-1.18703e-10	0.0619218
51170177	rs4259956	4.65062e-06	1.08581	-1.10241	0.00177587	2.41923	-1.08245	0.000576513	1.21318	-1.08478
51170204	rs74333612	1.45172e-06	-1.18085	-2.25868e-10	0.000151611	-1.12395	-2.25868e-10	0.000138694	-1.29633	-2.25868e-10
51170348	rs148474548	8.67288e-07	-1.69599	-2.25868e-10	8.32931e-05	-1.72291	-2.25868e-10	9.08817e-05	-1.71904	-2.25868e-10
51170609	rs8018822	6.24398e-06	1.35804	-1.08002	0.00279367	2.8467	-1.05686	0.000876855	1.60489	-1.05714
51171254	rs12878510	4.94968e-07	-1.27036	-0.986506	4.13585e-05	-1.4309	-0.992098	6.10675e-05	-1.13379	-0.982834
51171466	rs75810447	9.33954e-07	-1.62193	-2.25868e-10	0.000107892	-1.46414	-2.25868e-10	0.000102678	-1.597	-2.25868e-10
51171851	rs118069892	4.03357e-06	-1.18703e-10	-0.158953	0.000406047	-1.18703e-10	-0.138804	0.00044486	-1.18703e-10	-0.13084
51171922	rs72681673	5.27896e-06	1.24392	-1.13379	0.0021039	2.61966	-1.11338	0.000678033	1.40423	-1.11363
51172219	rs10144234	2.75112e-07	-1.56059	-1.28359	3.59597e-05	-1.28279	-1.28008	2.91889e-05	-1.57284	-1.28197
51172467	rs10133683	1.49691e-06	0.0336555	-1.18386	0.000292644	0.725571	-1.19188	0.000173394	0.112236	-1.18527
51172710	rs7148925	9.00409e-07	-0.417836	-1.24067	0.000109959	-0.208343	-1.23682	0.000119797	-0.208731	-1.23407
51172747	rs4405473	8.83907e-07	-0.434675	-1.24233	0.000107797	-0.226488	-1.23854	0.000117437	-0.226873	-1.23582
51172973	rs72681674	8.08947e-06	0.857717	-0.320759	0.00114282	1.17106	-0.275077	0.000928684	0.882646	-0.277477
51173025	rs7493755	9.07105e-07	-0.409687	-1.24142	0.000111079	-0.197028	-1.238	0.000121605	-0.192725	-1.2351
51173478	rs7153431	8.54513e-07	-0.455449	-1.25538	9.59389e-05	-0.329684	-1.25188	0.000105488	-0.319705	-1.2503
51173590	rs72681677	5.85981e-06	1.43006	-1.21555	0.00240921	2.84427	-1.20249	0.000749955	1.59526	-1.20385
51174241	rs186469452	1.09871e-06	-1.45947	-2.25868e-10	9.71533e-05	-1.56898	-2.25868e-10	0.000107905	-1.54735	-2.25868e-10
51174432	rs4391968	9.05757e-07	-0.385826	-1.26676	0.00010926	-0.187312	-1.26423	0.00011798	-0.194963	-1.26312
51174759	rs142410913	1.30003e-06	-1.29122	-2.25868e-10	0.000134961	-1.24028	-2.25868e-10	0.000125848	-1.39353	-2.25868e-10
51174764	rs6572691	8.44662e-07	-0.461573	-1.26085	9.91213e-05	-0.291246	-1.25768	0.000108938	-0.281606	-1.25621
51175604	rs11849160	8.62347e-07	-0.433379	-1.26832	9.82195e-05	-0.29272	-1.26535	0.00010778	-0.284562	-1.26394
51175669	rs28888411	8.79953e-07	-0.420875	-1.26062	0.000105003	-0.233947	-1.25733	0.0001152	-0.2261	-1.25583
51176145	rs148840008	1.37829e-06	-1.23276	-2.25868e-10	0.000109066	-1.45332	-2.25868e-10	0.000123334	-1.41371	-2.25868e-10
51176450	rs4363776	8.07655e-07	-0.492163	-1.27506	9.04431e-05	-0.368189	-1.27236	9.94034e-05	-0.358349	-1.27106
51176739	rs6572692	7.96725e-07	-0.512905	-1.26795	9.44203e-05	-0.332479	-1.26504	0.000103552	-0.324896	-1.26363
51177002	rs12587877	9.05507e-07	-0.385006	-1.26786	0.000108241	-0.195607	-1.2653	0.000118725	-0.18766	-1.26413
51177190	rs4898667	4.48041e-06	1.15232	-1.20621	0.00174254	2.50869	-1.19087	0.000571185	1.31017	-1.19106
51177191	rs4898668	4.37567e-06	1.12867	-1.20621	0.00169322	2.47999	-1.19087	0.000557474	1.28588	-1.19106
51177330	rs11623973	1.33047e-06	-0.0805253	-1.18755	0.000246717	0.558505	-1.19554	0.000150091	-0.0278689	-1.18949
51177423	rs7156129	7.70693e-07	-0.530901	-1.28317	9.11332e-05	-0.351775	-1.28118	9.98991e-05	-0.344244	-1.28019
51178706	rs144731125	1.60626e-06	-1.18703e-10	-1.0797	0.000157939	-1.18703e-10	-1.08306	0.000172429	-1.18703e-10	-1.07861
51179072	rs113521110	1.95356e-06	-0.883949	-2.25868e-10	0.00044774	-0.0410586	-2.25868e-10	0.000245303	-0.726105	-2.25868e-10
51179241	rs10144007	6.96387e-07	-0.639249	-1.27621	8.55465e-05	-0.421725	-1.27449	9.17421e-05	-0.431927	-1.27769
51179435	rs12589302	2.01485e-06	0.41425	-1.26731	0.000276947	0.743411	-1.26485	0.000254267	0.578261	-1.26848
51179845	rs8010383	6.6596e-07	-0.688212	-1.27192	8.14356e-05	-0.475432	-1.27003	8.73235e-05	-0.485421	-1.27356
51180397	rs10137310	8.89854e-07	-1.6703	-2.25868e-10	9.76438e-05	-1.56395	-2.25868e-10	0.000103325	-1.59072	-2.25868e-10
51180810	rs4606633	1.14212e-06	-0.129111	-1.29161	0.000204428	0.467354	-1.29241	0.000121481	-0.137166	-1.29168
51181339	rs67963325	8.15689e-07	-0.72554	-1.03179	0.000181904	0.0929009	-1.0347	9.39869e-05	-0.644214	-1.04123
51181357	rs75720687	4.4716e-06	-1.18703e-10	-0.0558593	0.000455531	-1.18703e-10	-0.0238077	0.000500532	-1.18703e-10	-0.0129278
51181390	rs4322565	1.1114e-06	-0.157933	-1.29005	0.000196523	0.42671	-1.2912	0.000117382	-0.173171	-1.28999
51182278	rs144974600	8.52769e-07	-1.71287	-2.25868e-10	8.59976e-05	-1.69095	-2.25868e-10	9.09903e-05	-1.71785	-2.25868e-10
51183016	rs117301416	1.96813e-06	-1.18703e-10	-0.876518	0.000197569	-1.18703e-10	-0.859186	0.000210326	-1.18703e-10	-0.87994
51184089	rs13379424	1.23192e-06	-0.0662242	-1.27881	0.00022317	0.543556	-1.2809	0.000130355	-0.079497	-1.27884
51184662	rs67977855	9.48057e-07	-0.696415	-0.91053	0.000219453	0.159911	-0.914045	0.000111973	-0.588393	-0.921952
51184891	rs140964672	1.95111e-06	-1.18703e-10	-0.885208	0.000196801	-1.18703e-10	-0.863077	0.000210365	-1.18703e-10	-0.879756
51184923	rs35599737	2.62133e-07	-1.6044	-1.28811	2.51911e-05	-1.63214	-1.28664	2.73538e-05	-1.63145	-1.28829
51185067	rs58700852	2.72826e-07	-1.56268	-1.28984	2.59333e-05	-1.60107	-1.28868	2.81503e-05	-1.60082	-1.29023
51186085	rs10133518	2.68771e-07	-1.58163	-1.28587	2.56237e-05	-1.61752	-1.28424	2.78048e-05	-1.61728	-1.28611
51186392	rs59096640	6.1472e-07	-0.943137	-1.09706	0.000131263	-0.168493	-1.09958	7.07612e-05	-0.86405	-1.10524
51186636	rs45487099	1.03677e-06	-1.51749	-2.25868e-10	0.000113019	-1.41771	-2.25868e-10	0.000120115	-1.44015	-2.25868e-10
51188124	rs4534750	6.23277e-07	-0.930497	-1.09587	0.000129663	-0.181934	-1.0984	7.00275e-05	-0.875632	-1.10408
51188341	rs10140023	2.82397e-07	-1.55023	-1.26782	2.72782e-05	-1.57372	-1.26547	2.9497e-05	-1.57541	-1.2689
51188754	rs45558232	6.93596e-07	-0.883846	-1.03562	0.000150777	-0.0909559	-1.03851	7.98033e-05	-0.804037	-1.045
51190535	rs76313557	1.95196e-06	-1.18703e-10	-0.884772	0.000190817	-1.18703e-10	-0.893959	0.000209736	-1.18703e-10	-0.882748
51191676	rs2984270	2.39797e-07	-1.71823	-1.26333	2.39587e-05	-1.7086	-1.26034	2.56935e-05	-1.71813	-1.26423
51191734	rs1599969	7.83133e-07	-0.503981	-1.29408	0.000129908	0.0163176	-1.29476	8.17655e-05	-0.530793	-1.29395
51192659	rs1983764	1.06509e-06	-0.194455	-1.29609	0.00019732	0.435579	-1.29602	0.00011571	-0.181426	-1.29609
51193143	rs138297138	9.47233e-07	-1.60781	-2.25868e-10	9.18752e-05	-1.62484	-2.25868e-10	9.46877e-05	-1.67802	-2.25868e-10
51193213	rs2984272	1.52232e-06	-0.225205	-0.908162	0.000641049	1.22659	-0.908751	0.000222636	0.091361	-0.914424
51195365	rs2181088	1.5666e-06	-0.204892	-0.899804	0.000653831	1.23798	-0.900399	0.000228397	0.108621	-0.906133
51195390	rs2181089	1.55083e-06	-0.238891	-0.875925	0.00063852	1.19042	-0.876537	0.000225296	0.071258	-0.882443
51195687	rs10145951	1.45043e-06	-0.294641	-0.887104	0.000564546	1.08201	-0.891257	0.000202654	-0.0167248	-0.900374
51195906	rs139588655	1.00485e-06	-1.54876	-2.25868e-10	0.000104667	-1.49449	-2.25868e-10	0.000121877	-1.42559	-2.25868e-10
51196142	rs2984274	1.05769e-06	-1.49752	-2.25868e-10	0.000160354	-1.06789	-2.25868e-10	0.000134097	-1.33004	-2.25868e-10
51196657	rs17122800	1.53597e-06	-0.259596	-0.864844	0.000605485	1.13103	-0.870276	0.000215064	0.021559	-0.879223
51196711	rs2984276	1.59282e-06	-0.208716	-0.879381	0.000671973	1.24494	-0.879991	0.00022997	0.0952216	-0.885872
51197147	rs2984277	1.61441e-06	-1.07463	-2.25868e-10	0.000169456	-1.01268	-2.25868e-10	0.00015389	-1.19236	-2.25868e-10
51197893	rs2984278	2.91498e-07	-1.54825	-1.23808	2.80517e-05	-1.57764	-1.23359	3.01019e-05	-1.58592	-1.23809
51198064	rs149453780	2.31865e-06	-0.712618	-2.25868e-10	0.000187822	-0.909775	-2.25868e-10	0.000217242	-0.847586	-2.25868e-10
51198106	rs11157762	2.88219e-07	-1.69224	-1.10539	3.25546e-05	-1.571	-1.09135	3.08413e-05	-1.69389	-1.10585
51198484	rs117404209	6.5603e-05	2.63002	-2.25868e-10	0.0440746	4.54837	-2.25868e-10	0.0134995	3.28181	-2.25868e-10
51198541	rs147638318	1.35059e-06	-1.18703e-10	-1.25306	0.000132397	-1.18703e-10	-1.25947	0.000144279	-1.18703e-10	-1.25685
51198815	rs9323192	1.9525e-06	-0.0529394	-0.831552	0.000813012	1.39267	-0.837191	0.000268935	0.212352	-0.846481
51199617	rs2984268	2.97245e-07	-1.54879	-1.21801	2.77033e-05	-1.61037	-1.21335	2.98556e-05	-1.61325	-1.21898
51199740	rs3015484	2.76136e-07	-1.59881	-1.24165	2.64451e-05	-1.63228	-1.23792	2.86167e-05	-1.63206	-1.24254
51200091	rs148161588	1.72652e-06	-1.0075	-2.25868e-10	0.000185071	-0.924531	-2.25868e-10	0.000164062	-1.12835	-2.25868e-10
51200192	rs3015480	2.83166e-07	-1.56248	-1.25285	2.68429e-05	-1.60591	-1.24936	2.90211e-05	-1.60701	-1.25357
51200215	rs74774339	2.06585e-06	-0.828064	-2.25868e-10	0.000177173	-0.968144	-2.25868e-10	0.000186457	-1.0004	-2.25868e-10
51200388	rs75382612	2.17229e-06	-0.777822	-2.25868e-10	0.00018555	-0.921946	-2.25868e-10	0.000195082	-0.955181	-2.25868e-10
51200419	rs77502185	1.82149e-06	-0.953952	-2.25868e-10	0.000195831	-0.86802	-2.25868e-10	0.000172284	-1.07946	-2.25868e-10
51201486	rs34766576	1.05209e-06	-1.50283	-2.25868e-10	9.05118e-05	-1.63979	-2.25868e-10	0.000114598	-1.48717	-2.25868e-10
51201652	rs7154318	9.21301e-06	1.95841	-1.2914	0.00444221	3.54365	-1.29001	0.00105816	2.02691	-1.29122
51201711	rs10148309	4.34612e-07	-1.32985	-1.05705	6.04711e-05	-1.00206	-1.04104	4.32795e-05	-1.40351	-1.05741
51201829	rs10148593	1.90426e-06	-0.151929	-0.757584	0.000729456	1.21068	-0.763657	0.000245909	0.0500273	-0.773666
51202311	rs2295847	4.81404e-07	-1.10101	-1.18364	3.89405e-05	-1.30778	-1.17546	5.94243e-05	-0.957628	-1.18627
51202356	rs144375001	7.3203e-05	2.73963	-2.25868e-10	0.0429665	4.5229	-2.25868e-10	0.0137318	3.29887	-2.25868e-10
51202960	rs111902567	1.50182e-06	-1.14693	-2.25868e-10	0.000290556	-0.473477	-2.25868e-10	0.000170815	-1.08802	-2.25868e-10
51202971	rs149208302	1.03238e-06	-1.52174	-2.25868e-10	8.93158e-05	-1.65309	-2.25868e-10	0.000111594	-1.51373	-2.25868e-10
51204117	rs55788349	5.35841e-06	1.41764	-1.29258	0.00245037	2.9523	-1.29358	0.000648033	1.5382	-1.29286
51204565	rs3015465	3.52794e-07	-1.30052	-1.29495	5.10679e-05	-0.917936	-1.29418	3.68545e-05	-1.32644	-1.29519
51204996	rs11376	2.9531e-07	-1.56189	-1.21145	2.80778e-05	-1.60453	-1.20577	3.04019e-05	-1.60384	-1.21026
51206145	rs12717411	9.53595e-07	-1.60112	-2.25868e-10	0.000116197	-1.38999	-2.25868e-10	0.000121394	-1.42955	-2.25868e-10
51206406	rs79766375	2.01078e-06	-1.18703e-10	-0.85508	0.000198831	-1.18703e-10	-0.852816	0.000214933	-1.18703e-10	-0.858272
51206453	rs3015466	6.32183e-06	1.58244	-1.29203	0.00303754	3.16668	-1.29315	0.00077526	1.71693	-1.29233
51207036	rs55744809	1.68449e-06	-0.299707	-0.732437	0.000625469	1.03188	-0.73865	0.000219853	-0.0867473	-0.748894
51207153	rs11626470	5.17644e-06	1.38451	-1.29399	0.00224521	2.86609	-1.29481	0.000601773	1.46555	-1.29427
51207256	rs61985505	3.49077e-07	-1.31271	-1.29336	4.99323e-05	-0.942392	-1.29221	3.62304e-05	-1.34497	-1.29373
51207357	rs12885688	9.94789e-07	-1.55883	-2.25868e-10	8.87007e-05	-1.66	-2.25868e-10	0.000111404	-1.51544	-2.25868e-10
51208143	rs12891224	3.63381e-07	-1.27551	-1.29039	5.27897e-05	-0.890175	-1.28878	3.7662e-05	-1.30902	-1.29093
51208211	rs7153080	1.59978e-06	-1.08374	-2.25868e-10	0.000170729	-1.00519	-2.25868e-10	0.000153075	-1.19767	-2.25868e-10
51209268	rs56273711	1.14155e-06	-1.42122	-2.25868e-10	0.000102667	-1.51378	-2.25868e-10	0.000106772	-1.5579	-2.25868e-10
51209933	rs722797	6.54372e-06	1.61408	-1.28918	0.00306757	3.17387	-1.29051	0.000787743	1.72972	-1.28915
51210405	rs3742327	9.96387e-06	2.03426	-1.2889	0.00567968	3.78973	-1.29035	0.00127388	2.20998	-1.28876
51210853	rs1547078	2.77439e-07	-1.54162	-1.29414	3.65597e-05	-1.25307	-1.29325	3.04061e-05	-1.51945	-1.2945
51210905	rs45549238	9.70199e-07	-1.58386	-2.25868e-10	9.82896e-05	-1.55735	-2.25868e-10	0.000115032	-1.48339	-2.25868e-10
51211367	rs115734383	1.88116e-06	-1.18703e-10	-0.921716	0.000185981	-1.18703e-10	-0.91963	0.000201128	-1.18703e-10	-0.924657
51211395	rs8022633	1.6354e-06	-1.06172	-2.25868e-10	0.000174758	-0.98187	-2.25868e-10	0.000156164	-1.17769	-2.25868e-10
51212291	rs74674206	1.55734e-06	-1.11062	-2.25868e-10	0.000165931	-1.0337	-2.25868e-10	0.000149394	-1.22201	-2.25868e-10
51213555	rs11850340	2.9959e-07	-1.49922	-1.25972	3.88155e-05	-1.23092	-1.25553	3.10911e-05	-1.53056	-1.26112
51214930	rs11624766	5.92585e-07	-1.18218	-0.894688	7.87037e-05	-0.879075	-0.900506	6.43009e-05	-1.15562	-0.909407
51215780	rs140156136	1.60899e-06	-1.078	-2.25868e-10	0.00018255	-0.938247	-2.25868e-10	0.000161317	-1.14523	-2.25868e-10
51215815	rs4898669	3.35281e-06	0.935157	-1.27896	0.00265387	3.01426	-1.27576	0.000396182	1.03334	-1.28006
51215876	rs183753417	2.29412e-06	-1.18703e-10	-0.723255	0.000225106	-1.18703e-10	-0.728702	0.000242375	-1.18703e-10	-0.738113
51216015	rs4898670	5.4804e-07	-1.28123	-0.873785	7.20203e-05	-0.988571	-0.879753	5.99209e-05	-1.24669	-0.888886
51216078	rs144915799	1.59109e-06	-1.08919	-2.25868e-10	0.000180311	-0.950591	-2.25868e-10	0.000159619	-1.15581	-2.25868e-10
51216889	rs8011819	1.41416e-05	2.39154	-1.29603	0.0182798	4.96431	-1.29603	0.00153114	2.40118	-1.29601
51217083	rs8016320	1.3301e-05	2.32636	-1.29213	0.0175901	4.92364	-1.29382	0.00149002	2.36991	-1.29197
51217242	rs8017481	8.08369e-06	1.82247	-1.28622	0.0041908	3.47987	-1.28449	0.00100941	1.97479	-1.28626
51217574	rs4901053	1.3874e-05	2.37166	-1.29525	0.017992	4.94831	-1.2959	0.00153633	2.40372	-1.29516
51217607	rs4901054	1.43504e-05	2.40625	-1.29608	0.0192848	5.01776	-1.29595	0.00162809	2.46262	-1.29606
51217717	rs2181084	1.15806e-05	2.1918	-1.29608	0.0153318	4.78816	-1.29574	0.00133964	2.26764	-1.29609
51217742	rs2181085	1.24142e-05	2.25752	-1.29228	0.0163462	4.84646	-1.28998	0.00139962	2.30788	-1.29252
51217893	rs35313842	2.6549e-07	-1.59011	-1.28968	3.54008e-05	-1.28691	-1.29162	2.92714e-05	-1.56248	-1.28951
51217981	rs2146002	1.26963e-05	2.27999	-1.29228	0.0175867	4.91961	-1.28998	0.00148131	2.3646	-1.29252
51217982	rs35334347	2.70834e-07	-1.56473	-1.29512	3.69532e-05	-1.24125	-1.29437	2.99991e-05	-1.53217	-1.29527
51218216	rs11624783	4.82297e-07	-1.46885	-0.813946	5.79813e-05	-1.26807	-0.81708	5.14189e-05	-1.46276	-0.825838
51218443	rs11620674	1.78484e-05	2.62068	-1.29237	0.0264051	5.3261	-1.29006	0.002038	2.68366	-1.29254
51218537	rs61985508	3.34017e-07	-1.48043	-1.16974	4.81193e-05	-1.11004	-1.16155	3.67535e-05	-1.45275	-1.17162
51218771	rs7494766	1.77482e-05	2.61856	-1.29588	0.0265596	5.33699	-1.29511	0.00203652	2.68633	-1.29593
51219099	rs79799330	1.73723e-06	-1.00131	-2.25868e-10	0.000218133	-0.760167	-2.25868e-10	0.000187309	-0.99584	-2.25868e-10
51219249	rs149669464	1.3124e-06	-1.18703e-10	-1.28174	0.000129213	-1.18703e-10	-1.28381	0.000140118	-1.18703e-10	-1.28611
51219349	rs61755995	1.38726e-06	-1.18703e-10	-1.22627	0.000136198	-1.18703e-10	-1.23116	0.000149964	-1.18703e-10	-1.21821
51219663	rs117324808	8.54444e-07	-1.71091	-2.25868e-10	8.8118e-05	-1.6666	-2.25868e-10	9.25415e-05	-1.70094	-2.25868e-10
51220124	rs10129233	1.02698e-05	2.04303	-1.26743	0.00471547	3.58329	-1.26996	0.00110492	2.05007	-1.27114
51220175	rs12588703	2.08122e-06	0.373128	-1.19378	0.000818996	1.74738	-1.18457	0.000233832	0.417629	-1.19163
51220283	rs10129167	3.40337e-07	-1.49114	-1.14028	4.05497e-05	-1.29999	-1.14276	3.68874e-05	-1.47364	-1.14709
51220304	rs12588720	2.14945e-06	0.415109	-1.2035	0.0008553	1.80134	-1.19516	0.000241529	0.460051	-1.20166
51220314	rs10141499	7.85518e-06	1.79902	-1.29146	0.00340486	3.27992	-1.29224	0.000860452	1.82177	-1.29291
51220368	rs10129506	3.37687e-07	-1.49697	-1.14226	4.01519e-05	-1.30788	-1.14472	3.65939e-05	-1.47969	-1.14903
51220588	rs75062810	2.09517e-06	-0.813969	-2.25868e-10	0.000310863	-0.40592	-2.25868e-10	0.00025252	-0.69711	-2.25868e-10
51220827	rs77671176	2.29933e-06	-0.720986	-2.25868e-10	0.000347518	-0.294457	-2.25868e-10	0.000278698	-0.598472	-2.25868e-10
51221341	rs45578537	1.15639e-06	-1.4083	-2.25868e-10	9.91836e-05	-1.5483	-2.25868e-10	0.000112062	-1.50955	-2.25868e-10
51221672	rs10132785	4.03523e-07	-1.46241	-0.998712	4.82545e-05	-1.26794	-1.00084	4.30415e-05	-1.46048	-1.00595
51223106	rs2295846	1.03138e-05	1.91361	-1.13373	0.0078686	3.94827	-1.12291	0.0012766	2.06285	-1.13949
51223789	rs2073347	1.1327e-05	2.16101	-1.28742	0.00486704	3.63178	-1.28681	0.00112885	2.08865	-1.28829
51224289	rs41310342	2.21932e-05	1.54618	-2.25868e-10	0.00280475	1.7938	-2.25868e-10	0.0018801	1.31048	-2.25868e-10
51224374	rs12882191	7.14024e-06	1.70823	-1.29609	0.00277496	3.07919	-1.29607	0.000728912	1.65904	-1.29609
51224417	rs2236316	4.45876e-07	-1.14422	-1.2171	7.61459e-05	-0.603659	-1.20896	5.1689e-05	-1.06279	-1.22056
51224658	rs2073348	2.21065e-06	0.232749	-0.993067	0.00078255	1.4964	-0.979115	0.000234983	0.223989	-0.993076
51225097	rs41299191	8.80253e-07	-1.68115	-2.25868e-10	9.61668e-05	-1.57919	-2.25868e-10	0.000102192	-1.60174	-2.25868e-10
51225132	rs2073349	1.06959e-05	2.08417	-1.26791	0.00798996	4.1044	-1.26373	0.00126031	2.1789	-1.26839
51225621	rs10145695	2.85921e-06	0.691074	-1.19413	0.00123804	2.16224	-1.18623	0.000323068	0.744104	-1.19484
51225724	rs10483610	2.43522e-06	0.529214	-1.19278	0.00103378	1.98044	-1.18473	0.000276332	0.589988	-1.19698
51226439	rs12892462	2.2605e-06	0.464185	-1.2022	0.000813516	1.75127	-1.19517	0.000228046	0.411593	-1.21064
51227000	rs4901055	3.66342e-07	-1.454	-1.10379	4.67792e-05	-1.20578	-1.09406	4.16881e-05	-1.40952	-1.08886
51227322	rs10141242	3.57251e-07	-1.454	-1.12892	4.55886e-05	-1.20578	-1.11984	4.06132e-05	-1.40952	-1.11499
51227416	rs147027443	1.88143e-06	-0.92157	-2.25868e-10	0.000258092	-0.591957	-2.25868e-10	0.000210358	-0.879786	-2.25868e-10
51228111	rs78674414	2.13645e-06	-0.79446	-2.25868e-10	0.000318243	-0.382458	-2.25868e-10	0.000257806	-0.676391	-2.25868e-10
51228655	rs12883882	5.01258e-07	-1.26439	-0.979847	8.02449e-05	-0.792769	-0.967421	5.67935e-05	-1.20008	-0.989099
51228682	rs6572694	1.70465e-05	2.57413	-1.29179	0.00845963	4.19035	-1.29256	0.00186045	2.59321	-1.29323
51228723	rs8009676	3.25162e-07	-1.51942	-1.15761	3.83443e-05	-1.34934	-1.14933	3.52949e-05	-1.51996	-1.1449
51229125	rs2073346	7.97885e-07	-0.506918	-1.27248	9.91495e-05	-0.279396	-1.26925	7.69617e-05	-0.613666	-1.27163
51230251	rs2181086	3.21442e-07	-1.69487	-0.993667	3.13185e-05	-1.7181	-0.982959	3.39298e-05	-1.70009	-1.00422
51230445	rs117261593	1.38714e-06	-1.18703e-10	-1.22636	0.000135816	-1.18703e-10	-1.23397	0.000149169	-1.18703e-10	-1.22352
51231298	rs7153562	5.09152e-07	-1.02795	-1.20066	7.38156e-05	-0.649937	-1.19377	5.98043e-05	-0.947462	-1.19006
51231667	rs77708675	2.02261e-06	-1.18703e-10	-0.849214	0.000202954	-1.18703e-10	-0.832293	0.000220631	-1.18703e-10	-0.832105
51232273	rs151267779	1.45258e-06	-1.18026	-2.25868e-10	0.000119369	-1.36305	-2.25868e-10	0.000128928	-1.36935	-2.25868e-10
51232335	rs6572695	4.72099e-07	-1.07254	-1.23164	6.76139e-05	-0.70551	-1.22595	5.52092e-05	-0.994596	-1.22287
51234103	rs34263204	5.08616e-07	-1.24697	-0.982698	9.35539e-05	-0.643426	-0.963308	6.5015e-05	-1.07643	-0.977554
51234156	rs118181964	1.66421e-06	-1.04425	-2.25868e-10	0.000238599	-0.670487	-2.25868e-10	0.000202002	-0.920321	-2.25868e-10
51234160	rs8012283	2.7099e-07	-1.57377	-1.28551	2.84364e-05	-1.50996	-1.28764	2.8714e-05	-1.58255	-1.28867
51234277	rs11157763	3.89209e-07	-1.20286	-1.29438	5.21046e-05	-0.898308	-1.29371	4.15222e-05	-1.20914	-1.29323
51234300	rs147845546	1.77153e-06	-0.981761	-2.25868e-10	0.000256977	-0.596286	-2.25868e-10	0.000218374	-0.84239	-2.25868e-10
51234402	rs8013191	2.62748e-06	0.704052	-1.29163	0.000548921	1.45519	-1.29251	0.000259762	0.624102	-1.29293
51235171	rs78281332	2.13781e-06	-0.793825	-2.25868e-10	0.000301755	-0.435655	-2.25868e-10	0.000251815	-0.699904	-2.25868e-10
51235521	rs12893920	7.0749e-07	-1.26639	-0.633242	0.000147327	-0.536403	-0.616214	9.57342e-05	-1.01372	-0.6533
51236539	rs11621132	1.03468e-06	-1.51952	-2.25868e-10	0.000116456	-1.38776	-2.25868e-10	0.000109714	-1.53072	-2.25868e-10
51236756	rs145181290	1.35833e-06	-1.24735	-2.25868e-10	0.000112293	-1.42416	-2.25868e-10	0.000128321	-1.37407	-2.25868e-10
51237438	rs17122880	9.29792e-07	-1.6264	-2.25868e-10	0.00010596	-1.48221	-2.25868e-10	0.000108804	-1.53905	-2.25868e-10
51237701	rs17793018	6.91272e-07	-1.43047	-0.492354	0.000104436	-1.02547	-0.47123	8.98808e-05	-1.22323	-0.506889
51237881	rs75371890	9.93043e-07	-1.56059	-2.25868e-10	0.000114458	-1.40507	-2.25868e-10	0.000107619	-1.55	-2.25868e-10
51238442	rs150286319	2.09642e-06	-0.813372	-2.25868e-10	0.000283157	-0.499271	-2.25868e-10	0.000235017	-0.768939	-2.25868e-10
51238759	rs8015968	9.93043e-07	-1.56059	-2.25868e-10	0.000114458	-1.40507	-2.25868e-10	0.000107619	-1.55	-2.25868e-10
51239181	rs61755581	3.17404e-06	-0.3986	-2.25868e-10	0.000391027	-0.176496	-2.25868e-10	0.000325206	-0.44414	-2.25868e-10
51239382	rs10151109	8.78755e-07	-1.68285	-2.25868e-10	9.98268e-05	-1.54184	-2.25868e-10	0.000103232	-1.59162	-2.25868e-10
51241087	rs76203225	2.12337e-06	-0.800601	-2.25868e-10	0.00028738	-0.484466	-2.25868e-10	0.000238111	-0.755862	-2.25868e-10
51241489	rs3783281	3.61659e-06	0.609543	-0.877616	0.00180086	2.20655	-0.855801	0.000601912	1.05529	-0.883777
51242925	rs75974508	9.73388e-07	-1.58058	-2.25868e-10	9.89369e-05	-1.55079	-2.25868e-10	0.000116157	-1.47366	-2.25868e-10
51244206	rs77898088	1.893e-06	-0.915442	-2.25868e-10	0.00025142	-0.618146	-2.25868e-10	0.000211675	-0.873547	-2.25868e-10
51244776	rs9788617	4.41563e-07	-1.72147	-0.649573	4.72341e-05	-1.66668	-0.623478	4.83398e-05	-1.69189	-0.658454
51245120	rs1014990	6.3953e-07	-0.844824	-1.1558	0.000171067	0.14074	-1.14396	9.99385e-05	-0.464177	-1.15987
51245194	rs138705523	8.01201e-06	0.527337	-2.25868e-10	0.000468718	0.00472966	-2.25868e-10	0.000597926	0.164867	-2.25868e-10
51245666	rs7143959	2.665e-07	-1.71027	-1.16571	2.93168e-05	-1.61551	-1.15161	3.006e-05	-1.65795	-1.16746
51245897	rs76452570	1.88068e-06	-0.921969	-2.25868e-10	0.000249508	-0.625782	-2.25868e-10	0.000210263	-0.880241	-2.25868e-10
51246571	rs111233346	9.27606e-07	-1.62875	-2.25868e-10	0.000110647	-1.43893	-2.25868e-10	0.00010908	-1.53652	-2.25868e-10
51247418	rs17122885	9.3576e-07	-1.62	-2.25868e-10	0.000109791	-1.44669	-2.25868e-10	0.000110722	-1.52158	-2.25868e-10
51248827	rs61985517	6.47475e-07	-0.731537	-1.25674	0.000149088	0.109609	-1.25035	9.11176e-05	-0.457485	-1.25896
51248890	rs12323631	1.51309e-06	-1.13945	-2.25868e-10	0.000149616	-1.1372	-2.25868e-10	0.000153275	-1.19637	-2.25868e-10
51249078	rs77808538	2.06675e-06	-0.82763	-2.25868e-10	0.00027851	-0.515818	-2.25868e-10	0.00023161	-0.783543	-2.25868e-10
51249238	rs34148215	2.77951e-07	-1.72224	-1.11167	2.95544e-05	-1.66303	-1.096	3.05964e-05	-1.69496	-1.11276
51249319	rs117021440	3.05989e-06	-0.435224	-2.25868e-10	0.000587929	0.231335	-2.25868e-10	0.000449271	-0.120973	-2.25868e-10
51249354	rs4592572	8.44488e-07	-1.72263	-2.25868e-10	8.48341e-05	-1.70457	-2.25868e-10	9.09897e-05	-1.71785	-2.25868e-10
51249640	rs2065076	5.17983e-07	-0.932316	-1.2791	0.000115336	-0.122919	-1.2745	7.2924e-05	-0.659256	-1.27993
51249665	rs2065077	8.48294e-07	-1.71813	-2.25868e-10	8.69129e-05	-1.68037	-2.25868e-10	9.23346e-05	-1.70318	-2.25868e-10
51249673	rs2065078	8.48736e-07	-1.71761	-2.25868e-10	8.70454e-05	-1.67884	-2.25868e-10	9.24309e-05	-1.70214	-2.25868e-10
51249832	rs10143816	8.48736e-07	-1.71761	-2.25868e-10	8.70454e-05	-1.67884	-2.25868e-10	9.24309e-05	-1.70214	-2.25868e-10
51250337	rs11157764	9.86071e-07	-1.56763	-2.25868e-10	0.000110412	-1.44105	-2.25868e-10	0.000105312	-1.57167	-2.25868e-10
51250683	rs79197422	1.06619e-06	-1.48951	-2.25868e-10	0.000105865	-1.48311	-2.25868e-10	0.000108179	-1.54481	-2.25868e-10
51250777	rs2065079	9.21872e-07	-1.63495	-2.25868e-10	0.000103102	-1.50955	-2.25868e-10	0.000110716	-1.52163	-2.25868e-10
51250821	rs2065080	9.05435e-07	-1.65294	-2.25868e-10	0.000100196	-1.53814	-2.25868e-10	0.000107687	-1.54937	-2.25868e-10
51250922	rs2065081	3.91034e-07	-1.2142	-1.27837	6.68989e-05	-0.668159	-1.27393	4.72976e-05	-1.09252	-1.27961
51251157	rs7146139	8.48157e-07	-1.71829	-2.25868e-10	8.87563e-05	-1.65938	-2.25868e-10	9.55625e-05	-1.66882	-2.25868e-10
51251391	rs11626645	2.48377e-07	-1.70395	-1.24246	2.96627e-05	-1.52082	-1.23456	2.83429e-05	-1.64004	-1.24419
51251603	rs1885441	9.23303e-07	-1.6334	-2.25868e-10	0.00011206	-1.42624	-2.25868e-10	0.000120093	-1.44033	-2.25868e-10
51251988	rs12436213	1.69433e-06	-1.02632	-2.25868e-10	0.000210948	-0.793659	-2.25868e-10	0.000182826	-1.02007	-2.25868e-10
51254734	rs9646128	3.63738e-07	-1.27056	-1.29436	6.24441e-05	-0.717838	-1.29316	4.49476e-05	-1.12802	-1.29508
51254850	rs76703426	8.56555e-07	-1.70844	-2.25868e-10	8.33194e-05	-1.72259	-2.25868e-10	9.11016e-05	-1.71662	-2.25868e-10
51254908	rs764964	2.81301e-07	-1.63283	-1.18911	2.58191e-05	-1.71432	-1.17984	2.81337e-05	-1.69761	-1.19402
51256015	rs11850959	1.05089e-06	-1.50397	-2.25868e-10	0.000102015	-1.52015	-2.25868e-10	0.000102634	-1.59743	-2.25868e-10
51256108	rs11157765	1.07113e-06	-1.48489	-2.25868e-10	0.000104202	-1.49894	-2.25868e-10	0.000103728	-1.58683	-2.25868e-10
51256237	rs72683629	2.72566e-06	-1.31924	0.768344	0.000264895	-1.35503	0.789088	0.000285904	-1.33759	0.764645
51258277	rs193176741	1.69278e-06	-1.18703e-10	-1.02723	0.000169204	-1.18703e-10	-1.01417	0.000182026	-1.18703e-10	-1.02445
51258435	rs74748466	9.13377e-07	-1.64421	-2.25868e-10	9.18463e-05	-1.62516	-2.25868e-10	0.000104332	-1.58102	-2.25868e-10
51259801	rs6572697	4.48751e-07	-1.10495	-1.24994	8.33373e-05	-0.478031	-1.24434	5.63524e-05	-0.94323	-1.25374
51259999	rs17122896	1.45733e-06	-1.177	-2.25868e-10	0.000134831	-1.24125	-2.25868e-10	0.000129938	-1.36154	-2.25868e-10
51260745	rs76198208	1.73442e-06	-1.00293	-2.25868e-10	0.000238515	-0.67084	-2.25868e-10	0.000203428	-0.913288	-2.25868e-10
51261102	rs72683630	1.06785e-06	-1.48796	-2.25868e-10	9.84797e-05	-1.55542	-2.25868e-10	9.92749e-05	-1.63071	-2.25868e-10
51261114	rs72683631	9.80346e-07	-1.57345	-2.25868e-10	9.09181e-05	-1.63531	-2.25868e-10	9.37628e-05	-1.68783	-2.25868e-10
51261454	rs17122898	1.06498e-06	-1.49064	-2.25868e-10	9.7076e-05	-1.56978	-2.25868e-10	9.80616e-05	-1.643	-2.25868e-10
51261672	rs10137294	1.07082e-06	-1.48518	-2.25868e-10	9.75086e-05	-1.56533	-2.25868e-10	9.8378e-05	-1.63978	-2.25868e-10
51261957	rs10148502	1.01208e-06	-1.5416	-2.25868e-10	9.31967e-05	-1.61056	-2.25868e-10	9.52976e-05	-1.67159	-2.25868e-10
51262092	rs3783280	5.73619e-07	-0.851554	-1.25784	0.000112011	-0.17386	-1.25281	7.32157e-05	-0.679883	-1.25531
51262151	rs17122909	5.76729e-07	-0.839038	-1.26495	0.000113099	-0.157188	-1.25982	7.37482e-05	-0.666193	-1.26175
51262180	rs3783279	5.73524e-07	-0.84733	-1.26223	0.000113062	-0.15985	-1.25749	7.43346e-05	-0.660179	-1.25984
51262497	rs11157766	2.71373e-07	-1.72002	-1.13785	2.79333e-05	-1.68953	-1.12592	2.96716e-05	-1.70894	-1.12947
51262562	rs1957392	1.10949e-06	-1.44971	-2.25868e-10	0.000103877	-1.50207	-2.25868e-10	0.000103261	-1.59134	-2.25868e-10
51263144	rs141918901	1.39977e-06	-1.2173	-2.25868e-10	0.000152159	-1.12034	-2.25868e-10	0.000145945	-1.24537	-2.25868e-10
51263146	rs8007639	1.27006e-06	-1.31454	-2.25868e-10	0.000117439	-1.37935	-2.25868e-10	0.000113761	-1.4945	-2.25868e-10
51263164	rs150639058	1.14815e-06	-1.41546	-2.25868e-10	9.42285e-05	-1.59955	-2.25868e-10	0.000106542	-1.56006	-2.25868e-10
51263301	rs12881609	2.59721e-07	-1.71688	-1.18487	2.65041e-05	-1.69206	-1.17591	2.81284e-05	-1.71241	-1.17941
51263413	rs7145411	5.68407e-07	-0.910852	-1.20767	0.000106664	-0.275498	-1.20009	7.09306e-05	-0.763531	-1.20337
51263628	rs143189760	1.18376e-06	-1.38491	-2.25868e-10	9.60953e-05	-1.57993	-2.25868e-10	0.000108959	-1.53762	-2.25868e-10
51265139	rs186272711	1.37131e-06	-1.18703e-10	-1.23784	0.000134883	-1.18703e-10	-1.24086	0.000145977	-1.18703e-10	-1.24515
51265453	rs12893300	2.38932e-07	-1.72207	-1.26311	2.46422e-05	-1.66947	-1.27134	2.55117e-05	-1.71967	-1.26979
51266630	rs55984715	2.36648e-07	-1.7165	-1.27829	2.49699e-05	-1.64356	-1.28403	2.54015e-05	-1.71133	-1.28246
51267222	rs12885196	9.27492e-07	-1.62888	-2.25868e-10	8.37398e-05	-1.71756	-2.25868e-10	9.28062e-05	-1.69809	-2.25868e-10
51267850	rs12886246	1.33118e-05	-1.59204	2.62709	0.00188268	-1.36041	2.75559	0.00190899	-1.40574	2.73148
51269210	rs58424267	1.017e-05	-1.72223	2.48807	0.00119923	-1.67824	2.62241	0.00129064	-1.67389	2.60818
51269236	rs34281449	3.03768e-06	-1.24686	0.80435	0.000433882	-0.956882	0.884382	0.000424924	-1.03189	0.855201
51269276	rs72683633	4.19969e-06	-0.953265	0.834672	0.000403656	-1.00622	0.861507	0.000423194	-1.01314	0.832377
51270267	rs9788504	5.1438e-06	-0.759306	0.843493	0.000607423	-0.605221	0.869175	0.000686047	-0.545137	0.847485
51270803	rs140948834	1.53607e-06	-1.18703e-10	-1.12438	0.0001541	-1.18703e-10	-1.10767	0.000165605	-1.18703e-10	-1.119
51270904	rs10137363	1.06001e-06	-1.49532	-2.25868e-10	0.000113433	-1.41406	-2.25868e-10	0.000109734	-1.53054	-2.25868e-10
51272225	rs12586802	4.85165e-06	-0.839022	0.864736	0.000514581	-0.820085	0.918167	0.000551086	-0.827151	0.910443
51272255	rs72683634	2.3446e-06	-1.46539	0.763898	0.000227068	-1.53224	0.812218	0.000257708	-1.47994	0.803171
51272438	rs79119928	1.19817e-06	-1.37281	-2.25868e-10	0.000136136	-1.23162	-2.25868e-10	0.000131229	-1.35166	-2.25868e-10
51272824	rs8009874	2.48194e-07	-1.71662	-1.23053	2.64912e-05	-1.6276	-1.24086	2.72849e-05	-1.68538	-1.23689
51273774	rs6650505	9.07043e-07	-0.373829	-1.27734	9.3369e-05	-0.329483	-1.27923	0.000108939	-0.257935	-1.27988
51274009	rs35980920	2.35819e-07	-1.71071	-1.28758	2.57153e-05	-1.60747	-1.29071	2.62144e-05	-1.67238	-1.28991
51275810	rs2356580	3.99653e-06	-1.19435	1.02617	0.000565834	-0.917856	1.11088	0.000550223	-0.999238	1.08096
51275823	rs1811883	1.24204e-06	-1.33685	-2.25868e-10	0.000142037	-1.18918	-2.25868e-10	0.000136176	-1.31465	-2.25868e-10
51276009	rs10145182	1.48246e-06	-1.31984	0.159937	0.000151484	-1.28293	0.158136	0.000183118	-1.18135	0.162876
51276453	rs112168583	2.13767e-06	-0.793889	-2.25868e-10	0.000209725	-0.799474	-2.25868e-10	0.000184256	-1.01227	-2.25868e-10
51276564	rs34845905	1.89857e-05	-1.72274	3.11282	0.00220995	-1.68791	3.24337	0.0023458	-1.68864	3.22042
51276866	rs190873950	8.44925e-07	-1.72211	-2.25868e-10	8.38145e-05	-1.71667	-2.25868e-10	9.37902e-05	-1.68754	-2.25868e-10
51276873	rs57748792	2.1083e-06	-1.55291	0.745186	0.00020474	-1.61123	0.7877	0.000230735	-1.56888	0.781547
51277335	rs4901057	1.28219e-05	-1.72209	2.71964	0.00150739	-1.67848	2.85134	0.0016205	-1.67921	2.8411
51278044	rs7159596	2.76512e-07	-1.72297	-1.11614	2.85802e-05	-1.66338	-1.12918	2.98371e-05	-1.70629	-1.12656
51278118	rs7159766	2.76027e-07	-1.72288	-1.11798	2.84043e-05	-1.66777	-1.13096	2.97157e-05	-1.70857	-1.12835
51278389	rs76943219	1.3354e-06	-1.54419	0.279815	0.000131192	-1.60414	0.335537	0.000146103	-1.56057	0.316287
51278435	rs113337019	3.50279e-07	-1.32308	-1.27955	3.60372e-05	-1.27962	-1.2811	3.51525e-05	-1.38682	-1.28209
51278550	rs12896820	3.19319e-06	-1.19629	0.803707	0.000446153	-0.928232	0.883623	0.000438091	-1.00341	0.857235
51278637	rs113640045	1.55104e-06	-1.52699	0.412304	0.000152251	-1.59005	0.470301	0.000169815	-1.54416	0.450269
51278661	rs111770067	1.45376e-06	-1.55291	0.373461	0.000143286	-1.61123	0.430801	0.000159288	-1.56888	0.410994
51278795	rs148629132	8.84083e-07	-1.67681	-2.25868e-10	8.47883e-05	-1.70511	-2.25868e-10	9.12282e-05	-1.71523	-2.25868e-10
51279108	rs4901059	8.44494e-06	-1.69185	2.27182	0.000922515	-1.72184	2.40367	0.00100292	-1.72273	2.40479
51279122	rs72683641	1.68603e-06	-1.52699	0.495755	0.000164041	-1.59005	0.544888	0.000184879	-1.54416	0.535263
51279379	rs12883458	3.65502e-07	-1.67922	-0.880863	3.36107e-05	-1.72292	-0.907506	3.74164e-05	-1.70688	-0.899614
51279435	rs56839549	1.58046e-06	-1.55887	0.462981	0.000149836	-1.65002	0.514293	0.000168289	-1.60666	0.503737
51279514	rs4898673	7.18833e-06	-1.7117	2.13056	0.000808607	-1.69897	2.24901	0.00086281	-1.70727	2.23886
51279566	rs117452336	8.87766e-07	-1.67265	-2.25868e-10	8.92969e-05	-1.65331	-2.25868e-10	0.000105059	-1.57408	-2.25868e-10
51279981	rs72683644	1.21544e-06	-1.57154	0.213048	0.000116246	-1.65839	0.268828	0.000129789	-1.61729	0.254593
51279985	rs61985519	3.60468e-06	-0.271372	-2.25868e-10	0.000332026	-0.34006	-2.25868e-10	0.000314545	-0.477471	-2.25868e-10
51280387	rs117719818	9.56667e-07	-1.5979	-2.25868e-10	8.45381e-05	-1.70807	-2.25868e-10	9.33437e-05	-1.69231	-2.25868e-10
51280672	rs7153720	4.96159e-07	-0.989615	-1.26485	4.49097e-05	-1.07293	-1.26769	5.34195e-05	-0.983321	-1.2671
51281340	rs145251093	1.17829e-06	-1.38954	-2.25868e-10	9.38704e-05	-1.60336	-2.25868e-10	0.000106138	-1.56386	-2.25868e-10
51281812	rs77367944	1.51425e-06	-1.70636	0.567683	0.000169648	-1.65486	0.643316	0.00017594	-1.68181	0.623355
51282000	rs4508352	9.46465e-07	-1.38317	-0.225451	9.91249e-05	-1.32182	-0.22707	0.000123657	-1.2079	-0.203191
51282317	rs11625795	1.23202e-06	-1.34495	-2.25868e-10	0.000128118	-1.29232	-2.25868e-10	0.000120928	-1.43341	-2.25868e-10
51282364	rs35383727	2.4995e-07	-1.69034	-1.24975	2.386e-05	-1.71743	-1.25564	2.59128e-05	-1.72043	-1.25344
51282667	rs59394355	1.55014e-06	-1.27246	0.1572	0.000145457	-1.37656	0.211165	0.00016394	-1.32703	0.197926
51282788	rs72683648	1.62351e-06	-1.27668	0.207667	0.000150083	-1.39235	0.258266	0.000169403	-1.34073	0.244408
51282822	rs12882136	1.65447e-06	-1.1641	0.113983	0.00015093	-1.29457	0.166114	0.00017191	-1.23607	0.154435
51282923	rs72683649	1.45992e-06	-1.42949	0.254266	0.000139002	-1.51697	0.306185	0.00015496	-1.47802	0.292591
51283148	rs7149295	1.62037e-06	-1.41997	0.349018	0.000155143	-1.50285	0.401922	0.000178993	-1.42869	0.387437
51284515	rs35098661	1.34778e-06	-1.71534	0.4602	0.000149153	-1.67753	0.537228	0.000156066	-1.6987	0.520385
51284640	rs112780158	3.12045e-07	-1.71333	-1.00488	3.07192e-05	-1.7006	-1.01978	3.28149e-05	-1.72179	-1.01592
51284736	rs34721499	1.42046e-06	-1.71266	0.51004	0.000156791	-1.67575	0.585399	0.000163529	-1.69766	0.56605
51284989	rs140677475	1.10351e-06	-1.45511	-2.25868e-10	0.000127519	-1.297	-2.25868e-10	0.000125492	-1.39636	-2.25868e-10
51285135	rs1004832	3.24614e-07	-1.70916	-0.96956	3.16414e-05	-1.70601	-0.984798	3.39972e-05	-1.72274	-0.979577
51285237	rs72683650	2.63913e-06	-1.3183	0.735143	0.000273255	-1.33672	0.801853	0.000291016	-1.31667	0.761451
51285969	rs7145661	9.42753e-07	-1.67539	0.0628344	9.88572e-05	-1.66253	0.110937	0.000102016	-1.67272	0.0692516
51286095	rs76027321	2.33226e-06	-0.706767	-2.25868e-10	0.000205796	-0.818385	-2.25868e-10	0.000226124	-0.807515	-2.25868e-10
51286129	rs10132475	4.85171e-07	-1.24107	-1.03579	4.82007e-05	-1.23271	-1.03719	6.34292e-05	-1.04953	-1.02914
51286211	rs141379807	1.48832e-06	-1.15596	-2.25868e-10	0.000129597	-1.28085	-2.25868e-10	0.000137876	-1.30224	-2.25868e-10
51288268	rs75624295	1.61027e-06	-1.0772	-2.25868e-10	0.000139172	-1.20956	-2.25868e-10	0.000155943	-1.17911	-2.25868e-10
51289104	rs72683653	3.20916e-05	1.91499	-2.25868e-10	0.00247102	1.66712	-2.25868e-10	0.00206659	1.40506	-2.25868e-10
51289402	rs1951476	9.29088e-07	-1.09006	-0.537094	7.30438e-05	-1.32835	-0.525861	8.01427e-05	-1.34001	-0.504785
51289722	rs12435039	9.10623e-07	-1.64723	-2.25868e-10	0.000100109	-1.53901	-2.25868e-10	0.000103431	-1.58969	-2.25868e-10
51289926	rs17122945	8.72152e-07	-1.6904	-2.25868e-10	8.99789e-05	-1.6457	-2.25868e-10	9.61973e-05	-1.6622	-2.25868e-10
51291405	rs3759528	4.49227e-07	-1.13171	-1.22212	3.89492e-05	-1.26279	-1.22022	4.29012e-05	-1.24991	-1.21979
51291627	rs3759527	4.28102e-07	-1.1066	-1.29539	3.69476e-05	-1.24062	-1.29516	4.06975e-05	-1.22743	-1.295
51292535	rs3759526	1.55533e-06	-1.16614	0.0542226	0.000141711	-1.28663	0.0951448	0.000163125	-1.22989	0.0958035
51292744	rs3759525	4.80895e-07	-1.29708	-0.988635	4.39609e-05	-1.37531	-0.986663	5.16066e-05	-1.31125	-0.973698
51293039	rs8018156	2.50806e-07	-1.64193	-1.29475	2.28072e-05	-1.72297	-1.29523	2.49122e-05	-1.71911	-1.29414
51293706	rs2181083	6.1896e-07	-1.69268	-0.340636	6.55258e-05	-1.65567	-0.307159	6.82757e-05	-1.7013	-0.303749
51294916	rs79895113	2.54397e-07	-1.67452	-1.24794	2.40881e-05	-1.71674	-1.24681	2.62104e-05	-1.72272	-1.23972
51295500	rs8010709	1.13744e-06	-1.00751	-0.417315	0.000118081	-0.997939	-0.375964	0.000107837	-1.17841	-0.369567
51295713	rs12435618	8.45403e-07	-1.72155	-2.25868e-10	8.86847e-05	-1.66018	-2.25868e-10	9.31119e-05	-1.6948	-2.25868e-10
51296463	rs117948605	2.53695e-07	-1.71444	-1.21079	2.69168e-05	-1.64184	-1.21068	2.88718e-05	-1.66288	-1.20285
51296981	rs138762290	8.62321e-07	-1.70173	-2.25868e-10	8.33003e-05	-1.72282	-2.25868e-10	9.05505e-05	-1.72269	-2.25868e-10
51297054	rs117535495	2.59053e-07	-1.67194	-1.23238	2.44168e-05	-1.71903	-1.23097	2.66668e-05	-1.72296	-1.22222
51297071	rs149404722	2.6084e-06	-1.18703e-10	-0.594868	0.000260879	-1.18703e-10	-0.581216	0.000284657	-1.18703e-10	-0.577314
51298131	rs76032434	1.99519e-06	0.39876	-1.26162	0.000467021	1.25812	-1.25702	0.00030303	0.742103	-1.25687
51299339	rs117428504	1.35301e-06	-1.18703e-10	-1.25127	0.000133799	-1.18703e-10	-1.24893	0.00014516	-1.18703e-10	-1.25076
51299368	rs55924012	9.45307e-07	-1.71461	0.104762	9.96864e-05	-1.69101	0.147767	0.000105204	-1.71713	0.14443
51299485	rs77427428	1.39139e-06	-1.2233	-2.25868e-10	0.000129796	-1.27931	-2.25868e-10	0.000125592	-1.39556	-2.25868e-10
51300451	rs113242605	5.5123e-07	-1.07532	-1.07388	4.38001e-05	-1.29367	-1.07197	4.76685e-05	-1.30319	-1.06114
51300644	rs1984589	1.01581e-06	-1.71725	0.179331	0.000105836	-1.69966	0.216275	0.000113379	-1.72041	0.222545
51300927	rs10144239	6.86947e-07	-0.719481	-1.20962	5.76605e-05	-0.879287	-1.21141	6.34669e-05	-0.864511	-1.21357
51302658	rs7158801	6.79251e-07	-0.671251	-1.26912	6.03058e-05	-0.775031	-1.27081	6.56875e-05	-0.7704	-1.27329
51302888	rs1040890	3.37238e-06	-0.458168	0.120183	0.000344886	-0.472957	0.170899	0.000311821	-0.65935	0.17318
51303886	rs12431899	4.5801e-07	-1.03838	-1.29609	3.61604e-05	-1.26124	-1.29607	4.13279e-05	-1.21109	-1.29597
51304052	rs114953685	8.79307e-07	-1.68223	-2.25868e-10	9.63834e-05	-1.57694	-2.25868e-10	9.9986e-05	-1.62357	-2.25868e-10
51304406	rs733052	3.76152e-07	-1.23591	-1.29546	3.054e-05	-1.43095	-1.29528	3.45431e-05	-1.39149	-1.2949
51304619	rs8011425	8.84904e-07	-1.67588	-2.25868e-10	9.75281e-05	-1.56513	-2.25868e-10	0.000100969	-1.61379	-2.25868e-10
51304695	rs762066	4.6441e-07	-1.02502	-1.29557	4.06341e-05	-1.14495	-1.29571	4.45302e-05	-1.13652	-1.29591
51305004	rs8015991	8.79307e-07	-1.68223	-2.25868e-10	9.63834e-05	-1.57694	-2.25868e-10	9.9986e-05	-1.62357	-2.25868e-10
51305022	rs1018551	3.45381e-07	-1.61229	-1.00442	3.08494e-05	-1.71603	-1.00012	3.44579e-05	-1.70602	-0.982838
51305432	rs7154842	4.37121e-07	-1.08535	-1.2958	3.78138e-05	-1.21667	-1.29593	4.1532e-05	-1.20609	-1.29605
51305832	rs7155445	5.09295e-07	-0.989234	-1.2391	4.34649e-05	-1.13268	-1.24064	4.77925e-05	-1.11799	-1.24374
51307513	rs72683662	9.48593e-07	-1.70868	0.102296	0.000100106	-1.68414	0.145099	0.000104406	-1.71514	0.134825
51307785	rs77368971	1.15924e-06	-1.40584	-2.25868e-10	0.00012804	-1.29293	-2.25868e-10	0.000130279	-1.35892	-2.25868e-10
51308071	rs2356531	2.08079e-06	-0.45578	-0.365078	0.000189548	-0.578205	-0.322426	0.000168681	-0.782652	-0.317939
51308539	rs142716558	2.67252e-07	-1.61349	-1.25967	2.39918e-05	-1.70893	-1.25863	2.65702e-05	-1.69702	-1.25179
51308799	rs11157770	2.88952e-06	-0.0985501	-0.393965	0.000265734	-0.210803	-0.351972	0.000229765	-0.44399	-0.347554
51308898	rs2224558	5.29778e-07	-0.9854	-1.2035	4.21819e-05	-1.19735	-1.20593	4.83735e-05	-1.13943	-1.21022
51308937	rs142486673	1.3425e-06	-1.25907	-2.25868e-10	0.000101679	-1.52345	-2.25868e-10	0.000111008	-1.51899	-2.25868e-10
51309581	rs1977236	3.30549e-07	-1.61659	-1.04402	2.97983e-05	-1.71002	-1.0408	3.32833e-05	-1.69851	-1.02503
51309721	rs72683664	8.37798e-07	-1.71666	-0.0139263	8.73858e-05	-1.70201	0.0270725	9.22553e-05	-1.72127	0.0172298
51309726	rs143830914	1.4942e-06	-1.15201	-2.25868e-10	0.000168452	-1.01862	-2.25868e-10	0.000159932	-1.15385	-2.25868e-10
51309741	rs72683665	8.45401e-07	-1.71666	-0.00489188	8.81915e-05	-1.70201	0.03625	9.31027e-05	-1.72127	0.0263731
51309794	rs78807854	1.29878e-06	-1.29218	-2.25868e-10	0.000121658	-1.34406	-2.25868e-10	0.000118839	-1.45083	-2.25868e-10
51310200	rs8015151	5.95602e-07	-0.785806	-1.28598	5.47455e-05	-0.855856	-1.28672	5.98039e-05	-0.849682	-1.28785
51310466	rs8016526	8.79307e-07	-1.68223	-2.25868e-10	9.63834e-05	-1.57694	-2.25868e-10	9.9986e-05	-1.62357	-2.25868e-10
51310545	rs7154532	5.84387e-07	-0.804145	-1.28665	5.43024e-05	-0.863339	-1.28737	5.90184e-05	-0.862299	-1.28845
51310564	rs58581781	8.91287e-07	-1.70762	0.038928	9.35839e-05	-1.68717	0.0807567	9.78744e-05	-1.71563	0.0707159
51310988	rs117404788	1.00601e-06	-1.54761	-2.25868e-10	0.000103017	-1.51038	-2.25868e-10	0.00011154	-1.51422	-2.25868e-10
51311413	rs11157771	8.48662e-07	-1.7129	-0.00479546	8.82741e-05	-1.70092	0.0360953	9.6922e-05	-1.68029	0.0255939
51311817	rs11157772	8.75176e-07	-1.7148	0.0278611	9.07248e-05	-1.7067	0.0692617	9.95299e-05	-1.68677	0.0586301
51311911	rs11157773	9.4201e-07	-1.71628	0.102932	9.67657e-05	-1.70902	0.136044	0.000105276	-1.68871	0.116695
51311912	rs11157774	9.34244e-07	-1.71509	0.0934667	9.60058e-05	-1.70733	0.126468	0.000104553	-1.68608	0.107183
51312132	rs57815556	8.45456e-07	-1.71943	-0.00205494	8.7122e-05	-1.714	0.0360354	9.49549e-05	-1.69866	0.0234659
51312473	rs17122982	8.39969e-07	-1.72015	-0.00784173	8.71994e-05	-1.71008	0.0330012	9.52644e-05	-1.69446	0.022512
51312785	rs17122988	3.24578e-07	-1.62201	-1.05682	2.90027e-05	-1.72254	-1.05535	3.21322e-05	-1.7189	-1.03984
51312849	rs75839995	8.81601e-07	-1.67962	-2.25868e-10	9.68565e-05	-1.57204	-2.25868e-10	0.000100391	-1.61952	-2.25868e-10
51313110	rs58545577	9.41467e-07	-1.72089	0.106971	9.76612e-05	-1.71644	0.152674	0.000106627	-1.70281	0.143549
51313333	rs12435756	9.21267e-07	-1.72093	0.0853157	9.50331e-05	-1.71611	0.125058	0.000103495	-1.70175	0.112679
51313590	rs11627172	5.13134e-07	-1.06818	-1.15264	4.51287e-05	-1.18095	-1.1548	4.93143e-05	-1.1706	-1.15979
51314027	rs10148666	1.06214e-06	-0.304738	-1.18858	9.41637e-05	-0.409786	-1.19045	9.37865e-05	-0.49282	-1.19476
51314737	rs4901060	6.04264e-07	-0.783069	-1.27428	6.66814e-05	-0.669761	-1.27559	6.06749e-05	-0.849533	-1.27354
51314960	rs12436743	9.93282e-07	-1.72297	0.162623	0.000102868	-1.72105	0.209217	0.000111769	-1.71208	0.199915
51315078	rs78469658	9.16932e-07	-1.64033	-2.25868e-10	8.52084e-05	-1.70017	-2.25868e-10	9.32971e-05	-1.69281	-2.25868e-10
51315170	rs4394991	1.01002e-06	-1.70128	0.157645	0.000106309	-1.67993	0.201012	0.000110578	-1.71276	0.189878
51315259	rs4460988	1.01367e-06	-1.72112	0.181097	0.000105385	-1.71564	0.227982	0.000115077	-1.70162	0.218623
51315404	rs1570274	1.06078e-06	-1.7229	0.228301	0.000110036	-1.72039	0.275924	0.000119634	-1.71058	0.266418
51315594	rs4901062	9.6026e-07	-1.72274	0.128584	9.92531e-05	-1.71963	0.172031	0.000107866	-1.70898	0.161273
51316007	rs72683674	9.16189e-07	-1.7229	0.0817624	9.45367e-05	-1.72149	0.125209	0.000102931	-1.7127	0.118168
51316008	rs72683675	9.16189e-07	-1.7229	0.0817624	9.45367e-05	-1.72149	0.125209	0.000102931	-1.7127	0.118168
51316083	rs113985411	8.65006e-07	-1.69862	-2.25868e-10	9.32623e-05	-1.60986	-2.25868e-10	9.73429e-05	-1.65036	-2.25868e-10
51316089	rs111673133	9.24948e-07	-1.72281	0.0911893	9.53347e-05	-1.72266	0.134784	0.000103525	-1.7165	0.127719
51316375	rs138997249	8.68189e-07	-1.69495	-2.25868e-10	9.39895e-05	-1.60209	-2.25868e-10	9.7953e-05	-1.64411	-2.25868e-10
51316513	rs113129624	9.51083e-07	-1.72247	0.118715	9.8276e-05	-1.72023	0.162736	0.00010718	-1.70969	0.155602
51316534	rs138344098	8.7542e-07	-1.70812	0.0214678	9.22606e-05	-1.68462	0.063961	9.65685e-05	-1.71542	0.0570733
51316555	rs139869599	9.6305e-07	-1.72297	0.131713	9.91533e-05	-1.72198	0.173375	0.000107681	-1.71407	0.164643
51316676	rs4898674	9.50641e-07	-1.72294	0.118715	9.80658e-05	-1.72237	0.162736	0.000106577	-1.71533	0.155602
51316992	rs12433021	8.71898e-07	-1.69069	-2.25868e-10	9.481e-05	-1.5934	-2.25868e-10	9.86459e-05	-1.63706	-2.25868e-10
51317029	rs1984514	9.50613e-07	-1.72297	0.118715	9.8104e-05	-1.72198	0.162736	0.000106712	-1.71407	0.155602
51317141	rs1984513	9.33621e-07	-1.72294	0.100649	9.62832e-05	-1.72237	0.144391	0.000104644	-1.71533	0.137302
51317418	rs7493885	9.89868e-07	-1.72245	0.158664	0.000101935	-1.72288	0.201948	0.000110469	-1.71794	0.19408
51317616	rs117759689	8.44341e-07	-1.7228	-2.25868e-10	8.36393e-05	-1.71876	-2.25868e-10	9.163e-05	-1.71084	-2.25868e-10
51317820	rs1951473	9.00783e-07	-1.69189	0.0337996	9.53329e-05	-1.66141	0.0735128	9.85187e-05	-1.70319	0.0648393
51317832	rs1951474	9.59978e-07	-1.72272	0.128271	9.89888e-05	-1.72271	0.17244	0.000107445	-1.71691	0.165282
51318130	rs117740145	8.44392e-07	-1.72274	-2.25868e-10	8.85244e-05	-1.66199	-2.25868e-10	9.36236e-05	-1.68932	-2.25868e-10
51318210	rs8020067	8.54748e-07	-1.72289	0.0123387	8.80168e-05	-1.72243	0.0546857	9.56455e-05	-1.71577	0.0478215
51318220	rs8019923	8.11676e-07	-1.72229	-0.0399657	8.36972e-05	-1.7196	0.00153296	9.13552e-05	-1.70865	-0.00519461
51318410	rs12434001	8.40063e-07	-1.72297	-0.00491644	8.65192e-05	-1.72206	0.0371526	9.41031e-05	-1.71454	0.0303332
51318553	rs72683679	9.26606e-07	-1.6928	0.0629655	9.75928e-05	-1.66928	0.104812	0.000101144	-1.7069	0.0948486
51318566	rs7160385	9.07374e-07	-1.72258	0.0717736	9.33637e-05	-1.72243	0.113656	0.000101382	-1.71652	0.106822
51318623	rs139243788	9.99376e-07	-1.46037	-0.093863	9.98111e-05	-1.48829	-0.0537047	0.000114507	-1.41893	-0.0690318
51318630	rs150016282	1.01911e-06	-1.45579	-0.0788851	0.000101782	-1.48396	-0.0384795	0.000116826	-1.41401	-0.0539005
51318637	rs145232533	1.0561e-06	-1.45118	-0.0478413	0.000105504	-1.4796	-0.00692789	0.000121147	-1.40905	-0.0225417
51318805	rs35765554	2.13095e-06	-0.505841	-0.291196	0.000171448	-0.750507	-0.250483	0.000168927	-0.847765	-0.25137
51318939	rs6572700	8.97309e-07	-1.66196	-2.25868e-10	9.99711e-05	-1.54039	-2.25868e-10	0.000103084	-1.59306	-2.25868e-10
51319812	rs7143937	3.20031e-07	-1.63306	-1.05988	3.17769e-05	-1.62671	-1.05982	3.46792e-05	-1.60923	-1.07323
51319864	rs10142967	7.16622e-07	-1.68298	-0.203837	7.60175e-05	-1.65797	-0.156341	8.5079e-05	-1.62772	-0.157295
51319873	rs10142815	7.02018e-07	-1.70689	-0.20051	7.27948e-05	-1.69582	-0.161804	8.02886e-05	-1.67727	-0.165701
51319919	rs13379298	5.38395e-07	-1.70414	-0.468631	5.79235e-05	-1.65255	-0.433596	6.39282e-05	-1.6387	-0.432138
51319942	rs61985536	3.10035e-06	0.576108	-0.998199	0.00156343	2.21087	-1.00151	0.001206	1.87014	-1.00367
51320017	rs1984506	2.41721e-07	-1.71045	-1.26312	2.52396e-05	-1.64973	-1.26713	2.61982e-05	-1.69805	-1.26486
51320060	rs61985537	5.95092e-07	-0.796435	-1.27621	7.05649e-05	-0.612375	-1.27636	7.82322e-05	-0.597178	-1.27174
51320119	rs189751511	8.45134e-07	-1.72187	-2.25868e-10	8.82667e-05	-1.66491	-2.25868e-10	9.3828e-05	-1.68714	-2.25868e-10
51320161	rs141822362	1.87513e-06	-1.18703e-10	-0.924927	0.000184161	-1.18703e-10	-0.929463	0.000202975	-1.18703e-10	-0.915516
51320250	rs7159869	5.46898e-07	-1.41094	-0.746162	9.71252e-05	-0.826724	-0.742547	8.07206e-05	-1.07858	-0.759031
51320341	rs7160367	8.61735e-07	-0.442998	-1.25941	0.000346272	0.965839	-1.26389	0.000225598	0.452966	-1.26281
51320448	rs186917758	2.01676e-06	-1.18703e-10	-0.85211	0.000195451	-1.18703e-10	-0.869962	0.000213815	-1.18703e-10	-0.863488
51320657	rs8021997	1.09428e-06	-0.852796	-0.610713	0.000197606	-0.263216	-0.595783	0.000152198	-0.607518	-0.595898
51320710	rs61985538	3.15953e-07	-1.68938	-1.01638	3.38614e-05	-1.60725	-1.01574	3.92764e-05	-1.56005	-0.997922
51320804	rs117324604	8.68247e-07	-1.69488	-2.25868e-10	9.49431e-05	-1.59199	-2.25868e-10	9.96657e-05	-1.62678	-2.25868e-10
51320884	rs74391747	1.417e-06	-1.18703e-10	-1.20506	0.000142035	-1.18703e-10	-1.1892	0.000153045	-1.18703e-10	-1.19787
51321285	rs10131426	5.56051e-07	-1.68815	-0.452348	5.32724e-05	-1.71187	-0.45798	5.81365e-05	-1.70586	-0.459943
51321306	rs10131434	5.53874e-07	-1.67931	-0.46511	5.29482e-05	-1.70667	-0.469292	5.79016e-05	-1.69952	-0.470337
51321624	rs117234111	1.00372e-06	-1.54989	-2.25868e-10	0.000102073	-1.51958	-2.25868e-10	0.000116392	-1.47164	-2.25868e-10
51321765	rs138136818	1.60505e-06	-1.08045	-2.25868e-10	0.000225792	-0.725658	-2.25868e-10	0.000212784	-0.868322	-2.25868e-10
51322029	rs117786215	1.34738e-06	-1.18703e-10	-1.25544	0.000132844	-1.18703e-10	-1.2561	0.000144358	-1.18703e-10	-1.2563
51322037	rs78671047	5.58421e-07	-1.72264	-0.413602	5.73896e-05	-1.71482	-0.380589	6.10119e-05	-1.71535	-0.40218
51322458	rs78216902	1.45836e-06	-1.18703e-10	-1.17629	0.000145623	-1.18703e-10	-1.16425	0.000159259	-1.18703e-10	-1.15807
51322839	rs146326662	8.90966e-07	-1.66905	-2.25868e-10	8.87209e-05	-1.65978	-2.25868e-10	9.85053e-05	-1.63849	-2.25868e-10
51323026	rs73282900	1.46909e-06	-0.705564	-0.463398	0.000227937	-0.243467	-0.472736	0.000234138	-0.30216	-0.470529
51323742	rs8019546	1.58872e-06	-0.425203	-0.665474	0.000208629	-0.131911	-0.672805	0.000203975	-0.239883	-0.670718
51323941	rs8019604	2.06603e-06	-0.357336	-0.470639	0.000263784	-0.127034	-0.44311	0.000254626	-0.227693	-0.461112
51324246	rs34758492	4.6238e-07	-1.72297	-0.602006	5.21127e-05	-1.59416	-0.597701	5.18875e-05	-1.68288	-0.596643
51324617	rs7141773	4.83924e-07	-1.72222	-0.55721	5.46777e-05	-1.59105	-0.552769	5.42825e-05	-1.68272	-0.551678
51324755	rs75814853	1.35413e-06	-1.18703e-10	-1.25044	0.000135135	-1.18703e-10	-1.239	0.000145815	-1.18703e-10	-1.24626
51324884	rs2027343	1.20893e-06	-0.788856	-0.575014	0.000129509	-0.73225	-0.549269	0.000127289	-0.816028	-0.566107
51325108	rs1960191	6.88716e-07	-1.72176	-0.204771	7.22034e-05	-1.69795	-0.167837	7.7099e-05	-1.68483	-0.198683
51325517	rs7147627	9.47655e-07	-1.03739	-0.569981	9.76448e-05	-1.01979	-0.544147	9.82465e-05	-1.08008	-0.561044
51325680	rs7149238	4.5585e-06	-0.983201	0.94659	0.00117253	-0.0750658	0.99671	0.000784235	-0.531116	0.967226
51325748	rs7148318	5.30923e-06	-0.926572	1.04241	0.00148885	0.0668983	1.09359	0.000974792	-0.409862	1.06349
51325781	rs77617092	1.4173e-06	-1.18703e-10	-1.20485	0.000142073	-1.18703e-10	-1.18893	0.000152876	-1.18703e-10	-1.19897
51326077	rs1953886	4.77132e-06	-1.00014	1.00916	0.00131278	-0.0309194	1.06555	0.000898431	-0.471767	1.04382
51326144	rs1953885	4.66283e-06	-0.979919	0.965937	0.00127635	-0.0162022	1.02269	0.00087534	-0.450118	0.99613
51326166	rs1953884	6.38693e-06	-0.984362	1.28501	0.00174994	-0.0242442	1.34631	0.00119489	-0.461452	1.31867
51327114	rs68008083	3.21821e-07	-1.39154	-1.29583	3.09533e-05	-1.41677	-1.29602	3.19075e-05	-1.46994	-1.29582
51328222	rs7143869	1.88739e-06	-1.61019	0.691783	0.000294416	-1.19938	0.7391	0.000274741	-1.32559	0.712826
51328767	rs17793764	3.98444e-07	-1.63956	-0.834234	5.28556e-05	-1.34789	-0.829815	5.11001e-05	-1.46694	-0.827875
51328807	rs946620	2.35438e-06	-1.62551	0.928177	0.000361515	-1.23301	0.978044	0.000338864	-1.35483	0.951824
51329335	rs78421350	1.34243e-06	-1.25912	-2.25868e-10	0.000162969	-1.05171	-2.25868e-10	0.00019236	-0.96923	-2.25868e-10
51329654	rs11627495	3.22422e-07	-1.39221	-1.29329	3.31443e-05	-1.35083	-1.29357	3.4145e-05	-1.40673	-1.29125
51330318	rs143614735	1.3713e-06	-1.18703e-10	-1.23784	0.000136864	-1.18703e-10	-1.22629	0.000147579	-1.18703e-10	-1.23423
51330436	rs76925016	1.36369e-06	-1.18703e-10	-1.24341	0.00013603	-1.18703e-10	-1.2324	0.000146734	-1.18703e-10	-1.23998
51331315	rs17720606	2.40317e-07	-1.6927	-1.2867	2.35547e-05	-1.69873	-1.28722	2.5963e-05	-1.68873	-1.2832
51331501	rs66535317	2.77846e-07	-1.60783	-1.22646	2.77983e-05	-1.59313	-1.22717	3.11801e-05	-1.57234	-1.21648
51332222	rs6572702	2.80194e-07	-1.62238	-1.2035	2.7874e-05	-1.61243	-1.20515	3.12395e-05	-1.59381	-1.1931
51332247	rs76481713	1.33366e-06	-1.18703e-10	-1.26568	0.000132692	-1.18703e-10	-1.25724	0.000143439	-1.18703e-10	-1.26269
51332335	rs17123039	1.3099e-06	-1.63166	0.348003	0.000177964	-1.34956	0.385871	0.000168231	-1.46236	0.359093
51332728	rs17720642	3.02805e-07	-1.57661	-1.17166	2.97317e-05	-1.57865	-1.17441	3.34375e-05	-1.55754	-1.16138
51332898	rs7158839	2.32523e-06	-1.32545	0.615671	0.000410217	-0.736338	0.607752	0.000395833	-0.883429	0.635822
51333882	rs17720659	8.472e-07	-1.71942	-2.25868e-10	8.45678e-05	-1.70772	-2.25868e-10	9.16549e-05	-1.71057	-2.25868e-10
51334170	rs61985541	2.15563e-06	-0.785523	-2.25868e-10	0.000190235	-0.897012	-2.25868e-10	0.000191639	-0.972987	-2.25868e-10
51334935	rs17720677	3.39459e-07	-1.61979	-1.01422	3.33489e-05	-1.62114	-1.01711	3.76809e-05	-1.60316	-0.996286
51335252	rs12050194	2.67278e-07	-1.65765	-1.21542	2.6384e-05	-1.64451	-1.22801	2.94268e-05	-1.63047	-1.21622
51335280	rs12050195	2.67894e-07	-1.65383	-1.21694	2.64652e-05	-1.64032	-1.22912	2.95215e-05	-1.62593	-1.21755
51335737	rs2039794	1.3951e-06	-1.59289	0.37225	0.000196372	-1.28287	0.41761	0.000184879	-1.40255	0.393648
51335743	rs2039793	1.38329e-06	-1.58203	0.352897	0.000200754	-1.24119	0.397995	0.000187396	-1.36955	0.374172
51335897	rs2039792	1.42135e-06	-1.60897	0.406974	0.000199851	-1.30486	0.457164	0.000188161	-1.42389	0.432584
51336044	rs76251345	6.19822e-06	0.270658	-2.25868e-10	0.00160109	1.23317	-2.25868e-10	0.00164447	1.17657	-2.25868e-10
51337150	rs2105229	3.65635e-06	-1.72159	1.46446	0.000404389	-1.6647	1.52181	0.000417297	-1.67888	1.48408
51337255	rs79615228	1.32678e-06	-1.18703e-10	-1.27085	0.00013195	-1.18703e-10	-1.26285	0.00014266	-1.18703e-10	-1.26814
51337469	rs1556931	2.21225e-06	-1.72282	0.963224	0.000233381	-1.7093	1.0167	0.00024551	-1.7079	0.982634
51337902	rs78930755	1.29664e-06	-1.18703e-10	-1.29383	0.000128029	-1.18703e-10	-1.29301	0.00013932	-1.18703e-10	-1.29182
51338237	rs1953879	5.45702e-07	-1.22868	-0.930606	4.25822e-05	-1.47352	-0.920316	4.1477e-05	-1.58887	-0.914593
51338428	rs143503508	1.1726e-05	-1.18703e-10	0.908205	0.0011571	-1.18703e-10	0.9084	0.00128517	-1.18703e-10	0.930046
51339112	rs541751997	8.72054e-07	-1.69051	-2.25868e-10	9.01598e-05	-1.64369	-2.25868e-10	9.79057e-05	-1.6446	-2.25868e-10
51339226	rs77366806	1.43305e-06	-1.18703e-10	-1.1938	0.000140823	-1.18703e-10	-1.19777	0.000154983	-1.18703e-10	-1.18529
51340088	rs946619	7.05461e-07	-1.58818	-0.314326	8.2277e-05	-1.42826	-0.306916	8.08755e-05	-1.53746	-0.298228
51340345	rs75332612	1.46117e-06	-1.18703e-10	-1.17436	0.000143596	-1.18703e-10	-1.17827	0.000157648	-1.18703e-10	-1.16824
51340573	rs11157775	3.30329e-07	-1.57791	-1.08337	4.23955e-05	-1.32876	-1.06947	4.18048e-05	-1.416	-1.07959
51341090	rs34841084	3.42785e-07	-1.57808	-1.04618	4.355e-05	-1.34086	-1.0305	4.26116e-05	-1.43391	-1.04257
51341157	rs150731843	8.45247e-07	-1.72173	-2.25868e-10	8.46905e-05	-1.70627	-2.25868e-10	9.15003e-05	-1.71226	-2.25868e-10
51341178	rs11624446	3.86166e-07	-1.53911	-0.965979	4.82775e-05	-1.32657	-0.941738	4.7377e-05	-1.43304	-0.937427
51341887	rs11157776	3.92042e-07	-1.53258	-0.95741	4.77691e-05	-1.35092	-0.927973	4.64224e-05	-1.44958	-0.941239
51342231	rs1953878	1.33746e-06	-0.857123	-0.405712	0.000135171	-0.815594	-0.42314	0.000157682	-0.735258	-0.432758
51342320	rs76588701	1.88056e-06	-0.922033	-2.25868e-10	0.000150036	-1.1344	-2.25868e-10	0.000168202	-1.10343	-2.25868e-10
51342476	rs1547763	1.18154e-06	-1.6726	0.285813	0.000126589	-1.59551	0.291184	0.000139985	-1.59013	0.303069
51343599	rs17793937	5.29997e-07	-1.65849	-0.529999	5.40279e-05	-1.62071	-0.535064	5.93953e-05	-1.61492	-0.529461
51343765	rs7150536	4.01871e-07	-1.333	-1.13223	4.51503e-05	-1.20467	-1.13061	4.12483e-05	-1.37125	-1.13773
51345654	rs141630356	2.18569e-06	-0.771673	-2.25868e-10	0.000240463	-0.662705	-2.25868e-10	0.000255487	-0.685427	-2.25868e-10
51345729	rs17123075	4.43009e-07	-1.30826	-1.05951	4.99742e-05	-1.17621	-1.05756	4.53643e-05	-1.34774	-1.06613
51347023	rs12889998	4.45882e-07	-1.08047	-1.28084	5.23265e-05	-0.905605	-1.28216	4.57835e-05	-1.12411	-1.28057
51348176	rs111409498	1.67629e-06	-1.03702	-2.25868e-10	0.000150747	-1.12967	-2.25868e-10	0.000144283	-1.25682	-2.25868e-10
51348212	rs12588155	1.85532e-06	-1.18703e-10	-0.935545	0.000184459	-1.18703e-10	-0.927843	0.000198121	-1.18703e-10	-0.939721
51348345	rs138523238	1.25007e-06	-1.33041	-2.25868e-10	0.000142164	-1.18829	-2.25868e-10	0.000143312	-1.26358	-2.25868e-10
51348421	rs17794038	3.97628e-07	-1.31282	-1.16302	4.48026e-05	-1.18145	-1.16156	4.07943e-05	-1.35208	-1.16797
51348574	rs12588230	1.50054e-06	-1.18703e-10	-1.14778	0.000148748	-1.18703e-10	-1.14302	0.000160257	-1.18703e-10	-1.15182
51348887	rs150591769	1.16343e-06	-1.40223	-2.25868e-10	0.00013885	-1.21188	-2.25868e-10	0.000158027	-1.16583	-2.25868e-10
51349164	rs8005678	4.48041e-07	-1.25582	-1.10066	5.09154e-05	-1.11622	-1.09889	4.57936e-05	-1.29778	-1.10667
51349334	rs8005874	4.4844e-07	-1.25056	-1.10503	5.0997e-05	-1.11023	-1.10327	4.58265e-05	-1.29276	-1.11097
51349446	rs8006072	4.49974e-07	-1.25582	-1.09636	5.1136e-05	-1.11622	-1.09456	4.59881e-05	-1.29778	-1.10244
51349488	rs61985544	1.63816e-06	-1.18703e-10	-1.06003	0.000162591	-1.18703e-10	-1.05403	0.000174768	-1.18703e-10	-1.06514
51349594	rs10131538	4.09625e-07	-1.27706	-1.16905	4.63943e-05	-1.14047	-1.16762	4.19578e-05	-1.31804	-1.17389
51349756	rs7144826	4.04186e-07	-1.25097	-1.20851	4.63488e-05	-1.10175	-1.20732	4.1752e-05	-1.28433	-1.21252
51350082	rs7160772	4.09353e-07	-1.26676	-1.18002	4.64286e-05	-1.1287	-1.17865	4.19188e-05	-1.30822	-1.18465
51350474	rs17720880	3.71785e-07	-1.31282	-1.23023	4.18727e-05	-1.18144	-1.2292	3.81995e-05	-1.35208	-1.2337
51351276	rs8006857	1.60012e-06	-1.18703e-10	-1.08353	0.000158631	-1.18703e-10	-1.07869	0.000171331	-1.18703e-10	-1.085
51351348	rs72685312	1.05359e-06	-1.5014	-2.25868e-10	0.000138504	-1.21438	-2.25868e-10	0.000153552	-1.19456	-2.25868e-10
51351680	rs2095916	1.77207e-06	-1.18703e-10	-0.981458	0.000176229	-1.18703e-10	-0.973488	0.000189963	-1.18703e-10	-0.981769
51352345	rs35375734	3.63291e-07	-1.30335	-1.26281	3.92667e-05	-1.21282	-1.26207	3.62512e-05	-1.37287	-1.26526
51352608	rs2297893	2.79616e-07	-1.718	-1.10994	2.78139e-05	-1.71492	-1.10482	2.99718e-05	-1.71677	-1.11157
51353236	rs113033362	3.52543e-07	-1.31787	-1.27831	3.9656e-05	-1.18725	-1.27778	3.62929e-05	-1.35688	-1.2801
51355162	rs8009560	3.43332e-07	-1.4113	-1.21136	3.26e-05	-1.45232	-1.20864	3.23683e-05	-1.53961	-1.21181
51355517	rs10144606	3.24261e-07	-1.6661	-1.01371	2.97984e-05	-1.72096	-1.02985	3.24193e-05	-1.72292	-1.02692
51355923	rs80315226	3.42992e-07	-1.35145	-1.2722	3.83737e-05	-1.22598	-1.27192	3.53372e-05	-1.38877	-1.27489
51358187	rs7144884	4.25009e-07	-1.71286	-0.696388	4.23652e-05	-1.71863	-0.680317	4.60538e-05	-1.71997	-0.67882
51358561	rs117121494	2.84061e-07	-1.57606	-1.23611	2.63771e-05	-1.63669	-1.23609	2.75614e-05	-1.68355	-1.22863
51358794	rs10131598	4.43318e-07	-1.07221	-1.29486	4.7969e-05	-0.980222	-1.29449	4.66526e-05	-1.09097	-1.2949
51358994	rs78422292	4.15196e-07	-1.47395	-0.958662	3.90978e-05	-1.51748	-0.961725	4.17737e-05	-1.52722	-0.969116
51359100	rs72685323	3.04816e-07	-1.4657	-1.27595	3.76789e-05	-1.23977	-1.2764	4.43695e-05	-1.16166	-1.27439
51359215	rs34051409	1.73379e-06	-0.339444	-0.663852	0.000313834	0.255566	-0.651974	0.000307585	0.134706	-0.634553
51359223	rs72685325	2.39005e-07	-1.68879	-1.29609	2.50969e-05	-1.62644	-1.29609	2.82035e-05	-1.5931	-1.29605
51359343	rs72685326	2.36702e-07	-1.6995	-1.29506	2.48128e-05	-1.63886	-1.29505	2.78428e-05	-1.60657	-1.29546
51359658	rs28611105	2.37771e-07	-1.69465	-1.2954	2.28339e-05	-1.72146	-1.29557	2.48159e-05	-1.72175	-1.29536
51359912	rs150160942	4.99159e-07	-1.43481	-0.813629	4.5912e-05	-1.50778	-0.810762	4.96243e-05	-1.51018	-0.813935
51360053	rs9671339	1.07444e-06	-1.48181	-2.25868e-10	8.7506e-05	-1.67357	-2.25868e-10	9.33044e-05	-1.69273	-2.25868e-10
51362970	rs28848529	2.3338e-07	-1.7227	-1.286	2.34609e-05	-1.70454	-1.2854	2.5473e-05	-1.70497	-1.28601
51363500	rs8006465	4.4519e-07	-1.41659	-0.946274	3.39295e-05	-1.6626	-0.958391	3.65866e-05	-1.67555	-0.953369
51363769	rs79419146	1.39458e-06	-1.18703e-10	-1.22101	0.000138044	-1.18703e-10	-1.2177	0.000151363	-1.18703e-10	-1.20892
51363830	rs8005597	6.69697e-07	-1.19493	-0.759608	4.44873e-05	-1.57543	-0.774639	4.92723e-05	-1.56283	-0.768403
51364371	rs12589665	2.32859e-07	-1.71856	-1.29237	2.35497e-05	-1.69433	-1.29183	2.56276e-05	-1.69284	-1.29209
51365276	rs61984971	1.15982e-05	0.897244	-2.25868e-10	0.000892223	0.648443	-2.25868e-10	0.000791903	0.44584	-2.25868e-10
51365348	rs885375	2.39437e-07	-1.69836	-1.2847	2.47746e-05	-1.65167	-1.28378	2.69301e-05	-1.65113	-1.28423
51365639	rs12433552	6.05513e-07	-0.820704	-1.23458	4.93661e-05	-1.00279	-1.24322	6.06762e-05	-0.883086	-1.23996
51365731	rs58815153	2.39595e-07	-1.70397	-1.27844	2.46929e-05	-1.66146	-1.27729	2.68374e-05	-1.66095	-1.27785
51365749	rs12587819	2.37751e-07	-1.71169	-1.27844	2.43325e-05	-1.67617	-1.27729	2.64439e-05	-1.67572	-1.27785
51365836	rs12587893	2.33778e-07	-1.71914	-1.28785	2.3687e-05	-1.69338	-1.28697	2.57456e-05	-1.69302	-1.28731
51365858	rs12587863	2.38061e-07	-1.70397	-1.28487	2.45316e-05	-1.66146	-1.28385	2.66662e-05	-1.66095	-1.28425
51366575	rs6572708	2.47767e-07	-1.71391	-1.23496	2.50776e-05	-1.69046	-1.23284	2.7251e-05	-1.68963	-1.23388
51366619	rs6572709	2.43741e-07	-1.71282	-1.25243	2.46632e-05	-1.68948	-1.25048	2.68037e-05	-1.68872	-1.25134
51366743	rs7161495	2.34741e-07	-1.71845	-1.28442	2.35684e-05	-1.70158	-1.28379	2.56105e-05	-1.70083	-1.28477
51366863	rs8023022	2.35204e-07	-1.71053	-1.29037	2.37732e-05	-1.68665	-1.29006	2.5845e-05	-1.68568	-1.2908
51367328	rs73284788	3.82953e-07	-1.70126	-0.812184	3.90057e-05	-1.67302	-0.808541	4.27815e-05	-1.66863	-0.803861
51368402	rs12889552	2.88786e-05	1.8095	-2.25868e-10	0.00122871	0.968445	-2.25868e-10	0.00125036	0.902585	-2.25868e-10
51368495	rs17123103	2.40521e-07	-1.70108	-1.27748	2.47284e-05	-1.66031	-1.27701	2.68103e-05	-1.66108	-1.27874
51368610	rs28564871	2.41387e-07	-1.69643	-1.27853	2.47134e-05	-1.65985	-1.27808	2.68333e-05	-1.65921	-1.27975
51368733	rs77759271	1.43341e-06	-1.18703e-10	-1.19355	0.000142054	-1.18703e-10	-1.18906	0.000156247	-1.18703e-10	-1.17716
51368756	rs28485307	2.4164e-07	-1.69643	-1.27748	2.47396e-05	-1.65985	-1.27701	2.68604e-05	-1.65921	-1.27874
51369010	rs73284790	4.42155e-07	-1.44129	-0.928407	3.32426e-05	-1.70142	-0.940015	3.66488e-05	-1.69331	-0.933904
51369151	rs12590515	2.42689e-07	-1.6921	-1.27748	2.49033e-05	-1.65326	-1.27701	2.7039e-05	-1.65258	-1.27874
51369181	rs1959528	3.342e-07	-1.72208	-0.927545	3.44589e-05	-1.68104	-0.924464	3.69089e-05	-1.69753	-0.922612
51369324	rs11847533	9.09329e-07	-1.64865	-2.25868e-10	8.35011e-05	-1.72041	-2.25868e-10	9.14445e-05	-1.71287	-2.25868e-10
51369378	rs74511554	6.4729e-07	-0.718031	-1.27054	5.23652e-05	-0.910763	-1.27627	6.47413e-05	-0.783929	-1.27427
51369770	rs17562484	3.15964e-07	-1.72247	-0.983261	3.17213e-05	-1.70786	-0.980422	3.42329e-05	-1.7167	-0.978715
51369947	rs74993224	3.16683e-07	-1.72247	-0.980989	3.17938e-05	-1.70786	-0.97814	3.43113e-05	-1.7167	-0.976427
51370539	rs17123107	2.38939e-07	-1.70274	-1.28241	2.42986e-05	-1.67284	-1.28202	2.64263e-05	-1.67075	-1.28349
51370849	rs7154732	9.25683e-07	-1.63083	-2.25868e-10	8.32892e-05	-1.72295	-2.25868e-10	9.07082e-05	-1.72095	-2.25868e-10
51370852	rs34800262	7.47432e-06	0.934059	-0.47619	0.000549743	0.623906	-0.459726	0.0005985	0.598007	-0.43218
51371081	rs17123116	8.07555e-07	-0.477801	-1.28955	6.40414e-05	-0.693496	-1.29225	8.03113e-05	-0.55128	-1.29141
51371121	rs4901065	2.4164e-07	-1.69643	-1.27748	2.47396e-05	-1.65985	-1.27701	2.68604e-05	-1.65921	-1.27874
51371130	rs11157780	2.37138e-07	-1.71318	-1.27954	2.40054e-05	-1.68789	-1.27911	2.60615e-05	-1.68741	-1.28073
51371150	rs11157781	2.4164e-07	-1.69643	-1.27748	2.47396e-05	-1.65985	-1.27701	2.68604e-05	-1.65921	-1.27874
51371298	rs76983938	3.17591e-06	-0.398011	-2.25868e-10	0.000550261	0.165121	-2.25868e-10	0.000544781	0.0717852	-2.25868e-10
51371401	rs7159068	7.8451e-07	-0.508433	-1.28787	6.23635e-05	-0.721332	-1.29096	7.80764e-05	-0.580989	-1.28992
51371524	rs11157782	2.34849e-07	-1.7166	-1.28581	2.36911e-05	-1.6947	-1.28547	2.57281e-05	-1.69427	-1.28675
51371906	rs117443842	1.56405e-06	-1.10633	-2.25868e-10	0.000137517	-1.22153	-2.25868e-10	0.000170553	-1.08955	-2.25868e-10
51372103	rs1042266	2.35588e-07	-1.71875	-1.28053	2.36185e-05	-1.70314	-1.28011	2.56679e-05	-1.70168	-1.28168
51372238	rs34313873	4.73879e-07	-1.09017	-1.21024	4.14192e-05	-1.20694	-1.21458	5.1104e-05	-1.07318	-1.22156
51372315	rs2275466	8.97454e-07	-0.431193	-1.23061	7.04224e-05	-0.651078	-1.23968	8.86238e-05	-0.506055	-1.23814
51372333	rs1959527	2.80128e-07	-1.71529	-1.11083	2.77539e-05	-1.71343	-1.10847	3.01982e-05	-1.70884	-1.11198
51372590	rs2027342	2.74278e-07	-1.57732	-1.2699	2.77342e-05	-1.55033	-1.27228	3.07627e-05	-1.52891	-1.27339
51372606	rs2027341	2.73524e-07	-1.57005	-1.27992	2.7517e-05	-1.54869	-1.28178	3.06259e-05	-1.52411	-1.28264
51372974	rs114753671	4.67036e-07	-1.07664	-1.23831	4.08001e-05	-1.19472	-1.24186	5.04812e-05	-1.05947	-1.24753
51373182	rs139556554	4.66361e-07	-1.0735	-1.2429	4.07349e-05	-1.19188	-1.24631	5.043e-05	-1.05629	-1.25172
51373247	rs114491880	4.46201e-07	-1.11343	-1.24716	3.91311e-05	-1.22793	-1.25043	4.82424e-05	-1.09675	-1.25561
51373661	rs17123125	4.67272e-07	-1.06649	-1.24795	4.0794e-05	-1.18554	-1.25119	5.05559e-05	-1.04919	-1.25633
51373921	rs116888356	4.71866e-07	-1.0735	-1.23116	4.12007e-05	-1.19188	-1.23493	5.09759e-05	-1.05629	-1.24096
51373943	rs79476745	8.49074e-07	-1.71721	-2.25868e-10	8.34085e-05	-1.72152	-2.25868e-10	9.08501e-05	-1.71939	-2.25868e-10
51373999	rs116281661	5.26513e-07	-0.950652	-1.24443	4.09506e-05	-1.18512	-1.24779	5.01056e-05	-1.06134	-1.25312
51374181	rs116861649	4.69717e-07	-1.09326	-1.21597	4.10739e-05	-1.20974	-1.22016	5.06732e-05	-1.07631	-1.22689
51374237	rs147875705	4.70924e-07	-1.07	-1.23666	4.11116e-05	-1.18872	-1.24027	5.0899e-05	-1.05274	-1.24601
51374425	rs6572710	3.69541e-07	-1.53335	-1.01574	3.24949e-05	-1.64265	-1.02154	3.56687e-05	-1.63093	-1.02339
51374494	rs140022586	4.72268e-07	-1.07	-1.23381	4.12253e-05	-1.18872	-1.2375	5.10325e-05	-1.05274	-1.24339
51374497	rs145432521	4.73746e-07	-1.06649	-1.2342	4.1341e-05	-1.18554	-1.23787	5.11961e-05	-1.04919	-1.24375
51374590	rs151097501	4.70362e-07	-1.06333	-1.24453	4.10467e-05	-1.18268	-1.24789	5.08767e-05	-1.04598	-1.25321
51374818	rs116002793	5.11376e-07	-0.983896	-1.24036	4.42939e-05	-1.11058	-1.24385	5.53488e-05	-0.965544	-1.2494
51375127	rs76731344	1.41735e-06	-1.20481	-2.25868e-10	0.00014056	-1.19964	-2.25868e-10	0.00013226	-1.34383	-2.25868e-10
51375250	rs2356535	2.56575e-07	-1.61899	-1.29495	2.53479e-05	-1.61727	-1.29531	2.71681e-05	-1.63117	-1.29538
51375797	rs8004768	3.5534e-07	-1.55062	-1.03766	3.15112e-05	-1.65155	-1.04338	3.44688e-05	-1.64208	-1.04647
51375826	rs8004788	3.00365e-07	-1.65382	-1.10254	2.81139e-05	-1.70752	-1.10149	3.05178e-05	-1.70195	-1.10834
51376097	rs8009460	1.31451e-06	-1.18703e-10	-1.28014	0.000129206	-1.18703e-10	-1.28386	0.00014085	-1.18703e-10	-1.28091
51376237	rs10132049	2.33953e-07	-1.71044	-1.2958	2.34989e-05	-1.69257	-1.29575	2.5625e-05	-1.68911	-1.29592
51376271	rs8008832	9.91159e-07	-0.368928	-1.19356	7.72098e-05	-0.594295	-1.20445	9.76592e-05	-0.4456	-1.20151
51376513	rs17123129	1.58008e-06	-1.18703e-10	-1.09613	0.000153856	-1.18703e-10	-1.10925	0.00016923	-1.18703e-10	-1.09734
51376579	rs137880110	1.3016e-06	-1.18703e-10	-1.29001	0.000128137	-1.18703e-10	-1.29217	0.00013955	-1.18703e-10	-1.29017
51376678	rs35110875	1.48013e-06	-1.18703e-10	-1.16148	0.000144529	-1.18703e-10	-1.17179	0.000158125	-1.18703e-10	-1.16521
51376774	rs15669	3.08724e-07	-1.71352	-1.01539	3.01852e-05	-1.72294	-1.01498	3.31656e-05	-1.71993	-1.00716
51376880	rs2275464	3.06572e-07	-1.7101	-1.0258	2.99203e-05	-1.72285	-1.02388	3.28478e-05	-1.72146	-1.01526
51377032	rs11846180	8.98149e-07	-1.66102	-2.25868e-10	8.35382e-05	-1.71997	-2.25868e-10	9.1624e-05	-1.71091	-2.25868e-10
51377170	rs77549800	8.48028e-07	-1.71845	-2.25868e-10	8.90558e-05	-1.65601	-2.25868e-10	9.4541e-05	-1.67957	-2.25868e-10
51377232	rs3783277	2.99246e-07	-1.71641	-1.04369	2.93977e-05	-1.7225	-1.04185	3.23696e-05	-1.71788	-1.0335
51377378	rs3783276	9.10721e-07	-0.353311	-1.29381	7.24321e-05	-0.57028	-1.29234	7.62385e-05	-0.603516	-1.29122
51377507	rs3825542	3.33371e-07	-1.64467	-1.00743	3.14352e-05	-1.6919	-1.00545	3.39198e-05	-1.70806	-0.99654
51377613	rs150798549	1.55854e-06	-1.18703e-10	-1.10985	0.000153477	-1.18703e-10	-1.11172	0.000168856	-1.18703e-10	-1.09956
51377877	rs2277456	3.13462e-07	-1.71944	-0.99424	3.09373e-05	-1.7211	-0.99221	3.41637e-05	-1.71433	-0.983103
51378089	rs72685342	1.54987e-05	1.4533	-0.266153	0.00101388	1.0215	-0.245231	0.0011389	1.01995	-0.210731
51378610	rs75220125	2.0924e-06	-0.815291	-2.25868e-10	0.000163251	-1.04998	-2.25868e-10	0.000180281	-1.03408	-2.25868e-10
51379100	rs10142003	3.14467e-07	-1.71944	-0.991039	3.10368e-05	-1.7211	-0.988998	3.42752e-05	-1.71433	-0.979844
51379153	rs72685343	9.80964e-07	-1.57282	-2.25868e-10	8.67016e-05	-1.6828	-2.25868e-10	9.36146e-05	-1.68941	-2.25868e-10
51379179	rs79128159	1.68118e-06	-1.18703e-10	-1.03411	0.000165405	-1.18703e-10	-1.03688	0.000181071	-1.18703e-10	-1.02971
51379350	rs78387705	5.3683e-07	-0.879661	-1.29602	4.62378e-05	-1.01539	-1.29609	5.8708e-05	-0.860065	-1.29596
51379620	rs148773378	1.24135e-06	-1.33741	-2.25868e-10	9.87246e-05	-1.55294	-2.25868e-10	0.000106058	-1.56462	-2.25868e-10
51380108	rs186456927	8.56344e-07	-1.70869	-2.25868e-10	9.74966e-05	-1.56545	-2.25868e-10	0.000105901	-1.56609	-2.25868e-10
51380121	rs151300082	9.77661e-07	-1.5762	-2.25868e-10	8.90692e-05	-1.65586	-2.25868e-10	9.62534e-05	-1.66162	-2.25868e-10
51380136	rs12887874	3.75478e-06	-0.230573	-2.25868e-10	0.000335871	-0.328545	-2.25868e-10	0.000328526	-0.433983	-2.25868e-10
51380213	rs145887445	1.29665e-06	-1.18703e-10	-1.29382	0.000127746	-1.18703e-10	-1.29523	0.000139112	-1.18703e-10	-1.29332
51380305	rs181059363	1.32583e-06	-1.18703e-10	-1.27156	0.000130912	-1.18703e-10	-1.27075	0.000142737	-1.18703e-10	-1.2676
51380314	rs185220088	1.29569e-06	-1.18703e-10	-1.29456	0.000127843	-1.18703e-10	-1.29447	0.000139022	-1.18703e-10	-1.29396
51380327	rs146428967	1.3258e-06	-1.18703e-10	-1.27159	0.000130909	-1.18703e-10	-1.27077	0.000142734	-1.18703e-10	-1.26762
51380399	rs58698251	1.26632e-05	1.29035	-0.305256	0.000760021	0.772806	-0.284732	0.000879282	0.801388	-0.250882
51381286	rs4901066	3.3822e-07	-1.6724	-0.965261	3.16565e-05	-1.71791	-0.97242	3.43995e-05	-1.72057	-0.969988
51381950	rs2075646	2.41102e-07	-1.68894	-1.2872	2.44225e-05	-1.66317	-1.2866	2.66223e-05	-1.65798	-1.28887
51382304	rs138098351	9.56016e-07	-1.59858	-2.25868e-10	0.000113064	-1.41732	-2.25868e-10	0.000121385	-1.42963	-2.25868e-10
51382405	rs1890700	3.40735e-07	-1.66893	-0.961322	3.18163e-05	-1.71677	-0.968523	3.4562e-05	-1.71977	-0.966076
51382744	rs12880129	3.5942e-07	-1.71454	-0.862328	3.52364e-05	-1.72285	-0.86034	3.89803e-05	-1.71931	-0.846238
51382753	rs12434792	1.29372e-06	-1.18703e-10	-1.29608	0.000127691	-1.18703e-10	-1.29566	0.000138728	-1.18703e-10	-1.29608
51382934	rs74051850	5.3409e-07	-0.887186	-1.29361	4.60712e-05	-1.02228	-1.29281	5.85397e-05	-0.867677	-1.29122
51382941	rs2075645	3.64377e-07	-1.71351	-0.849662	3.56824e-05	-1.72297	-0.847645	3.94295e-05	-1.72074	-0.833341
51383063	rs2075644	1.29373e-06	-1.18703e-10	-1.29607	0.0001277	-1.18703e-10	-1.29559	0.000138727	-1.18703e-10	-1.29609
51383432	rs2075643	2.39783e-07	-1.69117	-1.29046	2.4268e-05	-1.66613	-1.28998	2.64633e-05	-1.66107	-1.29177
51384209	rs11850781	3.68813e-07	-1.71725	-0.833816	3.62802e-05	-1.72224	-0.831763	4.02177e-05	-1.71708	-0.81721
51384284	rs11850729	5.02772e-07	-1.57465	-0.666575	4.56884e-05	-1.65502	-0.668408	4.96763e-05	-1.66375	-0.65932
51384648	rs11847031	3.74611e-07	-1.71804	-0.817429	3.68928e-05	-1.72192	-0.81534	4.09291e-05	-1.71622	-0.800534
51385156	rs8021270	3.79211e-07	-1.71877	-0.804498	3.73882e-05	-1.72154	-0.802381	4.15092e-05	-1.71531	-0.787378
51385811	rs11852047	3.84931e-07	-1.71725	-0.791041	3.78692e-05	-1.72224	-0.788896	4.20066e-05	-1.71708	-0.773691
51386666	rs11849348	4.03508e-07	-1.71454	-0.746622	3.95686e-05	-1.72285	-0.744384	4.38495e-05	-1.71931	-0.728531
51387554	rs946618	5.68835e-07	-1.53533	-0.58244	5.07295e-05	-1.63437	-0.584392	5.51251e-05	-1.64428	-0.574717
51387556	rs17123170	1.29562e-06	-1.18703e-10	-1.29462	0.000127688	-1.18703e-10	-1.29568	0.000138989	-1.18703e-10	-1.29421
51387590	rs946617	8.47182e-07	-1.71944	-2.25868e-10	8.86985e-05	-1.66003	-2.25868e-10	9.42367e-05	-1.68279	-2.25868e-10
51387658	rs17123173	4.0004e-07	-1.71884	-0.750952	3.97214e-05	-1.7164	-0.746981	4.30734e-05	-1.72158	-0.744117
51387782	rs946616	8.47182e-07	-1.71944	-2.25868e-10	8.86985e-05	-1.66003	-2.25868e-10	9.42367e-05	-1.68279	-2.25868e-10
51387975	rs11157783	3.48341e-07	-1.63554	-0.972636	3.25913e-05	-1.6927	-0.968528	3.52705e-05	-1.68023	-0.985322
51388118	rs75158679	5.32489e-07	-0.913753	-1.27004	4.53296e-05	-1.06375	-1.26756	5.80629e-05	-0.903883	-1.26319
51388134	rs144359893	1.10457e-06	-1.45414	-2.25868e-10	0.000117099	-1.38225	-2.25868e-10	0.000122231	-1.42269	-2.25868e-10
51388562	rs17123178	2.6002e-07	-1.70717	-1.19343	2.52713e-05	-1.72073	-1.19488	2.78164e-05	-1.72194	-1.18104
51388801	rs17123180	2.86001e-07	-1.69436	-1.11101	2.76205e-05	-1.7224	-1.10432	3.00717e-05	-1.7184	-1.10661
51388832	rs10138493	2.45296e-07	-1.72106	-1.23783	2.4336e-05	-1.72032	-1.23299	2.62649e-05	-1.72043	-1.23994
51388969	rs10140858	2.71032e-07	-1.66477	-1.19435	2.65443e-05	-1.67642	-1.19003	2.85833e-05	-1.67865	-1.19713
51389086	rs1953875	3.29187e-07	-1.3749	-1.28983	2.4185e-05	-1.66716	-1.29238	2.57692e-05	-1.69029	-1.28913
51389089	rs75070987	1.29503e-06	-1.18703e-10	-1.29507	0.00012766	-1.18703e-10	-1.2959	0.000138917	-1.18703e-10	-1.29472
51389307	rs12878997	8.44897e-07	-1.72214	-2.25868e-10	8.625e-05	-1.68802	-2.25868e-10	9.21576e-05	-1.7051	-2.25868e-10
51389436	rs60526450	5.30715e-07	-0.89375	-1.29338	4.49468e-05	-1.04568	-1.29411	5.73846e-05	-0.883759	-1.29506
51389908	rs8006359	1.99245e-06	0.418873	-1.28311	0.00013862	0.0664397	-1.27998	0.000148968	0.0528325	-1.2777
51389918	rs8005400	3.02098e-07	-1.58389	-1.16672	2.63698e-05	-1.71167	-1.16138	2.8321e-05	-1.71106	-1.17394
51390015	rs111845971	2.93599e-06	-0.476561	-2.25868e-10	0.000391061	-0.176409	-2.25868e-10	0.000364753	-0.329378	-2.25868e-10
51390082	rs56120861	1.57399e-05	1.73347	-0.530872	0.00189234	1.90294	-0.502645	0.00235811	2.01998	-0.48296
51390132	rs8020787	2.92126e-07	-1.60397	-1.18021	2.58751e-05	-1.71684	-1.17516	2.78041e-05	-1.71638	-1.18704
51390173	rs55943056	2.53727e-07	-1.70227	-1.22283	2.48534e-05	-1.7145	-1.21778	2.6927e-05	-1.7097	-1.22576
51390495	rs149338839	5.21183e-07	-0.909822	-1.29544	4.42258e-05	-1.0602	-1.29576	5.64081e-05	-0.899928	-1.29606
51390840	rs41317304	9.21843e-07	-1.63499	-2.25868e-10	8.33631e-05	-1.72207	-2.25868e-10	9.11705e-05	-1.71587	-2.25868e-10
51391006	rs79809617	2.97499e-07	-1.72072	-1.04523	2.99655e-05	-1.70847	-1.03676	3.22242e-05	-1.71642	-1.03946
51391256	rs6572711	3.37599e-07	-1.51559	-1.12391	2.93502e-05	-1.64058	-1.12539	3.13944e-05	-1.65583	-1.12614
51391471	rs10130689	2.31089e-07	-1.72288	-1.29567	2.2828e-05	-1.72181	-1.29547	2.48328e-05	-1.72049	-1.29594
51391542	rs75747514	2.74475e-07	-1.69591	-1.15059	2.65372e-05	-1.7226	-1.14413	2.88871e-05	-1.71901	-1.1462
51392833	rs1953873	2.34173e-07	-1.70964	-1.29566	2.29005e-05	-1.71863	-1.29548	2.50445e-05	-1.71199	-1.29596
51392849	rs1953872	2.89957e-07	-1.60051	-1.19112	2.56368e-05	-1.71454	-1.1867	2.75662e-05	-1.71388	-1.19812
51393033	rs11851115	3.41753e-07	-1.51776	-1.10951	2.97166e-05	-1.64207	-1.1115	3.17578e-05	-1.65806	-1.1124
51393173	rs79026108	5.23508e-07	-0.904877	-1.29593	4.44104e-05	-1.05574	-1.29606	5.66908e-05	-0.894953	-1.29603
51393316	rs151000071	5.23473e-07	-0.904877	-1.296	4.44094e-05	-1.05574	-1.29608	5.66939e-05	-0.894953	-1.29598
51393317	rs11846857	2.97074e-07	-1.59824	-1.16914	2.62251e-05	-1.71376	-1.16479	2.81883e-05	-1.71312	-1.17657
51393929	rs10149867	2.46342e-07	-1.71273	-1.24191	2.45292e-05	-1.7067	-1.23871	2.66836e-05	-1.69923	-1.24532
51394069	rs10140029	2.40631e-07	-1.72245	-1.25565	2.37609e-05	-1.71976	-1.25747	2.60119e-05	-1.71783	-1.25222
51394267	rs116862303	3.11822e-07	-1.68299	-1.03594	2.9723e-05	-1.71998	-1.03337	3.2827e-05	-1.71329	-1.02406
51394436	rs59177738	6.23983e-07	-0.916319	-1.10892	5.2676e-05	-1.06606	-1.11505	6.7518e-05	-0.906464	-1.10974
51394480	rs8022952	2.79941e-07	-1.5777	-1.24908	2.43062e-05	-1.70761	-1.24693	2.63606e-05	-1.70678	-1.24995
51394606	rs79686244	3.10163e-07	-1.67016	-1.0541	2.93069e-05	-1.71582	-1.05162	3.24414e-05	-1.70652	-1.04264
51394918	rs3783275	2.59905e-07	-1.69756	-1.20348	2.49435e-05	-1.72199	-1.20667	2.74434e-05	-1.71787	-1.19861
51394991	rs3783274	2.58822e-07	-1.70134	-1.20388	2.49952e-05	-1.71906	-1.20753	2.75799e-05	-1.71193	-1.19958
51395083	rs3783273	2.71796e-07	-1.68291	-1.1734	2.56627e-05	-1.72262	-1.17762	2.81511e-05	-1.72256	-1.16845
51395205	rs3825541	2.74278e-07	-1.68796	-1.15926	2.60134e-05	-1.72294	-1.16372	2.85795e-05	-1.72187	-1.15404
51395384	rs11845307	2.71611e-07	-1.68338	-1.17361	2.5708e-05	-1.72068	-1.17779	2.81304e-05	-1.72296	-1.16878
51395607	rs8009028	6.5024e-07	-0.906276	-1.07774	5.48119e-05	-1.057	-1.08437	7.03589e-05	-0.89636	-1.07863
51395610	rs55780972	2.70884e-07	-1.68338	-1.17629	2.56404e-05	-1.72068	-1.18043	2.80537e-05	-1.72296	-1.17152
51395770	rs117048680	2.491e-07	-1.67964	-1.26386	2.35948e-05	-1.71902	-1.26523	2.59138e-05	-1.71161	-1.26221
51395855	rs56187730	9.35369e-07	-1.62042	-2.25868e-10	8.32913e-05	-1.72293	-2.25868e-10	9.0859e-05	-1.71929	-2.25868e-10
51395856	rs56192413	2.62251e-07	-1.67198	-1.22008	2.45549e-05	-1.72212	-1.22224	2.67886e-05	-1.72297	-1.21765
51395958	rs10133328	2.63067e-07	-1.66887	-1.22008	2.45657e-05	-1.72168	-1.22224	2.67898e-05	-1.72292	-1.21765
51396016	rs10146475	2.60999e-07	-1.71711	-1.17973	2.56238e-05	-1.71751	-1.18424	2.80098e-05	-1.72028	-1.17576
51396056	rs117172592	6.66232e-07	-0.888288	-1.07143	5.60572e-05	-1.04075	-1.07815	7.20962e-05	-0.878264	-1.07233
51396111	rs73286819	9.31804e-07	-1.62424	-2.25868e-10	8.33008e-05	-1.72281	-2.25868e-10	9.09287e-05	-1.71852	-2.25868e-10
51396381	rs11850411	9.28139e-07	-1.62818	-2.25868e-10	8.33173e-05	-1.72262	-2.25868e-10	9.10092e-05	-1.71764	-2.25868e-10
51396384	rs11846533	9.28139e-07	-1.62818	-2.25868e-10	8.33173e-05	-1.72262	-2.25868e-10	9.10092e-05	-1.71764	-2.25868e-10
51396418	rs74051858	6.62919e-07	-0.90373	-1.06098	5.58528e-05	-1.0547	-1.06785	7.17294e-05	-0.893799	-1.0619
51396508	rs11846565	9.79989e-07	-1.57382	-2.25868e-10	8.35836e-05	-1.71943	-2.25868e-10	9.05279e-05	-1.72294	-2.25868e-10
51396555	rs76465625	1.69594e-06	-1.18703e-10	-1.02537	0.000167804	-1.18703e-10	-1.02247	0.000183218	-1.18703e-10	-1.01792
51396621	rs75503405	2.44306e-07	-1.68156	-1.28138	2.31824e-05	-1.71958	-1.2823	2.54257e-05	-1.71258	-1.28026
51396627	rs12436081	2.62197e-07	-1.71711	-1.17515	2.57497e-05	-1.71751	-1.17934	2.81557e-05	-1.72028	-1.17056
51396738	rs11850468	9.24564e-07	-1.63204	-2.25868e-10	8.33404e-05	-1.72234	-2.25868e-10	9.10971e-05	-1.71667	-2.25868e-10
51397065	rs11851482	9.21077e-07	-1.63582	-2.25868e-10	8.33703e-05	-1.72198	-2.25868e-10	9.11923e-05	-1.71563	-2.25868e-10
51397071	rs11851406	9.21077e-07	-1.63582	-2.25868e-10	8.33703e-05	-1.72198	-2.25868e-10	9.11923e-05	-1.71563	-2.25868e-10
51397079	rs149119645	2.30446e-06	-1.18703e-10	-0.718757	0.000226658	-1.18703e-10	-0.721828	0.000247342	-1.18703e-10	-0.717829
51397394	rs74051859	9.14528e-07	-1.64295	-2.25868e-10	8.34477e-05	-1.72105	-2.25868e-10	9.13993e-05	-1.71336	-2.25868e-10
51397399	rs74051860	9.14528e-07	-1.64295	-2.25868e-10	8.34477e-05	-1.72105	-2.25868e-10	9.13993e-05	-1.71336	-2.25868e-10
51397695	rs74051861	6.60399e-07	-0.897253	-1.07126	5.56143e-05	-1.04885	-1.07798	7.14611e-05	-0.887283	-1.07216
51397852	rs11851644	9.13839e-07	-1.64371	-2.25868e-10	8.34577e-05	-1.72093	-2.25868e-10	9.14234e-05	-1.7131	-2.25868e-10
51398580	rs11844515	9.05997e-07	-1.65232	-2.25868e-10	8.35971e-05	-1.71926	-2.25868e-10	9.17327e-05	-1.70972	-2.25868e-10
51398950	rs73286823	8.98671e-07	-1.66044	-2.25868e-10	8.37782e-05	-1.7171	-2.25868e-10	9.20884e-05	-1.70585	-2.25868e-10
51398966	rs12432519	2.75749e-07	-1.72006	-1.12181	2.70394e-05	-1.7203	-1.12768	2.96382e-05	-1.72204	-1.1175
51399147	rs73286825	8.93308e-07	-1.66643	-2.25868e-10	8.39485e-05	-1.71507	-2.25868e-10	9.23985e-05	-1.70249	-2.25868e-10
51399223	rs74051865	6.21186e-07	-0.885771	-1.14396	5.23171e-05	-1.03847	-1.14948	6.72333e-05	-0.875732	-1.1447
51399259	rs11845548	8.91981e-07	-1.66791	-2.25868e-10	8.39963e-05	-1.7145	-2.25868e-10	9.24826e-05	-1.70158	-2.25868e-10
51400081	rs8005931	2.84165e-07	-1.51927	-1.29253	2.4737e-05	-1.64479	-1.29218	2.64885e-05	-1.66005	-1.29184
51400160	rs8006455	2.80852e-07	-1.53248	-1.29105	2.45755e-05	-1.65289	-1.29063	2.63397e-05	-1.66729	-1.29023
51400542	rs9635221	2.67299e-07	-1.71355	-1.15944	2.60514e-05	-1.72221	-1.16299	2.84955e-05	-1.72259	-1.15626
51400631	rs9635167	2.5423e-07	-1.71977	-1.20335	2.49074e-05	-1.72151	-1.2086	2.72432e-05	-1.72279	-1.201
51400837	rs74051868	6.06569e-07	-0.905726	-1.14782	5.1188e-05	-1.0565	-1.15326	6.5644e-05	-0.895807	-1.14855
51400840	rs117787218	3.14771e-06	-0.406929	-2.25868e-10	0.000544433	0.154472	-2.25868e-10	0.000539155	0.0614037	-2.25868e-10
51401391	rs10146041	8.45861e-07	-1.72101	-2.25868e-10	8.35862e-05	-1.71939	-2.25868e-10	9.05495e-05	-1.7227	-2.25868e-10
51401412	rs74692440	1.6422e-06	-1.05757	-2.25868e-10	0.000194901	-0.872778	-2.25868e-10	0.000222773	-0.822447	-2.25868e-10
51401526	rs12887698	8.44868e-07	-1.72218	-2.25868e-10	8.51384e-05	-1.70099	-2.25868e-10	9.15577e-05	-1.71163	-2.25868e-10
51402055	rs3818871	2.87121e-07	-1.70007	-1.10138	2.76661e-05	-1.72281	-1.10225	3.02951e-05	-1.72277	-1.09485
51402426	rs12717412	2.59637e-07	-1.65263	-1.24945	2.39552e-05	-1.72223	-1.24686	2.60542e-05	-1.7229	-1.24552
51402626	rs190318845	8.48817e-07	-1.71752	-2.25868e-10	8.43218e-05	-1.71063	-2.25868e-10	9.16054e-05	-1.71111	-2.25868e-10
51402642	rs74051869	6.76368e-07	-0.873097	-1.07152	5.68277e-05	-1.02701	-1.07824	7.31997e-05	-0.862983	-1.07243
51402761	rs883699	2.66409e-07	-1.64888	-1.22745	2.45066e-05	-1.7218	-1.22453	2.66669e-05	-1.72273	-1.22244
51403027	rs2356729	2.69806e-07	-1.64019	-1.22346	2.46386e-05	-1.7205	-1.22046	2.67964e-05	-1.72202	-1.21831
51403672	rs78642131	1.71333e-06	-1.18703e-10	-1.01517	0.000166356	-1.18703e-10	-1.03114	0.000183394	-1.18703e-10	-1.01696
51403961	rs1890707	8.44437e-07	-1.72269	-2.25868e-10	8.48627e-05	-1.70424	-2.25868e-10	9.1348e-05	-1.71392	-2.25868e-10
51404267	rs17123212	6.43625e-07	-0.825632	-1.16861	5.39264e-05	-0.983992	-1.17366	6.96909e-05	-0.81524	-1.16929
51404589	rs17123214	6.56793e-07	-0.804471	-1.16952	5.54735e-05	-0.954816	-1.17455	7.14101e-05	-0.789965	-1.1702
51405420	rs17123216	2.79487e-07	-1.6027	-1.22571	2.56647e-05	-1.67783	-1.22233	2.82543e-05	-1.66135	-1.22601
51405753	rs78120215	2.8725e-07	-1.60735	-1.19366	2.54191e-05	-1.71351	-1.19626	2.8389e-05	-1.68682	-1.19578
51405757	rs75233172	7.18634e-07	-0.738369	-1.14564	6.03329e-05	-0.894267	-1.15113	7.81689e-05	-0.723352	-1.14638
51406009	rs146240390	6.87875e-07	-0.764072	-1.16368	5.73064e-05	-0.928032	-1.16883	7.45073e-05	-0.75333	-1.16437
51406534	rs7160537	2.79346e-07	-1.71138	-1.11753	2.76929e-05	-1.71062	-1.11348	3.05974e-05	-1.69936	-1.10833
51407248	rs117563240	1.45314e-06	-1.18703e-10	-1.17988	0.000143693	-1.18703e-10	-1.17759	0.000155305	-1.18703e-10	-1.18321
51407580	rs1890706	3.54639e-07	-1.56033	-1.02993	3.13005e-05	-1.67701	-1.02463	3.35091e-05	-1.69699	-1.01979
51407850	rs10143053	3.75718e-07	-1.69506	-0.837458	3.62057e-05	-1.71225	-0.843809	3.98947e-05	-1.71656	-0.825792
51407894	rs1890705	4.39378e-07	-1.28882	-1.08718	3.45992e-05	-1.52097	-1.08048	3.67847e-05	-1.54597	-1.07754
51408152	rs17123232	8.94755e-07	-1.66481	-2.25868e-10	8.3899e-05	-1.71566	-2.25868e-10	9.23102e-05	-1.70344	-2.25868e-10
51408318	rs72685360	3.0867e-07	-1.45944	-1.26964	2.72571e-05	-1.57286	-1.2671	2.95808e-05	-1.57283	-1.26864
51408521	rs141605193	7.69351e-07	-0.735157	-1.08066	6.38166e-05	-0.901686	-1.08757	8.31995e-05	-0.724255	-1.0831
51408705	rs79707792	2.07545e-06	-1.18703e-10	-0.823427	0.000203049	-1.18703e-10	-0.831827	0.000224643	-1.18703e-10	-0.814087
51408758	rs7149936	3.32181e-07	-1.69886	-0.956823	3.37897e-05	-1.66223	-0.962891	3.75599e-05	-1.65615	-0.946514
51408834	rs17123235	8.54844e-07	-1.71044	-2.25868e-10	8.78959e-05	-1.66912	-2.25868e-10	9.3864e-05	-1.68675	-2.25868e-10
51409308	rs139287287	3.14181e-07	-1.42521	-1.28618	2.70525e-05	-1.56265	-1.28484	3.04748e-05	-1.52573	-1.28597
51409889	rs73286833	4.66246e-06	-0.0140611	-2.25868e-10	0.000306846	-0.418927	-2.25868e-10	0.00027886	-0.597889	-2.25868e-10
51410178	rs8014291	3.13509e-07	-1.65181	-1.06172	2.8789e-05	-1.72214	-1.06313	3.16058e-05	-1.72142	-1.05384
51410305	rs78969210	3.23164e-07	-1.39966	-1.28354	3.29641e-05	-1.36766	-1.28219	3.72866e-05	-1.3261	-1.28387
51410518	rs17123242	9.36315e-07	-0.333709	-1.2857	8.06155e-05	-0.468221	-1.28736	0.000106124	-0.278429	-1.28556
51410596	rs74051873	8.93688e-07	-1.666	-2.25868e-10	8.39352e-05	-1.71523	-2.25868e-10	9.2375e-05	-1.70274	-2.25868e-10
51410969	rs77316189	8.86027e-07	-1.67461	-2.25868e-10	8.42427e-05	-1.71157	-2.25868e-10	9.29023e-05	-1.69705	-2.25868e-10
51411029	rs17123244	9.296e-07	-0.338559	-1.28805	8.00733e-05	-0.47283	-1.2895	0.000105351	-0.283374	-1.28792
51411248	rs67490748	2.65461e-07	-1.70538	-1.17451	2.57081e-05	-1.72297	-1.1755	2.79586e-05	-1.71869	-1.17919
51411375	rs2297891	1.20173e-06	-0.107361	-1.26248	0.000102279	-0.252687	-1.26488	0.000136968	-0.04779	-1.26106
51411479	rs2297890	2.99174e-07	-1.5118	-1.24854	2.55047e-05	-1.65997	-1.24644	2.76055e-05	-1.66568	-1.24491
51411616	rs73286839	8.77961e-07	-1.68376	-2.25868e-10	8.46778e-05	-1.70642	-2.25868e-10	9.3604e-05	-1.68953	-2.25868e-10
51411707	rs111345281	1.0025e-06	-0.398129	-1.15298	8.12639e-05	-0.5922	-1.15537	0.000109351	-0.385508	-1.14853
51412013	rs3759524	3.67806e-07	-1.26779	-1.28601	4.21838e-05	-1.11845	-1.28479	4.80256e-05	-1.07044	-1.28642
51412359	rs185347116	3.53916e-06	-1.18703e-10	-0.289716	0.000351533	-1.18703e-10	-0.282968	0.000383659	-1.18703e-10	-0.278845
51412884	rs12880288	2.84209e-07	-1.53714	-1.27451	2.73213e-05	-1.56558	-1.27203	2.9202e-05	-1.58677	-1.26759
51413257	rs1890704	3.6301e-07	-1.3684	-1.19854	4.19752e-05	-1.21267	-1.19552	4.46391e-05	-1.23109	-1.1989
51413424	rs1538615	2.76209e-07	-1.67606	-1.16414	2.73063e-05	-1.67172	-1.16643	3.00837e-05	-1.66225	-1.16237
51413464	rs3759521	4.94825e-07	-1.0555	-1.20166	4.14599e-05	-1.22904	-1.1915	4.65361e-05	-1.19014	-1.19824
51413803	rs79197754	1.40388e-06	-1.18703e-10	-1.21437	0.000139299	-1.18703e-10	-1.20865	0.000152731	-1.18703e-10	-1.19992
51413890	rs3759519	7.42718e-07	-1.1344	-0.716641	4.89135e-05	-1.53942	-0.7158	5.80438e-05	-1.45811	-0.709293
51413946	rs3759518	5.90232e-07	-1.71835	-0.362497	5.76079e-05	-1.72247	-0.369145	6.51595e-05	-1.72287	-0.328892
51414306	rs34204001	2.73792e-07	-1.66117	-1.18782	2.80933e-05	-1.62639	-1.18335	3.2075e-05	-1.59473	-1.1658
51414406	rs34240348	8.34611e-07	-1.04034	-0.69405	9.96935e-05	-0.853418	-0.689753	0.000116306	-0.80762	-0.664756
51415007	rs2356730	7.3682e-07	-1.15499	-0.704023	9.15143e-05	-0.926882	-0.701895	0.000104894	-0.890931	-0.684722
51415108	rs117958660	1.29898e-06	-1.18703e-10	-1.29203	0.000128028	-1.18703e-10	-1.29302	0.000138992	-1.18703e-10	-1.29418
51415979	rs147454983	7.32777e-07	-1.69269	-0.171829	7.18547e-05	-1.72271	-0.147919	7.93148e-05	-1.72219	-0.132987
51417133	rs34277216	3.76698e-06	1.06785	-1.29518	6.64622e-05	-0.653274	-1.29537	8.7277e-05	-0.465469	-1.29404
51417717	rs118075641	1.43857e-06	-1.18703e-10	-1.18996	0.000142935	-1.18703e-10	-1.18288	0.000154326	-1.18703e-10	-1.18953
51417795	rs79399391	1.53695e-06	-1.18703e-10	-1.1238	0.000154051	-1.18703e-10	-1.10799	0.000166571	-1.18703e-10	-1.11318
51417860	rs75690812	1.26347e-06	-1.31974	-2.25868e-10	0.000133915	-1.24806	-2.25868e-10	0.000139951	-1.2873	-2.25868e-10
51417886	rs4901067	3.77652e-07	-1.69226	-0.835122	3.82889e-05	-1.65598	-0.844136	4.02835e-05	-1.69466	-0.838
51418435	rs2185303	3.65982e-07	-1.66059	-0.898183	3.39767e-05	-1.71342	-0.906175	3.80568e-05	-1.68866	-0.900859
51418562	rs10138149	9.12818e-07	-1.64482	-2.25868e-10	0.000166331	-1.03129	-2.25868e-10	0.000182014	-1.02452	-2.25868e-10
51418783	rs1005689	3.73738e-07	-1.69931	-0.838497	3.8031e-05	-1.66296	-0.843909	4.03222e-05	-1.6991	-0.832596
51419551	rs57055835	2.08416e-06	-0.0264999	-0.792737	8.23467e-05	-0.931055	-0.803279	8.83311e-05	-0.9534	-0.794107
51419602	rs117294241	1.29476e-06	-1.18703e-10	-1.29528	0.000127804	-1.18703e-10	-1.29477	0.000139039	-1.18703e-10	-1.29385
51419677	rs12586458	8.33573e-07	-1.68848	-0.0471629	8.14117e-05	-1.72295	-0.0228045	8.97998e-05	-1.72271	-0.00831081
51419816	rs61984993	1.97206e-06	-0.0731005	-0.801425	7.60564e-05	-1.00283	-0.810962	8.18969e-05	-1.02366	-0.799474
51419878	rs148082745	9.42468e-07	-1.61286	-2.25868e-10	8.33526e-05	-1.72219	-2.25868e-10	9.14141e-05	-1.7132	-2.25868e-10
51420201	rs10150265	6.89397e-07	-0.632673	-1.29287	3.5732e-05	-1.27766	-1.29156	4.74373e-05	-1.07871	-1.29048
51421091	rs12431674	1.25715e-06	-0.12871	-1.19605	5.1237e-05	-1.0085	-1.20031	5.50583e-05	-1.02504	-1.19517
51421179	rs12431737	1.30842e-06	-0.0887373	-1.19605	5.26309e-05	-0.981657	-1.20031	5.65386e-05	-0.998504	-1.19517
51422095	rs72685369	1.43468e-06	0.0858507	-1.27852	4.77808e-05	-1.00099	-1.27765	5.96422e-05	-0.857937	-1.2823
51422222	rs61046758	1.23023e-06	-0.149375	-1.19703	5.04856e-05	-1.02231	-1.20127	5.42656e-05	-1.03869	-1.19602
51422573	rs12432661	2.76229e-07	-1.71821	-1.12192	2.7097e-05	-1.72096	-1.12489	2.96235e-05	-1.72217	-1.11786
51422624	rs28537528	1.98375e-06	0.12554	-0.994158	0.000157291	-0.0990678	-0.988105	0.000192658	0.00266032	-0.970345
51423241	rs2153313	2.96841e-07	-1.68605	-1.08212	3.33638e-05	-1.55199	-1.08581	3.44805e-05	-1.61033	-1.07787
51424038	rs7160251	8.88308e-07	-0.390603	-1.28144	4.28369e-05	-1.10908	-1.27879	5.92181e-05	-0.870563	-1.27681
51424282	rs11624985	2.96429e-07	-1.68727	-1.08228	3.33412e-05	-1.55314	-1.08533	3.44749e-05	-1.61027	-1.0781
51424565	rs61984997	1.09807e-06	-0.304434	-1.15562	4.69211e-05	-1.13656	-1.16024	5.03861e-05	-1.15509	-1.1538
51424667	rs11625074	1.35754e-06	0.0311746	-1.2791	4.54351e-05	-1.04997	-1.27902	5.64678e-05	-0.910937	-1.28399
51424668	rs11625075	2.72462e-07	-1.72254	-1.13132	2.67465e-05	-1.7226	-1.13626	2.92743e-05	-1.71944	-1.13245
51424819	rs143185551	1.23966e-06	-1.33877	-2.25868e-10	0.000113399	-1.41436	-2.25868e-10	0.000114472	-1.48827	-2.25868e-10
51425130	rs7146227	1.38056e-06	0.0483929	-1.27951	4.59044e-05	-1.03929	-1.27942	5.71145e-05	-0.899209	-1.28433
51425543	rs7145690	1.35303e-06	0.0311746	-1.28244	4.52834e-05	-1.04997	-1.28236	5.63107e-05	-0.910937	-1.28678
51426031	rs866957	2.85199e-07	-1.72136	-1.08681	2.80229e-05	-1.72219	-1.09006	3.07135e-05	-1.72154	-1.08236
51426087	rs17123258	9.72353e-07	-1.58164	-2.25868e-10	0.000192892	-0.883143	-2.25868e-10	0.000211526	-0.874251	-2.25868e-10
51426327	rs949633	2.78376e-07	-1.7228	-1.10959	2.73978e-05	-1.72196	-1.11285	3.03452e-05	-1.71185	-1.10411
51426659	rs1538618	1.38475e-06	-0.0782304	-1.14985	5.13713e-05	-1.05152	-1.15467	5.56686e-05	-1.06182	-1.14736
51426828	rs1538617	1.83281e-06	0.186537	-1.13429	5.69354e-05	-0.964596	-1.13876	6.26713e-05	-0.960136	-1.13056
51427063	rs61984998	1.57824e-06	0.0389834	-1.13627	5.24598e-05	-1.04413	-1.14109	5.78489e-05	-1.03702	-1.13375
51427233	rs80025194	1.75674e-06	0.272535	-1.26268	5.53486e-05	-0.871561	-1.26006	7.00438e-05	-0.719201	-1.26028
51427267	rs112149502	7.52036e-05	2.76659	-2.25868e-10	0.000496222	0.0617503	-2.25868e-10	0.000677604	0.289964	-2.25868e-10
51427324	rs60908087	1.46567e-06	0.117945	-1.28923	4.21139e-05	-1.1165	-1.28839	4.5475e-05	-1.12183	-1.2896
51427350	rs59673091	1.42692e-06	0.0822208	-1.28031	4.09649e-05	-1.15256	-1.27999	4.43898e-05	-1.15417	-1.28142
51427506	rs17722507	1.34967e-06	-0.128899	-1.12484	4.73724e-05	-1.15703	-1.1302	5.21652e-05	-1.15187	-1.12231
51428208	rs61985001	2.50761e-07	-1.71862	-1.21824	2.45252e-05	-1.7228	-1.22277	2.67621e-05	-1.72027	-1.22134
51428216	rs61985002	2.58523e-07	-1.71789	-1.18849	2.52832e-05	-1.72295	-1.19218	2.77149e-05	-1.71855	-1.18808
51428551	rs17123266	8.44243e-07	-1.72292	-2.25868e-10	0.000121389	-1.34627	-2.25868e-10	0.000128122	-1.37562	-2.25868e-10
51428676	rs7144098	1.78075e-06	0.173586	-1.15016	7.2745e-05	-0.717923	-1.14039	0.000106913	-0.423798	-1.13278
51429127	rs56129772	2.08376e-06	0.463426	-1.28286	4.8705e-05	-0.975855	-1.28364	6.27909e-05	-0.806787	-1.282
51429338	rs7147998	1.90339e-06	0.183543	-1.09351	7.34538e-05	-0.768009	-1.08061	0.000108447	-0.473118	-1.06922
51429464	rs11622448	3.15103e-07	-1.63597	-1.07249	2.95672e-05	-1.69972	-1.05889	3.20488e-05	-1.71027	-1.05107
51430016	rs10142168	1.39135e-06	0.058831	-1.28216	4.44501e-05	-1.06882	-1.28208	5.52998e-05	-0.929283	-1.28655
51430504	rs10131841	1.84495e-06	0.122239	-1.06339	7.25626e-05	-0.81125	-1.04957	0.000106542	-0.522659	-1.0374
51430826	rs72685387	1.44261e-06	0.0943094	-1.28146	4.54509e-05	-1.04726	-1.28138	5.66609e-05	-0.905547	-1.28597
51430875	rs72685388	1.44114e-06	0.0943094	-1.28248	4.54045e-05	-1.04726	-1.2824	5.66131e-05	-0.905547	-1.28681
51430887	rs79822782	2.16501e-06	-0.196678	-0.584503	9.04808e-05	-1.0637	-0.576436	0.000109764	-0.98269	-0.547573
51431031	rs117521480	1.37648e-06	-1.18703e-10	-1.23407	0.000136338	-1.18703e-10	-1.23014	0.000149047	-1.18703e-10	-1.22434
51431223	rs7150754	1.9012e-06	0.120316	-1.03144	7.49383e-05	-0.812602	-1.01601	0.000110205	-0.52421	-1.00205
51431411	rs10145802	1.28192e-06	-0.0128274	-1.29242	4.21375e-05	-1.11195	-1.29238	5.23139e-05	-0.976865	-1.29447
51431954	rs946622	1.66432e-06	-0.00838381	-1.0358	7.28788e-05	-0.834238	-1.02224	0.000105443	-0.558778	-1.01165
51432244	rs4901068	1.75424e-06	-0.0290712	-0.962496	7.29279e-05	-0.911235	-0.944567	0.000105201	-0.64436	-0.928363
51432420	rs117957724	1.36697e-06	-1.18703e-10	-1.24101	0.000134616	-1.18703e-10	-1.24285	0.000146796	-1.18703e-10	-1.23956
51432549	rs8018152	4.5214e-07	-1.1421	-1.20527	3.92807e-05	-1.27665	-1.19789	4.73777e-05	-1.1811	-1.18935
51432794	rs9323199	4.19433e-07	-1.54669	-0.87577	3.73023e-05	-1.66998	-0.856242	4.05104e-05	-1.68317	-0.843875
51432832	rs9323200	4.16731e-07	-1.55315	-0.87577	3.71713e-05	-1.67349	-0.856242	4.03875e-05	-1.68621	-0.843875
51432891	rs80299268	6.52989e-07	-1.70826	-0.27154	7.64123e-05	-1.56587	-0.243258	8.93451e-05	-1.52944	-0.20665
51433214	rs34149448	3.98276e-07	-1.54669	-0.92753	3.53985e-05	-1.66998	-0.908626	3.8418e-05	-1.68317	-0.896907
51433231	rs1556930	8.97621e-07	-0.560355	-1.10126	4.32553e-05	-1.28969	-1.08847	5.00152e-05	-1.23894	-1.07733
51433621	rs113199722	1.55859e-06	0.164026	-1.27385	3.88757e-05	-1.20859	-1.27631	4.54884e-05	-1.14044	-1.27071
51433884	rs10483609	3.84082e-07	-1.52656	-0.98394	3.37861e-05	-1.6587	-0.966524	3.65825e-05	-1.67332	-0.955709
51433891	rs71422007	1.60946e-06	0.18018	-1.25789	3.98051e-05	-1.20014	-1.26114	4.66818e-05	-1.13145	-1.2538
51433964	rs8009731	8.66609e-07	-0.640669	-1.0561	4.9603e-05	-1.19285	-1.04837	5.95635e-05	-1.09087	-1.05069
51434008	rs9323201	3.76745e-07	-1.51326	-1.01654	3.29392e-05	-1.65099	-0.999616	3.56209e-05	-1.66652	-0.989148
51434056	rs9323202	1.41658e-06	-0.138355	-1.06701	7.68594e-05	-0.750599	-1.0527	7.72038e-05	-0.844323	-1.03783
51434192	rs140526236	1.30402e-06	-1.18703e-10	-1.28815	0.00012884	-1.18703e-10	-1.2867	0.000140353	-1.18703e-10	-1.28444
51434814	rs75730185	1.10189e-05	2.06507	-1.21906	0.000363444	0.97046	-1.22011	0.00118974	2.06393	-1.21104
51435056	rs12888968	8.23746e-07	-0.488059	-1.25944	5.84056e-05	-0.823115	-1.25474	9.1476e-05	-0.46339	-1.24913
51435248	rs12433167	7.59662e-07	-0.573766	-1.25472	5.51481e-05	-0.885506	-1.24974	8.59336e-05	-0.531213	-1.24381
51435430	rs145739582	1.30801e-06	-1.18703e-10	-1.2851	0.000129265	-1.18703e-10	-1.28341	0.000140865	-1.18703e-10	-1.28079
51435460	rs1002145	2.62877e-07	-1.59361	-1.29606	2.49671e-05	-1.63165	-1.29606	2.71344e-05	-1.63174	-1.29606
51435643	rs1962157	2.73113e-07	-1.58802	-1.26345	2.36496e-05	-1.71692	-1.26501	2.568e-05	-1.72141	-1.26148
51435686	rs1962158	3.9503e-06	1.09445	-1.27427	5.87464e-05	-0.801435	-1.27061	7.75267e-05	-0.603357	-1.27462
51436202	rs2006977	9.82854e-07	-0.321607	-1.24929	6.61562e-05	-0.709482	-1.24377	0.000106028	-0.32729	-1.23761
51436319	rs10139187	8.51239e-07	-1.71467	-2.25868e-10	8.6315e-05	-1.68727	-2.25868e-10	9.44272e-05	-1.68077	-2.25868e-10
51436414	rs12895515	3.20576e-07	-1.54179	-1.14945	2.72931e-05	-1.69941	-1.13923	2.98802e-05	-1.70265	-1.12876
51436442	rs146010540	1.29468e-06	-1.18703e-10	-1.29534	0.000127794	-1.18703e-10	-1.29485	0.000139025	-1.18703e-10	-1.29395
51436683	rs2105231	1.0605e-06	-0.376736	-1.11813	5.0602e-05	-1.10688	-1.1144	6.14822e-05	-0.987893	-1.12196
51436852	rs12896043	1.90156e-06	0.29653	-1.20746	4.6397e-05	-1.09559	-1.21245	5.49213e-05	-1.02141	-1.20129
51436876	rs17123288	1.23305e-06	-0.176523	-1.16759	7.95425e-05	-0.611967	-1.15701	7.90533e-05	-0.712645	-1.14583
51437560	rs55834002	3.99199e-07	-1.22648	-1.24542	2.49801e-05	-1.68035	-1.24684	2.76014e-05	-1.66799	-1.24274
51437620	rs10142756	1.30599e-06	-1.18703e-10	-1.28664	0.000129051	-1.18703e-10	-1.28507	0.000140608	-1.18703e-10	-1.28262
51437891	rs17123293	1.97959e-06	0.0939115	-0.964624	0.00010304	-0.55515	-0.955005	9.91174e-05	-0.682444	-0.94985
51437977	rs9323203	2.78335e-07	-1.71981	-1.11273	2.88105e-05	-1.67795	-1.10658	3.08563e-05	-1.70541	-1.09384
51438436	rs144647167	1.18014e-06	-1.38797	-2.25868e-10	0.000166179	-1.03221	-2.25868e-10	0.000183683	-1.01539	-2.25868e-10
51438883	rs34758581	2.56332e-07	-1.72292	-1.19196	2.7198e-05	-1.65458	-1.18755	2.89115e-05	-1.68991	-1.17445
51439425	rs1890703	1.29538e-06	-1.18703e-10	-1.2948	0.000127737	-1.18703e-10	-1.2953	0.000138768	-1.18703e-10	-1.2958
51439432	rs1890702	2.56154e-07	-1.72297	-1.19261	2.70197e-05	-1.66033	-1.18837	2.87511e-05	-1.69299	-1.17694
51439456	rs78289515	8.83044e-07	-1.67798	-2.25868e-10	8.33444e-05	-1.72229	-2.25868e-10	9.07796e-05	-1.72016	-2.25868e-10
51439585	rs72685395	8.48392e-07	-1.71802	-2.25868e-10	8.62543e-05	-1.68797	-2.25868e-10	9.29059e-05	-1.69701	-2.25868e-10
51439761	rs147261819	1.43348e-06	-1.1935	-2.25868e-10	0.000110199	-1.44298	-2.25868e-10	0.000122774	-1.41826	-2.25868e-10
51439802	rs117588107	1.29506e-06	-1.18703e-10	-1.29505	0.000127712	-1.18703e-10	-1.29549	0.000138752	-1.18703e-10	-1.29591
51439839	rs56086812	1.75844e-06	0.262643	-1.25182	4.18789e-05	-1.15658	-1.25391	4.72698e-05	-1.10384	-1.26888
51439971	rs61023515	1.75936e-06	0.277694	-1.26635	4.16173e-05	-1.14853	-1.26823	4.71226e-05	-1.09543	-1.28042
51440225	rs73288807	8.44231e-07	-1.72293	-2.25868e-10	0.000117281	-1.3807	-2.25868e-10	0.000124524	-1.4041	-2.25868e-10
51440342	rs61985020	1.8473e-06	0.232837	-1.17272	8.35121e-05	-0.552058	-1.16822	7.94034e-05	-0.688223	-1.16584
51440370	rs35412552	1.53167e-06	0.131484	-1.25873	3.94809e-05	-1.20861	-1.26084	4.45389e-05	-1.15746	-1.27477
51440570	rs35598247	1.50287e-06	0.116863	-1.26309	3.90133e-05	-1.2163	-1.26507	4.40376e-05	-1.16553	-1.27803
51441172	rs17123298	1.50626e-06	0.117038	-1.26101	3.91935e-05	-1.21372	-1.26305	4.44347e-05	-1.15836	-1.27622
51441277	rs2185301	2.5237e-07	-1.71572	-1.21474	2.71078e-05	-1.63382	-1.21163	2.8536e-05	-1.67478	-1.20265
51441528	rs73288810	8.44724e-07	-1.72235	-2.25868e-10	0.000119897	-1.35864	-2.25868e-10	0.00012655	-1.38796	-2.25868e-10
51441771	rs12894786	4.54124e-06	1.22166	-1.26206	0.000184793	0.334937	-1.26097	0.000211936	0.39771	-1.27002
51441852	rs8019409	1.50279e-06	0.128797	-1.27508	4.08609e-05	-1.1606	-1.2745	4.64678e-05	-1.10852	-1.28132
51441945	rs17123302	4.89977e-06	1.29561	-1.26002	0.000197	0.396832	-1.2589	0.000226082	0.460535	-1.26823
51442491	rs17123305	1.29529e-06	-1.18703e-10	-1.29487	0.000127875	-1.18703e-10	-1.29422	0.000139066	-1.18703e-10	-1.29365
51442630	rs12879906	5.03379e-06	1.31136	-1.24879	0.000201906	0.410039	-1.24751	0.000231427	0.473938	-1.25827
51442670	rs1049371	1.95003e-06	0.282906	-1.16867	8.75322e-05	-0.509313	-1.16395	8.3652e-05	-0.642715	-1.15922
51443360	rs883690	3.61914e-07	-1.29409	-1.27587	2.35658e-05	-1.70822	-1.27726	2.59378e-05	-1.69819	-1.27471
51443533	rs11550543	4.85621e-06	1.29561	-1.26895	0.00019522	0.396832	-1.26798	0.000224332	0.460535	-1.27601
51443705	rs3742326	1.29936e-06	-1.18703e-10	-1.29173	0.000128062	-1.18703e-10	-1.29276	0.000139097	-1.18703e-10	-1.29343
51443968	rs11627694	8.44792e-07	-1.72227	-2.25868e-10	0.000151796	-1.12274	-2.25868e-10	0.000157663	-1.16814	-2.25868e-10
51444565	rs17123312	1.306e-06	-1.18703e-10	-1.28663	0.00012908	-1.18703e-10	-1.28484	0.000140332	-1.18703e-10	-1.28459
51444628	rs56158068	1.30199e-06	-1.18703e-10	-1.28971	0.000128644	-1.18703e-10	-1.28822	0.000139853	-1.18703e-10	-1.28801
51444918	rs17092860	2.61499e-07	-1.71907	-1.17586	2.65527e-05	-1.69637	-1.16977	2.86209e-05	-1.71605	-1.15841
51444979	rs8020721	2.60124e-07	-1.72115	-1.17905	2.63626e-05	-1.69807	-1.17526	2.84311e-05	-1.71636	-1.16476
51445561	rs73288814	8.45097e-07	-1.72191	-2.25868e-10	0.000108727	-1.45643	-2.25868e-10	0.000114918	-1.48438	-2.25868e-10
51445611	rs12896981	3.21833e-07	-1.42413	-1.2632	2.41704e-05	-1.70146	-1.25869	2.61651e-05	-1.70739	-1.25678
51445969	rs2275463	2.87673e-06	0.403389	-0.900339	0.00020071	0.0717529	-0.915162	0.000442464	0.752276	-0.888517
51446216	rs2275462	3.1871e-07	-1.4527	-1.24438	2.48587e-05	-1.6922	-1.23986	2.68809e-05	-1.69844	-1.23874
51446290	rs11844823	2.70483e-06	0.137362	-0.695929	9.98309e-05	-0.851487	-0.690307	9.91324e-05	-0.940597	-0.691546
51446357	rs11844781	2.67712e-06	0.257879	-0.826742	9.65308e-05	-0.752826	-0.822584	9.53042e-05	-0.846344	-0.825181
51446387	rs11844864	2.3083e-06	0.145883	-0.862977	8.29033e-05	-0.868719	-0.858879	8.2035e-05	-0.958069	-0.863384
51446771	rs1959536	2.56036e-07	-1.62026	-1.29578	2.32253e-05	-1.704	-1.29603	2.52656e-05	-1.70347	-1.29568
51446789	rs1959535	1.31518e-06	-1.18703e-10	-1.27963	0.000129471	-1.18703e-10	-1.28182	0.000140682	-1.18703e-10	-1.2821
51446829	rs8007631	1.12965e-06	-0.157119	-1.27458	6.16435e-05	-0.746689	-1.27722	9.92409e-05	-0.350143	-1.28091
51447022	rs17123325	1.29561e-06	-1.18703e-10	-1.29462	0.000127747	-1.18703e-10	-1.29522	0.000138838	-1.18703e-10	-1.29529
51447388	rs8012725	9.40711e-07	-0.35331	-1.26141	4.75894e-05	-1.01731	-1.26536	7.38076e-05	-0.65841	-1.26873
51447439	rs4901069	8.83724e-07	-0.463752	-1.21346	2.76766e-05	-1.60785	-1.21683	2.97206e-05	-1.62043	-1.21633
51447669	rs17796080	6.04173e-06	1.53102	-1.28593	5.0396e-05	-0.938769	-1.28659	6.23751e-05	-0.808132	-1.2873
51448041	rs148394852	1.30147e-06	-1.18703e-10	-1.29011	0.000128568	-1.18703e-10	-1.28882	0.000139772	-1.18703e-10	-1.28859
51448098	rs58240160	8.6932e-07	-0.560682	-1.13297	2.8976e-05	-1.64208	-1.13672	3.26104e-05	-1.60896	-1.13501
51448364	rs10137862	8.10549e-07	-0.564305	-1.19934	2.78023e-05	-1.6157	-1.20445	3.1303e-05	-1.58065	-1.20423
51448413	rs10150121	8.27363e-07	-0.458815	-1.2843	2.43581e-05	-1.66685	-1.28556	2.61116e-05	-1.67926	-1.28696
51448529	rs146015079	1.83941e-06	-1.18703e-10	-0.94416	0.000176368	-1.18703e-10	-0.972697	0.000194483	-1.18703e-10	-0.958256
51448928	rs117061936	1.3176e-06	-1.18703e-10	-1.27779	0.000130282	-1.18703e-10	-1.27557	0.000141658	-1.18703e-10	-1.27519
51449874	rs28504356	1.32912e-06	-0.125743	-1.14334	2.7289e-05	-1.68775	-1.15104	3.01087e-05	-1.6735	-1.15029
51449906	rs10873039	6.65307e-06	1.45759	-1.11611	0.000274954	0.588785	-1.11745	0.000237775	0.362758	-1.12003
51449948	rs11621274	9.16862e-07	-1.6404	-2.25868e-10	8.58721e-05	-1.69241	-2.25868e-10	9.30738e-05	-1.69521	-2.25868e-10
51450802	rs17123330	1.34987e-06	-1.18703e-10	-1.25359	0.000133642	-1.18703e-10	-1.25011	0.000145581	-1.18703e-10	-1.24786
51450978	rs6572717	1.79262e-06	-0.969927	-2.25868e-10	0.00012807	-1.29269	-2.25868e-10	0.000134333	-1.32828	-2.25868e-10
51451266	rs11157785	1.74549e-05	2.57622	-1.2702	0.000247625	0.63662	-1.26998	0.000224263	0.454898	-1.27068
51451530	rs10130678	9.23382e-06	1.94706	-1.27779	6.16136e-05	-0.747823	-1.27657	6.44025e-05	-0.784864	-1.27858
51451549	rs1959534	1.58103e-06	0.0336764	-1.12921	2.9076e-05	-1.6381	-1.13726	3.23243e-05	-1.61631	-1.13647
51451912	rs1959533	4.4017e-07	-1.1062	-1.26799	2.34012e-05	-1.72232	-1.27016	2.54517e-05	-1.72268	-1.26913
51452565	rs4901070	1.75065e-06	-0.993615	-2.25868e-10	0.000125803	-1.31055	-2.25868e-10	0.000132056	-1.34538	-2.25868e-10
51453315	rs73288824	1.82568e-06	-0.951654	-2.25868e-10	0.000129855	-1.27885	-2.25868e-10	0.000136126	-1.31502	-2.25868e-10
51453781	rs17123339	1.31471e-06	-1.18703e-10	-1.27999	0.000129889	-1.18703e-10	-1.2786	0.000141439	-1.18703e-10	-1.27673
51454098	rs2275461	1.35222e-06	-1.18703e-10	-1.25186	0.000133834	-1.18703e-10	-1.24867	0.000145857	-1.18703e-10	-1.24597
51454134	rs2275460	6.93306e-06	1.54352	-1.16082	0.000290283	0.688377	-1.16279	0.00025116	0.463227	-1.16573
51454312	rs12434339	1.72771e-05	2.58859	-1.29281	5.47539e-05	-0.848779	-1.29364	7.10768e-05	-0.670313	-1.29452
51454425	rs117818891	1.35503e-06	-1.18703e-10	-1.24978	0.000134123	-1.18703e-10	-1.24652	0.00014618	-1.18703e-10	-1.24376
51454461	rs12434376	1.77845e-05	2.61785	-1.29313	5.54663e-05	-0.835573	-1.29392	7.20979e-05	-0.655827	-1.29475
51454478	rs75164702	5.59734e-07	-0.862491	-1.27141	2.36082e-05	-1.71024	-1.27344	2.60459e-05	-1.69627	-1.27247
51454663	rs111634595	2.03598e-06	-0.842625	-2.25868e-10	0.000141178	-1.19525	-2.25868e-10	0.000147504	-1.23474	-2.25868e-10
51454816	rs9944076	1.77769e-05	2.61785	-1.29356	5.54441e-05	-0.835573	-1.29432	7.20742e-05	-0.655827	-1.29508
51455056	rs9944003	0.00249994	7.56419	-1.29377	0.000475667	1.31235	-1.29291	0.000733677	1.66302	-1.29355
51455102	rs8007373	7.47702e-06	1.48259	-1.02436	0.00031582	0.636067	-1.02617	0.000273932	0.413432	-1.02915
51455166	rs9944007	0.00238499	7.51796	-1.29462	0.000462805	1.28595	-1.29392	0.000712863	1.63513	-1.29444
51455472	rs1538616	3.62783e-06	1.03069	-1.29566	0.000105036	-0.195506	-1.29546	0.000122367	-0.130212	-1.29136
51455595	rs11626271	1.82417e-05	2.64257	-1.29246	5.77875e-05	-0.795154	-1.29335	7.5368e-05	-0.611932	-1.29428
51455745	rs80016229	1.70751e-06	0.156141	-1.17471	0.000124982	-0.126747	-1.19035	0.000258913	0.51608	-1.18819
51456960	rs60882861	5.99209e-07	-0.794343	-1.27141	2.38319e-05	-1.70081	-1.27344	2.63887e-05	-1.68319	-1.27247
51457013	rs9944148	1.78095e-05	2.61785	-1.29172	5.55342e-05	-0.835573	-1.2927	7.21696e-05	-0.655827	-1.29375
51457344	rs17123347	1.38784e-06	-1.18703e-10	-1.22585	0.000137473	-1.18703e-10	-1.22185	0.000149922	-1.18703e-10	-1.21848
51457446	rs11157786	1.73277e-05	2.58859	-1.28988	5.49013e-05	-0.848779	-1.29096	7.12333e-05	-0.670313	-1.29233
51457507	rs77319178	3.77868e-06	-0.224229	-2.25868e-10	0.000277666	-0.518855	-2.25868e-10	0.000528166	0.0408112	-2.25868e-10
51457695	rs28715723	6.61032e-07	-0.715908	-1.25165	3.37771e-05	-1.37183	-1.25366	4.47872e-05	-1.17194	-1.25473
51457713	rs885251	2.37286e-05	2.86467	-1.25159	0.000107964	-0.213718	-1.24975	0.000114051	-0.239136	-1.25282
51458556	rs75384799	8.56659e-07	-1.70832	-2.25868e-10	8.47654e-05	-1.70539	-2.25868e-10	9.25174e-05	-1.7012	-2.25868e-10
51458728	rs10483608	0.00212804	7.40097	-1.29162	0.000399368	1.13694	-1.29233	0.00061756	1.48833	-1.29115
51458785	rs10142831	6.44053e-06	1.50227	-1.19326	0.000271248	0.652952	-1.19519	0.000235203	0.429502	-1.19765
51458794	rs10130725	6.96398e-07	-0.656402	-1.25904	3.47458e-05	-1.33634	-1.26087	4.64812e-05	-1.1277	-1.26185
51458889	rs12881920	4.53935e-06	1.23148	-1.27231	0.000138467	0.0569207	-1.27156	0.000158265	0.114965	-1.2793
51459085	rs113821638	1.93154e-06	-0.895289	-2.25868e-10	0.000135562	-1.23584	-2.25868e-10	0.00014186	-1.27376	-2.25868e-10
51459245	rs11157787	1.73027e-05	2.58859	-1.29133	5.48248e-05	-0.848779	-1.29235	7.11523e-05	-0.670313	-1.29346
51459493	rs143694998	4.29459e-05	2.20634	-2.25868e-10	0.00148501	1.15791	-2.25868e-10	0.00430401	2.1387	-2.25868e-10
51459677	rs78292254	9.35914e-07	-1.61984	-2.25868e-10	0.000146831	-1.15599	-2.25868e-10	0.000162771	-1.13625	-2.25868e-10
51459841	rs11157788	0.000134349	4.64265	-1.29581	0.000115683	-0.0984553	-1.29597	0.000122791	-0.122422	-1.29569
51459937	rs9888603	5.84552e-07	-0.81321	-1.2773	2.36883e-05	-1.70097	-1.27932	2.61788e-05	-1.68476	-1.27889
51460075	rs12431974	0.00184461	7.25924	-1.29283	0.000368588	1.05784	-1.29343	0.000567154	1.40447	-1.29244
51460336	rs7143279	1.98178e-06	-0.86961	-2.25868e-10	0.000138265	-1.2161	-2.25868e-10	0.000144577	-1.25479	-2.25868e-10
51460546	rs17796541	0.000622033	4.87939	-2.25868e-10	0.001694	1.28958	-2.25868e-10	0.00213854	1.43928	-2.25868e-10
51460759	rs12586732	2.46925e-07	-1.67171	-1.28056	3.60743e-05	-1.27706	-1.28263	3.7843e-05	-1.30973	-1.28542
51460772	rs12881774	3.62669e-06	1.03069	-1.29597	0.000104975	-0.195506	-1.29605	0.000121957	-0.130212	-1.29472
51461002	rs8011740	1.93882e-06	-0.891524	-2.25868e-10	0.000135954	-1.23296	-2.25868e-10	0.000142255	-1.27098	-2.25868e-10
51461598	rs17796553	3.50912e-06	0.997729	-1.29597	0.000102432	-0.220026	-1.29604	0.000118941	-0.155253	-1.29472
51461929	rs8014229	6.0738e-06	1.2833	-1.03292	0.000263819	0.465564	-1.03557	0.000230475	0.251329	-1.03979
51461934	rs55873582	3.39083e-06	0.963332	-1.29586	9.98567e-05	-0.245563	-1.29597	0.000115845	-0.181337	-1.29501
51461986	rs8017382	9.37515e-07	-0.399555	-1.21857	2.64921e-05	-1.64726	-1.22117	2.95178e-05	-1.6246	-1.219
51463322	rs10483607	2.83727e-07	-1.51832	-1.29502	2.33699e-05	-1.69942	-1.29441	2.53077e-05	-1.704	-1.29349
51463358	rs72687113	1.4651e-06	-1.17168	-2.25868e-10	8.44942e-05	-1.70859	-2.25868e-10	9.38605e-05	-1.68679	-2.25868e-10
51463374	rs17796649	1.62404e-06	-1.06869	-2.25868e-10	0.000119705	-1.36024	-2.25868e-10	0.000125866	-1.39338	-2.25868e-10
51463823	rs3813398	2.50667e-07	-1.72162	-1.21561	3.3803e-05	-1.40555	-1.21918	3.57983e-05	-1.4256	-1.2251
51464083	rs12883270	1.35277e-06	-0.0804225	-1.17103	7.18692e-05	-0.700578	-1.16985	8.20552e-05	-0.632361	-1.18885
51464272	rs17123377	1.75751e-06	-0.989709	-2.25868e-10	0.000126173	-1.30761	-2.25868e-10	0.000132428	-1.34256	-2.25868e-10
51464288	rs150085086	1.30715e-06	-1.18703e-10	-1.28576	0.000128928	-1.18703e-10	-1.28602	0.000140289	-1.18703e-10	-1.28489
51464959	rs41299203	1.51475e-06	-1.13836	-2.25868e-10	0.000110413	-1.44105	-2.25868e-10	0.000116733	-1.46871	-2.25868e-10
51465051	rs34153026	2.54551e-07	-1.70542	-1.21644	3.3861e-05	-1.40122	-1.22179	3.57159e-05	-1.42513	-1.22787
51465291	rs17123379	2.74303e-07	-1.55261	-1.29451	2.31399e-05	-1.71001	-1.2937	2.50952e-05	-1.71335	-1.29258
51465310	rs117134921	1.77952e-06	-0.977262	-2.25868e-10	0.000124228	-1.32315	-2.25868e-10	0.000131985	-1.34591	-2.25868e-10
51465637	rs12891180	2.39532e-07	-1.71907	-1.26361	2.82901e-05	-1.53584	-1.26692	3.02034e-05	-1.54937	-1.27127
51465955	rs72687116	9.15946e-07	-1.6414	-2.25868e-10	8.3926e-05	-1.71534	-2.25868e-10	9.17356e-05	-1.70969	-2.25868e-10
51466026	rs4898678	1.62974e-06	-1.06519	-2.25868e-10	0.000119266	-1.36391	-2.25868e-10	0.000125492	-1.39635	-2.25868e-10
51466036	rs187024137	1.71342e-06	-1.01511	-2.25868e-10	0.000135322	-1.23761	-2.25868e-10	0.000155638	-1.18107	-2.25868e-10
51466048	rs17123383	1.48026e-06	-1.18703e-10	-1.16139	0.00014685	-1.18703e-10	-1.15586	0.000160348	-1.18703e-10	-1.15125
51466091	rs75910585	2.90511e-06	-0.487133	-2.25868e-10	0.000242333	-0.654959	-2.25868e-10	0.000431453	-0.16144	-2.25868e-10
51466259	rs12323589	4.33954e-06	0.950207	-1.03604	0.000183037	0.10346	-1.03904	0.000164937	-0.0795141	-1.04352
51466400	rs12895611	2.88769e-06	0.80062	-1.29377	8.74747e-05	-0.380701	-1.29322	9.9492e-05	-0.342195	-1.28633
51466466	rs17123388	1.4713e-06	-1.18703e-10	-1.16746	0.000145943	-1.18703e-10	-1.16206	0.000159341	-1.18703e-10	-1.15755
51466474	rs75724366	1.71869e-06	-1.01204	-2.25868e-10	0.000124075	-1.32438	-2.25868e-10	0.000130321	-1.3586	-2.25868e-10
51466484	rs17802253	0.000221837	3.84834	-2.25868e-10	0.000267797	-0.555043	-2.25868e-10	0.000360621	-0.340772	-2.25868e-10
51466581	rs12434118	1.04766e-06	-0.248751	-1.25829	2.71194e-05	-1.58372	-1.2613	3.01654e-05	-1.56123	-1.26068
51466641	rs10151412	6.0212e-06	1.27401	-1.03233	0.000240479	0.372718	-1.03536	0.000213815	0.176377	-1.03986
51466715	rs139811584	2.66377e-06	-0.573861	-2.25868e-10	0.000157312	-1.08704	-2.25868e-10	0.000170833	-1.08792	-2.25868e-10
51466887	rs17802296	0.000221837	3.84834	-2.25868e-10	0.000267797	-0.555043	-2.25868e-10	0.000360621	-0.340772	-2.25868e-10
51467027	rs34610151	2.61529e-07	-1.60009	-1.29472	2.28967e-05	-1.7203	-1.29398	2.48781e-05	-1.72168	-1.29293
51468065	rs12589524	2.60638e-07	-1.67207	-1.22616	3.81016e-05	-1.27527	-1.22975	3.96406e-05	-1.3134	-1.23535
51468864	rs12887314	2.47325e-07	-1.7006	-1.25005	3.37002e-05	-1.37451	-1.25326	3.5388e-05	-1.40448	-1.25775
51469053	rs12590216	3.02059e-07	-1.46441	-1.28633	2.32149e-05	-1.7131	-1.28737	2.53079e-05	-1.70965	-1.28784
51469068	rs147472630	9.15946e-07	-1.6414	-2.25868e-10	8.3926e-05	-1.71534	-2.25868e-10	9.17356e-05	-1.70969	-2.25868e-10
51469485	rs12101171	1.12149e-06	-1.43895	-2.25868e-10	8.95855e-05	-1.65008	-2.25868e-10	9.63695e-05	-1.66041	-2.25868e-10
51469496	rs11851076	2.74067e-07	-1.55721	-1.29077	2.32033e-05	-1.71168	-1.2893	2.51788e-05	-1.71505	-1.28755
51469751	rs11847331	2.8001e-07	-1.53576	-1.29077	2.33448e-05	-1.70559	-1.2893	2.531e-05	-1.70985	-1.28755
51470138	rs10483606	2.50934e-07	-1.71388	-1.22229	3.14825e-05	-1.46842	-1.22742	3.34192e-05	-1.48663	-1.23284
51470586	rs4901071	3.8013e-06	0.938148	-1.15641	0.000158317	0.0791151	-1.15979	0.000143922	-0.0951235	-1.1642
51470804	rs11846226	2.81226e-07	-1.53327	-1.28893	2.34109e-05	-1.70483	-1.28724	2.53851e-05	-1.70919	-1.28525
51470819	rs57454311	2.81226e-07	-1.53327	-1.28893	2.34109e-05	-1.70483	-1.28724	2.53851e-05	-1.70919	-1.28525
51471022	rs17123409	1.28454e-06	-1.3032	-2.25868e-10	9.65906e-05	-1.57479	-2.25868e-10	0.000103432	-1.58969	-2.25868e-10
51471033	rs17123411	2.35027e-07	-1.72064	-1.28102	2.82511e-05	-1.52077	-1.28337	3.01126e-05	-1.53753	-1.28613
51471592	rs873913	1.16065e-06	-0.220698	-1.18393	4.87149e-05	-1.07147	-1.18782	7.02083e-05	-0.788738	-1.18839
51471727	rs116968429	1.25992e-06	-1.32255	-2.25868e-10	9.01027e-05	-1.64432	-2.25868e-10	9.59691e-05	-1.66457	-2.25868e-10
51471845	rs873914	2.60114e-07	-1.66946	-1.23078	2.77647e-05	-1.58915	-1.23235	2.99078e-05	-1.59531	-1.23518
51471865	rs17802520	1.20916e-05	0.938906	-2.25868e-10	0.000664997	0.35451	-2.25868e-10	0.000738355	0.375826	-2.25868e-10
51472190	rs8003601	0.000237554	3.91679	-2.25868e-10	0.000272283	-0.53843	-2.25868e-10	0.000372578	-0.308152	-2.25868e-10
51472510	rs17123421	1.51082e-06	-1.18703e-10	-1.14095	0.000149942	-1.18703e-10	-1.13502	0.000163778	-1.18703e-10	-1.13009
51472624	rs873915	2.50895e-07	-1.71986	-1.21646	2.57501e-05	-1.67826	-1.21858	2.67295e-05	-1.71355	-1.22928
51472708	rs2105230	8.53019e-07	-0.422591	-1.28999	3.79751e-05	-1.21749	-1.29085	5.3459e-05	-0.958419	-1.29126
51472882	rs8006268	1.22007e-06	-1.3547	-2.25868e-10	9.37443e-05	-1.6047	-2.25868e-10	0.000100548	-1.61797	-2.25868e-10
51472982	rs8009152	1.21384e-06	-1.35981	-2.25868e-10	9.34736e-05	-1.60759	-2.25868e-10	0.000100274	-1.62069	-2.25868e-10
51472990	rs8010552	1.21384e-06	-1.35981	-2.25868e-10	9.34736e-05	-1.60759	-2.25868e-10	0.000100274	-1.62069	-2.25868e-10
51473098	rs10873041	2.76224e-07	-1.64005	-1.20009	2.53802e-05	-1.71871	-1.1926	2.78172e-05	-1.7181	-1.18484
51473118	rs11626550	0.000552737	4.76128	-2.25868e-10	0.000364756	-0.246042	-2.25868e-10	0.000511414	0.00858028	-2.25868e-10
51473669	rs111620401	1.12313e-06	-1.43748	-2.25868e-10	8.96522e-05	-1.64933	-2.25868e-10	9.64359e-05	-1.65972	-2.25868e-10
51473766	rs58263123	1.18924e-06	-1.38029	-2.25868e-10	9.24128e-05	-1.61901	-2.25868e-10	9.9204e-05	-1.63142	-2.25868e-10
51474018	rs182482714	1.3096e-06	-1.18703e-10	-1.28388	0.000128887	-1.18703e-10	-1.28634	0.000140047	-1.18703e-10	-1.28662
51474350	rs117212610	1.52553e-06	-1.18703e-10	-1.13126	0.000151429	-1.18703e-10	-1.12516	0.000165427	-1.18703e-10	-1.12007
51474464	rs1953890	0.000245266	3.94874	-2.25868e-10	0.000276306	-0.523765	-2.25868e-10	0.000378596	-0.292129	-2.25868e-10
51474600	rs80082801	1.39153e-06	-1.2232	-2.25868e-10	0.000120309	-1.35521	-2.25868e-10	0.000150233	-1.21641	-2.25868e-10
51474672	rs1953889	0.000254064	3.98398	-2.25868e-10	0.000280828	-0.50753	-2.25868e-10	0.000385368	-0.274401	-2.25868e-10
51474730	rs17724183	0.000245266	3.94874	-2.25868e-10	0.000276306	-0.523765	-2.25868e-10	0.000378596	-0.292129	-2.25868e-10
51474907	rs140919444	8.88852e-07	-1.67143	-2.25868e-10	8.34795e-05	-1.72067	-2.25868e-10	9.09833e-05	-1.71792	-2.25868e-10
51474941	rs77425813	4.83771e-06	0.0228374	-2.25868e-10	0.000364625	-0.246403	-2.25868e-10	0.000762962	0.408609	-2.25868e-10
51474999	rs1953888	9.33524e-07	-1.62239	-2.25868e-10	8.44738e-05	-1.70883	-2.25868e-10	9.24968e-05	-1.70143	-2.25868e-10
51475116	rs1953887	4.57188e-06	1.01455	-1.04823	0.000188124	0.144062	-1.05223	0.000172476	-0.0219658	-1.05637
51475121	rs148865211	1.46266e-06	-1.18703e-10	-1.17335	0.000145068	-1.18703e-10	-1.16807	0.00015837	-1.18703e-10	-1.16366
51475794	rs2297889	2.4335e-07	-1.69721	-1.26964	2.45357e-05	-1.6742	-1.27094	2.61489e-05	-1.69654	-1.26826
51475992	rs17123439	6.99839e-06	0.392075	-2.25868e-10	0.000365802	-0.243179	-2.25868e-10	0.000658255	0.260994	-2.25868e-10
51476504	rs12882222	1.98384e-06	0.424039	-1.29261	6.68263e-05	-0.651228	-1.29195	7.57722e-05	-0.616791	-1.28408
51476508	rs7144184	6.66933e-07	-0.665778	-1.29289	2.43435e-05	-1.66116	-1.29185	2.6882e-05	-1.64515	-1.292
51476695	rs75254705	4.96512e-06	0.0488322	-2.25868e-10	0.00037345	-0.222489	-2.25868e-10	0.000785187	0.437322	-2.25868e-10
51476888	rs17123448	1.49763e-06	-1.18703e-10	-1.14972	0.000148608	-1.18703e-10	-1.14396	0.000162299	-1.18703e-10	-1.13916
51477537	rs118131267	5.58781e-06	0.166984	-2.25868e-10	0.000447316	-0.0420058	-2.25868e-10	0.000892341	0.565249	-2.25868e-10
51477730	rs72687121	8.52398e-07	-1.71331	-2.25868e-10	8.4228e-05	-1.71174	-2.25868e-10	9.11701e-05	-1.71587	-2.25868e-10
51477733	rs17123456	1.52207e-06	-1.18703e-10	-1.13353	0.000151079	-1.18703e-10	-1.12747	0.000165039	-1.18703e-10	-1.12242
51477753	rs2039795	4.56404e-06	1.03293	-1.06833	0.000187531	0.159246	-1.07058	0.000171802	-0.00747073	-1.07479
51477771	rs67426903	2.53554e-06	0.606368	-1.22956	8.83599e-05	-0.435152	-1.2287	9.73867e-05	-0.407535	-1.24237
51478008	rs10137411	4.77929e-06	1.07172	-1.06103	0.000195055	0.191329	-1.06332	0.000178424	0.0231645	-1.0676
51478037	rs10149656	4.77929e-06	1.07172	-1.06103	0.000195055	0.191329	-1.06332	0.000178424	0.0231645	-1.0676
51478225	rs12892749	3.03976e-07	-1.50596	-1.23845	2.49017e-05	-1.69704	-1.2333	2.71274e-05	-1.70071	-1.22735
51478393	rs7157686	4.77929e-06	1.07172	-1.06103	0.000195055	0.191329	-1.06332	0.000178424	0.0231645	-1.0676
51478623	rs17123477	2.32499e-07	-1.71915	-1.29333	2.91271e-05	-1.47954	-1.29406	3.1053e-05	-1.49793	-1.29497
51478828	rs12893822	3.02388e-07	-1.53741	-1.21223	2.53477e-05	-1.70711	-1.20548	2.76861e-05	-1.70994	-1.19773
51479557	rs58170601	1.26174e-06	-1.32111	-2.25868e-10	9.5576e-05	-1.58535	-2.25868e-10	0.000102402	-1.59969	-2.25868e-10
51479571	rs1953883	5.10185e-06	1.10891	-1.03291	0.000206945	0.22213	-1.03495	0.000188959	0.0525872	-1.03966
51479689	rs1953882	2.34133e-07	-1.71503	-1.29044	3.02952e-05	-1.44282	-1.29147	3.20746e-05	-1.4676	-1.29293
51479880	rs1953881	2.33415e-07	-1.71811	-1.29044	2.94332e-05	-1.47168	-1.29147	3.13527e-05	-1.49037	-1.29293
51480064	rs1953880	2.33415e-07	-1.71811	-1.29044	2.94332e-05	-1.47168	-1.29147	3.13527e-05	-1.49037	-1.29293
51480142	rs76284519	5.03726e-06	0.0632579	-2.25868e-10	0.000361903	-0.253895	-2.25868e-10	0.000766221	0.412871	-2.25868e-10
51480866	rs151179441	1.09207e-06	-1.46553	-2.25868e-10	0.000182336	-0.939422	-2.25868e-10	0.000197601	-0.942352	-2.25868e-10
51481373	rs10137286	1.85502e-05	2.65848	-1.2916	0.000102136	-0.228412	-1.29055	0.000103458	-0.299333	-1.2901
51481421	rs17123480	2.47483e-07	-1.69078	-1.25924	2.36327e-05	-1.72202	-1.26062	2.52588e-05	-1.72296	-1.27646
51481501	rs35996765	6.23592e-06	0.276722	-2.25868e-10	0.000245925	-0.640247	-2.25868e-10	0.000266993	-0.641378	-2.25868e-10
51481572	rs11623936	0.000364672	4.34539	-2.25868e-10	0.000330941	-0.343333	-2.25868e-10	0.000455424	-0.10737	-2.25868e-10
51481874	rs11628625	1.17146e-06	-0.107325	-1.28803	3.08158e-05	-1.42824	-1.28901	3.24449e-05	-1.45941	-1.28965
51481880	rs35511164	6.2611e-07	-0.829954	-1.19188	2.60807e-05	-1.69203	-1.19205	2.84326e-05	-1.68707	-1.194
51481912	rs8019419	5.84652e-07	-0.90098	-1.18936	2.58339e-05	-1.70405	-1.18953	2.81336e-05	-1.70013	-1.19151
51482072	rs56408541	9.3498e-07	-1.62083	-2.25868e-10	8.4892e-05	-1.70389	-2.25868e-10	9.28971e-05	-1.69711	-2.25868e-10
51482099	rs17123489	5.72352e-07	-0.936057	-1.17555	2.61354e-05	-1.70648	-1.17551	2.84312e-05	-1.70331	-1.1778
51482163	rs34678449	2.82015e-07	-1.59258	-1.22683	2.45654e-05	-1.72251	-1.22142	2.6863e-05	-1.7229	-1.21495
51482560	rs11157790	5.40793e-07	-0.872857	-1.29547	2.48527e-05	-1.63651	-1.29579	2.72068e-05	-1.62905	-1.29609
51482666	rs8004486	0.000622654	4.88039	-2.25868e-10	0.000410064	-0.128959	-2.25868e-10	0.0005743	0.124553	-2.25868e-10
51482731	rs17123497	1.19852e-06	-1.37252	-2.25868e-10	9.2277e-05	-1.62048	-2.25868e-10	9.91137e-05	-1.63233	-2.25868e-10
51482737	rs11844329	2.63575e-07	-1.70195	-1.18507	2.95291e-05	-1.57496	-1.18493	3.1961e-05	-1.57733	-1.18675
51482981	rs7145511	1.31507e-06	0.0130532	-1.29277	3.27272e-05	-1.36355	-1.29352	3.39525e-05	-1.40962	-1.29402
51483091	rs142271229	1.54737e-06	-1.11705	-2.25868e-10	9.39611e-05	-1.60239	-2.25868e-10	0.000104042	-1.58381	-2.25868e-10
51483142	rs139662878	1.76307e-06	-1.18703e-10	-0.98655	0.000171352	-1.18703e-10	-1.00155	0.000185582	-1.18703e-10	-1.0051
51483274	rs10143878	7.78261e-06	1.65721	-1.15892	0.000272097	0.623006	-1.16212	0.000244705	0.438302	-1.16685
51483392	rs186735432	1.54722e-06	-1.11714	-2.25868e-10	0.000112848	-1.41923	-2.25868e-10	0.000123136	-1.41531	-2.25868e-10
51483472	rs1959529	6.35459e-07	-0.826654	-1.18036	2.64252e-05	-1.69156	-1.17939	2.88094e-05	-1.68636	-1.18154
51483604	rs146139747	1.59688e-06	-1.18703e-10	-1.08555	0.000157918	-1.18703e-10	-1.0832	0.000173235	-1.18703e-10	-1.07395
51483694	rs149678574	1.29509e-06	-1.18703e-10	-1.29502	0.000127905	-1.18703e-10	-1.29398	0.000139037	-1.18703e-10	-1.29386
51484305	rs117057713	1.49007e-06	-1.18703e-10	-1.15478	0.000146259	-1.18703e-10	-1.15989	0.000158894	-1.18703e-10	-1.16036
51484369	rs142544745	1.39188e-06	-1.18703e-10	-1.22295	0.000136819	-1.18703e-10	-1.22662	0.000148658	-1.18703e-10	-1.22695
51484815	rs7153154	1.38494e-06	0.0665041	-1.29445	3.49212e-05	-1.29722	-1.29496	3.64039e-05	-1.33864	-1.29528
51485012	rs34143086	1.09903e-06	-1.45918	-2.25868e-10	0.000108682	-1.45685	-2.25868e-10	0.000119236	-1.4475	-2.25868e-10
51485190	rs12894623	8.8715e-06	0.629239	-2.25868e-10	0.000247333	-0.634535	-2.25868e-10	0.000269425	-0.632311	-2.25868e-10
51485195	rs10483604	0.000399392	4.43634	-2.25868e-10	0.000367285	-0.239135	-2.25868e-10	0.00051948	0.0242298	-2.25868e-10
51485293	rs28441253	9.21546e-07	-0.575824	-1.05948	4.32404e-05	-1.315	-1.0635	6.00099e-05	-1.06854	-1.06555
51485299	rs74802818	1.0525e-06	-1.50244	-2.25868e-10	8.66098e-05	-1.68386	-2.25868e-10	9.34621e-05	-1.69104	-2.25868e-10
51485410	rs10483603	0.000429022	4.5079	-2.25868e-10	0.000380455	-0.203904	-2.25868e-10	0.000539715	0.0624417	-2.25868e-10
51485415	rs11157791	2.53669e-07	-1.71241	-1.21292	2.90592e-05	-1.56369	-1.21225	3.12337e-05	-1.57387	-1.21323
51485694	rs10483602	2.53492e-07	-1.71241	-1.21362	2.90175e-05	-1.56369	-1.21369	3.11735e-05	-1.57387	-1.21515
51485782	rs12896768	2.52696e-07	-1.71241	-1.21676	2.89263e-05	-1.56369	-1.21683	3.10765e-05	-1.57387	-1.21827
51485938	rs117003314	1.76036e-06	-0.988085	-2.25868e-10	0.000131055	-1.26966	-2.25868e-10	0.000136971	-1.30883	-2.25868e-10
51485941	rs1953874	9.24714e-06	1.65609	-0.985378	0.000331718	0.648621	-0.989609	0.000295403	0.455097	-0.995357
51486123	rs11844384	2.52583e-07	-1.7107	-1.21892	2.86819e-05	-1.57002	-1.21899	3.08209e-05	-1.58	-1.22041
51486688	rs1953893	7.64505e-06	1.65609	-1.17563	0.000274509	0.648621	-1.17891	0.000245022	0.455097	-1.18235
51487004	rs1953892	6.00754e-07	-0.870004	-1.19317	2.56311e-05	-1.70811	-1.19336	2.79698e-05	-1.70209	-1.19538
51487354	rs946623	2.97304e-07	-1.676	-1.09061	2.90567e-05	-1.69384	-1.08219	3.20572e-05	-1.69183	-1.06925
51487499	rs71422011	2.81585e-07	-1.6175	-1.20343	2.51415e-05	-1.72274	-1.19801	2.75287e-05	-1.72218	-1.19119
51487608	rs883897	3.00945e-07	-1.67473	-1.0797	2.93528e-05	-1.69482	-1.07106	3.23934e-05	-1.69285	-1.0578
51488105	rs12891408	9.40267e-06	0.687389	-2.25868e-10	0.000257342	-0.594865	-2.25868e-10	0.000280339	-0.592601	-2.25868e-10
51488786	rs35852938	3.06679e-07	-1.67381	-1.06175	2.98569e-05	-1.69552	-1.05334	3.29512e-05	-1.69356	-1.04001
51488961	rs10149786	8.84076e-07	-0.424831	-1.25199	3.97788e-05	-1.20762	-1.25432	5.63474e-05	-0.941329	-1.25573
51489442	rs870371	3.08616e-07	-1.67381	-1.05545	3.00488e-05	-1.69552	-1.04693	3.31688e-05	-1.69356	-1.03343
51489582	rs61755582	1.10166e-06	-1.45679	-2.25868e-10	8.74178e-05	-1.67457	-2.25868e-10	9.42704e-05	-1.68243	-2.25868e-10
51489887	rs1953891	1.18107e-06	-0.246053	-1.14113	8.48268e-05	-0.569407	-1.13525	9.41535e-05	-0.559433	-1.12424
51490350	rs3900632	3.0104e-07	-1.58949	-1.16463	2.61619e-05	-1.72231	-1.15865	2.86406e-05	-1.72282	-1.15096
51490767	rs11628591	0.000224816	3.86168	-2.25868e-10	0.000384276	-0.19391	-2.25868e-10	0.000545605	0.0732953	-2.25868e-10
51490944	rs35809678	3.13403e-07	-1.66074	-1.05313	2.98974e-05	-1.70394	-1.04356	3.30118e-05	-1.70231	-1.02943
51491003	rs61985024	4.48224e-05	2.2491	-2.25868e-10	0.00185581	1.38081	-2.25868e-10	0.00144697	1.04863	-2.25868e-10
51491409	rs17803300	1.4992e-06	0.0497805	-1.19845	0.000142882	0.0165203	-1.19977	0.000260147	0.535882	-1.20323
51491456	rs17803330	1.8371e-06	0.320579	-1.266	0.000134959	0.0277213	-1.26802	0.00025067	0.566033	-1.27049
51491648	rs11844215	1.9069e-06	0.159128	-1.06725	8.8234e-05	-0.611104	-1.05418	9.77316e-05	-0.580067	-1.06631
51491956	rs11848681	2.7364e-07	-1.5715	-1.27804	2.46672e-05	-1.66106	-1.27874	2.65662e-05	-1.66979	-1.27917
51492528	rs6572718	4.00301e-07	-1.19439	-1.27476	4.12491e-05	-1.15907	-1.26657	4.6609e-05	-1.11539	-1.27142
51492664	rs6572719	4.13451e-07	-1.17562	-1.2612	2.48191e-05	-1.67226	-1.2614	2.62661e-05	-1.69714	-1.26318
51492685	rs60407268	1.53425e-06	-1.12556	-2.25868e-10	0.000101344	-1.52675	-2.25868e-10	0.000107561	-1.55054	-2.25868e-10
51492771	rs8011567	1.0278e-06	-0.230641	-1.29554	5.11177e-05	-0.915549	-1.29559	4.83428e-05	-1.0545	-1.29578
51492829	rs7147763	4.71944e-07	-1.01037	-1.29413	2.76958e-05	-1.52979	-1.2942	2.83544e-05	-1.58932	-1.2945
51492961	rs7147946	4.7933e-07	-1.0062	-1.28277	2.5956e-05	-1.60471	-1.28416	2.70422e-05	-1.64581	-1.28539
51493384	rs10400783	8.65605e-07	-1.69793	-2.25868e-10	8.65261e-05	-1.68483	-2.25868e-10	9.4814e-05	-1.67668	-2.25868e-10
51493404	rs10400714	8.79162e-07	-1.68239	-2.25868e-10	8.52371e-05	-1.69984	-2.25868e-10	9.32415e-05	-1.69341	-2.25868e-10
51493562	rs61985025	3.66599e-07	-1.58619	-0.970899	3.26799e-05	-1.69085	-0.967661	3.52765e-05	-1.70895	-0.956432
51493572	rs34158603	1.72105e-06	-1.01067	-2.25868e-10	0.000107228	-1.47031	-2.25868e-10	0.000117687	-1.46057	-2.25868e-10
51493662	rs4551942	3.521e-06	0.808908	-1.10377	9.85981e-05	-0.470402	-1.08382	0.000179033	0.0269961	-1.06802
51493824	rs2356732	5.67904e-07	-0.832321	-1.28709	5.69321e-05	-0.816803	-1.28661	6.39497e-05	-0.782796	-1.28771
51493961	rs2356733	4.77709e-07	-0.996279	-1.29608	2.55971e-05	-1.60705	-1.29574	2.92952e-05	-1.55512	-1.29606
51493979	rs2884018	9.36519e-07	-0.327742	-1.29145	3.14088e-05	-1.41019	-1.288	3.69401e-05	-1.32751	-1.29179
51494228	rs875204	7.43021e-05	3.97994	-1.22541	5.951e-05	-0.809437	-1.24969	6.18829e-05	-0.858606	-1.24475
51494499	rs875205	2.88803e-06	0.754121	-1.24715	2.47424e-05	-1.67233	-1.26443	2.65898e-05	-1.68468	-1.26339
51494654	rs875206	0.000114181	4.46106	-1.27688	7.29094e-05	-0.56691	-1.28915	7.64562e-05	-0.604706	-1.28718
51494668	rs875207	1.11961e-05	2.13869	-1.27673	3.26828e-05	-1.37154	-1.28689	3.40927e-05	-1.41319	-1.28632
51495121	rs882415	6.4912e-06	1.54788	-1.23104	4.3878e-05	-1.11362	-1.25024	4.73625e-05	-1.1235	-1.24726
51495131	rs882414	6.27655e-06	1.51681	-1.2336	4.32026e-05	-1.12699	-1.25239	4.66354e-05	-1.13676	-1.24948
51495398	rs882413	6.61864e-07	-0.80586	-1.16044	4.01844e-05	-1.31145	-1.14034	5.21858e-05	-1.14595	-1.12784
51495439	rs12432099	4.6877e-06	1.28727	-1.29593	3.63951e-05	-1.25562	-1.29521	3.93521e-05	-1.26473	-1.29132
51495521	rs12434983	1.44401e-05	2.40495	-1.28855	3.36936e-05	-1.34865	-1.27931	3.54053e-05	-1.39459	-1.26715
51495536	rs73288875	3.04888e-07	-1.4653	-1.27612	2.33357e-05	-1.71959	-1.2757	2.56014e-05	-1.71085	-1.27511
51495574	rs73288876	3.16018e-07	-1.4653	-1.24026	2.41945e-05	-1.71959	-1.23956	2.65539e-05	-1.71085	-1.23858
51495674	rs80292596	5.34789e-07	-0.892534	-1.28695	6.14926e-05	-0.738552	-1.2878	7.24537e-05	-0.659768	-1.28588
51495698	rs1556929	6.02362e-06	1.24945	-1.00736	0.000101955	-0.543446	-0.977294	0.000159159	-0.198994	-0.959701
51495800	rs1556928	6.20825e-07	-0.836607	-1.1937	3.83223e-05	-1.32266	-1.17658	4.9816e-05	-1.15414	-1.16612
51495896	rs1556927	3.30622e-06	0.936351	-1.29415	3.21114e-05	-1.38731	-1.28876	3.49219e-05	-1.39502	-1.28046
51496021	rs1556926	6.68116e-07	-0.720317	-1.23658	2.42263e-05	-1.71711	-1.24072	2.59764e-05	-1.72157	-1.24984
51496104	rs8013051	5.75642e-07	-0.81512	-1.29075	3.06771e-05	-1.43161	-1.29015	3.2771e-05	-1.44772	-1.29134
51496202	rs6572720	3.36338e-07	-1.35783	-1.28541	2.30309e-05	-1.72285	-1.28559	2.5138e-05	-1.72002	-1.28419
51496521	rs61093844	3.59761e-07	-1.31791	-1.25801	2.3696e-05	-1.72109	-1.25887	2.57804e-05	-1.72248	-1.25651
51496591	rs143017112	1.53239e-05	1.17581	-2.25868e-10	0.000209287	-0.801566	-2.25868e-10	0.000234634	-0.770574	-2.25868e-10
51497328	rs12433809	3.34041e-07	-1.36738	-1.28272	2.31237e-05	-1.72204	-1.28238	2.51363e-05	-1.72251	-1.28177
51497354	rs143783394	1.2993e-06	-1.29178	-2.25868e-10	9.90378e-05	-1.54977	-2.25868e-10	0.000105939	-1.56574	-2.25868e-10
51497416	rs12433833	3.39896e-07	-1.34566	-1.28706	2.30548e-05	-1.72062	-1.28678	2.50122e-05	-1.72296	-1.28628
51498099	rs10152028	1.16214e-05	2.16026	-1.26101	0.000143939	0.072741	-1.24862	0.000243355	0.505537	-1.23961
51498477	rs114011368	1.51995e-06	-1.18703e-10	-1.13493	0.000150776	-1.18703e-10	-1.12948	0.000182926	-1.18703e-10	-1.01952
51498537	rs10129635	5.74336e-07	-0.923251	-1.18489	6.83296e-05	-0.737951	-1.18298	8.15004e-05	-0.652361	-1.17563
51499344	rs8009082	0.00351226	7.55048	-0.940068	0.00017258	0.0238334	-1.01824	0.000274549	0.392841	-1.00631
51499959	rs4243567	1.30778e-06	-0.369587	-0.915685	7.25479e-05	-0.982326	-0.878699	0.000104691	-0.723777	-0.853812
51500040	rs28672773	5.65246e-07	-0.95321	-1.17089	6.70338e-05	-0.771232	-1.16884	7.99211e-05	-0.68707	-1.16049
51500077	rs142288146	1.48415e-06	-1.18703e-10	-1.15876	0.000147163	-1.18703e-10	-1.15373	0.000177249	-1.18703e-10	-1.05104
51500337	rs10141612	5.53489e-07	-1.00098	-1.14413	6.52974e-05	-0.82444	-1.14188	7.77337e-05	-0.742614	-1.1327
51500865	rs75828197	4.8374e-07	-1.09507	-1.18474	5.64119e-05	-0.929785	-1.18281	6.67454e-05	-0.852797	-1.17492
51502013	rs80087134	8.98567e-07	-1.66056	-2.25868e-10	9.00462e-05	-1.64495	-2.25868e-10	0.000102006	-1.60357	-2.25868e-10
51502070	rs4516135	6.7843e-06	1.11153	-0.750523	0.00022952	-0.00204862	-0.707232	0.000594424	0.834334	-0.675341
51502330	rs78326232	2.32988e-07	-1.72157	-1.28881	3.19541e-05	-1.3925	-1.28847	3.72419e-05	-1.32329	-1.28788
51502448	rs79257379	2.33552e-07	-1.72157	-1.28639	3.20298e-05	-1.3925	-1.2861	3.73273e-05	-1.32329	-1.28559
51502462	rs147968629	8.8853e-06	0.630793	-2.25868e-10	0.000376461	-0.214458	-2.25868e-10	0.000806608	0.464238	-2.25868e-10
51502593	rs73288879	7.76386e-06	0.495875	-2.25868e-10	0.00052922	0.126133	-2.25868e-10	0.00147759	1.06957	-2.25868e-10
51502651	rs4901072	1.41587e-06	-0.418189	-0.787669	8.00033e-05	-1.01816	-0.74504	0.00011524	-0.765475	-0.716109
51503013	rs80304174	1.46269e-06	-1.18703e-10	-1.17333	0.000144996	-1.18703e-10	-1.16856	0.000173811	-1.18703e-10	-1.07063
51503053	rs114554601	1.46375e-06	-1.18703e-10	-1.1726	0.000145103	-1.18703e-10	-1.16783	0.000173982	-1.18703e-10	-1.06965
51503299	rs77544274	2.32937e-07	-1.72157	-1.28903	3.19441e-05	-1.3925	-1.28878	3.72247e-05	-1.32329	-1.28834
51503584	rs75978552	3.6295e-07	-1.27847	-1.28862	2.82597e-05	-1.51278	-1.29106	2.9014e-05	-1.56793	-1.29289
51503850	rs7161111	7.55089e-07	-1.0678	-0.766724	3.882e-05	-1.7065	-0.779834	4.21584e-05	-1.6634	-0.823768
51504125	rs74332766	1.45223e-06	-1.18703e-10	-1.1805	0.000143939	-1.18703e-10	-1.17588	0.000172122	-1.18703e-10	-1.0804
51504420	rs11849278	0.00108811	6.1728	-0.73421	0.00014338	-0.347284	-0.832486	0.000224486	0.00201328	-0.8168
51504848	rs117037333	2.02668e-06	-1.18703e-10	-0.847208	0.000198667	-1.18703e-10	-0.853641	0.000221442	-1.18703e-10	-0.828439
51504882	rs8009664	6.72392e-06	0.352067	-2.25868e-10	0.00040471	-0.142101	-2.25868e-10	0.000950765	0.628668	-2.25868e-10
51505316	rs11157792	3.08647e-05	2.6712	-0.79519	0.00010977	-0.564664	-0.882225	0.000126045	-0.52661	-0.865351
51505586	rs55801251	0.00100558	6.14853	-0.788819	0.000545698	1.03411	-0.877319	0.00103817	1.57977	-0.863154
51506039	rs35902015	8.64955e-07	-1.69868	-2.25868e-10	8.36274e-05	-1.7189	-2.25868e-10	9.07828e-05	-1.72013	-2.25868e-10
51506102	rs74845706	1.51728e-06	-1.18703e-10	-1.13669	0.000150506	-1.18703e-10	-1.13127	0.000182504	-1.18703e-10	-1.02183
51506524	rs113785288	9.36439e-06	0.68331	-2.25868e-10	0.00062819	0.29757	-2.25868e-10	0.00182253	1.27938	-2.25868e-10
51506793	rs8019404	0.00102128	6.18201	-0.806808	0.000526963	1.01577	-0.893914	0.000999351	1.56003	-0.881525
51506834	rs11847472	7.13183e-07	-0.856648	-1.03497	8.07839e-05	-0.725363	-1.02813	0.000103995	-0.649444	-0.934811
51506891	rs34163607	6.27242e-07	-1.0058	-1.01423	7.04681e-05	-0.883782	-1.00633	9.16279e-05	-0.802004	-0.908859
51507015	rs80006885	2.50008e-07	-1.71858	-1.22128	3.30826e-05	-1.42475	-1.22152	3.84366e-05	-1.35883	-1.22076
51507222	rs12147541	7.11049e-07	-0.897982	-0.996637	3.03888e-05	-1.7221	-1.0091	3.276e-05	-1.70188	-1.03751
51507294	rs8005389	0.00101198	6.18201	-0.815955	0.000523113	1.01577	-0.901247	0.000993912	1.56003	-0.886982
51507526	rs117572731	1.51753e-06	-1.13652	-2.25868e-10	0.000115207	-1.39854	-2.25868e-10	0.000121645	-1.42749	-2.25868e-10
51507593	rs78205147	5.775e-07	-0.962835	-1.13982	6.47402e-05	-0.837359	-1.13753	7.72446e-05	-0.753402	-1.12822
51507729	rs115899760	1.45442e-06	-1.18703e-10	-1.179	0.00014416	-1.18703e-10	-1.17435	0.000172476	-1.18703e-10	-1.07834
51507958	rs4539521	3.79395e-06	1.06635	-1.28655	3.32128e-05	-1.34878	-1.29356	3.58844e-05	-1.35229	-1.29601
51508866	rs11626802	0.00352906	7.55679	-0.941611	0.000169077	0.00475143	-1.01967	0.00026853	0.371808	-1.00744
51508950	rs8011399	9.97575e-07	-0.530859	-1.02517	5.89437e-05	-1.07558	-0.993112	8.42336e-05	-0.829373	-0.965632
51509143	rs56312729	0.00388186	7.62036	-0.909891	0.00017874	0.0322396	-0.991578	0.000284835	0.402064	-0.978754
51509390	rs71422012	9.96044e-07	-1.55757	-2.25868e-10	8.6254e-05	-1.68798	-2.25868e-10	9.41283e-05	-1.68394	-2.25868e-10
51509681	rs78156576	6.01265e-07	-0.986506	-1.07582	6.74766e-05	-0.862923	-1.07057	8.66819e-05	-0.780159	-0.986196
51510027	rs28677862	0.000195846	4.85435	-1.13063	5.66167e-05	-0.928264	-1.1807	7.4893e-05	-0.740158	-1.17238
51510043	rs28487585	0.000203236	4.89427	-1.1335	5.72726e-05	-0.914351	-1.1831	7.58718e-05	-0.724691	-1.17486
51510285	rs61985042	0.00404441	7.66105	-0.909562	0.000181978	0.0499018	-0.991286	0.00029051	0.421494	-0.978456
51510517	rs61985043	0.00422997	7.70591	-0.909562	0.000185567	0.0694304	-0.991286	0.000296815	0.442966	-0.978456
51510842	rs10873042	5.91658e-06	1.50756	-1.28341	2.59247e-05	-1.61987	-1.27021	2.81933e-05	-1.64379	-1.24572
51511104	rs61985044	5.76486e-07	-1.08024	-1.02417	3.00959e-05	-1.70446	-1.03642	3.32154e-05	-1.65957	-1.06602
51511110	rs78210005	1.29449e-06	-1.18703e-10	-1.29549	0.000127791	-1.18703e-10	-1.29488	0.000139025	-1.18703e-10	-1.29395
51511759	rs8018083	0.00440696	7.74678	-0.909442	0.000188928	0.0872747	-0.99118	0.000302726	0.462578	-0.978348
51511833	rs8018259	5.89921e-06	1.50756	-1.28635	2.58068e-05	-1.61987	-1.27476	2.80001e-05	-1.64379	-1.2526
51512108	rs72687142	0.00406253	7.66105	-0.905093	0.000182702	0.0499018	-0.987316	0.000291689	0.421494	-0.974403
51512118	rs72687143	0.00406253	7.66105	-0.905093	0.000182702	0.0499018	-0.987316	0.000291689	0.421494	-0.974403
51512335	rs61985045	0.00461006	7.79183	-0.909442	0.000192693	0.107004	-0.99118	0.000309359	0.48425	-0.978348
51512630	rs61985046	0.00418576	7.77998	-0.994138	0.000176651	0.0947094	-1.06581	0.000280894	0.464017	-1.05464
51512917	rs61985047	0.00438033	7.74504	-0.913768	0.00019279	0.111347	-0.99502	0.000310282	0.491151	-0.982268
51513249	rs11626230	0.0054019	7.96066	-0.919763	0.000205696	0.181462	-1.00034	0.000332571	0.565951	-0.987697
51513839	rs11622225	0.00519386	7.91935	-0.917726	0.000202332	0.163167	-0.998532	0.000326567	0.54589	-0.985853
51514056	rs7493564	6.42141e-07	-0.938189	-1.05836	2.8651e-05	-1.72028	-1.06981	3.10734e-05	-1.69487	-1.09737
51514469	rs11850410	0.00590506	8.04769	-0.917726	0.000214198	0.220162	-0.998532	0.000347619	0.60836	-0.985853
51514642	rs73288894	9.18226e-06	0.663669	-2.25868e-10	0.000616987	0.279575	-2.25868e-10	0.00178297	1.25744	-2.25868e-10
51514660	rs75563387	2.01528e-06	-1.18703e-10	-0.852845	0.000199917	-1.18703e-10	-0.84737	0.000220921	-1.18703e-10	-0.830795
51514938	rs4375571	6.32233e-07	-0.965326	-1.04678	2.90302e-05	-1.71844	-1.0585	3.15754e-05	-1.68945	-1.08677
51515018	rs61985048	0.00522693	7.91935	-0.911381	0.000203474	0.163167	-0.992901	0.00032845	0.54589	-0.980105
51515076	rs12434043	0.00522693	7.91935	-0.911381	0.000203474	0.163167	-0.992901	0.00032845	0.54589	-0.980105
51515228	rs73288895	8.62969e-06	0.601604	-2.25868e-10	0.000582909	0.222759	-2.25868e-10	0.00166342	1.18803	-2.25868e-10
51515239	rs12434077	0.0056902	8.0062	-0.913305	0.000211104	0.201686	-0.994609	0.00034202	0.588117	-0.981848
51515424	rs76481199	8.62969e-06	0.601604	-2.25868e-10	0.000582909	0.222759	-2.25868e-10	0.00166342	1.18803	-2.25868e-10
51516014	rs11844311	0.0090701	8.45896	-0.899825	0.000259636	0.396641	-0.982633	0.000432309	0.810165	-0.969624
51516020	rs61985049	3.33776e-07	-1.35564	-1.29525	2.64825e-05	-1.57461	-1.29418	2.76093e-05	-1.61831	-1.29214
51516134	rs59978383	8.27782e-06	0.559975	-2.25868e-10	0.000561135	0.184689	-2.25868e-10	0.00158767	1.14143	-2.25868e-10
51516297	rs72687148	0.00952511	8.59066	-0.982582	0.000256347	0.456962	-1.0557	0.000428537	0.876069	-1.04429
51516370	rs11844527	0.0103204	8.59066	-0.902385	0.000275365	0.456962	-0.984136	0.000461244	0.876069	-0.97074
51516668	rs11844545	0.000782812	6.17949	-1.0702	0.000185239	0.207431	-1.13106	0.000205876	0.217426	-1.11875
51516748	rs12147026	1.37168e-06	-0.110132	-1.12744	2.77845e-05	-1.68349	-1.1373	2.87026e-05	-1.7136	-1.15801
51516749	rs78904768	2.42331e-07	-1.70615	-1.2649	3.00931e-05	-1.47644	-1.26454	3.42179e-05	-1.43191	-1.26394
51516760	rs61985050	8.48187e-07	-1.71826	-2.25868e-10	0.000197785	-0.858092	-2.25868e-10	0.000207106	-0.895369	-2.25868e-10
51517389	rs78492824	1.29711e-06	-1.18703e-10	-1.29347	0.000129007	-1.18703e-10	-1.2854	0.000139966	-1.18703e-10	-1.2872
51517394	rs8012460	9.49759e-06	-0.339487	1.03692	0.000601541	-0.812465	1.06669	0.00163008	-0.392754	1.56054
51517701	rs9972233	5.29733e-07	-1.22478	-0.964207	5.57942e-05	-1.16419	-0.95941	6.51457e-05	-1.10938	-0.942591
51517950	rs78659417	5.85912e-06	0.526787	-0.312392	0.000243895	-0.352746	-0.295787	0.00115522	0.724802	0.0986403
51518661	rs138862773	1.83214e-06	-1.18703e-10	-0.948121	0.000182189	-1.18703e-10	-0.940227	0.000246009	-1.18703e-10	-0.72323
51518925	rs4609754	3.22079e-07	-1.49859	-1.18797	2.69688e-05	-1.66922	-1.18137	3.08145e-05	-1.6157	-1.18491
51519472	rs143023201	8.53665e-07	-1.71182	-2.25868e-10	9.96866e-05	-1.54324	-2.25868e-10	0.000107452	-1.55155	-2.25868e-10
51520452	rs181213432	1.31199e-06	-1.18703e-10	-1.28206	0.000130391	-1.18703e-10	-1.27473	0.000142053	-1.18703e-10	-1.2724
51520802	rs10149698	7.02873e-07	-0.933937	-0.972247	5.99957e-05	-1.0882	-0.962797	7.0708e-05	-1.02442	-0.945623
51521286	rs61985052	6.23851e-07	-0.733579	-1.29187	2.29482e-05	-1.71684	-1.2952	2.55558e-05	-1.69208	-1.29565
51521449	rs111247774	6.15673e-07	-0.748429	-1.29021	2.29956e-05	-1.71561	-1.29436	2.56156e-05	-1.68939	-1.296
51521681	rs12431591	6.3123e-07	-0.720117	-1.29357	2.29111e-05	-1.71785	-1.29581	2.55154e-05	-1.69441	-1.29491
51522396	rs11626717	5.72363e-07	-1.37405	-0.737538	5.2833e-05	-1.50229	-0.675851	7.79472e-05	-1.35754	-0.515028
51522485	rs11626757	5.87142e-07	-1.35476	-0.731329	5.23947e-05	-1.51716	-0.669309	7.70273e-05	-1.37675	-0.507689
51522557	rs11622035	5.73066e-07	-1.3835	-0.72686	5.384e-05	-1.49465	-0.664602	7.97145e-05	-1.34774	-0.50241
51522835	rs4526941	6.07157e-07	-1.48279	-0.569786	6.82518e-05	-1.42528	-0.496785	0.000103111	-1.27212	-0.320672
51522955	rs4617764	5.93934e-07	-1.48279	-0.591804	6.66928e-05	-1.42528	-0.519891	0.000100511	-1.27212	-0.346214
51523154	rs4243568	6.17318e-07	-1.48279	-0.553189	6.94502e-05	-1.42528	-0.479378	0.000105112	-1.27212	-0.301452
51523419	rs4901075	6.1312e-06	0.495073	-0.235287	0.00011311	-1.21042	-0.206492	0.000184027	-1.07042	0.0569063
51523723	rs6572722	6.17008e-06	0.495073	-0.228966	0.000113837	-1.21042	-0.200085	0.000185345	-1.07042	0.0640445
51524218	rs4530045	6.39889e-06	0.52578	-0.22326	0.000117995	-1.18033	-0.194303	0.000192062	-1.04127	0.0704855
51524239	rs11624451	5.99775e-07	-0.770963	-1.29384	2.30509e-05	-1.71166	-1.29591	2.58256e-05	-1.68252	-1.29472
51524452	rs7158976	6.26527e-06	0.504677	-0.22326	0.000116781	-1.19067	-0.194303	0.000189848	-1.05286	0.0704855
51524489	rs7159294	6.22963e-06	0.504677	-0.228966	0.000116108	-1.19067	-0.200085	0.000188629	-1.05286	0.0640445
51524524	rs7159320	6.56376e-06	0.54486	-0.216901	0.000119879	-1.17093	-0.187859	0.000195492	-1.03074	0.0776608
51524670	rs7160975	6.64407e-07	-1.48491	-0.477553	6.93963e-05	-1.42727	-0.478165	8.3968e-05	-1.37625	-0.421913
51524926	rs117053911	1.05125e-06	-1.50362	-2.25868e-10	8.91134e-05	-1.65536	-2.25868e-10	9.49442e-05	-1.67531	-2.25868e-10
51524929	rs61985053	7.00939e-06	0.587554	-0.193908	0.000125329	-1.14977	-0.16456	0.000205433	-1.00707	0.103587
51525174	rs12588907	4.15301e-05	2.35244	-0.179627	0.000341258	-0.162542	-0.15009	0.000978965	0.538221	0.119675
51525197	rs12588888	4.14702e-05	2.31913	-0.147759	0.000356997	-0.149737	-0.117807	0.00101525	0.538758	0.155533
51525279	rs12588959	0.000104056	3.3593	-0.267972	0.00368492	2.3121	-0.245373	0.0376415	4.2721	0.0351646
51525473	rs8006348	3.29919e-05	2.08372	-0.141061	0.000306002	-0.310657	-0.111022	0.000840594	0.342447	0.163062
51525686	rs8006878	4.31342e-05	2.34573	-0.135016	0.000367692	-0.133128	-0.104899	0.0010506	0.558664	0.169856
51525794	rs8008268	4.2286e-05	2.31913	-0.12828	0.000364111	-0.149737	-0.0980765	0.00103772	0.538758	0.177423
51526083	rs4480710	4.65053e-05	2.36089	-0.0749252	0.000384762	-0.148272	-0.0443754	0.00111265	0.548629	0.23727
51526184	rs76525318	3.62819e-05	2.66122	-0.623507	0.00123609	1.58746	-0.613025	0.0199156	3.93242	-0.261764
51526561	rs8012256	0.000198773	5.0136	-1.27504	3.05806e-05	-1.43774	-1.28717	3.84174e-05	-1.29701	-1.28308
51526574	rs28409499	7.66703e-07	-0.950366	-0.868895	6.5647e-05	-1.10293	-0.858052	7.75044e-05	-1.03987	-0.838395
51526789	rs8012734	5.95869e-07	-0.77689	-1.29445	2.29948e-05	-1.71395	-1.29605	2.5758e-05	-1.68564	-1.29421
51526790	rs75281258	6.35809e-05	3.16951	-0.570801	0.00210489	2.06904	-0.562293	0.0406814	4.58202	-0.197095
51526800	rs4898680	1.31775e-06	-0.0157554	-1.26192	2.40323e-05	-1.69307	-1.27281	2.79368e-05	-1.61286	-1.2858
51526824	rs72687152	9.19386e-07	-1.63765	-2.25868e-10	8.81588e-05	-1.66613	-2.25868e-10	9.66523e-05	-1.65748	-2.25868e-10
51527174	rs58608782	5.87916e-07	-0.791406	-1.29337	2.30352e-05	-1.71247	-1.29578	2.58115e-05	-1.68269	-1.29509
51527229	rs11628238	8.44804e-07	-1.72225	-2.25868e-10	0.000214773	-0.77569	-2.25868e-10	0.000228346	-0.797738	-2.25868e-10
51527271	rs57641520	5.77936e-07	-0.805808	-1.29609	2.30899e-05	-1.71088	-1.29499	2.6046e-05	-1.67963	-1.2891
51527344	rs60558660	5.72062e-07	-0.820096	-1.29202	2.31239e-05	-1.70918	-1.29523	2.59574e-05	-1.67646	-1.29569
51527375	rs113000402	8.94694e-07	-1.66488	-2.25868e-10	9.49681e-05	-1.59173	-2.25868e-10	0.000102284	-1.60085	-2.25868e-10
51527565	rs55925248	0.000193259	4.9762	-1.26577	3.05402e-05	-1.44539	-1.28084	3.83448e-05	-1.30638	-1.2756
51527698	rs55852741	0.000196084	4.9762	-1.25126	3.08689e-05	-1.44539	-1.27013	3.88147e-05	-1.30638	-1.26342
51528018	rs111680095	0.000202992	5.0136	-1.25404	3.10406e-05	-1.43774	-1.27224	3.90872e-05	-1.29701	-1.26579
51528533	rs74598030	2.13631e-06	-0.348813	-0.445711	0.000106859	-1.03476	-0.439008	0.000359097	-0.292794	-0.0522128
51529022	rs8008638	0.000206132	5.04769	-1.27278	3.08429e-05	-1.43069	-1.28568	3.88188e-05	-1.28841	-1.28129
51529076	rs76764255	2.7619e-05	2.47161	-0.706706	0.000962183	1.42297	-0.699034	0.0144632	3.71678	-0.366014
51529229	rs12101017	3.90294e-07	-1.34188	-1.15258	2.66584e-05	-1.71645	-1.14572	2.95882e-05	-1.69175	-1.14947
51529337	rs8010154	6.91411e-07	-1.39127	-0.531357	6.53031e-05	-1.50846	-0.457768	9.69358e-05	-1.37985	-0.274697
51529558	rs72687155	0.000220847	5.08529	-1.24143	3.18138e-05	-1.42283	-1.26254	4.02373e-05	-1.27884	-1.25496
51529970	rs4606614	4.04771e-07	-1.33468	-1.12336	2.74421e-05	-1.71735	-1.11584	3.04132e-05	-1.69377	-1.11995
51530460	rs79169925	3.85162e-07	-1.34188	-1.16582	2.62995e-05	-1.71645	-1.15928	2.91948e-05	-1.69175	-1.16286
51530577	rs4077264	0.000245335	5.19178	-1.24276	3.25098e-05	-1.40015	-1.26358	4.13116e-05	-1.25133	-1.25612
51530853	rs4077265	3.018e-06	0.596175	-1.04519	3.42134e-05	-1.61057	-1.00208	4.21373e-05	-1.4826	-1.00507
51531397	rs4077266	2.15657e-05	2.60434	-1.08684	3.06238e-05	-1.674	-1.04949	3.48933e-05	-1.62547	-1.05084
51531444	rs76480595	3.81887e-07	-1.35152	-1.16471	2.63271e-05	-1.71653	-1.15815	2.92361e-05	-1.69146	-1.16174
51531749	rs7148279	6.59027e-07	-1.09044	-0.88016	5.78953e-05	-1.21718	-0.869461	6.76298e-05	-1.16449	-0.850058
51532566	rs8016284	6.32017e-07	-1.43396	-0.578485	6.40558e-05	-1.47837	-0.507146	9.49708e-05	-1.34575	-0.329279
51532743	rs8016963	0.000238199	5.19178	-1.27228	3.18101e-05	-1.40015	-1.28534	4.03011e-05	-1.25133	-1.28089
51532991	rs4516123	6.01947e-07	-1.54995	-0.511238	6.20159e-05	-1.50697	-0.510911	7.4389e-05	-1.46215	-0.457142
51533443	rs79110879	2.70279e-07	-1.65774	-1.20417	2.53772e-05	-1.6991	-1.21233	2.79753e-05	-1.70353	-1.19374
51533941	rs77514686	3.56812e-05	2.78171	-0.76069	0.00117912	1.68786	-0.760605	0.0191447	4.07107	-0.439889
51533951	rs11157794	3.24495e-07	-1.41206	-1.26703	2.37225e-05	-1.71354	-1.26531	2.6416e-05	-1.6897	-1.26493
51534054	rs28656870	5.98186e-07	-1.05415	-1.01331	4.80263e-05	-1.26903	-1.00449	5.61493e-05	-1.21127	-0.989319
51534498	rs8008731	5.82137e-07	-0.846164	-1.24849	2.39416e-05	-1.70715	-1.2625	2.64381e-05	-1.67317	-1.28063
51534649	rs11621679	0.000227803	5.1519	-1.27703	3.11005e-05	-1.4196	-1.28845	3.91679e-05	-1.27611	-1.28463
51534998	rs72687158	0.000227907	5.1519	-1.27657	3.11095e-05	-1.4196	-1.28815	3.91819e-05	-1.27611	-1.28427
51535191	rs72687159	0.000236704	5.18978	-1.27657	3.13593e-05	-1.41161	-1.28815	3.95636e-05	-1.26642	-1.28427
51535267	rs72687160	0.000227907	5.1519	-1.27657	3.11095e-05	-1.4196	-1.28815	3.91819e-05	-1.27611	-1.28427
51535429	rs72687161	0.000236774	5.18978	-1.27627	3.13729e-05	-1.41161	-1.28772	3.95829e-05	-1.26642	-1.28378
51535438	rs72687162	0.000236774	5.18978	-1.27627	3.13729e-05	-1.41161	-1.28772	3.95829e-05	-1.26642	-1.28378
51535478	rs12888385	5.8551e-06	0.213709	-2.25868e-10	0.000155942	-1.09579	-2.25868e-10	0.00016495	-1.12296	-2.25868e-10
51535697	rs11846120	3.65295e-07	-1.7179	-0.842758	3.74831e-05	-1.6714	-0.84998	4.23602e-05	-1.66282	-0.819573
51536146	rs4243569	5.65842e-07	-1.11161	-1.01144	3.53056e-05	-1.61326	-0.967973	4.81334e-05	-1.53264	-0.821982
51536271	rs7156654	0.000213004	5.0833	-1.27559	3.06878e-05	-1.43388	-1.28753	3.85368e-05	-1.29348	-1.28351
51536829	rs12147963	4.18349e-07	-1.30181	-1.12324	2.73538e-05	-1.72117	-1.11524	3.01267e-05	-1.70374	-1.11945
51537268	rs76152035	2.52007e-05	2.4605	-0.78723	0.000745846	1.25639	-0.787147	0.0111019	3.55981	-0.473541
51537557	rs79661714	5.49846e-06	1.01377	-0.862906	6.09729e-05	-1.16548	-0.869358	0.000138949	-0.680169	-0.614322
51537693	rs77262729	1.15641e-06	-0.254789	-1.1535	2.85504e-05	-1.61281	-1.18079	4.17844e-05	-1.37129	-1.12478
51537971	rs145818009	2.16463e-05	2.34834	-0.82711	0.000645231	1.16186	-0.837528	0.00913731	3.43368	-0.542161
51537977	rs12435402	5.24965e-06	0.992913	-0.888356	5.88965e-05	-1.17488	-0.894615	0.00013285	-0.693028	-0.646347
51538042	rs145550600	1.57543e-06	-1.18703e-10	-1.09908	0.00015442	-1.18703e-10	-1.10559	0.000198931	-1.18703e-10	-0.935643
51538159	rs60727032	3.91486e-05	2.95524	-0.841476	0.00110153	1.71091	-0.851732	0.0189901	4.18348	-0.560406
51538529	rs12184968	0.000111324	4.44518	-1.28634	2.7598e-05	-1.55208	-1.27545	3.43741e-05	-1.40979	-1.28151
51538673	rs55842407	0.000106707	4.41225	-1.29576	2.69941e-05	-1.55753	-1.29213	3.36811e-05	-1.41717	-1.29449
51538688	rs77090346	6.0181e-05	3.35265	-0.808898	0.0016832	2.1027	-0.819517	0.0322824	4.67279	-0.519116
51538752	rs7149252	6.97312e-06	1.25136	-0.862906	6.87826e-05	-1.04496	-0.869358	0.000163863	-0.515245	-0.614322
51539766	rs7155615	3.72343e-07	-1.71051	-0.831033	3.6387e-05	-1.71194	-0.839122	4.08746e-05	-1.7065	-0.811592
51540172	rs11622355	9.40411e-05	4.27485	-1.28472	2.69148e-05	-1.57944	-1.27316	3.31784e-05	-1.44725	-1.27946
51540360	rs10444714	3.63222e-07	-1.34453	-1.22181	2.54825e-05	-1.68795	-1.21933	2.86086e-05	-1.65554	-1.21935
51540471	rs140203214	1.33693e-06	-1.18703e-10	-1.26323	0.000130243	-1.18703e-10	-1.27587	0.000142289	-1.18703e-10	-1.27074
51540507	rs77453726	5.00398e-05	2.95533	-0.596119	0.00140861	1.71099	-0.605906	0.0257387	4.18359	-0.25644
51541052	rs4354845	1.33131e-06	-1.18703e-10	-1.26744	0.00013077	-1.18703e-10	-1.27184	0.000143603	-1.18703e-10	-1.26155
51541343	rs79020585	4.63998e-05	2.93926	-0.65557	0.00130972	1.69723	-0.664931	0.0235045	4.16553	-0.329182
51541446	rs4505215	0.000108614	4.41225	-1.27805	2.77906e-05	-1.55753	-1.26305	3.4512e-05	-1.41717	-1.27012
51541554	rs12433567	6.37737e-07	-0.769082	-1.23435	2.41255e-05	-1.71437	-1.24763	2.6363e-05	-1.68788	-1.26876
51541608	rs4389065	1.20301e-06	-0.173005	-1.19577	3.14909e-05	-1.49695	-1.19863	4.24022e-05	-1.24581	-1.23559
51542117	rs12897358	7.77925e-06	0.497855	-2.25868e-10	0.00018853	-0.906016	-2.25868e-10	0.000197304	-0.943853	-2.25868e-10
51542179	rs55681440	0.000281637	5.35997	-1.27295	3.00754e-05	-1.4852	-1.25637	3.78754e-05	-1.33033	-1.26397
51542481	rs80216943	1.41731e-06	-1.18703e-10	-1.20484	0.000141205	-1.18703e-10	-1.19506	0.000155083	-1.18703e-10	-1.18464
51543179	rs11157795	3.44327e-07	-1.71236	-0.907408	3.69922e-05	-1.61815	-0.916412	4.26911e-05	-1.58403	-0.890579
51543439	rs55928212	0.000314243	5.49097	-1.29441	2.93912e-05	-1.46852	-1.29606	3.7635e-05	-1.30474	-1.29593
51543903	rs4337215	6.84411e-07	-1.32844	-0.604357	4.7992e-05	-1.69039	-0.583847	5.21776e-05	-1.70728	-0.566667
51544334	rs4268677	2.69003e-06	0.647967	-1.21202	2.70521e-05	-1.65332	-1.19419	3.10592e-05	-1.67692	-1.11578
51544623	rs11157796	0.00066263	6.21719	-1.27457	3.29226e-05	-1.39259	-1.25852	4.19211e-05	-1.22726	-1.26555
51544851	rs77407560	4.1961e-07	-1.18145	-1.24059	2.41162e-05	-1.72292	-1.23947	2.62545e-05	-1.72067	-1.24009
51544905	rs28681426	8.55314e-07	-1.70989	-2.25868e-10	9.38458e-05	-1.60362	-2.25868e-10	0.000102276	-1.60093	-2.25868e-10
51545395	rs74244447	4.2309e-07	-1.16506	-1.24872	2.39257e-05	-1.72264	-1.24768	2.60166e-05	-1.72161	-1.24826
51546141	rs75962801	1.54016e-06	-1.18703e-10	-1.12172	0.000156397	-1.18703e-10	-1.09288	0.000173551	-1.18703e-10	-1.07213
51546469	rs80063331	4.198e-07	-1.16506	-1.25652	2.37375e-05	-1.72264	-1.25558	2.58132e-05	-1.72161	-1.25611
51546707	rs77981910	1.38352e-06	-0.029065	-1.19991	8.65112e-05	-0.481265	-1.20373	0.000399083	0.836851	-1.07628
51547595	rs74731031	4.06023e-07	-1.19843	-1.25652	2.37302e-05	-1.72295	-1.25558	2.58698e-05	-1.71942	-1.25611
51548026	rs78975770	1.30328e-06	-1.18703e-10	-1.28872	0.00012948	-1.18703e-10	-1.28174	0.000140797	-1.18703e-10	-1.28128
51548095	rs55679457	1.32277e-06	-0.0254813	-1.24839	2.42532e-05	-1.72164	-1.23508	2.80427e-05	-1.72268	-1.17219
51548449	rs57535388	5.22572e-06	1.2815	-1.18151	3.47146e-05	-1.3993	-1.19881	3.65286e-05	-1.40166	-1.22885
51548540	rs4400967	2.94238e-07	-1.72241	-1.05456	3.03389e-05	-1.67129	-1.06155	3.45705e-05	-1.64454	-1.04106
51548663	rs11623697	0.000673863	6.25484	-1.29542	3.19693e-05	-1.38488	-1.29562	4.10462e-05	-1.21782	-1.29608
51548989	rs7161304	1.31933e-06	-0.0694859	-1.20699	8.29936e-05	-0.515838	-1.21067	0.000375646	0.787105	-1.08706
51549451	rs10140156	4.43124e-07	-1.2809	-1.08661	3.78137e-05	-1.44157	-1.07103	4.25861e-05	-1.4166	-1.06047
51549634	rs59517672	1.30502e-06	-0.0779912	-1.20939	8.21993e-05	-0.523103	-1.21302	0.000370361	0.776623	-1.09075
51549838	rs28627581	1.18523e-05	2.17765	-1.25874	3.26398e-05	-1.42034	-1.2394	4.27161e-05	-1.2264	-1.24762
51550076	rs4447338	1.20269e-05	2.19312	-1.25958	3.31757e-05	-1.40301	-1.24044	4.37261e-05	-1.20207	-1.24858
51550124	rs4496046	1.22647e-05	2.2127	-1.25958	3.29556e-05	-1.40967	-1.24044	4.3274e-05	-1.21247	-1.24858
51550207	rs4343172	6.09953e-06	1.53085	-1.27625	2.86999e-05	-1.52666	-1.26171	3.6489e-05	-1.36341	-1.26818
51550247	rs4450305	1.18423e-05	2.17765	-1.25958	3.26059e-05	-1.42034	-1.24044	4.26751e-05	-1.2264	-1.24858
51550293	rs4426259	1.2246e-05	2.21117	-1.25958	3.29135e-05	-1.41095	-1.24044	4.31905e-05	-1.2144	-1.24858
51550304	rs35285847	1.01362e-06	-1.54007	-2.25868e-10	8.81948e-05	-1.66572	-2.25868e-10	9.64806e-05	-1.65926	-2.25868e-10
51550530	rs11628407	1.22358e-05	2.21117	-1.26041	3.28796e-05	-1.41095	-1.24147	4.31494e-05	-1.2144	-1.24953
51550859	rs12436728	1.22563e-05	2.21117	-1.25874	3.29477e-05	-1.41095	-1.2394	4.3232e-05	-1.2144	-1.24762
51550874	rs9707722	1.48122e-06	0.102	-1.26274	2.3999e-05	-1.71583	-1.25143	2.74277e-05	-1.72201	-1.19504
51551069	rs4444245	3.14712e-06	0.847841	-1.25496	2.67735e-05	-1.61571	-1.24215	3.00004e-05	-1.64559	-1.1818
51551586	rs28687451	3.94304e-07	-1.25611	-1.22813	2.44709e-05	-1.7209	-1.22689	2.67937e-05	-1.71285	-1.22758
51551857	rs11620848	1.11747e-05	2.11707	-1.25703	3.21669e-05	-1.43704	-1.23729	4.18906e-05	-1.24787	-1.24567
51551862	rs28683704	1.18726e-05	2.17765	-1.25703	3.27087e-05	-1.42034	-1.23729	4.27995e-05	-1.2264	-1.24567
51552126	rs4901076	1.22796e-05	2.21117	-1.25684	3.30046e-05	-1.41095	-1.23768	4.3294e-05	-1.2144	-1.24619
51552173	rs4898681	3.79342e-07	-1.27982	-1.24311	2.41497e-05	-1.71899	-1.24201	2.64953e-05	-1.70901	-1.24262
51552586	rs8010881	1.07478e-05	2.08395	-1.26286	3.16502e-05	-1.44603	-1.2445	4.11326e-05	-1.25947	-1.25233
51552629	rs8009573	1.35622e-06	0.0158156	-1.26472	2.38386e-05	-1.72025	-1.25372	2.73066e-05	-1.72297	-1.1985
51552730	rs8009735	1.22157e-05	2.21117	-1.26205	3.2813e-05	-1.41095	-1.2435	4.30687e-05	-1.2144	-1.25141
51552785	rs111427732	9.8985e-07	-1.56381	-2.25868e-10	0.000131171	-1.26877	-2.25868e-10	0.000155582	-1.18142	-2.25868e-10
51552794	rs72687173	1.24739e-05	2.23474	-1.26471	3.30712e-05	-1.3997	-1.24691	4.3703e-05	-1.19684	-1.25434
51552942	rs72687174	7.71755e-07	-0.646033	-1.16666	2.70476e-05	-1.70257	-1.14511	3.4006e-05	-1.65094	-1.05112
51552991	rs72687175	1.29986e-05	2.27247	-1.26124	3.34238e-05	-1.39352	-1.24249	4.40762e-05	-1.1922	-1.25047
51553170	rs55696069	1.18227e-05	2.17765	-1.26124	3.25392e-05	-1.42034	-1.24249	4.25944e-05	-1.2264	-1.25047
51553540	rs117635477	2.35215e-06	-0.698275	-2.25868e-10	0.000143586	-1.17834	-2.25868e-10	0.000153569	-1.19445	-2.25868e-10
51553634	rs75680591	3.51088e-07	-1.3518	-1.24852	2.42669e-05	-1.70868	-1.24748	2.67908e-05	-1.69248	-1.24806
51553913	rs72687177	5.28949e-05	3.55084	-1.13614	2.99981e-05	-1.64681	-1.09733	3.48952e-05	-1.5748	-1.10145
51553995	rs61987473	5.32703e-05	3.5686	-1.14682	2.96938e-05	-1.64545	-1.10888	3.46154e-05	-1.5712	-1.1131
51555832	rs11626007	1.34745e-06	-0.514725	-0.740664	3.99086e-05	-1.72192	-0.736758	4.17134e-05	-1.7227	-0.775079
51556500	rs61987474	7.53323e-05	3.87234	-1.10404	0.000103816	-0.373035	-1.12962	0.000201761	0.183699	-1.10522
51556581	rs3007082	0.000399729	5.72874	-1.29156	2.86885e-05	-1.49307	-1.2957	3.60078e-05	-1.35026	-1.2946
51556882	rs61987475	1.38329e-06	-1.18703e-10	-1.22914	0.000137578	-1.18703e-10	-1.22108	0.000150547	-1.18703e-10	-1.21432
51556959	rs57676780	9.02908e-06	1.88955	-1.2427	0.000229622	0.513757	-1.2226	0.00086142	1.78395	-1.25397
51558035	rs117848199	1.21937e-06	-1.35527	-2.25868e-10	0.000226252	-0.723622	-2.25868e-10	0.000251444	-0.701379	-2.25868e-10
51558513	rs12586141	1.4041e-06	-1.18703e-10	-1.21421	0.000139763	-1.18703e-10	-1.20532	0.00015304	-1.18703e-10	-1.1979
51558532	rs11620641	1.36164e-06	-0.514994	-0.729921	4.03305e-05	-1.72219	-0.725978	4.21569e-05	-1.72253	-0.764673
51558540	rs3007083	6.16754e-07	-1.48974	-0.547151	7.35286e-05	-1.31371	-0.533893	9.16831e-05	-1.22113	-0.489131
51558580	rs61987477	1.02079e-05	2.05002	-1.28046	0.000238209	0.596839	-1.26896	0.000941092	1.90496	-1.28652
51558823	rs11620762	5.62188e-06	0.173061	-2.25868e-10	0.000106635	-1.47586	-2.25868e-10	0.000112995	-1.50126	-2.25868e-10
51559771	rs12432414	7.18997e-07	-0.824054	-1.05945	3.10451e-05	-1.67244	-1.03739	3.33369e-05	-1.68796	-1.03398
51560029	rs2999394	3.30295e-07	-1.67521	-0.986166	4.13002e-05	-1.43017	-0.994239	5.19022e-05	-1.30871	-0.97053
51560235	rs34285851	6.23614e-06	0.276757	-2.25868e-10	0.000182871	-0.936491	-2.25868e-10	0.000186122	-1.0022	-2.25868e-10
51560667	rs187801933	1.42362e-06	-1.2004	-2.25868e-10	0.00012355	-1.32863	-2.25868e-10	0.000134031	-1.33053	-2.25868e-10
51560699	rs80077959	8.64752e-07	-1.69892	-2.25868e-10	9.77915e-05	-1.56243	-2.25868e-10	0.000105601	-1.56893	-2.25868e-10
51561927	rs3829761	1.63438e-06	-0.441154	-0.621187	4.49876e-05	-1.7187	-0.620183	4.66976e-05	-1.7227	-0.662209
51562194	rs4609755	0.000811166	5.58034	-0.43547	0.000126088	-0.841734	-0.466558	0.000208675	-0.483649	-0.404173
51562465	rs10148051	8.4642e-07	-1.72034	-2.25868e-10	9.13721e-05	-1.63033	-2.25868e-10	9.95354e-05	-1.62809	-2.25868e-10
51562581	rs12436365	7.8955e-05	3.70356	-0.888283	0.000117014	-0.457489	-0.925493	0.000212551	0.0192729	-0.888689
51562772	rs61987478	9.56625e-06	1.98677	-1.28213	0.000226316	0.5473	-1.27064	0.000883499	1.84294	-1.28765
51563194	rs78123550	8.55326e-07	-1.70988	-2.25868e-10	8.32956e-05	-1.72288	-2.25868e-10	9.07133e-05	-1.72089	-2.25868e-10
51563315	rs61987479	1.04498e-05	2.06108	-1.2681	0.000244433	0.605511	-1.25184	0.000962971	1.9158	-1.27438
51563634	rs12896703	1.24657e-06	-0.621189	-0.712018	5.60563e-05	-1.42939	-0.689528	5.73179e-05	-1.48929	-0.6907
51565409	rs12887595	0.000608279	6.14061	-1.28358	0.000139763	0.0645759	-1.2699	0.00024753	0.563487	-1.28055
51565722	rs12888167	1.16291e-06	-0.657025	-0.745651	5.17684e-05	-1.47468	-0.723812	5.32898e-05	-1.5279	-0.72495
51565861	rs75170593	2.32382e-06	-0.710391	-2.25868e-10	0.000174454	-0.983614	-2.25868e-10	0.000299094	-0.527842	-2.25868e-10
51566236	rs75889641	1.48851e-06	-1.18703e-10	-1.15583	0.000146749	-1.18703e-10	-1.15655	0.000161062	-1.18703e-10	-1.14681
51566487	rs61987480	1.00306e-05	2.00852	-1.25649	0.00023778	0.56432	-1.23825	0.00092388	1.86427	-1.26428
51566776	rs4595717	0.0131702	9.22818	-1.29608	8.49298e-05	-0.4099	-1.29355	0.000129629	-0.0680678	-1.29586
51566923	rs9323204	3.57181e-07	-1.32529	-1.25783	2.4881e-05	-1.67428	-1.25689	2.77195e-05	-1.64905	-1.25741
51567670	rs61987481	1.13454e-06	-0.629712	-0.797666	4.93636e-05	-1.46141	-0.784649	5.10159e-05	-1.51612	-0.78034
51567947	rs111409791	1.10869e-06	-1.45043	-2.25868e-10	0.000157211	-1.08768	-2.25868e-10	0.000189334	-0.985085	-2.25868e-10
51568252	rs4901079	3.67405e-07	-1.29303	-1.26186	2.45222e-05	-1.68471	-1.26098	2.72504e-05	-1.66206	-1.26147
51568323	rs4901080	3.67007e-07	-1.29303	-1.26295	2.44953e-05	-1.68471	-1.26208	2.72207e-05	-1.66206	-1.26256
51568521	rs12587121	3.65012e-06	1.02258	-1.28142	2.72855e-05	-1.55704	-1.28188	2.78013e-05	-1.61649	-1.28703
51568684	rs28495392	3.632e-07	-1.30122	-1.26519	2.45006e-05	-1.68222	-1.26435	2.72446e-05	-1.65892	-1.26482
51568709	rs12589428	1.1089e-06	-0.525876	-0.924362	4.56649e-05	-1.40942	-0.914526	4.68809e-05	-1.46962	-0.911365
51568939	rs10144977	3.65458e-07	-1.29303	-1.26718	2.43905e-05	-1.68471	-1.26637	2.71051e-05	-1.66206	-1.26682
51568946	rs12589468	0.000568148	6.07862	-1.28984	0.000138126	0.0631208	-1.28023	0.000246698	0.567358	-1.28779
51569780	rs12436380	0.000543611	6.03739	-1.29276	0.000134767	0.0434222	-1.28515	0.000240427	0.545044	-1.29123
51569894	rs35918719	0.000566115	6.07862	-1.29343	0.000137278	0.0631208	-1.28639	0.000245653	0.567358	-1.29204
51570011	rs142813243	1.50436e-06	-1.18703e-10	-1.14524	0.00014416	-1.18703e-10	-1.17435	0.000158664	-1.18703e-10	-1.16181
51570704	rs12432677	0.000646847	6.21224	-1.29373	0.000146298	0.12735	-1.28698	0.000264065	0.640015	-1.29242
51570773	rs4564479	4.00238e-07	-1.19867	-1.27063	2.37745e-05	-1.70679	-1.26987	2.62369e-05	-1.69114	-1.2703
51572381	rs10140428	0.000472052	5.6478	-1.04431	6.51201e-05	-0.895953	-1.07309	0.000101388	-0.565817	-1.04383
51572807	rs35982080	9.70313e-07	-0.675655	-0.908086	4.31818e-05	-1.48363	-0.896224	4.46524e-05	-1.53583	-0.893864
51573517	rs12883139	1.00191e-06	-0.632372	-0.919323	4.38759e-05	-1.45533	-0.908582	4.53805e-05	-1.51059	-0.902927
51574228	rs118082780	9.04147e-07	-1.65437	-2.25868e-10	8.34831e-05	-1.72063	-2.25868e-10	9.06235e-05	-1.72189	-2.25868e-10
51574516	rs67751098	6.37858e-07	-1.20193	-0.801313	4.12736e-05	-1.63401	-0.79104	4.53654e-05	-1.59346	-0.820386
51574616	rs76516741	1.37017e-06	-1.18703e-10	-1.23867	0.000135548	-1.18703e-10	-1.23594	0.000148394	-1.18703e-10	-1.22873
51574856	rs12436120	7.56361e-07	-1.02001	-0.812826	3.857e-05	-1.69089	-0.80191	4.18249e-05	-1.6644	-0.830709
51574910	rs76096984	4.06231e-07	-1.189	-1.26544	3.95214e-05	-1.19952	-1.26891	7.39221e-05	-0.729608	-1.19598
51575159	rs57866997	1.31751e-06	-0.559485	-0.718378	4.14847e-05	-1.71504	-0.704909	4.33747e-05	-1.72207	-0.736656
51575714	rs73290846	4.84411e-07	-1.71782	-0.560604	6.35933e-05	-1.44534	-0.547424	7.13321e-05	-1.38008	-0.581176
51576204	rs2999380	2.7238e-06	0.744489	-1.29606	5.9043e-05	-0.770918	-1.29609	5.90788e-05	-0.873974	-1.27575
51576330	rs12431645	5.90895e-07	-1.4965	-0.583224	4.70466e-05	-1.72291	-0.571224	4.97419e-05	-1.71916	-0.602591
51576669	rs78929762	1.55879e-06	-1.18703e-10	-1.10969	0.000152778	-1.18703e-10	-1.11628	0.000166372	-1.18703e-10	-1.11437
51576730	rs79393401	1.31405e-06	-1.18703e-10	-1.28049	0.000129306	-1.18703e-10	-1.28309	0.000148229	-1.18703e-10	-1.22984
51576799	rs73290850	4.55854e-07	-1.71716	-0.622027	6.00494e-05	-1.4406	-0.609505	6.75807e-05	-1.37481	-0.640466
51576913	rs113231907	4.53216e-07	-1.71716	-0.627831	5.96987e-05	-1.4406	-0.615362	6.7195e-05	-1.37481	-0.64619
51577065	rs73290853	4.49967e-07	-1.7134	-0.638787	6.04424e-05	-1.41716	-0.626421	6.82222e-05	-1.34883	-0.656994
51577595	rs7148628	4.48291e-07	-1.7114	-0.644517	6.07498e-05	-1.4063	-0.632204	6.86566e-05	-1.33684	-0.662644
51577754	rs7148688	4.4603e-07	-1.71646	-0.644517	5.8983e-05	-1.43582	-0.632204	6.64501e-05	-1.3695	-0.662644
51577802	rs12435873	5.24545e-07	-1.53136	-0.667473	4.33027e-05	-1.72086	-0.656201	4.60604e-05	-1.71299	-0.685651
51578067	rs12433345	3.91862e-07	-1.66496	-0.825486	5.98427e-05	-1.23854	-0.815013	6.90128e-05	-1.15343	-0.840872
51578564	rs58228129	4.2749e-07	-1.7096	-0.693829	5.83299e-05	-1.39717	-0.681989	6.60619e-05	-1.32676	-0.711252
51578960	rs73290861	4.41195e-07	-1.65144	-0.720428	6.9104e-05	-1.20081	-0.708851	7.9723e-05	-1.11258	-0.737458
51579060	rs151083108	6.65594e-06	-1.18703e-10	0.341905	0.000666026	-1.18703e-10	0.356056	0.000742424	-1.18703e-10	0.381321
51579101	rs73290864	4.23691e-07	-1.6712	-0.74116	6.39817e-05	-1.25688	-0.729792	7.35071e-05	-1.17334	-0.757878
51579115	rs35420042	2.57567e-05	1.69509	-2.25868e-10	0.00042058	-0.103637	-2.25868e-10	0.000424096	-0.17864	-2.25868e-10
51579209	rs73290865	4.09562e-07	-1.71061	-0.735663	5.56077e-05	-1.40222	-0.724726	6.30326e-05	-1.33233	-0.752614
51579233	rs76759809	9.61736e-07	-1.59262	-2.25868e-10	8.33988e-05	-1.72164	-2.25868e-10	9.05255e-05	-1.72297	-2.25868e-10
51579243	rs3007085	4.81782e-07	-1.30465	-0.979214	4.94559e-05	-1.26764	-0.976551	5.89841e-05	-1.2433	-0.908036
51579244	rs74054060	4.03857e-07	-1.70939	-0.750904	5.50921e-05	-1.39615	-0.740116	6.25112e-05	-1.32563	-0.767621
51579255	rs78204572	1.35822e-06	-1.18703e-10	-1.24743	0.000133374	-1.18703e-10	-1.25211	0.000157148	-1.18703e-10	-1.17141
51579281	rs73290868	3.94949e-07	-1.70622	-0.776379	5.45246e-05	-1.38124	-0.765376	6.19812e-05	-1.30921	-0.792554
51579354	rs73290871	3.9543e-07	-1.66786	-0.81353	6.01217e-05	-1.24697	-0.801931	6.92547e-05	-1.16258	-0.828229
51579758	rs35908881	4.41828e-06	1.20403	-1.27188	2.59395e-05	-1.61988	-1.26962	2.80747e-05	-1.62392	-1.26981
51580921	rs17252296	0.000262525	5.30975	-1.29301	2.6462e-05	-1.58526	-1.2843	3.13275e-05	-1.49591	-1.2882
51581023	rs3007086	2.23846e-05	1.55477	-2.25868e-10	0.000375502	-0.217007	-2.25868e-10	0.000385637	-0.273702	-2.25868e-10
51581081	rs3007087	1.54765e-05	1.18572	-2.25868e-10	0.000293437	-0.46361	-2.25868e-10	0.000302836	-0.515409	-2.25868e-10
51581889	rs2999379	1.6351e-06	-0.760639	-0.301263	6.67672e-05	-1.70796	-0.236103	8.33841e-05	-1.66091	-0.144234
51581965	rs2999378	1.81461e-06	-0.649044	-0.308691	6.7467e-05	-1.69134	-0.242291	8.57325e-05	-1.63029	-0.147082
51581967	rs3007088	1.81461e-06	-0.649044	-0.308691	6.7467e-05	-1.69134	-0.242291	8.57325e-05	-1.63029	-0.147082
51581974	rs3007089	1.86435e-06	-0.621999	-0.308691	6.77903e-05	-1.68656	-0.242291	8.64266e-05	-1.62222	-0.147082
51582391	rs9672122	0.000106143	4.40062	-1.28943	2.33129e-05	-1.71253	-1.28374	2.50627e-05	-1.72186	-1.28536
51582576	rs3007090	1.67989e-06	-0.772218	-0.26266	6.95117e-05	-1.70751	-0.196267	8.69723e-05	-1.66029	-0.102723
51582749	rs2999377	5.44372e-06	0.321323	-0.180464	0.000100433	-1.42382	-0.111962	0.00014231	-1.25423	-0.0163606
51583122	rs2999376	1.8505e-05	1.36444	-2.25868e-10	0.000301357	-0.436978	-2.25868e-10	0.000313406	-0.481099	-2.25868e-10
51583198	rs2999375	1.92777e-05	1.40535	-2.25868e-10	0.000309434	-0.410527	-2.25868e-10	0.00032166	-0.455103	-2.25868e-10
51583256	rs3007091	1.76586e-06	-0.732502	-0.252463	7.05181e-05	-1.70209	-0.187313	8.86292e-05	-1.64979	-0.0943518
51583457	rs77088056	8.66498e-07	-1.6969	-2.25868e-10	8.95274e-05	-1.65073	-2.25868e-10	9.98502e-05	-1.62493	-2.25868e-10
51584148	rs2999374	1.8573e-06	-0.722271	-0.212211	7.37319e-05	-1.70339	-0.141442	9.28167e-05	-1.65092	-0.0470518
51584155	rs2999373	5.74384e-06	0.413856	-0.219332	9.93503e-05	-1.399	-0.147624	0.000141879	-1.21974	-0.0538804
51584185	rs11627047	5.66298e-06	1.46597	-1.28562	2.64214e-05	-1.58634	-1.28476	2.80293e-05	-1.61028	-1.28507
51584596	rs7150336	0.000108165	4.24476	-1.11471	2.87182e-05	-1.69904	-1.0887	3.04782e-05	-1.71609	-1.0955
51584597	rs2999372	2.10014e-05	1.49099	-2.25868e-10	0.00032715	-0.354853	-2.25868e-10	0.000339756	-0.400373	-2.25868e-10
51584758	rs80222116	1.31631e-06	-1.18703e-10	-1.27877	0.000130343	-1.18703e-10	-1.27511	0.000141881	-1.18703e-10	-1.27361
51584831	rs4396450	2.32475e-06	0.0368733	-0.746866	8.17235e-05	-1.02387	-0.718055	8.33868e-05	-1.0941	-0.711009
51585107	rs10148999	8.5447e-06	1.88245	-1.29074	2.89381e-05	-1.49	-1.29012	3.04671e-05	-1.52161	-1.29034
51585637	rs10149439	2.17544e-05	2.82184	-1.29563	3.88392e-05	-1.18983	-1.29601	4.07e-05	-1.24086	-1.28151
51586025	rs75914567	3.33468e-07	-1.36901	-1.2828	3.06166e-05	-1.44427	-1.27946	3.12861e-05	-1.48935	-1.29608
51586223	rs117440186	1.42499e-06	-1.18703e-10	-1.19944	0.000140805	-1.18703e-10	-1.19789	0.000152658	-1.18703e-10	-1.2004
51586268	rs7141884	2.80442e-07	-1.5861	-1.2389	3.42033e-05	-1.38103	-1.23192	3.35564e-05	-1.48176	-1.23361
51586361	rs118148398	1.08601e-06	-1.4711	-2.25868e-10	8.33476e-05	-1.72225	-2.25868e-10	9.10062e-05	-1.71767	-2.25868e-10
51586412	rs10498421	9.29545e-06	1.96969	-1.29377	2.9291e-05	-1.47464	-1.29335	3.08361e-05	-1.50641	-1.2935
51586467	rs9323205	0.000152315	4.59005	-1.1177	2.82672e-05	-1.71167	-1.0919	3.02084e-05	-1.72184	-1.09864
51587794	rs79027569	3.80466e-07	-1.22468	-1.29529	3.42804e-05	-1.31481	-1.29589	3.5983e-05	-1.36978	-1.27577
51588247	rs4144430	1.86662e-06	-1.18703e-10	-0.929477	0.000184242	-1.18703e-10	-0.929021	0.000202469	-1.18703e-10	-0.918015
51589127	rs75572288	3.32923e-07	-1.38671	-1.26674	3.06807e-05	-1.45995	-1.26168	3.09533e-05	-1.50369	-1.29243
51589276	rs6572725	3.59886e-07	-1.30386	-1.27171	3.23102e-05	-1.4028	-1.26709	3.23307e-05	-1.45854	-1.29404
51589364	rs79538615	3.24595e-07	-1.39925	-1.27954	2.99168e-05	-1.47103	-1.27582	3.05388e-05	-1.51379	-1.29582
51589373	rs6572726	3.65209e-07	-1.29029	-1.2706	3.32953e-05	-1.37397	-1.26588	3.34562e-05	-1.42465	-1.29371
51589434	rs6572727	3.6184e-07	-1.30234	-1.26782	3.30369e-05	-1.38479	-1.26286	3.31534e-05	-1.43465	-1.29281
51589444	rs147742224	5.37351e-06	-1.18703e-10	0.127878	0.000532064	-1.18703e-10	0.131492	0.000572216	-1.18703e-10	0.120917
51589962	rs79026578	5.6367e-07	-0.832111	-1.29478	5.94635e-05	-0.766224	-1.29368	6.32532e-05	-0.791551	-1.2899
51590316	rs4901081	3.16149e-07	-1.42394	-1.28121	2.92196e-05	-1.49275	-1.27768	2.99362e-05	-1.53354	-1.29599
51590653	rs75537764	5.06362e-07	-0.938987	-1.29512	5.31974e-05	-0.877106	-1.29416	5.67475e-05	-0.900909	-1.28908
51590703	rs76590630	3.19555e-07	-1.41363	-1.2808	2.94988e-05	-1.4837	-1.27722	3.01844e-05	-1.52532	-1.29596
51590732	rs76273636	5.13351e-07	-0.925621	-1.29478	5.39665e-05	-0.863224	-1.29368	5.74821e-05	-0.887224	-1.2899
51591155	rs79529231	5.67643e-07	-0.824982	-1.29489	5.98958e-05	-0.758836	-1.29383	6.37312e-05	-0.784261	-1.28966
51591717	rs180878501	3.94048e-07	-1.37762	-1.10727	3.61672e-05	-1.44086	-1.11626	4.17523e-05	-1.4737	-1.02315
51591932	rs56298119	0.000119789	4.52106	-1.28893	2.28699e-05	-1.72278	-1.29267	2.51376e-05	-1.71282	-1.29141
51592095	rs4572305	1.01183e-05	2.04789	-1.28715	3.00055e-05	-1.45754	-1.28635	3.26682e-05	-1.45556	-1.28664
51592571	rs77787024	8.83828e-06	0.430054	0.195434	0.000157801	-1.35936	0.275425	0.000191961	-1.23398	0.262675
51593179	rs2999368	6.09162e-07	-1.70421	-0.345064	0.000129283	-1.05994	-0.223327	0.000153094	-1.01122	-0.186323
51593320	rs3007064	4.1189e-06	-0.138017	-2.25868e-10	0.000126033	-1.30873	-2.25868e-10	0.00012287	-1.41747	-2.25868e-10
51593442	rs3007065	5.99998e-07	-1.70421	-0.360221	0.000127218	-1.05994	-0.239429	0.000150607	-1.01122	-0.202702
51593543	rs139967756	2.23223e-06	-1.18703e-10	-0.750604	0.000221594	-1.18703e-10	-0.744426	0.000238722	-1.18703e-10	-0.753301
51593934	rs111458552	1.26781e-06	-1.31631	-2.25868e-10	8.93647e-05	-1.65255	-2.25868e-10	9.75704e-05	-1.64802	-2.25868e-10
51594140	rs148851801	5.85327e-06	-1.18703e-10	0.213395	0.000583227	-1.18703e-10	0.223304	0.000624916	-1.18703e-10	0.209018
51594369	rs11851652	3.28523e-06	-0.364168	-2.25868e-10	0.000112751	-1.42009	-2.25868e-10	0.000111801	-1.51188	-2.25868e-10
51595335	rs12434681	1.01453e-05	1.99068	-1.22728	3.21072e-05	-1.45023	-1.22596	3.35432e-05	-1.48823	-1.22753
51595640	rs144755131	3.27517e-07	-1.38085	-1.28897	3.02623e-05	-1.44378	-1.29159	3.22553e-05	-1.47644	-1.27847
51595716	rs3007066	2.14623e-05	1.72627	-0.213578	7.9339e-05	-1.69393	-0.0776161	9.33209e-05	-1.67103	-0.0215209
51595762	rs66912632	8.54302e-06	0.430054	0.161456	0.000152468	-1.35936	0.24104	0.000185707	-1.23398	0.229556
51595833	rs7142581	1.0742e-05	2.05964	-1.23909	3.23471e-05	-1.43131	-1.23744	3.37521e-05	-1.47066	-1.2389
51595847	rs7142904	1.10428e-05	2.08654	-1.23837	3.26145e-05	-1.42381	-1.23671	3.40131e-05	-1.46367	-1.23818
51595848	rs7142905	1.10428e-05	2.08654	-1.23837	3.26145e-05	-1.42381	-1.23671	3.40131e-05	-1.46367	-1.23818
51596206	rs2999367	4.92605e-07	-1.07638	-1.18527	2.73045e-05	-1.66201	-1.17621	2.75818e-05	-1.69492	-1.21652
51596274	rs116866003	3.22187e-06	-0.383643	-2.25868e-10	0.000212834	-0.784762	-2.25868e-10	0.000324548	-0.446166	-2.25868e-10
51596420	rs3007067	2.15869e-05	1.72627	-0.207792	7.98274e-05	-1.69393	-0.0714784	9.39085e-05	-1.67103	-0.0152437
51596684	rs12589519	0.000647844	6.20569	-1.28565	2.35159e-05	-1.71629	-1.27131	2.58235e-05	-1.70413	-1.27319
51596929	rs4414399	1.02816e-05	1.99068	-1.21393	3.25603e-05	-1.45023	-1.21195	3.40104e-05	-1.48823	-1.2137
51597196	rs3007068	5.70023e-07	-1.71188	-0.403799	0.000128562	-1.00737	-0.281493	0.000155002	-0.956784	-0.228375
51597265	rs66478864	8.41129e-06	0.414723	0.161248	0.00015148	-1.36564	0.240826	0.000184319	-1.24128	0.229342
51597392	rs3007069	2.12363e-05	1.72627	-0.224165	7.84527e-05	-1.69393	-0.0888501	9.22547e-05	-1.67103	-0.0330112
51598192	rs3007070	3.03876e-06	-0.442155	-2.25868e-10	0.000108741	-1.4563	-2.25868e-10	0.000108492	-1.54192	-2.25868e-10
51598375	rs72688713	1.06283e-05	2.01762	-1.2077	3.2989e-05	-1.44289	-1.2062	3.44391e-05	-1.48142	-1.20798
51598610	rs11851960	1.18585e-05	2.13851	-1.21907	3.37506e-05	-1.40911	-1.21716	3.51547e-05	-1.44998	-1.21886
51598690	rs111623797	1.42393e-06	-1.20019	-2.25868e-10	9.31616e-05	-1.61094	-2.25868e-10	9.99379e-05	-1.62405	-2.25868e-10
51598843	rs4617765	1.15033e-05	2.1081	-1.21907	3.34607e-05	-1.41774	-1.21716	3.48731e-05	-1.45803	-1.21886
51599184	rs4254242	1.01077e-05	1.96088	-1.20119	3.26998e-05	-1.45826	-1.19964	3.4173e-05	-1.49568	-1.20148
51599195	rs12147625	3.84578e-05	2.09596	-2.25868e-10	0.000539442	0.145263	-2.25868e-10	0.000530948	0.0460643	-2.25868e-10
51599224	rs189904395	1.21476e-05	0.943529	-2.25868e-10	0.00100206	0.764537	-2.25868e-10	0.000998787	0.677942	-2.25868e-10
51599682	rs10782419	1.15627e-05	2.1081	-1.21393	3.36355e-05	-1.41774	-1.21195	3.50533e-05	-1.45803	-1.2137
51600023	rs2999366	5.1759e-07	-1.71287	-0.49931	0.000117036	-0.999269	-0.383519	0.000140764	-0.948406	-0.333107
51600150	rs144866317	1.79341e-05	1.3331	-2.25868e-10	0.00030974	-0.40954	-2.25868e-10	0.000361664	-0.337884	-2.25868e-10
51600192	rs2999365	5.45493e-07	-1.71642	-0.443255	0.000128518	-0.965605	-0.323596	0.000155001	-0.913592	-0.271577
51600345	rs113058749	1.05561e-05	1.99068	-1.18759	3.34184e-05	-1.45023	-1.18594	3.48991e-05	-1.48823	-1.18791
51600348	rs74449691	7.99641e-07	-0.825606	-0.95159	4.77963e-05	-1.31737	-0.960955	5.06533e-05	-1.3471	-0.956499
51600473	rs112773290	1.05765e-05	1.99068	-1.18566	3.35044e-05	-1.45023	-1.18337	3.49868e-05	-1.48823	-1.1854
51600511	rs113095693	1.17105e-05	2.1081	-1.20123	3.40704e-05	-1.41774	-1.1991	3.5502e-05	-1.45803	-1.20098
51600884	rs57125983	8.40438e-06	0.290995	0.284153	0.000167938	-1.38776	0.366088	0.000201555	-1.27593	0.353398
51600948	rs7141012	0.000753045	6.36661	-1.29609	2.34713e-05	-1.69643	-1.29307	2.61947e-05	-1.66912	-1.29393
51600983	rs2999364	5.37078e-07	-1.71743	-0.457788	0.000127988	-0.954216	-0.339119	0.000154357	-0.90182	-0.287511
51601346	rs142235386	3.03013e-06	-1.18703e-10	-0.444999	0.000318835	-1.18703e-10	-0.380599	0.000358992	-1.18703e-10	-0.3453
51601974	rs114230179	1.14423e-05	2.07782	-1.19411	3.40258e-05	-1.42625	-1.19191	3.54739e-05	-1.46595	-1.19386
51602096	rs12436010	8.3742e-06	0.243085	0.328466	0.000172373	-1.40714	0.411527	0.000206213	-1.29835	0.398664
51602468	rs3007072	5.35912e-07	-1.71642	-0.460974	0.000126109	-0.965605	-0.342523	0.000152018	-0.913592	-0.291006
51603006	rs112464725	1.14876e-05	2.07782	-1.19016	3.4162e-05	-1.42625	-1.18791	3.56145e-05	-1.46595	-1.1899
51603635	rs149244045	3.91061e-06	-0.189911	-2.25868e-10	0.000272611	-0.537225	-2.25868e-10	0.000616696	0.195777	-2.25868e-10
51603763	rs148424344	3.4502e-07	-1.32565	-1.29211	3.17396e-05	-1.39372	-1.29399	3.3638e-05	-1.42927	-1.28367
51603876	rs10150791	1.18652e-05	2.1081	-1.1881	3.45253e-05	-1.41774	-1.18584	3.59716e-05	-1.45803	-1.18784
51603968	rs10130209	1.05039e-05	1.96088	-1.16274	3.40147e-05	-1.45826	-1.16022	3.55333e-05	-1.49568	-1.16245
51604181	rs3007073	2.89697e-06	-0.489937	-2.25868e-10	0.000106422	-1.47786	-2.25868e-10	0.000106591	-1.5596	-2.25868e-10
51604246	rs116890804	9.31548e-07	-1.62451	-2.25868e-10	0.000156577	-1.09173	-2.25868e-10	0.000167099	-1.11001	-2.25868e-10
51604731	rs3007074	5.4104e-07	-1.6511	-0.516767	9.54111e-05	-1.18487	-0.402208	0.000112329	-1.15486	-0.352308
51604860	rs3007075	5.32079e-07	-1.67042	-0.514148	0.000101444	-1.12636	-0.399404	0.000119629	-1.09478	-0.349426
51604998	rs4901083	1.20636e-05	2.1081	-1.17152	3.51086e-05	-1.41774	-1.16909	3.65739e-05	-1.45803	-1.17124
51605141	rs2999363	5.30105e-07	-1.66741	-0.520874	9.9718e-05	-1.13632	-0.406607	0.000117539	-1.105	-0.356828
51605265	rs2999362	5.28512e-07	-1.67042	-0.520874	0.000100716	-1.12636	-0.406607	0.000118747	-1.09478	-0.356828
51605352	rs3007076	5.28512e-07	-1.67042	-0.520874	0.000100716	-1.12636	-0.406607	0.000118747	-1.09478	-0.356828
51605358	rs2999361	3.71768e-05	2.26962	-0.207536	7.78287e-05	-1.71956	-0.0712069	9.02364e-05	-1.7112	-0.014966
51605429	rs2999360	5.30105e-07	-1.66741	-0.520874	9.9718e-05	-1.13632	-0.406607	0.000117539	-1.105	-0.356828
51605476	rs2999359	2.96732e-06	-0.465944	-2.25868e-10	0.000107574	-1.4671	-2.25868e-10	0.000107534	-1.5508	-2.25868e-10
51605639	rs2999358	3.08398e-06	-0.427384	-2.25868e-10	0.000109479	-1.44954	-2.25868e-10	0.000109099	-1.53634	-2.25868e-10
51606001	rs2999357	3.8662e-05	2.30282	-0.201569	7.82524e-05	-1.72046	-0.0648774	9.06654e-05	-1.71293	-0.00849308
51606178	rs117885850	1.19985e-06	-1.3714	-2.25868e-10	0.000166091	-1.03274	-2.25868e-10	0.000200505	-0.927763	-2.25868e-10
51606336	rs4309324	1.1165e-05	0.574236	0.284944	0.000143839	-1.64159	0.46501	0.000153641	-1.63522	0.441236
51606541	rs4594175	1.47634e-05	2.30491	-1.16636	3.74569e-05	-1.36038	-1.1617	3.89632e-05	-1.40217	-1.16381
51606543	rs2999356	5.24984e-07	-1.67042	-0.527571	9.9996e-05	-1.12636	-0.413781	0.000117874	-1.09478	-0.364201
51607084	rs2999355	3.73994e-05	2.26962	-0.201569	7.83228e-05	-1.71956	-0.0648774	9.08224e-05	-1.7112	-0.00849308
51607179	rs2999354	3.73994e-05	2.26962	-0.201569	7.83228e-05	-1.71956	-0.0648774	9.08224e-05	-1.7112	-0.00849308
51607897	rs3007169	5.51967e-07	-1.68671	-0.461157	0.000114169	-1.06487	-0.34272	0.000135053	-1.03172	-0.291208
51607947	rs79571522	1.45439e-06	-1.18703e-10	-1.17901	0.000141905	-1.18703e-10	-1.19011	0.000161872	-1.18703e-10	-1.1418
51608293	rs3007168	5.29905e-07	-1.66432	-0.524346	9.83715e-05	-1.1462	-0.410326	0.00011591	-1.11514	-0.36065
51608357	rs8008182	1.45955e-05	2.28347	-1.15636	3.76248e-05	-1.36382	-1.15379	3.89529e-05	-1.41018	-1.15607
51608567	rs55763867	0.000844084	6.45882	-1.27417	2.39968e-05	-1.71245	-1.2549	2.64651e-05	-1.69531	-1.25746
51608889	rs7146561	3.56975e-05	2.23986	-0.218379	7.70099e-05	-1.71863	-0.0827104	8.93305e-05	-1.70953	-0.0267313
51610813	rs3007077	4.95724e-07	-1.68914	-0.566204	0.000103266	-1.05433	-0.453626	0.0001216	-1.02092	-0.406941
51610829	rs138950987	1.54092e-06	-1.18703e-10	-1.12123	0.000154065	-1.18703e-10	-1.1079	0.000166707	-1.18703e-10	-1.11236
51611902	rs12101170	1.20796e-05	2.07782	-1.13991	3.59131e-05	-1.42625	-1.13792	3.74261e-05	-1.46595	-1.14028
51612226	rs74413214	1.38524e-06	-1.18703e-10	-1.22773	0.000135365	-1.18703e-10	-1.2373	0.000147102	-1.18703e-10	-1.23747
51612537	rs7160948	1.20654e-05	2.07782	-1.14108	3.58706e-05	-1.42625	-1.13911	3.73821e-05	-1.46595	-1.14146
51612550	rs3007078	4.78298e-07	-1.66114	-0.629988	8.70623e-05	-1.15599	-0.52266	0.000101975	-1.12519	-0.478685
51612630	rs147396492	1.81611e-06	-1.18703e-10	-0.956906	0.000180697	-1.18703e-10	-0.948453	0.000194442	-1.18703e-10	-0.958464
51612668	rs7160011	1.17069e-05	2.04766	-1.14108	3.55711e-05	-1.43463	-1.13911	3.70917e-05	-1.47375	-1.14146
51612814	rs11629399	0.000868377	6.49663	-1.2836	2.37091e-05	-1.71105	-1.26836	2.61795e-05	-1.69307	-1.27055
51613041	rs3007167	4.7502e-07	-1.66114	-0.636865	8.64193e-05	-1.15599	-0.530073	0.000101201	-1.12519	-0.486306
51613517	rs3007079	5.09204e-07	-1.66432	-0.564195	9.42334e-05	-1.1462	-0.453302	0.00011081	-1.11514	-0.405645
51613544	rs115768456	2.64051e-06	-0.582633	-2.25868e-10	0.000291315	-0.470868	-2.25868e-10	0.000478013	-0.0589619	-2.25868e-10
51613914	rs10873043	1.17207e-05	2.04766	-1.13991	3.56133e-05	-1.43463	-1.13792	3.71353e-05	-1.47375	-1.14028
51613980	rs7149022	0.00109319	6.7367	-1.29345	2.35754e-05	-1.70025	-1.28482	2.61915e-05	-1.67697	-1.2862
51614493	rs72688717	5.89015e-06	1.37638	-1.1567	3.11137e-05	-1.5528	-1.15483	3.26512e-05	-1.58566	-1.15706
51615152	rs10138053	7.07554e-07	-1.58958	-0.309962	0.000159879	-0.903586	-0.167271	0.000162325	-0.951613	-0.187388
51615265	rs10149006	1.31742e-05	2.13851	-1.11386	3.75037e-05	-1.40911	-1.11172	3.90306e-05	-1.44998	-1.11427
51615360	rs10138269	1.49994e-05	2.2862	-1.1318	3.84842e-05	-1.36602	-1.12901	3.99417e-05	-1.4097	-1.13148
51615502	rs11157800	8.50641e-06	1.73202	-1.14481	3.4504e-05	-1.46207	-1.14213	3.59065e-05	-1.50318	-1.1445
51615575	rs79751520	3.41476e-07	-1.33366	-1.29442	3.14605e-05	-1.401	-1.29554	3.32584e-05	-1.43615	-1.28814
51615698	rs116903955	4.96173e-06	0.04815	-2.25868e-10	0.000182802	-0.936866	-2.25868e-10	0.000207766	-0.892187	-2.25868e-10
51615856	rs10873044	1.45865e-05	2.25829	-1.1318	3.81664e-05	-1.37431	-1.12901	3.96327e-05	-1.41747	-1.13148
51616366	rs76104689	1.76375e-06	-1.18703e-10	-0.98616	0.000183032	-1.18703e-10	-0.93561	0.000198837	-1.18703e-10	-0.936113
51617481	rs3007080	1.34276e-06	-1.25888	-2.25868e-10	0.000289145	-0.478345	-2.25868e-10	0.000389247	-0.264384	-2.25868e-10
51617970	rs10135534	1.54036e-05	2.2274	-1.0464	4.12189e-05	-1.38341	-1.04297	4.2803e-05	-1.42598	-1.04601
51620556	rs61144314	0.00102534	6.66786	-1.28868	2.3714e-05	-1.70295	-1.27625	2.63673e-05	-1.67837	-1.2781
51620937	rs7156550	6.95559e-07	-1.57299	-0.343658	0.000159778	-0.863169	-0.20832	0.000161712	-0.912384	-0.230397
51621304	rs145755766	2.43627e-06	-1.18703e-10	-0.663137	0.000241964	-1.18703e-10	-0.656484	0.000260488	-1.18703e-10	-0.666042
51621387	rs148572485	3.39327e-07	-1.3384	-1.296	3.13306e-05	-1.40531	-1.29536	3.29104e-05	-1.44022	-1.29459
51621800	rs9323206	1.43416e-05	2.25829	-1.14874	3.74929e-05	-1.37431	-1.14681	3.89403e-05	-1.41747	-1.1491
51621908	rs9323207	1.47474e-05	2.2862	-1.14874	3.78051e-05	-1.36602	-1.14681	3.92439e-05	-1.4097	-1.1491
51622181	rs117436746	1.42617e-06	-1.18703e-10	-1.19861	0.000140921	-1.18703e-10	-1.19707	0.000153868	-1.18703e-10	-1.19251
51622437	rs60034431	0.000935615	6.57628	-1.28868	2.35985e-05	-1.70784	-1.27625	2.61125e-05	-1.68809	-1.2781
51622444	rs4131365	1.2925e-05	2.13851	-1.13296	3.67901e-05	-1.40911	-1.13093	3.82931e-05	-1.44998	-1.13334
51622604	rs117842903	8.49428e-07	-1.7168	-2.25868e-10	8.76025e-05	-1.67246	-2.25868e-10	9.69731e-05	-1.65417	-2.25868e-10
51622918	rs11157801	1.43251e-05	2.25829	-1.14988	3.74496e-05	-1.37431	-1.14796	3.88957e-05	-1.41747	-1.15025
51622984	rs11157802	1.43251e-05	2.25829	-1.14988	3.74496e-05	-1.37431	-1.14796	3.88957e-05	-1.41747	-1.15025
51623084	rs142604347	1.42259e-06	-1.18703e-10	-1.20112	0.000142307	-1.18703e-10	-1.18729	0.000155734	-1.18703e-10	-1.18045
51623665	rs7493621	1.21785e-05	2.07782	-1.13175	3.62092e-05	-1.42625	-1.12971	3.77323e-05	-1.46595	-1.13214
51624034	rs79268358	4.52679e-06	-1.18703e-10	-0.0435918	0.000469834	-1.18703e-10	0.00710655	0.000512301	-1.18703e-10	0.0103133
51624243	rs4243570	1.53986e-05	2.2274	-1.04673	4.12054e-05	-1.38341	-1.04329	4.27892e-05	-1.42598	-1.04633
51624651	rs10138345	1.01957e-05	1.90164	-1.13328	3.44687e-05	-1.47397	-1.13125	3.60433e-05	-1.51021	-1.13366
51624897	rs4318127	1.42586e-05	2.25829	-1.15453	3.72746e-05	-1.37431	-1.15265	3.87154e-05	-1.41747	-1.1549
51625819	rs4349056	1.52357e-05	2.2274	-1.05737	4.07664e-05	-1.38341	-1.054	4.2336e-05	-1.42598	-1.05698
51626742	rs141414112	8.96576e-07	-1.66278	-2.25868e-10	9.54438e-05	-1.58673	-2.25868e-10	0.000106058	-1.56462	-2.25868e-10
51626808	rs10145287	1.28617e-05	2.13851	-1.13787	3.66087e-05	-1.40911	-1.13587	3.81058e-05	-1.44998	-1.13825
51627074	rs11850707	1.01027e-06	-1.4132	-0.130189	0.00026798	-0.553136	-0.00122257	0.000286609	-0.626918	0.0564381
51627279	rs11846890	1.52804e-05	2.2274	-1.05443	4.08869e-05	-1.38341	-1.05105	4.24605e-05	-1.42598	-1.05405
51627700	rs11157803	1.57137e-05	2.25829	-1.05737	4.1139e-05	-1.37431	-1.054	4.2698e-05	-1.41747	-1.05698
51628347	rs11624975	1.26349e-05	2.13851	-1.15566	3.5959e-05	-1.40911	-1.15378	3.74346e-05	-1.44998	-1.15602
51629618	rs141154081	2.39233e-06	-0.681337	-2.25868e-10	0.000262662	-0.574403	-2.25868e-10	0.000424088	-0.178659	-2.25868e-10
51629756	rs76059067	1.33615e-06	-1.18703e-10	-1.26381	0.000130598	-1.18703e-10	-1.27315	0.000141158	-1.18703e-10	-1.27872
51630102	rs60234748	1.52724e-05	2.34857	-1.17613	3.74736e-05	-1.34724	-1.1744	3.88629e-05	-1.39209	-1.17647
51630340	rs11157804	1.05176e-05	1.96088	-1.16143	3.4036e-05	-1.45826	-1.15959	3.55569e-05	-1.49568	-1.16178
51630894	rs12323654	1.29648e-05	2.16599	-1.15735	3.61813e-05	-1.40125	-1.15549	3.76467e-05	-1.44264	-1.15771
51631062	rs66625118	1.43638e-05	2.2862	-1.17509	3.68151e-05	-1.36602	-1.17335	3.82244e-05	-1.4097	-1.17543
51631223	rs12432356	1.43638e-05	2.2862	-1.17509	3.68151e-05	-1.36602	-1.17335	3.82244e-05	-1.4097	-1.17543
51631819	rs3007165	8.88859e-07	-1.67142	-2.25868e-10	8.47601e-05	-1.70545	-2.25868e-10	9.45013e-05	-1.67999	-2.25868e-10
51632024	rs12435976	0.00216563	6.52552	-0.398658	0.000133545	-0.903854	-0.346982	0.000156625	-0.81817	-0.356572
51632063	rs4531642	8.28388e-07	-1.31743	-0.424446	0.000233001	-0.378112	-0.316118	0.000248773	-0.445284	-0.266774
51632246	rs17252303	1.29954e-05	2.16599	-1.155	3.62672e-05	-1.40125	-1.15311	3.77354e-05	-1.44264	-1.15536
51632287	rs140335901	1.8411e-06	-1.18703e-10	-0.943242	0.000182817	-1.18703e-10	-0.936784	0.000199166	-1.18703e-10	-0.934461
51632315	rs7151867	0.00208653	6.50897	-0.419319	0.000131041	-0.901532	-0.368232	0.000152461	-0.823977	-0.377715
51633170	rs7157823	1.99113e-05	2.58756	-1.14988	4.26663e-05	-1.2439	-1.14796	4.40371e-05	-1.29332	-1.15025
51633314	rs7158337	0.00202792	6.54911	-0.487949	0.000125085	-0.879243	-0.437032	0.000144102	-0.810184	-0.447895
51633742	rs55974960	6.39126e-06	0.221473	0.079854	0.000126095	-1.45718	0.148943	0.000150338	-1.34838	0.132661
51633899	rs56156789	7.17989e-06	0.368292	0.0493869	0.000131203	-1.38448	0.115954	0.000158369	-1.26318	0.0995092
51633935	rs117784139	1.38805e-06	-1.18703e-10	-1.2257	0.000137123	-1.18703e-10	-1.22439	0.00014962	-1.18703e-10	-1.2205
51634131	rs4901084	1.94653e-05	2.55538	-1.14035	4.26194e-05	-1.25459	-1.13838	4.40106e-05	-1.30344	-1.14073
51634618	rs72688734	1.70356e-05	2.39948	-1.11779	4.14465e-05	-1.3052	-1.11567	4.29118e-05	-1.35126	-1.11819
51635272	rs7148539	0.00216545	6.60489	-0.478113	0.000127846	-0.867552	-0.426892	0.000147238	-0.798727	-0.437819
51635873	rs11845886	5.64258e-06	0.187036	-0.0102999	0.000113362	-1.4712	0.0565157	0.00013448	-1.36795	0.0407641
51636207	rs10149046	0.00428033	6.93235	-0.124168	0.000204266	-0.760459	-0.0653908	0.000235522	-0.687533	-0.0792602
51637241	rs7160729	5.4856e-06	0.203726	-0.0552028	0.000110442	-1.44954	0.00875634	0.000131231	-1.34459	-0.00704993
51637242	rs7140375	5.4856e-06	0.203726	-0.0552028	0.000110442	-1.44954	0.00875634	0.000131231	-1.34459	-0.00704993
51638043	rs140356577	7.46872e-06	0.457119	-2.25868e-10	0.000398987	-0.156344	-2.25868e-10	0.000398203	-0.241639	-2.25868e-10
51638739	rs4258524	0.000292745	5.41758	-1.29188	2.28084e-05	-1.72281	-1.29533	2.4863e-05	-1.71919	-1.29603
51638873	rs12432466	5.00355e-06	0.170765	-0.114222	0.000101709	-1.47708	-0.0460745	0.000120875	-1.37495	-0.058895
51639577	rs4898682	0.000303612	5.45447	-1.29232	2.28008e-05	-1.72297	-1.29551	2.48974e-05	-1.71788	-1.29596
51639604	rs4901085	2.8168e-07	-1.53494	-1.28564	3.57253e-05	-1.27776	-1.29165	3.43486e-05	-1.39691	-1.29512
51639663	rs188514112	9.11451e-07	-1.64632	-2.25868e-10	0.0001393	-1.20864	-2.25868e-10	0.00015597	-1.17894	-2.25868e-10
51639759	rs11850391	4.08968e-06	0.138435	-0.283574	8.43334e-05	-1.48865	-0.22185	0.000100148	-1.38873	-0.233229
51640125	rs10144743	2.81704e-07	-1.53486	-1.28564	3.60642e-05	-1.26832	-1.29165	3.4529e-05	-1.39168	-1.29512
51640225	rs10144823	6.3561e-07	-1.38938	-0.617399	0.000168687	-0.502004	-0.515223	0.000179091	-0.571095	-0.469609
51640320	rs142954250	1.49335e-06	-1.15258	-2.25868e-10	0.00010354	-1.50531	-2.25868e-10	0.000114951	-1.4841	-2.25868e-10
51640496	rs7147129	6.73952e-07	-1.32867	-0.61953	0.000188741	-0.388184	-0.516715	0.000199693	-0.460469	-0.471348
51641256	rs7154049	2.82101e-07	-1.53494	-1.28415	3.57607e-05	-1.27776	-1.29066	3.43654e-05	-1.39691	-1.29464
51641399	rs12587611	0.000314691	5.49072	-1.29273	2.27983e-05	-1.72293	-1.29566	2.49247e-05	-1.71687	-1.29587
51641762	rs56313457	9.57169e-07	-1.59738	-2.25868e-10	8.33513e-05	-1.72221	-2.25868e-10	9.05598e-05	-1.72259	-2.25868e-10
51643473	rs149115005	1.51161e-06	-1.18703e-10	-1.14043	0.000151727	-1.18703e-10	-1.12319	0.000156134	-1.18703e-10	-1.17788
51645368	rs2999381	5.97073e-07	-1.59934	-0.469978	5.55394e-05	-1.72119	-0.40699	6.00545e-05	-1.71478	-0.418566
51645492	rs3007081	6.00212e-07	-1.5941	-0.469978	5.55078e-05	-1.72176	-0.40699	6.01381e-05	-1.71339	-0.418566
51645583	rs55851845	4.71361e-06	0.0762113	-0.0793621	0.000102285	-1.51038	-0.00712582	0.000120738	-1.41479	-0.0201907
51646935	rs3007164	1.10718e-05	1.41904	-0.568239	5.44912e-05	-1.69142	-0.455815	6.34014e-05	-1.66864	-0.410469
51647059	rs2999382	1.61337e-06	-1.07528	-2.25868e-10	8.92885e-05	-1.6534	-2.25868e-10	9.2475e-05	-1.70166	-2.25868e-10
51647276	rs117160855	1.06491e-06	-1.49072	-2.25868e-10	8.32935e-05	-1.7229	-2.25868e-10	9.07511e-05	-1.72048	-2.25868e-10
51647640	rs4567626	3.92018e-06	0.0150697	-0.202537	8.82053e-05	-1.53105	-0.134554	0.000103745	-1.43978	-0.146884
51647662	rs3007163	1.61337e-06	-1.07528	-2.25868e-10	8.92885e-05	-1.6534	-2.25868e-10	9.2475e-05	-1.70166	-2.25868e-10
51647682	rs12884661	2.51187e-07	-1.64692	-1.28824	2.46406e-05	-1.65915	-1.28173	2.72893e-05	-1.64065	-1.28145
51648253	rs149714112	1.62391e-06	-1.06877	-2.25868e-10	0.000119114	-1.36519	-2.25868e-10	0.000125876	-1.3933	-2.25868e-10
51648738	rs56220306	3.35794e-06	0.0462893	-0.388565	7.41807e-05	-1.52058	-0.318183	8.76528e-05	-1.4271	-0.328117
51648755	rs2999383	9.15012e-07	-1.13337	-0.509056	5.71762e-05	-1.65763	-0.441508	6.77315e-05	-1.56185	-0.451194
51649066	rs56026555	3.8302e-06	0.0762113	-0.2869	8.33227e-05	-1.51038	-0.21217	9.86033e-05	-1.41479	-0.222706
51649081	rs61985092	0.0226922	9.75182	-1.27565	0.000307921	0.858903	-1.27433	0.00038691	1.00286	-1.27326
51650328	rs2999384	5.09337e-07	-1.58929	-0.638955	4.69068e-05	-1.7217	-0.575406	5.09608e-05	-1.71287	-0.584671
51650610	rs77464874	3.95217e-07	-1.19721	-1.28472	3.61816e-05	-1.27599	-1.28073	3.72751e-05	-1.31758	-1.29269
51651082	rs2999385	3.43869e-06	-0.318514	-2.25868e-10	0.000115231	-1.39834	-2.25868e-10	0.000113857	-1.49366	-2.25868e-10
51651148	rs10873045	0.000261535	5.30605	-1.29308	2.28202e-05	-1.72185	-1.29578	2.48163e-05	-1.72133	-1.29577
51651560	rs11848143	4.29962e-06	0.170765	-0.265841	8.79923e-05	-1.47708	-0.190938	0.00010481	-1.37495	-0.2015
51651895	rs142199853	1.93661e-06	-1.18703e-10	-0.892667	0.00019801	-1.18703e-10	-0.856957	0.000219931	-1.18703e-10	-0.835286
51652628	rs2999386	0.00694975	8.53871	-1.24585	2.70427e-05	-1.58589	-1.26196	2.95236e-05	-1.56985	-1.27356
51652986	rs2999387	0.00659356	8.48766	-1.24742	2.68506e-05	-1.59174	-1.26325	2.93112e-05	-1.57603	-1.2746
51653103	rs67113863	3.93666e-06	0.0762113	-0.259483	8.57236e-05	-1.51038	-0.183763	0.000101431	-1.41479	-0.194437
51654157	rs2999388	0.0061788	8.44183	-1.26655	2.63072e-05	-1.59689	-1.27854	2.88064e-05	-1.58148	-1.28652
51654510	rs2999389	0.00585892	8.39103	-1.26891	2.6113e-05	-1.60249	-1.28035	2.85981e-05	-1.58742	-1.28784
51654944	rs2999390	0.0072798	8.5969	-1.25765	2.70986e-05	-1.57424	-1.27155	2.94494e-05	-1.56472	-1.2812
51655109	rs2999391	0.222364	12.0455	-1.28703	4.02422e-05	-1.15566	-1.29469	4.82822e-05	-1.05734	-1.2942
51655145	rs2999392	0.222364	12.0455	-1.28703	4.02422e-05	-1.15566	-1.29469	4.82822e-05	-1.05734	-1.2942
51655167	rs2999393	0.0561666	10.6786	-1.29609	3.34358e-05	-1.34264	-1.29301	3.9181e-05	-1.26677	-1.29363
51656071	rs12435444	9.42713e-06	0.984039	-0.294052	0.000129703	-1.06044	-0.219582	0.000181154	-0.799171	-0.230083
51656225	rs67065973	9.76778e-06	1.00592	-0.28044	0.000133158	-1.04826	-0.205476	0.000187713	-0.777637	-0.216045
51656399	rs66680859	1.48537e-05	1.67668	-0.53204	0.000140259	-0.714372	-0.487411	0.000216968	-0.418104	-0.430746
51656464	rs57212982	1.33724e-05	1.62952	-0.589932	0.000128803	-0.739987	-0.547003	0.000198127	-0.447261	-0.492429
51657840	rs73294531	4.59281e-07	-1.04225	-1.28945	4.1538e-05	-1.13233	-1.28634	4.26623e-05	-1.18029	-1.29499
51658072	rs12232228	0.00512855	8.24447	-1.25549	2.59794e-05	-1.61801	-1.26996	2.83351e-05	-1.60391	-1.28059
51658253	rs138459111	5.43264e-06	-1.18703e-10	0.13882	0.000541711	-1.18703e-10	0.14946	0.000579642	-1.18703e-10	0.133812
51658390	rs11157805	0.0195696	9.61986	-1.29173	2.87668e-05	-1.49004	-1.29601	3.17263e-05	-1.4756	-1.29586
51658456	rs149259806	1.15135e-06	-1.41267	-2.25868e-10	8.9492e-05	-1.65112	-2.25868e-10	9.50155e-05	-1.67456	-2.25868e-10
51658932	rs8022611	4.38695e-07	-1.67619	-0.701368	8.47467e-05	-1.1062	-0.599409	9.91999e-05	-1.07409	-0.557371
51659047	rs59298295	3.74138e-06	0.0462893	-0.28044	8.30308e-05	-1.52058	-0.205476	9.80479e-05	-1.4271	-0.216045
51660217	rs12588488	1.06254e-05	1.5226	-0.712955	4.64174e-05	-1.70071	-0.606886	5.36464e-05	-1.68204	-0.564142
51660476	rs73294538	4.97175e-07	-0.972752	-1.27967	4.48291e-05	-1.06748	-1.27494	4.56415e-05	-1.11806	-1.28972
51661089	rs117824459	1.0153e-06	-1.53842	-2.25868e-10	8.41789e-05	-1.71233	-2.25868e-10	9.11065e-05	-1.71657	-2.25868e-10
51661855	rs12884159	4.94005e-07	-1.63778	-0.621037	7.81813e-05	-1.27391	-0.512329	9.12379e-05	-1.24754	-0.467586
51662167	rs4296182	4.00205e-05	2.87559	-0.739807	4.49008e-05	-1.70633	-0.63449	5.03577e-05	-1.71663	-0.592819
51662196	rs58225416	3.51399e-06	-0.000433526	-0.296419	8.04865e-05	-1.53618	-0.221003	9.47719e-05	-1.44602	-0.231106
51662280	rs60593258	4.32988e-06	0.466148	-0.554214	7.12244e-05	-1.37066	-0.508772	9.12368e-05	-1.26289	-0.452251
51662491	rs114764165	3.9559e-07	-1.19746	-1.28353	3.62177e-05	-1.27622	-1.27951	3.72858e-05	-1.3178	-1.29219
51662708	rs67628731	5.21626e-06	0.665551	-0.567376	7.63151e-05	-1.28807	-0.522333	9.88086e-05	-1.16912	-0.466292
51663719	rs34063246	3.6509e-06	0.0306439	-0.289276	8.19266e-05	-1.52585	-0.213595	9.66784e-05	-1.43348	-0.223733
51664184	rs4901086	3.96934e-07	-1.19454	-1.28305	3.63351e-05	-1.27352	-1.27896	3.73914e-05	-1.31524	-1.29192
51664791	rs79608133	2.45888e-06	-1.18703e-10	-0.653899	0.000262283	-1.18703e-10	-0.575847	0.000299743	-1.18703e-10	-0.525675
51665310	rs117633186	1.88913e-06	-0.917486	-2.25868e-10	0.00012804	-1.29293	-2.25868e-10	0.000178447	-1.04431	-2.25868e-10
51665858	rs12435916	4.58049e-06	0.519312	-0.551109	7.30068e-05	-1.34914	-0.505575	9.3814e-05	-1.23834	-0.448941
51666091	rs12433445	4.36518e-06	0.107986	-0.187932	9.34955e-05	-1.49937	-0.107991	0.000110869	-1.40156	-0.118694
51666506	rs72688748	8.85837e-07	-1.67483	-2.25868e-10	0.000387623	-0.18524	-2.25868e-10	0.000377926	-0.293901	-2.25868e-10
51667464	rs149355480	4.02103e-07	-1.18307	-1.28158	3.67833e-05	-1.26295	-1.27728	3.78023e-05	-1.30516	-1.29107
51667504	rs4131981	1.15428e-05	1.56459	-0.672137	4.80714e-05	-1.71039	-0.5622	5.55037e-05	-1.69424	-0.517908
51667524	rs12434435	0.0108221	9.02713	-1.29139	2.8635e-05	-1.49469	-1.29596	3.11682e-05	-1.49342	-1.29579
51668499	rs4901087	1.5526e-05	1.84259	-0.653683	4.84457e-05	-1.72263	-0.542197	5.53658e-05	-1.71732	-0.497315
51668521	rs4901088	4.02827e-07	-1.17744	-1.28541	3.68126e-05	-1.25775	-1.28169	3.79092e-05	-1.3002	-1.2932
51668710	rs4901089	4.00359e-07	-1.18307	-1.28593	3.65917e-05	-1.26295	-1.28251	3.77306e-05	-1.30516	-1.29297
51669124	rs76700546	4.00359e-07	-1.18307	-1.28593	3.65917e-05	-1.26295	-1.28251	3.77306e-05	-1.30516	-1.29297
51669224	rs4547259	1.10862e-06	-0.815614	-0.634872	5.53801e-05	-1.5403	-0.590748	7.20621e-05	-1.40439	-0.546685
51669251	rs117447034	2.71608e-06	-0.554416	-2.25868e-10	0.000206738	-0.813819	-2.25868e-10	0.000207836	-0.891849	-2.25868e-10
51669661	rs12433249	1.5533e-05	1.6877	-0.498342	0.000148717	-0.692084	-0.451145	0.000229474	-0.393735	-0.399072
51669702	rs4550374	1.09859e-05	0.843005	-2.25868e-10	0.000218348	-0.759183	-2.25868e-10	0.000229552	-0.792469	-2.25868e-10
51669849	rs114230490	4.06863e-07	-1.17744	-1.27544	3.72536e-05	-1.25775	-1.26978	3.81876e-05	-1.3002	-1.28589
51669891	rs12436158	5.0312e-06	0.116117	-0.0540624	0.00010885	-1.48882	0.0335197	0.000128806	-1.38943	0.0191363
51670057	rs8008599	0.167527	11.7636	-1.28826	4.45017e-05	-1.05459	-1.29515	5.26861e-05	-0.969495	-1.29475
51670464	rs67116854	4.9523e-06	0.510792	-0.464545	8.03316e-05	-1.34274	-0.416373	0.00010289	-1.23168	-0.363255
51670524	rs66806841	4.99724e-06	0.510792	-0.455511	8.09706e-05	-1.34274	-0.40845	0.00010371	-1.23168	-0.355319
51670648	rs12885692	1.20751e-05	0.937538	-2.25868e-10	0.000231448	-0.700916	-2.25868e-10	0.000243082	-0.735202	-2.25868e-10
51670744	rs11622116	1.51282e-05	1.81175	-0.648792	4.87458e-05	-1.72226	-0.536389	5.54354e-05	-1.71603	-0.497356
51671017	rs10135768	4.94273e-06	1.34023	-1.29592	2.91336e-05	-1.4777	-1.29568	3.04542e-05	-1.51676	-1.29562
51671320	rs12436364	1.4509e-05	1.59823	-0.477061	0.00014467	-0.741008	-0.429806	0.000221706	-0.449371	-0.377877
51671492	rs7153408	1.14801e-06	-0.815614	-0.599959	5.74216e-05	-1.5403	-0.554549	7.49786e-05	-1.40439	-0.507011
51671583	rs7153602	1.56393e-06	-1.1064	-2.25868e-10	8.89051e-05	-1.6577	-2.25868e-10	9.23114e-05	-1.70343	-2.25868e-10
51671817	rs35345236	1.27457e-05	1.63961	-0.648019	4.91318e-05	-1.71464	-0.536126	5.62679e-05	-1.70077	-0.497705
51672027	rs68180359	4.79267e-06	0.197452	-0.183969	9.95832e-05	-1.44254	-0.101742	0.00011939	-1.33184	-0.114367
51672336	rs113373039	1.46397e-06	-1.17245	-2.25868e-10	9.59823e-05	-1.58111	-2.25868e-10	0.000102406	-1.59965	-2.25868e-10
51672432	rs34953083	9.9035e-06	1.55319	-0.813906	4.13002e-05	-1.70975	-0.714657	4.71813e-05	-1.69314	-0.681462
51672733	rs10139554	1.47755e-06	-1.16322	-2.25868e-10	9.64352e-05	-1.5764	-2.25868e-10	0.000102857	-1.59526	-2.25868e-10
51672931	rs116824206	4.03182e-07	-1.18041	-1.28156	3.68932e-05	-1.26049	-1.27676	3.79305e-05	-1.30281	-1.29003
51673136	rs78203961	4.02403e-07	-1.18041	-1.2835	3.68106e-05	-1.26049	-1.279	3.78841e-05	-1.30281	-1.29126
51673462	rs116144179	4.01332e-07	-1.18307	-1.2835	3.67202e-05	-1.26295	-1.279	3.77954e-05	-1.30516	-1.29126
51673715	rs4465517	0.0457629	10.3991	-1.22143	3.66246e-05	-1.2925	-1.25206	4.0298e-05	-1.284	-1.24829
51674713	rs4403958	6.4363e-07	-0.793479	-1.20076	3.0897e-05	-1.52451	-1.1901	3.24362e-05	-1.52363	-1.22569
51674741	rs117987989	4.22065e-07	-1.15284	-1.26336	3.86332e-05	-1.23501	-1.25615	3.93811e-05	-1.27851	-1.2768
51675798	rs4350491	1.48363e-05	1.55467	-0.411194	6.41306e-05	-1.70975	-0.2746	7.34989e-05	-1.69395	-0.237375
51675827	rs115346929	4.20731e-07	-1.15601	-1.26336	3.85202e-05	-1.23794	-1.25615	3.92712e-05	-1.28131	-1.2768
51676059	rs114569667	4.08815e-07	-1.18549	-1.2626	3.75163e-05	-1.26518	-1.25531	3.82864e-05	-1.30729	-1.27622
51676204	rs116451700	4.10763e-07	-1.17978	-1.26356	3.76973e-05	-1.25991	-1.25577	3.84706e-05	-1.30226	-1.27644
51676837	rs4442724	4.10044e-07	-1.18249	-1.2626	3.76204e-05	-1.26241	-1.25531	3.83876e-05	-1.30465	-1.27622
51677599	rs10132658	7.84804e-05	2.88147	-0.072225	9.58956e-05	-1.66796	0.0859467	0.000107652	-1.67603	0.126342
51677901	rs4243571	1.09859e-05	0.843005	-2.25868e-10	0.000218348	-0.759183	-2.25868e-10	0.000229552	-0.792469	-2.25868e-10
51678331	rs6572733	1.10849e-05	0.851978	-2.25868e-10	0.000219553	-0.753681	-2.25868e-10	0.000230797	-0.787062	-2.25868e-10
51678404	rs72688754	5.22308e-07	-1.24127	-0.961829	3.21409e-05	-1.70985	-0.965292	3.65269e-05	-1.65894	-0.971607
51678406	rs76700696	1.30131e-06	-1.18703e-10	-1.29024	0.000128779	-1.18703e-10	-1.28718	0.000138867	-1.18703e-10	-1.29508
51678453	rs7152468	1.40169e-06	-1.21593	-2.25868e-10	8.6103e-05	-1.68973	-2.25868e-10	9.09281e-05	-1.71853	-2.25868e-10
51679003	rs68164178	1.4882e-05	0.947539	0.199009	0.000204014	-1.11804	0.290959	0.000249476	-0.971655	0.262419
51679717	rs35556623	8.17665e-07	-1.48701	-0.267893	8.48507e-05	-1.58278	-0.1216	9.78537e-05	-1.5604	-0.084729
51681175	rs28861775	1.37647e-06	-1.23408	-2.25868e-10	9.17391e-05	-1.62632	-2.25868e-10	9.85067e-05	-1.63847	-2.25868e-10
51681365	rs140369447	1.47383e-06	-1.18703e-10	-1.16574	0.000150373	-1.18703e-10	-1.13215	0.00016336	-1.18703e-10	-1.13264
51682319	rs77139355	2.49693e-06	0.65465	-1.29319	2.48704e-05	-1.63887	-1.29272	2.6422e-05	-1.66199	-1.29241
51682971	rs10438116	1.57922e-05	1.47052	-0.264613	7.44317e-05	-1.71827	-0.117124	8.51827e-05	-1.70629	-0.0775093
51683038	rs112810454	1.19602e-05	0.983731	-0.0557467	0.000158885	-1.11364	0.0365471	0.000193337	-0.976018	0.0118506
51683373	rs8006150	1.14113e-05	0.881003	-2.25868e-10	0.000223504	-0.735841	-2.25868e-10	0.000234878	-0.769531	-2.25868e-10
51683734	rs4898683	1.14113e-05	0.881003	-2.25868e-10	0.000223504	-0.735841	-2.25868e-10	0.000234878	-0.769531	-2.25868e-10
51684139	rs6572734	1.55531e-06	-1.11193	-2.25868e-10	8.8746e-05	-1.65949	-2.25868e-10	9.22215e-05	-1.70441	-2.25868e-10
51684214	rs8011659	1.14113e-05	0.881003	-2.25868e-10	0.000223504	-0.735841	-2.25868e-10	0.000234878	-0.769531	-2.25868e-10
51684427	rs115056857	1.32753e-06	-1.18703e-10	-1.27029	0.000131964	-1.18703e-10	-1.26274	0.000140883	-1.18703e-10	-1.28067
51684522	rs139850192	1.30443e-06	-1.18703e-10	-1.28784	0.000129153	-1.18703e-10	-1.28427	0.000139021	-1.18703e-10	-1.29397
51686575	rs10151654	1.57265e-06	-1.10084	-2.25868e-10	8.90668e-05	-1.65589	-2.25868e-10	9.24038e-05	-1.70243	-2.25868e-10
51686620	rs11629336	0.00106396	6.69545	-1.2793	2.49735e-05	-1.66524	-1.26222	2.7865e-05	-1.63714	-1.26409
51686835	rs115757980	1.30443e-06	-1.18703e-10	-1.28784	0.000129153	-1.18703e-10	-1.28427	0.000139021	-1.18703e-10	-1.29397
51687332	rs146786923	1.30492e-06	-1.18703e-10	-1.28747	0.000129211	-1.18703e-10	-1.28382	0.000139048	-1.18703e-10	-1.29378
51687742	rs12884122	1.79793e-05	1.33562	-2.25868e-10	0.000297782	-0.448912	-2.25868e-10	0.000311492	-0.487226	-2.25868e-10
51687942	rs78258810	1.35768e-05	1.35477	-0.300014	0.000276312	-0.310891	-0.21285	0.000265094	-0.415787	-0.232726
51688169	rs111552550	1.35373e-06	-1.25074	-2.25868e-10	9.10696e-05	-1.63365	-2.25868e-10	9.78352e-05	-1.64531	-2.25868e-10
51688425	rs6572735	1.16315e-05	0.900113	-2.25868e-10	0.000226153	-0.724062	-2.25868e-10	0.000237613	-0.757954	-2.25868e-10
51688916	rs4369568	1.11829e-05	0.860782	-2.25868e-10	0.000220742	-0.748276	-2.25868e-10	0.000232026	-0.781751	-2.25868e-10
51689021	rs7494313	5.14346e-06	0.101716	-0.0175953	0.00010958	-1.6127	0.164076	0.00011605	-1.60413	0.129558
51689042	rs141640635	9.46802e-07	-1.60827	-2.25868e-10	8.37218e-05	-1.71777	-2.25868e-10	9.06239e-05	-1.72188	-2.25868e-10
51689181	rs4369569	5.18614e-06	0.101716	-0.00932975	0.000110552	-1.6127	0.172909	0.000117067	-1.60413	0.138285
51689363	rs76503128	1.51536e-05	1.44389	-0.279261	0.000299988	-0.250318	-0.191213	0.000287099	-0.357484	-0.211287
51689803	rs145110145	1.29029e-06	-1.29874	-2.25868e-10	0.000183641	-0.932287	-2.25868e-10	0.000223275	-0.820196	-2.25868e-10
51689905	rs115128797	1.30593e-06	-1.18703e-10	-1.28669	0.00012933	-1.18703e-10	-1.2829	0.000139105	-1.18703e-10	-1.29337
51690791	rs11157809	1.40879e-06	-1.21087	-2.25868e-10	8.62154e-05	-1.68842	-2.25868e-10	9.09722e-05	-1.71805	-2.25868e-10
51691300	rs12436944	1.18877e-06	-0.0930191	-1.28767	2.32812e-05	-1.7106	-1.28703	2.5163e-05	-1.71681	-1.28641
51691344	rs4315279	1.09712e-05	0.841673	-2.25868e-10	0.00021817	-0.759999	-2.25868e-10	0.000229368	-0.793271	-2.25868e-10
51691406	rs8020371	4.31958e-06	-0.0904454	-2.25868e-10	0.000100079	-1.53931	-2.25868e-10	0.000112746	-1.50346	-2.25868e-10
51691528	rs8021773	4.05131e-06	-0.0219755	-0.132589	9.87289e-05	-1.59435	0.041458	0.000105212	-1.58173	0.00910536
51691565	rs141507366	1.15204e-06	-1.41207	-2.25868e-10	0.000140194	-1.20224	-2.25868e-10	0.00016102	-1.14707	-2.25868e-10
51691835	rs7159770	1.19881e-05	1.20356	-0.273255	7.54272e-05	-1.69581	-0.126291	8.74116e-05	-1.67073	-0.0872373
51692116	rs139628312	1.08187e-06	-1.47491	-2.25868e-10	8.34564e-05	-1.72095	-2.25868e-10	9.13254e-05	-1.71417	-2.25868e-10
51692699	rs12431939	1.13729e-05	0.926946	-0.0493203	0.000151944	-1.1647	0.0429365	0.00018312	-1.03606	0.0176079
51692946	rs55701847	0.000181612	4.93684	-1.28858	2.32503e-05	-1.72284	-1.27612	2.52814e-05	-1.72099	-1.27754
51693463	rs56137183	0.000179934	4.92857	-1.28959	2.32193e-05	-1.7225	-1.27779	2.52164e-05	-1.72195	-1.27916
51693708	rs10134478	4.50214e-06	0.270545	-0.319597	7.96084e-05	-1.59227	-0.175887	9.45156e-05	-1.54217	-0.137664
51694061	rs4901091	1.17376e-05	0.909191	-2.25868e-10	0.000227424	-0.718457	-2.25868e-10	0.000238926	-0.752445	-2.25868e-10
51694073	rs4901092	1.18448e-05	0.918285	-2.25868e-10	0.000228706	-0.712836	-2.25868e-10	0.00024025	-0.74692	-2.25868e-10
51694094	rs4898684	1.1515e-05	0.890046	-2.25868e-10	0.000224753	-0.73027	-2.25868e-10	0.000236168	-0.764056	-2.25868e-10
51694261	rs11623710	0.00212517	7.3969	-1.28889	2.62626e-05	-1.60027	-1.27686	2.96574e-05	-1.56059	-1.2783
51694416	rs10137445	1.49047e-05	1.43663	-0.288565	7.26688e-05	-1.71669	-0.142667	8.32652e-05	-1.70268	-0.103886
51694614	rs10137481	1.21413e-05	1.23157	-0.288565	7.40076e-05	-1.69844	-0.142667	8.56538e-05	-1.6744	-0.103886
51694775	rs7156121	1.4522e-06	-1.18053	-2.25868e-10	8.69257e-05	-1.68022	-2.25868e-10	9.12792e-05	-1.71468	-2.25868e-10
51696078	rs117690472	9.13936e-07	-1.6436	-2.25868e-10	0.000106282	-1.47918	-2.25868e-10	0.000125168	-1.39894	-2.25868e-10
51696125	rs140440871	1.18677e-06	-1.38237	-2.25868e-10	0.000163553	-1.04813	-2.25868e-10	0.000197217	-0.944297	-2.25868e-10
51696216	rs8009564	1.55531e-06	-1.11193	-2.25868e-10	8.8746e-05	-1.65949	-2.25868e-10	9.22215e-05	-1.70441	-2.25868e-10
51696580	rs4901093	1.55531e-06	-1.11193	-2.25868e-10	8.8746e-05	-1.65949	-2.25868e-10	9.22215e-05	-1.70441	-2.25868e-10
51696649	rs60818073	9.2134e-06	0.691339	-0.0242849	0.000140369	-1.26987	0.0688771	0.000167097	-1.15333	0.0433031
51696793	rs145256268	8.48992e-07	-1.71731	-2.25868e-10	9.05276e-05	-1.63962	-2.25868e-10	9.91621e-05	-1.63184	-2.25868e-10
51697087	rs7151499	1.81256e-06	-0.958866	-2.25868e-10	9.37755e-05	-1.60437	-2.25868e-10	9.53857e-05	-1.67067	-2.25868e-10
51697141	rs138423375	1.32816e-06	-1.26981	-2.25868e-10	9.79944e-05	-1.56036	-2.25868e-10	0.000140616	-1.28257	-2.25868e-10
51697285	rs7151725	2.14424e-06	-0.790819	-2.25868e-10	0.000103249	-1.50813	-2.25868e-10	0.000102341	-1.60029	-2.25868e-10
51697392	rs6572737	3.65944e-06	-0.294381	0.0380862	0.000146255	-1.29509	0.135166	0.000172581	-1.1882	0.110467
51697655	rs56024569	0.00022662	5.15795	-1.28828	2.41141e-05	-1.66811	-1.29436	2.68319e-05	-1.64448	-1.29452
51697661	rs6572738	1.59339e-05	1.21484	-2.25868e-10	0.000325661	-0.359415	-2.25868e-10	0.000332637	-0.421547	-2.25868e-10
51697989	rs116882683	1.30209e-06	-1.28963	-2.25868e-10	0.000185936	-0.919871	-2.25868e-10	0.000226256	-0.806933	-2.25868e-10
51698252	rs60208591	1.38073e-06	-1.18703e-10	-1.23099	0.000137381	-1.18703e-10	-1.22251	0.000144999	-1.18703e-10	-1.25187
51698295	rs59673267	1.37934e-06	-1.18703e-10	-1.232	0.000137234	-1.18703e-10	-1.22359	0.000144878	-1.18703e-10	-1.2527
51698659	rs61109194	8.5018e-06	0.858642	-0.271969	0.000206364	-0.637171	-0.178458	0.000281494	-0.382346	-0.206141
51699051	rs183327025	1.93112e-06	-0.895506	-2.25868e-10	0.00017957	-0.954707	-2.25868e-10	0.00018665	-0.999367	-2.25868e-10
51699171	rs61706452	1.38706e-06	-1.18703e-10	-1.22642	0.00013805	-1.18703e-10	-1.21766	0.000145548	-1.18703e-10	-1.24809
51699331	rs116635461	1.37979e-06	-1.18703e-10	-1.23167	0.000137282	-1.18703e-10	-1.22324	0.000144917	-1.18703e-10	-1.25243
51699378	rs56100232	0.000248305	5.25659	-1.29554	2.35356e-05	-1.69123	-1.29553	2.60176e-05	-1.67454	-1.29529
51699691	rs116862445	8.61219e-07	-1.70301	-2.25868e-10	8.42179e-05	-1.71186	-2.25868e-10	9.18375e-05	-1.70858	-2.25868e-10
51699761	rs117159693	1.31843e-06	-1.18703e-10	-1.27716	0.000129332	-1.18703e-10	-1.28289	0.000140348	-1.18703e-10	-1.28447
51699935	rs28852081	7.65757e-07	-1.22132	-0.599173	5.52646e-05	-1.59362	-0.53952	6.8999e-05	-1.48973	-0.504778
51700555	rs57581670	1.33414e-06	-0.747502	-0.517815	0.000101261	-1.09555	-0.432021	0.000101789	-1.15195	-0.45375
51700767	rs10873046	2.13969e-06	-0.792944	-2.25868e-10	0.000104797	-1.49325	-2.25868e-10	0.000101891	-1.60469	-2.25868e-10
51701031	rs117626732	9.95223e-07	-1.55839	-2.25868e-10	8.41576e-05	-1.71258	-2.25868e-10	9.16541e-05	-1.71058	-2.25868e-10
51701219	rs8007814	2.15366e-06	-0.786435	-2.25868e-10	0.000105137	-1.49001	-2.25868e-10	0.000102129	-1.60236	-2.25868e-10
51701315	rs8006627	1.36221e-06	-1.18703e-10	-1.2445	0.000135417	-1.18703e-10	-1.23692	0.000143414	-1.18703e-10	-1.26286
51701351	rs8006642	1.31332e-06	-1.18703e-10	-1.28104	0.000130102	-1.18703e-10	-1.27695	0.000139555	-1.18703e-10	-1.29014
51701494	rs79404391	0.00017108	4.88178	-1.29325	2.29921e-05	-1.71407	-1.29605	2.52241e-05	-1.70471	-1.29609
51701709	rs142729105	1.29405e-06	-1.18703e-10	-1.29583	0.000127666	-1.18703e-10	-1.29586	0.000138729	-1.18703e-10	-1.29608
51701753	rs12432238	2.18203e-06	-0.773347	-2.25868e-10	0.000105828	-1.48346	-2.25868e-10	0.000102613	-1.59764	-2.25868e-10
51701758	rs75269585	1.35524e-06	-1.18703e-10	-1.24963	0.000134673	-1.18703e-10	-1.24242	0.000142828	-1.18703e-10	-1.26696
51701941	rs61985120	7.75463e-05	4.08337	-1.2861	2.2955e-05	-1.71844	-1.29329	2.50991e-05	-1.712	-1.29377
51702083	rs114044381	1.35641e-06	-1.18703e-10	-1.24876	0.000134798	-1.18703e-10	-1.24149	0.000142926	-1.18703e-10	-1.26627
51702128	rs12435765	3.38213e-06	-0.11309	-0.22201	0.000118197	-1.24663	-0.126294	0.000137869	-1.14768	-0.15462
51702414	rs4334206	0.000240101	5.22004	-1.29258	2.34691e-05	-1.69365	-1.29594	2.59204e-05	-1.67754	-1.29603
51703549	rs114936080	1.32583e-06	-1.18703e-10	-1.27157	0.000131481	-1.18703e-10	-1.26641	0.000140448	-1.18703e-10	-1.28376
51704361	rs60616710	4.97511e-06	-0.0553885	0.106231	0.000166545	-1.2366	0.206593	0.000192704	-1.14095	0.173501
51704366	rs60225624	5.05249e-06	-0.0399538	0.106231	0.000167941	-1.22825	0.206593	0.000194472	-1.13181	0.173501
51704790	rs10142203	2.41026e-06	0.621218	-1.29509	2.65224e-05	-1.5716	-1.29569	2.7837e-05	-1.61032	-1.29192
51704821	rs60294020	5.13582e-06	-0.0565387	0.139174	0.000172214	-1.23722	0.240688	0.000199177	-1.14163	0.207221
51705686	rs117518343	2.12856e-05	1.50443	-2.25868e-10	0.000646192	0.325824	-2.25868e-10	0.000928041	0.604476	-2.25868e-10
51705856	rs12586993	2.53539e-06	-0.623258	-2.25868e-10	0.000114426	-1.40534	-2.25868e-10	0.000108744	-1.53961	-2.25868e-10
51705925	rs61985121	0.000311592	5.40882	-1.22074	2.65854e-05	-1.6194	-1.24551	2.96995e-05	-1.59049	-1.24698
51706125	rs181631296	8.8387e-07	-1.67705	-2.25868e-10	8.46812e-05	-1.70638	-2.25868e-10	9.34508e-05	-1.69116	-2.25868e-10
51706266	rs4901095	1.49575e-06	-1.15098	-2.25868e-10	9.2209e-05	-1.62121	-2.25868e-10	9.40482e-05	-1.68479	-2.25868e-10
51706610	rs35611833	3.67991e-05	2.05187	-2.25868e-10	0.000635405	0.30899	-2.25868e-10	0.000669789	0.278364	-2.25868e-10
51707622	rs150793524	4.80685e-06	-1.18703e-10	0.016437	0.000482425	-1.18703e-10	0.0335543	0.000516733	-1.18703e-10	0.0189277
51709017	rs7149337	1.09659e-05	1.2403	-0.399113	6.41681e-05	-1.71926	-0.26451	7.37292e-05	-1.7229	-0.205298
51709056	rs28587653	3.31353e-06	0.897277	-1.25287	3.04975e-05	-1.4743	-1.25333	3.1342e-05	-1.53524	-1.2484
51709325	rs144321255	1.09327e-06	-1.46443	-2.25868e-10	8.67716e-05	-1.68199	-2.25868e-10	9.26502e-05	-1.69977	-2.25868e-10
51709461	rs113612692	0.000600659	6.11185	-1.26743	2.89222e-05	-1.5011	-1.27957	3.21009e-05	-1.47852	-1.2812
51709658	rs116014237	1.36866e-06	-1.18703e-10	-1.23977	0.000136202	-1.18703e-10	-1.23113	0.000143357	-1.18703e-10	-1.26326
51710732	rs45564035	7.34869e-07	-1.04267	-0.818994	3.85171e-05	-1.66992	-0.824252	4.45479e-05	-1.60019	-0.831841
51710861	rs12432203	1.9843e-06	-0.951326	0.0829858	0.000212553	-0.991714	0.205632	0.000210297	-1.06225	0.182174
51710878	rs61985123	7.39756e-07	-1.04267	-0.812365	3.87719e-05	-1.66992	-0.81766	4.48402e-05	-1.60019	-0.825301
51711163	rs6572739	2.33242e-06	-0.706699	-2.25868e-10	0.000116489	-1.38747	-2.25868e-10	0.00011207	-1.50947	-2.25868e-10
51712092	rs4606635	4.1004e-06	1.04686	-1.18938	3.40842e-05	-1.42679	-1.18965	3.49263e-05	-1.49369	-1.18167
51712478	rs111503296	2.13266e-06	-0.796236	-2.25868e-10	0.000407655	-0.13485	-2.25868e-10	0.000559471	0.0983921	-2.25868e-10
51712633	rs61985124	0.000283532	5.37915	-1.28543	2.78055e-05	-1.52794	-1.29209	3.09238e-05	-1.50428	-1.29279
51712712	rs10138856	1.37382e-06	-1.16452	-0.0714862	9.65968e-05	-1.59393	0.0192064	0.000120366	-1.51068	0.0726161
51713150	rs147538757	1.56086e-06	-1.18703e-10	-1.10837	0.000155989	-1.18703e-10	-1.09549	0.000168511	-1.18703e-10	-1.1016
51713337	rs4526926	1.70516e-06	-1.18703e-10	-1.01995	0.000171989	-1.18703e-10	-0.99784	0.000176527	-1.18703e-10	-1.05512
51713432	rs140140725	3.70521e-06	-0.243863	-2.25868e-10	0.000252637	-0.613319	-2.25868e-10	0.000252638	-0.696643	-2.25868e-10
51713508	rs28705789	1.30401e-05	1.18101	-0.16659	8.18435e-05	-1.72163	-0.0188378	9.39177e-05	-1.72175	0.0355685
51713659	rs11625621	0.000544428	5.96482	-1.21868	2.93798e-05	-1.52526	-1.2397	3.25223e-05	-1.50391	-1.24276
51714316	rs8011672	2.30704e-06	-1.16627	0.448628	0.000171419	-1.58238	0.581212	0.000196895	-1.49311	0.547181
51714360	rs4424815	1.22401e-06	-1.18447	-0.166995	8.66293e-05	-1.60343	-0.0802057	0.000107488	-1.52291	-0.0283049
51714723	rs116823329	2.82714e-06	-0.514338	-2.25868e-10	0.000312911	-0.399352	-2.25868e-10	0.000519014	0.0233311	-2.25868e-10
51715021	rs8015848	2.33044e-06	-1.15617	0.448628	0.000172294	-1.57728	0.581212	0.000198179	-1.48661	0.547181
51715026	rs78210130	1.35917e-06	-1.18703e-10	-1.24673	0.000136788	-1.18703e-10	-1.22684	0.000149225	-1.18703e-10	-1.22315
51715566	rs3924306	2.20918e-06	-1.13289	0.37191	0.000158817	-1.5785	0.500983	0.000182243	-1.49101	0.467756
51716188	rs7161242	2.30253e-06	-1.10146	0.381861	0.000163015	-1.56274	0.511311	0.000187811	-1.47115	0.477988
51716467	rs7160810	2.36602e-06	-1.16085	0.46846	0.000177714	-1.56604	0.600949	0.000205237	-1.47067	0.566238
51717060	rs7350715	2.36602e-06	-1.16085	0.46846	0.000177714	-1.56604	0.600949	0.000205237	-1.47067	0.566238
51717240	rs76878118	1.47211e-06	-1.18703e-10	-1.16691	0.000144583	-1.18703e-10	-1.17142	0.000157411	-1.18703e-10	-1.16974
51717411	rs61984158	6.2686e-06	-0.129455	0.411404	0.000225595	-1.2683	0.541772	0.000256303	-1.18985	0.50761
51717506	rs61984159	0.000228693	4.04093	-0.162155	6.7445e-05	-1.70453	-0.229426	7.5276e-05	-1.69732	-0.210123
51717712	rs112228315	1.4269e-06	-1.18703e-10	-1.1981	0.00014231	-1.18703e-10	-1.18727	0.000148148	-1.18703e-10	-1.23039
51717777	rs80194777	1.37042e-06	-1.18703e-10	-1.23849	0.00013634	-1.18703e-10	-1.23012	0.000143467	-1.18703e-10	-1.2625
51718198	rs115333338	1.43174e-06	-1.18703e-10	-1.19471	0.000142818	-1.18703e-10	-1.1837	0.00014856	-1.18703e-10	-1.22761
51718732	rs4271523	1.79958e-06	-0.96605	-2.25868e-10	0.00010118	-1.52837	-2.25868e-10	0.000100543	-1.61802	-2.25868e-10
51719314	rs144107159	8.82572e-07	-1.67852	-2.25868e-10	8.58669e-05	-1.69247	-2.25868e-10	9.5215e-05	-1.67246	-2.25868e-10
51719396	rs7157008	2.93011e-07	-1.50179	-1.27936	2.35582e-05	-1.71777	-1.26803	2.55067e-05	-1.72282	-1.26684
51720038	rs12589840	2.28237e-06	-1.20575	0.477359	0.000173197	-1.60185	0.611011	0.000197767	-1.51822	0.576709
51720069	rs72672123	9.76888e-07	-1.57699	-2.25868e-10	8.38133e-05	-1.71668	-2.25868e-10	9.05922e-05	-1.72223	-2.25868e-10
51720906	rs11157811	2.83574e-06	-1.20575	0.694447	0.000214953	-1.60185	0.827002	0.000244913	-1.51822	0.790524
51721467	rs116345030	1.32768e-06	-1.18703e-10	-1.27017	0.000131775	-1.18703e-10	-1.26418	0.000140297	-1.18703e-10	-1.28484
51722349	rs13156	2.94029e-06	-1.0735	0.598408	0.000324755	-1.09391	0.731703	0.000320571	-1.16033	0.701835
51722620	rs116838310	1.33132e-06	-1.18703e-10	-1.26743	0.000132175	-1.18703e-10	-1.26115	0.000140553	-1.18703e-10	-1.28301
51722682	rs3088089	5.32082e-06	0.118024	-2.25868e-10	0.000174518	-0.983247	-2.25868e-10	0.000203127	-0.914769	-2.25868e-10
51722690	rs9918	2.99633e-06	-1.11878	0.662563	0.000332657	-1.13845	0.800291	0.000329338	-1.20241	0.770898
51722826	rs4901096	4.57593e-06	1.17705	-1.20984	3.52868e-05	-1.37127	-1.2105	3.62491e-05	-1.43461	-1.20358
51722938	rs12586581	0.000451214	5.77328	-1.21494	2.85936e-05	-1.55347	-1.23862	3.16712e-05	-1.53127	-1.24192
51723079	rs12587080	0.000451214	5.77328	-1.21494	2.85936e-05	-1.55347	-1.23862	3.16712e-05	-1.53127	-1.24192
51723138	rs12589680	0.000435959	5.73889	-1.21494	2.84471e-05	-1.55861	-1.23862	3.14986e-05	-1.53674	-1.24192
51723540	rs4261445	1.06085e-05	1.03108	-0.223027	7.71912e-05	-1.72287	-0.0761157	8.99188e-05	-1.71663	-0.0130636
51723879	rs61987261	0.000408656	5.73889	-1.27962	2.70635e-05	-1.55861	-1.28848	3.00317e-05	-1.53674	-1.28961
51724472	rs112693044	9.98716e-07	-1.55489	-2.25868e-10	8.34358e-05	-1.72119	-2.25868e-10	9.05714e-05	-1.72246	-2.25868e-10
51724645	rs112439385	1.74814e-06	-1.12358	0.128522	0.000184347	-1.18163	0.253173	0.000182959	-1.24734	0.228001
51724856	rs9672038	2.64737e-05	2.07608	-0.353527	6.7825e-05	-1.71363	-0.214708	7.77968e-05	-1.72102	-0.153484
51724977	rs4901097	7.95749e-07	-1.6899	-0.0921769	9.88031e-05	-1.55384	0.00170138	0.000115499	-1.53062	0.0512802
51725144	rs141520758	1.14682e-06	-1.41661	-2.25868e-10	8.86478e-05	-1.6606	-2.25868e-10	9.6813e-05	-1.65582	-2.25868e-10
51725517	rs73296464	1.31582e-06	-1.18703e-10	-1.27915	0.000130412	-1.18703e-10	-1.27457	0.00013945	-1.18703e-10	-1.29089
51725944	rs35567150	9.81872e-06	1.13775	-0.407065	6.34177e-05	-1.72249	-0.27304	7.32475e-05	-1.72069	-0.21407
51726066	rs56043194	0.000452332	5.84575	-1.28494	2.74128e-05	-1.54242	-1.29184	3.046e-05	-1.51954	-1.29264
51726108	rs72622423	1.58833e-06	-1.12358	0.032657	0.000166697	-1.18163	0.152529	0.000165806	-1.24734	0.129559
51726384	rs78769565	1.91786e-06	-0.734315	-0.168078	0.000196094	-0.809287	-0.0573898	0.00019123	-0.895297	-0.0798254
51727239	rs10873047	1.78157e-06	-1.2974	0.321292	0.000153539	-1.56093	0.449617	0.00017816	-1.46746	0.421545
51728356	rs4264315	0.000519211	5.91855	-1.21985	2.91206e-05	-1.53103	-1.24279	3.22976e-05	-1.50746	-1.24615
51728808	rs61987265	2.41758e-06	-1.12358	0.452738	0.000255671	-1.18163	0.580243	0.000252864	-1.24734	0.551592
51728941	rs12437085	1.83519e-06	-1.26112	0.314662	0.000155996	-1.53826	0.442818	0.000181782	-1.43918	0.413387
51728969	rs12431667	2.50496e-07	-1.67127	-1.26664	2.34649e-05	-1.72183	-1.26794	2.5878e-05	-1.70544	-1.26977
51729487	rs4566067	2.43926e-06	-1.12358	0.461667	0.000258046	-1.18163	0.589492	0.000255195	-1.24734	0.56077
51729573	rs117750014	5.80649e-06	0.205372	-2.25868e-10	0.000374293	-0.220232	-2.25868e-10	0.000369125	-0.317464	-2.25868e-10
51729913	rs147693622	8.98214e-07	-1.66095	-2.25868e-10	8.34651e-05	-1.72084	-2.25868e-10	9.10666e-05	-1.71701	-2.25868e-10
51730252	rs3935982	2.38561e-06	-1.11676	0.43261	0.000252023	-1.17515	0.559392	0.000249195	-1.24127	0.530901
51730283	rs3935981	2.37414e-06	-1.11179	0.422825	0.000252704	-1.16231	0.549254	0.000248513	-1.23395	0.520841
51730548	rs3507	2.38561e-06	-1.11676	0.43261	0.000252023	-1.17515	0.559392	0.000249195	-1.24127	0.530901
51730989	rs72622424	2.45467e-06	-1.11676	0.461149	0.000259584	-1.17515	0.588955	0.000256613	-1.24127	0.560237
51731227	rs72622425	2.9048e-06	-1.13301	0.645767	0.000321667	-1.15244	0.780689	0.000318444	-1.21561	0.750461
51731304	rs72622426	2.9048e-06	-1.13301	0.645767	0.000321667	-1.15244	0.780689	0.000318444	-1.21561	0.750461
51731306	rs8006432	9.13228e-06	1.08279	-0.424577	6.21992e-05	-1.72294	-0.291991	7.19121e-05	-1.71886	-0.234297
51731356	rs8006468	2.4661e-07	-1.67799	-1.27556	2.33227e-05	-1.7192	-1.27664	2.54991e-05	-1.7118	-1.27816
51731653	rs72622427	2.99418e-06	-1.13301	0.676074	0.000331907	-1.15244	0.812027	0.000328507	-1.21561	0.781571
51731752	rs61193236	2.97205e-06	-1.14043	0.676074	0.000329495	-1.15974	0.812027	0.000326255	-1.22249	0.781571
51731846	rs4901098	5.66001e-07	-0.952026	-1.17074	2.79184e-05	-1.64256	-1.17343	3.28275e-05	-1.56005	-1.17728
51732095	rs72622428	2.59075e-06	-1.13859	0.536929	0.000274876	-1.19589	0.666933	0.000271878	-1.2607	0.637456
51732101	rs8012074	2.46714e-06	-1.26112	0.610577	0.000209829	-1.53826	0.73928	0.000243628	-1.43918	0.706224
51732672	rs72622429	2.95652e-06	-1.15512	0.685529	0.000327959	-1.17419	0.821802	0.000324982	-1.2361	0.791276
51732708	rs72622430	2.93509e-06	-1.1624	0.685529	0.000325622	-1.18134	0.821802	0.000322801	-1.24284	0.791276
51732854	rs72622431	2.47563e-06	-1.14602	0.498911	0.000262536	-1.20294	0.628059	0.00025991	-1.26731	0.599044
51733810	rs72622432	3.06101e-06	-1.14043	0.705567	0.000339696	-1.15974	0.842516	0.000336281	-1.22249	0.81184
51733912	rs72622433	3.06101e-06	-1.14043	0.705567	0.000339696	-1.15974	0.842516	0.000336281	-1.22249	0.81184
51734282	rs12431427	3.20959e-06	-1.10362	0.716156	0.000356094	-1.12354	0.853461	0.000351768	-1.18833	0.822706
51734445	rs11620820	0.000536941	5.93	-1.19772	2.96684e-05	-1.53081	-1.22438	3.27974e-05	-1.50976	-1.22849
51734570	rs72622434	2.54204e-06	-1.13859	0.517949	0.000269658	-1.19589	0.647768	0.000266801	-1.2607	0.618604
51734596	rs72622435	3.04847e-06	-1.15512	0.716156	0.000338508	-1.17419	0.853461	0.000335359	-1.2361	0.822706
51734868	rs73296472	1.39412e-06	-1.18703e-10	-1.22134	0.000138919	-1.18703e-10	-1.21138	0.000145509	-1.18703e-10	-1.24836
51734909	rs61987266	0.000517114	5.93155	-1.23689	2.89007e-05	-1.52454	-1.25687	3.20871e-05	-1.5004	-1.25974
51735096	rs145153857	2.82052e-06	-1.18703e-10	-0.516684	0.000280725	-1.18703e-10	-0.507896	0.000299509	-1.18703e-10	-0.526456
51735194	rs12586836	5.34667e-07	-1.71191	-0.46781	9.98772e-05	-1.20365	-0.33768	0.000115688	-1.18651	-0.291189
51735228	rs141148422	1.38437e-06	-1.18703e-10	-1.22836	0.000137883	-1.18703e-10	-1.21887	0.000144701	-1.18703e-10	-1.25393
51735443	rs72622436	3.05692e-06	-1.18322	0.747027	0.00033996	-1.20181	0.885364	0.000337268	-1.2621	0.854381
51735482	rs7147269	2.53133e-07	-1.65095	-1.2765	2.32145e-05	-1.72294	-1.27755	2.58636e-05	-1.69674	-1.27903
51735708	rs72622437	3.03532e-06	-1.19031	0.747027	0.0003376	-1.20878	0.885364	0.000335066	-1.26865	0.854381
51735784	rs7147364	2.53885e-07	-1.64793	-1.27655	2.32127e-05	-1.72297	-1.2776	2.59097e-05	-1.6949	-1.27908
51735903	rs72622438	3.10593e-06	-1.19736	0.777066	0.00034584	-1.21569	0.916399	0.000343313	-1.27515	0.885196
51736185	rs4268678	1.74525e-06	-1.20487	0.208164	0.000141709	-1.49241	0.300913	0.000182546	-1.38264	0.361042
51736399	rs7493930	2.54846e-07	-1.64485	-1.27585	2.32293e-05	-1.72293	-1.27692	2.59759e-05	-1.693	-1.27843
51736401	rs7493931	2.96257e-06	-1.24243	0.774882	0.000251726	-1.52637	0.909439	0.000292747	-1.42449	0.875195
51736544	rs12100701	2.54599e-07	-1.64485	-1.27683	2.32074e-05	-1.72293	-1.27787	2.59523e-05	-1.693	-1.27934
51736948	rs72622439	3.02197e-06	-1.20435	0.756657	0.000336306	-1.22257	0.895314	0.000334037	-1.28161	0.864261
51737191	rs72622440	3.07601e-06	-1.19736	0.767385	0.000342399	-1.21569	0.906398	0.00033992	-1.27515	0.875266
51737434	rs55980461	0.000448491	5.74898	-1.1967	2.88753e-05	-1.55858	-1.2237	3.18595e-05	-1.53907	-1.2282
51739047	rs145188114	8.61144e-07	-1.7031	-2.25868e-10	8.8216e-05	-1.66548	-2.25868e-10	9.68951e-05	-1.65497	-2.25868e-10
51739130	rs56043247	6.18436e-07	-0.846381	-1.18779	2.84698e-05	-1.60615	-1.19028	3.39566e-05	-1.50966	-1.19386
51739395	rs12432912	3.27934e-06	0.878215	-1.24418	3.04501e-05	-1.4845	-1.24468	3.13384e-05	-1.54447	-1.23929
51739400	rs117261796	8.56315e-07	-1.70872	-2.25868e-10	8.49139e-05	-1.70363	-2.25868e-10	9.35072e-05	-1.69056	-2.25868e-10
51739441	rs12587352	0.000418566	5.67766	-1.19443	2.86331e-05	-1.56902	-1.22169	3.15647e-05	-1.55011	-1.22644
51739654	rs7149846	3.19581e-06	0.874284	-1.26605	2.94466e-05	-1.49611	-1.26658	3.02516e-05	-1.55669	-1.26236
51739943	rs59302370	4.7444e-06	-1.19333	1.19669	0.000534868	-1.20399	1.34074	0.000519634	-1.26874	1.29326
51740243	rs7144511	1.88385e-06	-1.1931	0.27282	0.000151169	-1.49439	0.367511	0.000194827	-1.38536	0.428869
51740302	rs148013001	3.44678e-06	-1.18703e-10	-0.316164	0.000337833	-1.18703e-10	-0.322721	0.000369647	-1.18703e-10	-0.316051
51740421	rs58700439	4.73679e-06	-1.21751	1.21927	0.000530454	-1.23549	1.36395	0.000518596	-1.29374	1.31627
51740634	rs4444247	3.16406e-06	-1.21751	0.815761	0.000352888	-1.23549	0.956368	0.000350633	-1.29374	0.924883
51741213	rs61987304	0.000515765	5.88918	-1.19713	2.94895e-05	-1.53723	-1.224	3.257e-05	-1.51653	-1.22868
51741741	rs4243572	2.75872e-07	-1.6417	-1.19972	2.50372e-05	-1.72283	-1.20207	2.79974e-05	-1.69104	-1.20544
51741830	rs4635253	2.2825e-06	-1.22437	0.496034	0.000254304	-1.24222	0.635481	0.000254018	-1.30006	0.608864
51741841	rs118057875	1.3713e-06	-1.18703e-10	-1.23784	0.00013649	-1.18703e-10	-1.22902	0.000143633	-1.18703e-10	-1.26134
51742032	rs4243573	2.57086e-07	-1.63523	-1.27672	2.3221e-05	-1.72245	-1.27777	2.61127e-05	-1.68694	-1.27924
51742365	rs72622441	2.30303e-06	-1.22437	0.504987	0.000256679	-1.24222	0.644775	0.000256374	-1.30006	0.618094
51742618	rs12894431	2.74614e-07	-1.6417	-1.20429	2.49244e-05	-1.72283	-1.20659	2.78736e-05	-1.69104	-1.20988
51743133	rs117431428	1.69698e-06	-1.18703e-10	-1.02475	0.00016677	-1.18703e-10	-1.02866	0.000182009	-1.18703e-10	-1.02454
51743378	rs12434713	3.30767e-06	-1.01549	0.658128	0.000272257	-1.33231	0.793787	0.000268296	-1.38563	0.749121
51743859	rs76084602	3.07855e-06	-1.2686	0.839458	0.000326212	-1.34041	0.982684	0.000321492	-1.39533	0.939706
51744210	rs148064891	8.55637e-07	-1.70951	-2.25868e-10	0.000117146	-1.38185	-2.25868e-10	0.000127608	-1.37964	-2.25868e-10
51744868	rs72622442	3.17744e-06	-1.2163	0.818774	0.000342711	-1.26955	0.961169	0.000336655	-1.32952	0.919975
51745799	rs72622443	3.88521e-06	-1.2113	1.01487	0.000437181	-1.22939	1.16446	0.00042851	-1.28802	1.11973
51746018	rs61685874	2.94403e-06	-1.20304	0.729213	0.000316405	-1.257	0.868754	0.000310335	-1.31782	0.826869
51746051	rs72672147	1.13439e-06	-1.42751	-2.25868e-10	8.88259e-05	-1.65859	-2.25868e-10	9.42344e-05	-1.68281	-2.25868e-10
51746429	rs4901101	2.80152e-07	-1.65095	-1.17508	2.56517e-05	-1.72294	-1.17772	2.85129e-05	-1.69674	-1.18151
51746473	rs147804316	1.16584e-06	-1.40016	-2.25868e-10	8.99961e-05	-1.64551	-2.25868e-10	9.52256e-05	-1.67235	-2.25868e-10
51746605	rs4901102	3.42532e-06	0.916628	-1.23904	3.02602e-05	-1.49561	-1.23983	3.11225e-05	-1.55628	-1.23439
51746827	rs73296483	1.36654e-06	-1.18703e-10	-1.24132	0.000135982	-1.18703e-10	-1.23275	0.000143249	-1.18703e-10	-1.26401
51746873	rs4901103	2.03509e-05	1.19326	0.26626	0.000129407	-1.72151	0.439199	0.000150341	-1.72198	0.506284
51747067	rs61064202	3.76524e-06	-1.2113	0.983506	0.000422547	-1.22939	1.13042	0.000419513	-1.28802	1.09851
51747889	rs55986609	5.6215e-07	-0.84642	-1.28317	2.61078e-05	-1.59901	-1.28402	3.13517e-05	-1.49812	-1.28521
51748063	rs12147193	0.000509631	5.91556	-1.23547	2.87304e-05	-1.53151	-1.25581	3.18651e-05	-1.50796	-1.25913
51748516	rs61987305	0.00049281	5.87776	-1.23124	2.86593e-05	-1.53745	-1.25234	3.17703e-05	-1.51426	-1.2558
51748748	rs117651447	1.91669e-06	-0.903006	-2.25868e-10	0.000105088	-1.49047	-2.25868e-10	0.000114667	-1.48657	-2.25868e-10
51748811	rs72622444	4.78102e-06	-1.2727	1.28375	0.000522544	-1.31591	1.42935	0.000510245	-1.37659	1.38288
51748844	rs114702446	1.36326e-06	-1.18703e-10	-1.24372	0.00013563	-1.18703e-10	-1.23534	0.000142987	-1.18703e-10	-1.26585
51749407	rs72622445	5.50396e-06	-1.24786	1.39973	0.000624279	-1.25795	1.54928	0.000608621	-1.31913	1.50172
51750167	rs61987306	7.83893e-06	-1.00454	1.51004	0.000640002	-1.34434	1.66054	0.000642201	-1.37446	1.61076
51750412	rs4144433	3.24893e-06	-1.72225	1.34697	0.000397111	-1.67635	1.5153	0.000421139	-1.65275	1.46711
51750437	rs4144432	2.74796e-05	0.775883	0.983957	0.000418245	-1.2456	1.1364	0.000419168	-1.28031	1.08999
51750463	rs4144431	3.30193e-05	0.792261	1.15123	0.000497861	-1.24776	1.31281	0.000507722	-1.26722	1.26855
51750735	rs4144434	3.47294e-06	-0.0905715	-0.21803	0.000102134	-1.44324	-0.0757406	0.000115073	-1.36731	-0.11573
51751675	rs74685684	2.40634e-07	-1.71053	-1.26755	2.44957e-05	-1.684	-1.26277	2.60187e-05	-1.68619	-1.28359
51752698	rs146735655	1.59176e-06	-1.08877	-2.25868e-10	8.46618e-05	-1.70661	-2.25868e-10	9.50446e-05	-1.67425	-2.25868e-10
51753752	rs150395987	1.02142e-06	-1.53241	-2.25868e-10	8.65468e-05	-1.68459	-2.25868e-10	9.34031e-05	-1.69167	-2.25868e-10
51754021	rs12587731	3.12398e-07	-1.70786	-1.00922	4.28189e-05	-1.41604	-0.972258	5.15198e-05	-1.31769	-0.968945
51754057	rs112653656	2.57606e-07	-1.62882	-1.2811	2.35173e-05	-1.71062	-1.27691	2.5799e-05	-1.71458	-1.26368
51754614	rs143295512	2.12498e-06	-1.18703e-10	-0.79984	0.000214403	-1.18703e-10	-0.777413	0.000231198	-1.18703e-10	-0.785325
51755544	rs10140378	1.01266e-05	2.03951	-1.27794	6.83448e-05	-0.651476	-1.26923	7.69538e-05	-0.616253	-1.26914
51756370	rs55691111	1.05212e-06	-1.19544	-0.307357	6.88326e-05	-1.62198	-0.291609	8.19125e-05	-1.52216	-0.300789
51756521	rs71422018	1.25788e-05	0.978412	-2.25868e-10	0.000368592	-0.235582	-2.25868e-10	0.000321629	-0.455201	-2.25868e-10
51756540	rs4078415	3.3516e-06	0.904746	-1.24891	4.46806e-05	-1.11061	-1.23512	4.87674e-05	-1.10546	-1.23607
51756836	rs4078416	3.38866e-07	-1.62879	-1.00697	4.198e-05	-1.42082	-0.987256	4.2833e-05	-1.42058	-1.05071
51756882	rs4078417	1.61191e-06	-0.593155	-0.483027	6.84403e-05	-1.43097	-0.488338	7.07794e-05	-1.50059	-0.468445
51756999	rs4078418	2.28262e-05	1.61707	-0.0427625	0.000334646	-0.41396	0.0817618	0.000288126	-0.610392	0.0451911
51757286	rs117294418	2.75736e-06	-1.18703e-10	-0.539332	0.000272012	-1.18703e-10	-0.539426	0.000297048	-1.18703e-10	-0.534707
51757287	rs4387528	5.18742e-05	3.66248	-1.26727	0.000144707	0.0857291	-1.25629	0.000143949	-0.00208069	-1.25706
51757767	rs4341671	4.24165e-05	3.48134	-1.2874	0.000120666	-0.0607774	-1.29147	0.000119979	-0.150883	-1.2904
51757804	rs4402467	2.90197e-07	-1.59585	-1.19495	3.74684e-05	-1.33833	-1.18344	3.9544e-05	-1.33073	-1.22046
51758589	rs78248579	2.15661e-06	0.0570955	-0.842164	5.96344e-05	-1.28859	-0.768447	8.21908e-05	-1.08543	-0.734122
51758632	rs8020280	4.99479e-05	3.63497	-1.2776	0.000135764	0.0494724	-1.28382	0.000135446	-0.0379104	-1.28212
51758794	rs57585837	5.24295e-06	-1.18703e-10	0.10328	0.000562824	-1.18703e-10	0.187694	0.000639864	-1.18703e-10	0.232657
51759179	rs61987308	4.50718e-05	0.648541	1.60611	0.00265678	-0.051434	1.79103	0.00251089	-0.146082	1.74588
51759263	rs12434926	5.73189e-05	3.06406	-0.56903	0.000214997	-0.234579	-0.540072	0.000215393	-0.260978	-0.595155
51759264	rs8005202	3.08308e-06	-0.557656	0.129981	0.000131926	-1.47608	0.213047	0.000122398	-1.55411	0.132787
51759352	rs111704146	1.36522e-06	-1.24229	-2.25868e-10	8.35609e-05	-1.7197	-2.25868e-10	9.13965e-05	-1.71339	-2.25868e-10
51759442	rs4901105	6.14227e-07	-1.58553	-0.455461	6.86074e-05	-1.47594	-0.440935	6.42953e-05	-1.61571	-0.449404
51759446	rs8005126	4.04979e-07	-1.70026	-0.75726	4.15376e-05	-1.71698	-0.701696	4.2374e-05	-1.72192	-0.760147
51759780	rs4898685	1.78853e-06	-0.972213	-2.25868e-10	0.00032843	-0.350948	-2.25868e-10	0.000422176	-0.183178	-2.25868e-10
51760134	rs8020477	3.09463e-07	-1.7225	-1.00402	3.54673e-05	-1.60653	-0.970129	4.01463e-05	-1.56084	-0.975227
51760703	rs7160284	6.5507e-07	-1.55955	-0.41707	7.38159e-05	-1.44148	-0.402217	6.83815e-05	-1.59262	-0.410876
51760900	rs6572742	2.98154e-07	-1.70979	-1.05397	3.5032e-05	-1.56334	-1.02567	4.01707e-05	-1.50577	-1.02969
51761416	rs112805443	1.31913e-06	-1.27663	-2.25868e-10	8.93706e-05	-1.65248	-2.25868e-10	0.000106419	-1.56121	-2.25868e-10
51761558	rs8006789	1.74629e-06	-0.823435	-0.172674	8.5023e-05	-1.67777	-0.0245765	9.97164e-05	-1.63405	0.00777785
51761643	rs35068558	5.88901e-06	-0.0380699	0.257554	0.000215476	-1.17227	0.399845	0.000201939	-1.27707	0.356434
51761868	rs35829395	6.4977e-06	0.0622733	0.25557	0.000228573	-1.11428	0.400867	0.000214162	-1.22474	0.362879
51762079	rs4426270	1.68349e-06	0.0999508	-1.13269	3.03989e-05	-1.57518	-1.15568	3.56241e-05	-1.4999	-1.15568
51762320	rs4426271	7.05838e-06	0.0415553	0.359056	0.000251623	-1.12635	0.509013	0.000235748	-1.23566	0.469826
51762689	rs4526942	5.76731e-06	1.49303	-1.29443	5.58088e-05	-0.827384	-1.29596	5.89228e-05	-0.856421	-1.29595
51763055	rs4132065	2.40714e-06	-0.844798	0.169631	0.000145413	-1.52252	0.356829	0.000163655	-1.44822	0.317383
51763098	rs4509925	3.07434e-05	0.324455	1.54761	0.00158463	-0.520694	1.74353	0.00145359	-0.649808	1.703
51763249	rs6572743	3.68191e-07	-1.7184	-0.834363	4.46712e-05	-1.56002	-0.785928	5.10695e-05	-1.50573	-0.789681
51763281	rs4325468	1.41779e-06	-0.078882	-1.12563	2.93727e-05	-1.61741	-1.14779	3.40867e-05	-1.55197	-1.14773
51763428	rs4435169	2.57736e-07	-1.63715	-1.27228	3.20274e-05	-1.41316	-1.26552	3.44449e-05	-1.40633	-1.28291
51763462	rs4531655	6.43027e-06	1.60213	-1.29472	5.84545e-05	-0.785329	-1.29169	6.14156e-05	-0.819203	-1.29173
51763537	rs117234125	0.000404695	4.44953	-2.25868e-10	0.00581663	2.5232	-2.25868e-10	0.00839908	2.80728	-2.25868e-10
51763686	rs117063914	1.37349e-06	-1.23625	-2.25868e-10	9.26795e-05	-1.61613	-2.25868e-10	0.000101607	-1.60748	-2.25868e-10
51763782	rs10138737	6.23409e-06	1.57235	-1.29593	5.73025e-05	-0.80111	-1.29582	6.02244e-05	-0.834696	-1.29583
51764088	rs28722635	1.06981e-05	0.363452	0.453011	0.000338951	-0.926633	0.607216	0.000311401	-1.05265	0.565136
51764103	rs28491237	5.71322e-06	1.43974	-1.25056	4.63232e-05	-1.0546	-1.25503	4.82048e-05	-1.08375	-1.26939
51764181	rs28675247	5.88229e-06	1.4689	-1.25056	4.69501e-05	-1.04116	-1.25503	4.88428e-05	-1.07061	-1.26939
51764321	rs55902905	1.42046e-06	-1.20263	-2.25868e-10	9.20661e-05	-1.62277	-2.25868e-10	0.000110451	-1.52403	-2.25868e-10
51764424	rs9635222	6.69824e-06	1.63845	-1.29021	6.04336e-05	-0.749886	-1.29384	6.37278e-05	-0.780164	-1.29381
51765213	rs4901106	6.70308e-06	1.63845	-1.28948	6.04599e-05	-0.749886	-1.29341	6.37634e-05	-0.780164	-1.29326
51765387	rs149193698	1.84791e-06	-1.18703e-10	-0.939547	0.000182757	-1.18703e-10	-0.937116	0.000194579	-1.18703e-10	-0.957762
51765406	rs72672171	1.03741e-06	-1.51687	-2.25868e-10	8.81674e-05	-1.66604	-2.25868e-10	9.3486e-05	-1.69079	-2.25868e-10
51765468	rs112868497	1.00868e-06	-1.54496	-2.25868e-10	0.000102146	-1.51887	-2.25868e-10	0.000120475	-1.43716	-2.25868e-10
51765572	rs10132729	2.44037e-06	-0.822213	0.160758	0.000143688	-1.52503	0.347406	0.000159239	-1.46627	0.308073
51765734	rs34066329	1.04187e-06	-1.51259	-2.25868e-10	8.91675e-05	-1.65476	-2.25868e-10	9.59016e-05	-1.66528	-2.25868e-10
51766390	rs28479999	1.08747e-05	-0.126822	0.959654	0.00173528	0.328425	0.985227	0.00151706	0.13916	0.956773
51766482	rs61485815	1.47257e-05	-1.04513	2.18112	0.00159446	-0.981578	2.2106	0.00137318	-1.19714	2.19342
51766501	rs60850040	7.33535e-05	0.894271	1.84741	0.0038764	0.064379	2.05301	0.00367488	-0.0295217	2.0102
51766534	rs28376951	1.61658e-06	-1.07329	-2.25868e-10	0.000236808	-0.678024	-2.25868e-10	0.000303221	-0.514136	-2.25868e-10
51766614	rs7154458	6.3404e-06	1.5787	-1.28536	5.87225e-05	-0.781911	-1.29054	6.19623e-05	-0.811682	-1.29039
51767364	rs34239543	1.19158e-05	0.391687	0.532575	0.000385847	-0.879863	0.690031	0.000361003	-0.988629	0.648915
51767408	rs10151365	1.88397e-06	-0.90966	-0.0105655	9.88989e-05	-1.69993	0.148755	0.000114382	-1.67537	0.18631
51767468	rs10139442	3.01648e-07	-1.7193	-1.0328	3.5994e-05	-1.56563	-0.996294	4.11945e-05	-1.51222	-0.998077
51767550	rs10151462	3.00486e-07	-1.71971	-1.03625	3.57627e-05	-1.56839	-0.999973	4.09123e-05	-1.51542	-1.00174
51768195	rs10142407	9.99328e-06	2.04313	-1.29482	7.64118e-05	-0.513105	-1.29603	7.96649e-05	-0.554777	-1.29599
51768451	rs117385422	2.288e-06	-0.725925	-2.25868e-10	0.000125447	-1.31339	-2.25868e-10	0.000129917	-1.3617	-2.25868e-10
51768649	rs10142573	2.75379e-07	-1.69531	-1.14791	3.49761e-05	-1.47059	-1.12002	4.05749e-05	-1.40399	-1.12146
51769016	rs10145269	2.85498e-07	-1.70319	-1.10394	3.56851e-05	-1.49572	-1.07481	4.12994e-05	-1.43232	-1.07543
51769252	rs4901107	6.60649e-07	-1.28689	-0.681248	4.70194e-05	-1.60773	-0.68698	5.05887e-05	-1.62676	-0.67811
51769260	rs11626890	2.13247e-05	2.42952	-0.923257	4.82301e-05	-1.31398	-0.955307	5.61185e-05	-1.24392	-0.957215
51769852	rs55979246	3.38155e-06	-0.335269	-2.25868e-10	0.000629267	0.299284	-2.25868e-10	0.000857881	0.525866	-2.25868e-10
51769865	rs6572744	4.50391e-07	-1.4063	-0.944944	0.000101211	-0.634569	-0.893493	8.62197e-05	-0.886827	-0.884873
51770090	rs59489525	1.04195e-05	2.03139	-1.24132	9.74482e-05	-0.34638	-1.21957	0.000178793	0.163344	-1.20571
51770143	rs56027333	1.28875e-06	-0.443126	-0.856806	3.45469e-05	-1.71766	-0.8853	3.85225e-05	-1.69955	-0.877802
51770857	rs10132079	5.1066e-07	-0.987572	-1.23808	2.61186e-05	-1.64412	-1.2385	2.83002e-05	-1.64737	-1.23836
51770882	rs34727237	5.28175e-07	-1.66958	-0.522356	5.70378e-05	-1.61881	-0.482748	6.07312e-05	-1.63458	-0.487565
51771193	rs146624190	1.96983e-06	-1.18703e-10	-0.875657	0.000204156	-1.18703e-10	-0.826386	0.000218412	-1.18703e-10	-0.842215
51771537	rs4267228	2.9614e-06	-1.44181	0.973863	0.000365573	-1.3331	1.0893	0.000434192	-1.29982	1.14471
51771603	rs3890772	5.55424e-07	-1.60506	-0.536569	6.12021e-05	-1.5337	-0.49739	6.47542e-05	-1.55518	-0.502821
51771775	rs34954793	5.20981e-07	-1.67203	-0.533618	5.62667e-05	-1.62224	-0.492925	5.99238e-05	-1.63774	-0.497787
51772015	rs72672173	1.90678e-05	2.59137	-1.19697	0.00015566	0.0706107	-1.16821	0.000307283	0.65207	-1.1529
51772021	rs56091101	7.76051e-06	1.68946	-1.19402	8.53162e-05	-0.534049	-1.16486	0.000152744	-0.0504838	-1.14935
51772275	rs112850190	6.59008e-06	1.24499	-0.913025	6.65117e-05	-1.01161	-0.936279	9.02214e-05	-0.800544	-0.925788
51773259	rs34608773	6.0499e-05	-1.26958	3.8186	0.00709896	-1.32616	4.0486	0.00779128	-1.28981	4.02197
51773428	rs12050282	5.47263e-07	-1.65946	-0.496969	5.93602e-05	-1.60485	-0.456794	6.30894e-05	-1.62169	-0.462361
51774225	rs8010259	3.61187e-07	-1.30855	-1.26341	2.57896e-05	-1.63158	-1.26373	2.79107e-05	-1.63597	-1.26362
51774687	rs11157812	3.62232e-07	-1.30029	-1.26878	2.57524e-05	-1.62768	-1.26907	2.78676e-05	-1.63216	-1.26897
51774776	rs12432743	2.50183e-06	-1.41886	0.782276	0.000308449	-1.30616	0.892446	0.000366308	-1.27177	0.946646
51775331	rs10148013	3.78237e-07	-1.26646	-1.25938	2.64245e-05	-1.61127	-1.25971	2.85847e-05	-1.61613	-1.2596
51775379	rs60414427	3.85694e-07	-1.58373	-0.922582	3.44624e-05	-1.71329	-0.892118	3.83621e-05	-1.72014	-0.861392
51775771	rs117393761	1.81831e-06	-1.18703e-10	-0.955697	0.000182382	-1.18703e-10	-0.939167	0.000201125	-1.18703e-10	-0.924674
51776046	rs55637347	1.02751e-05	-0.352684	1.12881	0.000483238	-1.12313	1.15837	0.000667812	-0.867635	1.14304
51776277	rs7161059	4.70669e-07	-1.60944	-0.697768	4.83559e-05	-1.60679	-0.659892	5.63196e-05	-1.57479	-0.622767
51776791	rs79824592	3.04031e-07	-1.54325	-1.20099	2.54407e-05	-1.69503	-1.21389	2.73665e-05	-1.70758	-1.2117
51776897	rs4432175	4.01048e-07	-1.67105	-0.796224	3.87948e-05	-1.72135	-0.765636	4.38341e-05	-1.71519	-0.733
51778026	rs77108006	6.35053e-07	-1.68211	-0.325536	6.43807e-05	-1.69963	-0.280828	6.46372e-05	-1.70028	-0.359535
51778498	rs117275379	1.21559e-06	-1.35837	-2.25868e-10	9.64103e-05	-1.57666	-2.25868e-10	0.00010145	-1.60904	-2.25868e-10
51781469	rs11622596	4.82245e-07	-1.53653	-0.746377	4.17931e-05	-1.69977	-0.712767	4.64982e-05	-1.71205	-0.677138
51781637	rs72672179	9.42004e-06	-0.394555	1.08379	0.00044927	-1.15072	1.11307	0.000617602	-0.900647	1.09789
51781728	rs11627365	4.81408e-07	-1.60328	-0.681364	4.39212e-05	-1.71749	-0.645388	4.93496e-05	-1.72215	-0.607521
51782565	rs72672181	1.27762e-05	-0.383882	1.37786	0.000608174	-1.14371	1.4089	0.000836448	-0.892245	1.39281
51782967	rs10129471	3.93249e-07	-1.24331	-1.24361	2.72705e-05	-1.59547	-1.244	2.95456e-05	-1.59879	-1.24387
51783017	rs76231769	8.61079e-07	-1.70317	-2.25868e-10	9.77803e-05	-1.56255	-2.25868e-10	0.000102962	-1.59424	-2.25868e-10
51783182	rs79264672	8.06402e-06	1.17181	-0.638003	0.000155163	-0.541261	-0.559537	0.000231333	-0.260015	-0.524728
51783407	rs56278886	4.30097e-07	-1.65446	-0.742884	4.10411e-05	-1.72241	-0.70829	4.64469e-05	-1.71773	-0.672558
51783620	rs12434545	5.35043e-07	-1.54722	-0.631794	5.49587e-05	-1.54017	-0.598519	6.46731e-05	-1.49775	-0.561505
51783750	rs8004799	4.93331e-07	-1.52256	-0.737618	4.23402e-05	-1.69154	-0.707999	4.70506e-05	-1.706	-0.671377
51784173	rs10132908	5.0692e-07	-1.60737	-0.625638	5.33938e-05	-1.57537	-0.592211	6.2921e-05	-1.53169	-0.555032
51784359	rs146090463	7.02543e-07	-1.33502	-0.571628	5.56601e-05	-1.59308	-0.532932	5.74149e-05	-1.57734	-0.60096
51784580	rs117639348	8.46099e-07	-1.72072	-2.25868e-10	8.96956e-05	-1.64885	-2.25868e-10	9.71247e-05	-1.6526	-2.25868e-10
51784662	rs10133413	4.28898e-07	-1.17517	-1.22497	2.89141e-05	-1.55551	-1.22543	3.12662e-05	-1.56078	-1.22528
51784848	rs139924212	1.67031e-06	-1.18703e-10	-1.04059	0.000167125	-1.18703e-10	-1.02653	0.000184013	-1.18703e-10	-1.01359
51784942	rs72672182	7.73518e-06	-0.415768	0.907942	0.000371216	-1.16462	0.936128	0.000509177	-0.917319	0.921516
51785315	rs116847145	9.4833e-07	-1.60666	-2.25868e-10	0.000107792	-1.46507	-2.25868e-10	0.000116257	-1.47279	-2.25868e-10
51785650	rs12433384	4.082e-07	-1.6597	-0.789904	4.2748e-05	-1.63183	-0.758121	4.97476e-05	-1.5968	-0.72484
51785832	rs28713459	3.97935e-07	-1.55204	-0.923034	3.43994e-05	-1.7127	-0.894527	3.81736e-05	-1.72099	-0.86546
51786110	rs72672183	7.17987e-06	-0.525281	0.942958	0.000356859	-1.23536	0.967426	0.000483732	-1.00278	0.955711
51786390	rs144348663	8.63343e-07	-1.70055	-2.25868e-10	8.35408e-05	-1.71994	-2.25868e-10	9.08408e-05	-1.71949	-2.25868e-10
51786591	rs72672185	9.22869e-06	-0.980747	1.64946	0.000602866	-1.42109	1.67751	0.000775922	-1.23863	1.66408
51788396	rs67243261	4.50053e-05	-1.29741	3.55058	0.00526001	-1.34997	3.77259	0.00578345	-1.30506	3.73922
51788856	rs72672186	8.65074e-06	-0.931453	1.53549	0.000554966	-1.38937	1.563	0.000720376	-1.19866	1.54983
51789069	rs11157813	3.89818e-07	-1.19963	-1.29605	2.66393e-05	-1.56682	-1.29607	2.88528e-05	-1.5703	-1.29609
51789078	rs11157814	5.58231e-07	-1.12752	-1.00906	3.71757e-05	-1.54919	-0.980423	3.7631e-05	-1.57596	-1.02481
51789152	rs11846892	3.9261e-07	-1.69886	-0.789682	4.0581e-05	-1.685	-0.756977	4.71655e-05	-1.64953	-0.725403
51789167	rs117415491	8.80433e-07	-1.68095	-2.25868e-10	8.37353e-05	-1.71761	-2.25868e-10	9.05713e-05	-1.72246	-2.25868e-10
51789193	rs61984380	3.53766e-07	-1.29753	-1.29519	2.53304e-05	-1.618	-1.29527	2.74467e-05	-1.62085	-1.2955
51789428	rs34945866	2.38615e-07	-1.6919	-1.29461	2.37421e-05	-1.68433	-1.2937	2.53961e-05	-1.69891	-1.29509
51790223	rs4901108	4.18262e-06	0.547425	-0.670092	6.25735e-05	-1.30671	-0.702221	7.84769e-05	-1.17308	-0.692713
51790453	rs7150914	3.92763e-07	-1.72293	-0.765226	4.55371e-05	-1.59163	-0.735114	5.4273e-05	-1.52999	-0.704577
51792726	rs76758144	9.04159e-06	1.21136	-0.563131	0.000185461	-0.441528	-0.4809	0.000273722	-0.17244	-0.444047
51793381	rs10145184	9.38041e-06	-0.871995	1.55701	0.000606796	-1.3217	1.58463	0.00080859	-1.10471	1.57141
51793510	rs11157815	4.45886e-07	-1.68697	-0.674331	4.45388e-05	-1.70919	-0.639723	5.1048e-05	-1.68993	-0.605898
51794027	rs12889787	2.41896e-07	-1.7083	-1.26456	2.46837e-05	-1.67901	-1.26012	2.63416e-05	-1.69015	-1.2673
51794197	rs12890103	2.42195e-07	-1.7083	-1.26332	2.47163e-05	-1.67901	-1.2588	2.63727e-05	-1.69015	-1.26612
51795389	rs116968424	9.96251e-07	-1.55736	-2.25868e-10	8.85564e-05	-1.66163	-2.25868e-10	9.53326e-05	-1.67123	-2.25868e-10
51795423	rs7159928	4.7149e-06	-0.00287687	-2.25868e-10	8.45443e-05	-1.708	-2.25868e-10	9.10194e-05	-1.71753	-2.25868e-10
51795705	rs11847887	5.32546e-07	-0.937075	-1.24662	3.46848e-05	-1.36335	-1.23562	4.07295e-05	-1.26663	-1.25502
51795860	rs7160689	9.0008e-06	-0.871995	1.5157	0.000582123	-1.3217	1.54311	0.000775786	-1.10471	1.52999
51796238	rs78691671	1.19044e-06	-1.37929	-2.25868e-10	0.000149022	-1.14118	-2.25868e-10	0.000171792	-1.08231	-2.25868e-10
51796529	rs7144505	3.84267e-07	-1.25379	-1.25623	2.78687e-05	-1.57133	-1.24644	3.17209e-05	-1.50764	-1.26399
51797272	rs55939889	3.02056e-06	0.493315	-0.941479	4.75987e-05	-1.31836	-0.964109	5.9445e-05	-1.18666	-0.956885
51797556	rs61984382	1.61583e-06	0.168705	-1.24246	4.17384e-05	-1.1708	-1.24305	5.04081e-05	-1.06339	-1.24506
51797662	rs61984383	2.09648e-06	0.35086	-1.1642	5.38007e-05	-0.994853	-1.16513	6.72099e-05	-0.852482	-1.1683
51798244	rs1815619	2.0481e-06	-1.15073	0.314034	0.000233168	-1.12542	0.431907	0.000263512	-1.02595	0.371447
51798259	rs12590402	3.41993e-07	-1.62637	-1.0002	3.29477e-05	-1.67756	-0.972795	3.37065e-05	-1.68953	-1.02137
51798778	rs72672188	1.02144e-06	-1.5324	-2.25868e-10	0.000103898	-1.50186	-2.25868e-10	0.000107891	-1.54747	-2.25868e-10
51798841	rs10498423	8.02269e-07	-1.16545	-0.608468	4.79697e-05	-1.70637	-0.568329	5.42154e-05	-1.70415	-0.531489
51799297	rs12878674	4.03077e-07	-1.55928	-0.902953	4.45482e-05	-1.47611	-0.872593	5.38229e-05	-1.39999	-0.842915
51799925	rs2884058	9.62518e-06	-0.766181	1.47696	0.000602677	-1.24807	1.50418	0.000817037	-1.01406	1.49115
51800136	rs143945410	1.26575e-06	-1.31794	-2.25868e-10	8.58075e-05	-1.69317	-2.25868e-10	9.38034e-05	-1.6874	-2.25868e-10
51800821	rs7159846	9.11678e-06	-0.811153	1.46766	0.000578546	-1.2796	1.49484	0.000778782	-1.0527	1.48183
51801445	rs12434774	3.86039e-06	0.885166	-1.088	7.90168e-05	-0.688762	-1.08685	0.00010211	-0.513751	-1.0888
51802911	rs11157816	3.7634e-06	0.852627	-1.08091	7.90861e-05	-0.718395	-1.05634	9.17334e-05	-0.614463	-1.09525
51802939	rs12435703	1.834e-06	0.308276	-1.25538	4.5147e-05	-1.07945	-1.25589	5.50571e-05	-0.962589	-1.25764
51803156	rs57496330	3.57701e-06	-1.18703e-10	-0.279078	0.000388646	-1.18703e-10	-0.182604	0.000440979	-1.18703e-10	-0.139602
51803472	rs79176592	3.51543e-06	-1.18703e-10	-0.296443	0.000381646	-1.18703e-10	-0.200778	0.000432886	-1.18703e-10	-0.158124
51803479	rs76020694	3.49651e-06	-1.18703e-10	-0.30184	0.000379496	-1.18703e-10	-0.206427	0.000430401	-1.18703e-10	-0.163883
51803522	rs75574136	3.50562e-06	-1.18703e-10	-0.299237	0.000379874	-1.18703e-10	-0.205433	0.00043061	-1.18703e-10	-0.163397
51803589	rs4898686	7.92071e-06	-0.871995	1.38787	0.000511947	-1.3217	1.41465	0.000682469	-1.10471	1.40183
51803617	rs17831132	1.08335e-05	2.11644	-1.2874	9.02153e-05	-0.360678	-1.2824	0.000136818	-0.0198056	-1.29014
51803780	rs35441231	2.98956e-06	0.746849	-1.20533	6.54168e-05	-0.758395	-1.2061	8.34575e-05	-0.595544	-1.20872
51803928	rs11851025	2.98067e-06	0.746849	-1.2083	6.52232e-05	-0.758395	-1.20906	8.32142e-05	-0.595544	-1.21164
51804089	rs11625012	4.81995e-06	0.797577	-0.778418	6.41769e-05	-1.17373	-0.809898	8.16463e-05	-1.0236	-0.802603
51804332	rs34781640	3.4809e-06	0.855614	-1.16193	7.13589e-05	-0.734867	-1.14268	8.32051e-05	-0.63381	-1.17348
51805952	rs7145819	3.12264e-07	-1.70955	-1.00796	3.12643e-05	-1.72289	-0.979907	3.24045e-05	-1.72246	-1.02784
51806549	rs4901109	1.03603e-06	-1.51821	-2.25868e-10	0.000103697	-1.50379	-2.25868e-10	0.000153712	-1.19352	-2.25868e-10
51808403	rs7142110	8.43824e-07	-0.872191	-0.851225	4.16529e-05	-1.64065	-0.775254	4.69245e-05	-1.57044	-0.809615
51808480	rs59537579	1.66402e-06	-1.18703e-10	-1.04437	0.000165926	-1.18703e-10	-1.03373	0.000180148	-1.18703e-10	-1.03482
51809229	rs192179264	1.40421e-06	-1.18703e-10	-1.21413	0.000138904	-1.18703e-10	-1.21149	0.000150964	-1.18703e-10	-1.21156
51809232	rs144577907	1.38799e-06	-1.18703e-10	-1.22575	0.000137273	-1.18703e-10	-1.2233	0.000149193	-1.18703e-10	-1.22336
51809865	rs72672195	6.83967e-06	-0.810488	1.17962	0.000458063	-1.22361	1.20535	0.000624897	-0.984045	1.19303
51810470	rs11626049	3.98181e-06	0.478518	-0.650387	6.54682e-05	-1.40542	-0.558293	7.77425e-05	-1.27849	-0.596711
51811097	rs12886311	3.55206e-06	-0.933715	0.647637	0.000404659	-0.914283	0.772057	0.000461272	-0.806081	0.71147
51811420	rs3829404	7.11042e-06	-0.736532	1.14449	0.000467208	-1.16853	1.17003	0.000644873	-0.917349	1.1578
51811502	rs3751459	9.1892e-07	-1.52337	-0.114791	8.43585e-05	-1.71696	0.00676133	8.66055e-05	-1.71733	-0.0499048
51811515	rs12886733	0.00010326	3.08365	-2.25868e-10	0.00637223	2.61443	-2.25868e-10	0.0102159	3.00311	-2.25868e-10
51811675	rs3751460	1.0013e-06	-1.39216	-0.160143	8.08149e-05	-1.71447	-0.0386435	8.33756e-05	-1.71196	-0.0932873
51812625	rs8018167	2.77515e-06	-0.5329	-2.25868e-10	0.000106527	-1.47687	-2.25868e-10	0.000119657	-1.44397	-2.25868e-10
51813039	rs2356890	6.46135e-06	-0.72733	1.03956	0.000419916	-1.16162	1.05641	0.000581223	-0.90903	1.04556
51813131	rs8022500	9.60601e-07	-1.3753	-0.218501	7.62095e-05	-1.71159	-0.100197	7.87204e-05	-1.70871	-0.153988
51813417	rs66925081	7.04134e-07	-1.45224	-0.452149	5.88485e-05	-1.72287	-0.347439	6.09685e-05	-1.72294	-0.395296
51813696	rs4616216	1.51965e-05	1.83121	-0.66375	0.000335854	0.25809	-0.586686	0.000538319	0.612279	-0.552427
51814083	rs12589168	3.34915e-07	-1.36072	-1.28676	3.77814e-05	-1.22868	-1.28478	4.61152e-05	-1.10966	-1.2878
51814162	rs36038877	3.53252e-06	0.47655	-0.768142	5.77233e-05	-1.40499	-0.684618	6.83808e-05	-1.28358	-0.719926
51814418	rs11845378	8.91672e-07	-1.49835	-0.169908	7.95081e-05	-1.72047	-0.0489413	8.18056e-05	-1.7201	-0.104154
51814931	rs60259594	8.87007e-06	1.20328	-0.574204	0.000186614	-0.423651	-0.49258	0.000273029	-0.163031	-0.455989
51815020	rs8013707	3.34676e-07	-1.52473	-1.12347	4.21257e-05	-1.3009	-1.10371	4.88626e-05	-1.20253	-1.13706
51815087	rs2356892	7.75653e-06	-0.746606	1.24154	0.000511208	-1.17608	1.26758	0.00070434	-0.92645	1.25511
51815263	rs3737271	9.00004e-07	-1.47364	-0.185322	7.80212e-05	-1.72237	-0.065927	8.03054e-05	-1.72218	-0.120587
51815521	rs12889808	1.00079e-06	-1.29676	-0.256048	7.44039e-05	-1.69654	-0.139224	7.67618e-05	-1.69587	-0.192021
51815906	rs117113235	1.6524e-06	-1.18703e-10	-1.05138	0.000169304	-1.18703e-10	-1.01358	0.000185786	-1.18703e-10	-1.00401
51816646	rs2282343	7.45057e-06	1.06116	-0.60647	0.000164254	-0.517767	-0.526089	0.000237902	-0.266324	-0.490414
51817543	rs150005383	1.36628e-06	-1.24151	-2.25868e-10	8.47546e-05	-1.70551	-2.25868e-10	9.37055e-05	-1.68844	-2.25868e-10
51818049	rs9944018	7.95432e-06	1.13176	-0.611648	0.000171151	-0.471163	-0.531562	0.000249	-0.215133	-0.496012
51818065	rs9944017	7.95432e-06	1.13176	-0.611648	0.000171151	-0.471163	-0.531562	0.000249	-0.215133	-0.496012
51818179	rs9944116	1.7777e-05	1.9771	-0.652801	0.000379075	0.367382	-0.574921	0.000613675	0.730814	-0.539948
51818379	rs111652659	8.49782e-07	-1.71638	-2.25868e-10	0.000152894	-1.11553	-2.25868e-10	0.000158603	-1.1622	-2.25868e-10
51818762	rs4898687	1.17447e-06	-0.674153	-0.718638	3.92128e-05	-1.72293	-0.753336	4.30333e-05	-1.71919	-0.747435
51818769	rs117096962	8.40587e-06	0.575326	-2.25868e-10	0.000198976	-0.852088	-2.25868e-10	0.000274291	-0.614411	-2.25868e-10
51818863	rs115542638	9.33751e-06	1.26056	-0.580123	0.000192793	-0.385393	-0.498264	0.000283016	-0.121138	-0.461957
51819009	rs17123803	3.17473e-07	-1.51041	-1.19056	3.35656e-05	-1.4365	-1.19527	3.53172e-05	-1.47892	-1.18531
51819298	rs3764156	3.58944e-07	-1.40105	-1.17714	3.89897e-05	-1.29856	-1.18341	4.7876e-05	-1.18354	-1.17644
51820037	rs185464713	9.41061e-07	-1.61435	-2.25868e-10	8.43712e-05	-1.71005	-2.25868e-10	9.09089e-05	-1.71874	-2.25868e-10
51820240	rs7149844	6.3917e-07	-1.19119	-0.810001	4.19009e-05	-1.67888	-0.73108	4.39722e-05	-1.68226	-0.762779
51820243	rs7150326	2.42421e-07	-1.68008	-1.2906	2.68902e-05	-1.56668	-1.28683	3.0993e-05	-1.50222	-1.29261
51820535	rs7150426	2.66729e-07	-1.5928	-1.28233	3.1409e-05	-1.42155	-1.27663	3.69206e-05	-1.33419	-1.28564
51820556	rs7150600	2.67839e-07	-1.58777	-1.2832	3.16165e-05	-1.41391	-1.27768	3.72133e-05	-1.32553	-1.2864
51820910	rs1890694	5.42209e-07	-1.39555	-0.770154	4.2011e-05	-1.71932	-0.688025	4.41478e-05	-1.71999	-0.721069
51821044	rs2356893	1.0152e-05	1.38838	-0.62431	0.000200529	-0.299366	-0.544947	0.000296418	-0.0271223	-0.509707
51821186	rs10149225	2.64509e-07	-1.59774	-1.28574	3.10452e-05	-1.42908	-1.28074	3.64979e-05	-1.34276	-1.28859
51821239	rs10149162	2.65616e-07	-1.5928	-1.28651	3.12511e-05	-1.42155	-1.28167	3.67882e-05	-1.33419	-1.28923
51821355	rs10149264	2.64115e-07	-1.59774	-1.28724	3.09885e-05	-1.42908	-1.28257	3.64519e-05	-1.34276	-1.28985
51821796	rs12893967	5.46042e-07	-1.36007	-0.798594	4.08626e-05	-1.71642	-0.718634	4.29663e-05	-1.71736	-0.750824
51821804	rs149551742	1.44179e-06	-1.18703e-10	-1.18772	0.000143562	-1.18703e-10	-1.1785	0.000154862	-1.18703e-10	-1.18607
51821853	rs12895340	2.62478e-07	-1.60258	-1.28861	3.0706e-05	-1.43653	-1.28429	3.6103e-05	-1.35123	-1.291
51822151	rs4901111	5.55948e-07	-1.34209	-0.798594	4.10495e-05	-1.71186	-0.718634	4.31515e-05	-1.71306	-0.750824
51822356	rs4901112	5.37805e-07	-1.36979	-0.804079	4.06326e-05	-1.71616	-0.724545	4.27319e-05	-1.71709	-0.756568
51822797	rs77485245	8.66745e-06	1.27421	-0.668239	0.00017716	-0.376248	-0.591969	0.000259765	-0.111132	-0.55769
51823666	rs11845510	1.05738e-05	1.40095	-0.596184	0.000203263	-0.314936	-0.515837	0.000296673	-0.0553462	-0.480622
51823881	rs17123825	3.348e-07	-1.58671	-1.06111	2.82873e-05	-1.7224	-1.08046	3.09472e-05	-1.72076	-1.07556
51824498	rs17123829	1.19704e-06	-0.707793	-0.665958	4.13259e-05	-1.72297	-0.700814	4.53691e-05	-1.72091	-0.69286
51824516	rs7153748	1.19535e-05	-0.560525	1.48794	0.00075425	-1.03477	1.51522	0.0010676	-0.757593	1.50216
51825150	rs6572746	1.28526e-05	-0.509244	1.50918	0.000791597	-0.995183	1.52396	0.00113208	-0.710812	1.51403
51825240	rs117340728	2.58707e-06	-1.18703e-10	-0.603079	0.000270872	-1.18703e-10	-0.543625	0.000301478	-1.18703e-10	-0.519902
51825453	rs4293285	1.23198e-05	-0.519384	1.47699	0.000770048	-1.00303	1.50421	0.00109631	-0.72007	1.49118
51825930	rs56323306	2.10153e-06	-0.810939	-2.25868e-10	0.000323098	-0.367317	-2.25868e-10	0.000418103	-0.192871	-2.25868e-10
51826447	rs8007865	2.18702e-06	-0.0620104	-0.709054	4.28021e-05	-1.64698	-0.741708	4.8028e-05	-1.62338	-0.733436
51826904	rs4898688	3.1262e-07	-1.43821	-1.27816	2.41272e-05	-1.67811	-1.28382	2.69659e-05	-1.65178	-1.28225
51827473	rs34886974	1.03087e-06	-1.07656	-0.446634	0.000111944	-1.0597	-0.367573	0.000128076	-0.977124	-0.398851
51827565	rs2356894	1.78011e-05	-0.470648	1.7963	0.00115603	-0.917575	1.82505	0.00164779	-0.632694	1.81129
51828221	rs3751462	3.03277e-07	-1.46563	-1.28108	3.82262e-05	-1.22669	-1.27506	4.60413e-05	-1.11465	-1.28441
51828412	rs2356895	1.01563e-06	-0.734366	-0.803725	5.17976e-05	-1.40049	-0.797435	6.20402e-05	-1.29555	-0.80527
51828847	rs117135946	8.47593e-07	-1.71896	-2.25868e-10	8.47578e-05	-1.70547	-2.25868e-10	9.25596e-05	-1.70075	-2.25868e-10
51829273	rs34130579	1.11894e-06	-1.05779	-0.38343	0.00011981	-1.05983	-0.299538	0.000136887	-0.978577	-0.330866
51829320	rs60607683	3.32662e-07	-1.36659	-1.28765	2.56565e-05	-1.61234	-1.28813	2.75058e-05	-1.62675	-1.28745
51829461	rs2356896	3.27294e-07	-1.47239	-1.19811	2.59757e-05	-1.69517	-1.19294	2.80606e-05	-1.68302	-1.21121
51830366	rs8019638	4.9609e-06	-1.01552	1.0635	0.000464257	-1.08189	1.07706	0.000675947	-0.780429	1.06795
51830406	rs56712770	6.38828e-07	-1.52201	-0.479714	5.20553e-05	-1.7229	-0.470062	5.44559e-05	-1.72284	-0.508369
51830426	rs12894661	1.55049e-06	0.174306	-1.28934	2.65992e-05	-1.57345	-1.29094	3.01821e-05	-1.53238	-1.28897
51831771	rs56203645	8.52928e-07	-1.71268	-2.25868e-10	9.05772e-05	-1.63907	-2.25868e-10	0.000101664	-1.60693	-2.25868e-10
51832258	rs76389152	8.47076e-07	-1.71957	-2.25868e-10	8.53703e-05	-1.69827	-2.25868e-10	9.46651e-05	-1.67825	-2.25868e-10
51833629	rs143286767	2.01398e-06	-1.18703e-10	-0.85349	0.000205469	-1.18703e-10	-0.819977	0.000227231	-1.18703e-10	-0.802634
51834442	rs76754022	1.43822e-06	-1.18703e-10	-1.1902	0.000142489	-1.18703e-10	-1.18601	0.000154194	-1.18703e-10	-1.19039
51834701	rs77751918	1.76965e-06	-1.18703e-10	-0.98282	0.000170801	-1.18703e-10	-1.00478	0.000184385	-1.18703e-10	-1.01157
51834859	rs11629344	7.77443e-07	-0.608005	-1.19735	3.27838e-05	-1.47316	-1.18218	4.27081e-05	-1.28587	-1.18834
51835121	rs4898689	5.56015e-06	1.4567	-1.29468	5.6871e-05	-0.808399	-1.29609	7.82464e-05	-0.572891	-1.29585
51835453	rs34762966	5.31353e-07	-0.917317	-1.26862	2.76129e-05	-1.56051	-1.26648	2.87295e-05	-1.60259	-1.26808
51836294	rs12887995	5.08141e-07	-0.975607	-1.25499	2.77566e-05	-1.56925	-1.25255	2.896e-05	-1.60823	-1.25445
51836695	rs12433053	8.45785e-07	-1.7211	-2.25868e-10	8.49874e-05	-1.70277	-2.25868e-10	9.40869e-05	-1.68438	-2.25868e-10
51837484	rs11624262	5.27021e-06	1.39592	-1.28746	5.50965e-05	-0.843008	-1.29318	7.63849e-05	-0.601901	-1.29091
51838197	rs116085396	1.06672e-06	-1.48901	-2.25868e-10	0.000146481	-1.15838	-2.25868e-10	0.000157032	-1.17215	-2.25868e-10
51838511	rs117382957	1.73963e-06	-0.999934	-2.25868e-10	9.33878e-05	-1.60851	-2.25868e-10	0.000103433	-1.58968	-2.25868e-10
51838516	rs142437850	2.02105e-05	1.4526	-2.25868e-10	0.00112392	0.879303	-2.25868e-10	0.00130142	0.942609	-2.25868e-10
51838641	rs4901113	6.27293e-06	1.5693	-1.28666	6.02099e-05	-0.754746	-1.29269	8.47881e-05	-0.498144	-1.2903
51838676	rs75601552	1.71517e-06	-1.18703e-10	-1.01409	0.000166518	-1.18703e-10	-1.03017	0.00018092	-1.18703e-10	-1.03054
51839074	rs78582028	8.53066e-07	-1.71252	-2.25868e-10	8.67231e-05	-1.68255	-2.25868e-10	9.66248e-05	-1.65776	-2.25868e-10
51839293	rs12885082	7.18763e-07	-0.621546	-1.26228	3.25877e-05	-1.39713	-1.26421	3.3537e-05	-1.45389	-1.26206
51839338	rs141675978	8.66109e-06	-1.18703e-10	0.605236	0.000915253	-1.18703e-10	0.673928	0.00103766	-1.18703e-10	0.716122
51839360	rs28373302	8.35245e-07	-1.20822	-0.525416	0.000111241	-0.966722	-0.466852	0.00014591	-0.752061	-0.493551
51839414	rs12885290	1.21655e-05	0.408827	0.536176	0.000220367	-1.29342	0.543441	0.000209349	-1.38337	0.498769
51839615	rs12885618	4.73309e-07	-1.03047	-1.27114	2.74297e-05	-1.56064	-1.27301	2.89397e-05	-1.5923	-1.27109
51839645	rs7148069	8.98958e-05	1.80057	1.14447	0.000565546	-0.958575	1.15109	0.000584455	-0.94798	1.09006
51839914	rs116841350	1.46873e-06	-1.16921	-2.25868e-10	9.12713e-05	-1.63144	-2.25868e-10	9.50634e-05	-1.67405	-2.25868e-10
51839979	rs9972099	6.79421e-07	-1.35841	-0.581704	8.65082e-05	-1.16373	-0.521305	0.00010975	-0.982676	-0.547719
51839982	rs9972102	7.03136e-07	-1.35841	-0.547395	8.96052e-05	-1.16373	-0.486131	0.000113564	-0.982676	-0.513554
51840232	rs12147020	1.44731e-05	1.11869	-2.25868e-10	0.000122581	-1.3365	-2.25868e-10	0.000141953	-1.2731	-2.25868e-10
51840602	rs147730309	1.71787e-06	-1.01252	-2.25868e-10	0.000203675	-0.828748	-2.25868e-10	0.000231529	-0.783895	-2.25868e-10
51840762	rs2884059	9.39212e-05	2.74088	0.24797	0.000487065	-0.175518	0.218643	0.000659639	0.0858062	0.177288
51841424	rs4262870	2.96249e-07	-1.65627	-1.1139	3.48122e-05	-1.4981	-1.09721	4.1518e-05	-1.39843	-1.10404
51841453	rs76829692	4.80497e-07	-1.53212	-0.754423	6.3492e-05	-1.19886	-0.795499	7.07809e-05	-1.18544	-0.783571
51841473	rs2356898	3.2386e-05	2.24375	-0.319631	0.000578027	0.581056	-0.366707	0.000544004	0.465229	-0.39487
51842178	rs72474156	4.14424e-07	-1.57181	-0.862659	5.35062e-05	-1.26616	-0.899317	5.95184e-05	-1.25362	-0.88869
51842733	rs4542577	2.38675e-05	1.94702	-0.328101	0.000495681	0.43615	-0.375489	0.000468693	0.324451	-0.403102
51843051	rs115844947	4.3421e-07	-1.59788	-0.78995	5.48016e-05	-1.31239	-0.829159	6.09786e-05	-1.30051	-0.817571
51843558	rs10140617	5.66349e-06	1.3339	-1.15347	4.9427e-05	-1.08555	-1.15923	5.9859e-05	-0.966034	-1.17057
51843680	rs2356899	3.67657e-07	-1.30086	-1.25335	2.54752e-05	-1.64957	-1.258	3.05305e-05	-1.55254	-1.25733
51843800	rs4901115	4.76768e-07	-1.72165	-0.572679	4.83373e-05	-1.72092	-0.546152	4.96625e-05	-1.70821	-0.615136
51844186	rs34639230	1.49289e-06	-1.15289	-2.25868e-10	0.000131284	-1.26791	-2.25868e-10	0.000163984	-1.12883	-2.25868e-10
51844805	rs12435374	2.98296e-07	-1.64992	-1.11335	3.47379e-05	-1.49956	-1.09788	4.08557e-05	-1.41311	-1.10544
51845429	rs140628804	1.30535e-06	-1.18703e-10	-1.28714	0.000128843	-1.18703e-10	-1.28668	0.000139958	-1.18703e-10	-1.28726
51845892	rs2356900	2.01806e-06	-0.85147	-2.25868e-10	0.000160732	-1.06554	-2.25868e-10	0.000180014	-1.03557	-2.25868e-10
51845948	rs2356901	2.70141e-06	0.538773	-1.0986	3.77049e-05	-1.41304	-1.10244	4.44746e-05	-1.31878	-1.1149
51846028	rs35980728	3.73788e-07	-1.40236	-1.13531	3.97761e-05	-1.33963	-1.12237	4.86481e-05	-1.21548	-1.12851
51846257	rs78847168	1.48416e-06	-1.18703e-10	-1.15876	0.000146305	-1.18703e-10	-1.15958	0.000158041	-1.18703e-10	-1.16575
51846538	rs61984425	3.34645e-07	-1.71296	-0.935333	3.66914e-05	-1.62862	-0.914105	4.23029e-05	-1.56031	-0.923432
51846839	rs11628962	1.13311e-06	-0.228539	-1.2001	3.95526e-05	-1.25267	-1.21498	4.06101e-05	-1.30182	-1.22276
51847086	rs7142091	1.81873e-06	-0.450758	-0.504708	6.44242e-05	-1.47073	-0.509057	6.13247e-05	-1.57892	-0.533493
51847092	rs11625784	1.81864e-06	0.231352	-1.18687	5.25279e-05	-0.981152	-1.20278	5.32089e-05	-1.04323	-1.21114
51848271	rs1815621	8.65035e-07	-1.69859	-2.25868e-10	8.50183e-05	-1.70241	-2.25868e-10	9.74716e-05	-1.64904	-2.25868e-10
51848444	rs145836876	5.03061e-06	-1.18703e-10	0.0619372	0.000493388	-1.18703e-10	0.0560231	0.00053479	-1.18703e-10	0.0532757
51848551	rs12589713	3.26922e-07	-1.5658	-1.10584	4.4416e-05	-1.26374	-1.08793	5.43791e-05	-1.1413	-1.09132
51848711	rs4898690	8.6172e-07	-1.70243	-2.25868e-10	8.47202e-05	-1.70592	-2.25868e-10	9.68102e-05	-1.65585	-2.25868e-10
51848765	rs10134045	8.66124e-07	-1.69733	-2.25868e-10	8.51167e-05	-1.70125	-2.25868e-10	9.76842e-05	-1.64686	-2.25868e-10
51848843	rs10134081	7.60427e-05	1.99364	0.784048	0.000283836	-1.33117	0.834296	0.000273306	-1.33288	0.714873
51848959	rs66831203	2.39092e-07	-1.71913	-1.26538	2.33387e-05	-1.72266	-1.2725	2.54295e-05	-1.72246	-1.27023
51849082	rs74052054	1.14941e-06	-1.41436	-2.25868e-10	9.65263e-05	-1.57546	-2.25868e-10	0.000106048	-1.56471	-2.25868e-10
51849171	rs10136747	0.00012416	2.46321	0.804757	0.000332538	-1.19377	0.855252	0.000320099	-1.1952	0.735235
51849583	rs61984426	2.17765e-06	0.403253	-1.17861	5.43032e-05	-0.958441	-1.19225	5.52541e-05	-1.01596	-1.2007
51849674	rs59458267	5.93872e-07	-0.909841	-1.16485	2.69883e-05	-1.67813	-1.17174	3.12252e-05	-1.61206	-1.17531
51849774	rs35125783	1.30089e-06	-0.863975	-0.426583	0.000180525	-0.582896	-0.366504	0.000211917	-0.493557	-0.37885
51849787	rs7155647	8.64916e-07	-1.69873	-2.25868e-10	8.50075e-05	-1.70253	-2.25868e-10	9.74481e-05	-1.64928	-2.25868e-10
51849974	rs74547656	6.01282e-07	-0.766541	-1.29576	3.19268e-05	-1.38575	-1.29608	3.50375e-05	-1.3761	-1.29608
51850031	rs11626956	6.35739e-07	-0.841717	-1.16485	2.74522e-05	-1.66108	-1.17174	3.20485e-05	-1.58604	-1.17531
51850062	rs4145040	3.43015e-07	-1.71294	-0.910649	3.74392e-05	-1.63684	-0.885712	4.28111e-05	-1.5809	-0.890904
51850324	rs34453557	2.53683e-07	-1.63233	-1.29294	2.40388e-05	-1.67068	-1.29492	2.66796e-05	-1.65016	-1.29454
51850335	rs10145838	4.96357e-05	2.4298	-0.0786904	0.000149599	-1.03743	-0.0998852	0.000163017	-0.991847	-0.142896
51851078	rs10148948	1.00065e-06	-1.55295	-2.25868e-10	9.77074e-05	-1.56329	-2.25868e-10	0.000119643	-1.44409	-2.25868e-10
51851666	rs8019056	8.84309e-07	-1.40383	-0.272727	6.4323e-05	-1.71794	-0.26342	6.87206e-05	-1.72042	-0.278126
51851909	rs12894119	3.47377e-07	-1.72165	-0.889299	3.75768e-05	-1.65525	-0.863639	4.27042e-05	-1.60575	-0.868554
51852624	rs145481071	5.36856e-07	-1.074	-1.10163	2.80327e-05	-1.70135	-1.11055	3.22846e-05	-1.64004	-1.11397
51852654	rs190918134	2.70288e-06	-1.18703e-10	-0.559286	0.00027062	-1.18703e-10	-0.544556	0.00029397	-1.18703e-10	-0.545122
51852721	rs7141744	1.11512e-06	-1.44464	-2.25868e-10	0.000108565	-1.45792	-2.25868e-10	0.000136934	-1.3091	-2.25868e-10
51852756	rs61984427	3.32764e-07	-1.72119	-0.932737	3.6029e-05	-1.65215	-0.9088	4.09616e-05	-1.60168	-0.914283
51853018	rs12884804	7.39462e-07	-0.7013	-1.15414	3.12441e-05	-1.54213	-1.16132	4.13229e-05	-1.34274	-1.16445
51853312	rs61984429	1.67603e-06	0.249399	-1.28658	4.73707e-05	-0.997095	-1.29017	4.71257e-05	-1.08362	-1.29217
51854129	rs78826258	1.39789e-06	-1.18703e-10	-1.21864	0.000138003	-1.18703e-10	-1.21799	0.000149058	-1.18703e-10	-1.22426
51854268	rs7154161	4.90475e-07	-1.68047	-0.585515	5.28796e-05	-1.63009	-0.547164	6.15055e-05	-1.55303	-0.556443
51854526	rs67444642	4.02857e-05	2.30937	-0.166975	0.000158534	-0.893299	-0.186001	0.000167916	-0.871181	-0.233954
51855346	rs12895581	4.71252e-05	2.40259	-0.103391	0.000176641	-0.85072	-0.120431	0.000187433	-0.828044	-0.167132
51855412	rs76000506	2.4723e-06	-0.648455	-2.25868e-10	0.000239368	-0.667268	-2.25868e-10	0.000272546	-0.620791	-2.25868e-10
51855548	rs113246377	1.03615e-06	-1.51809	-2.25868e-10	8.60185e-05	-1.69071	-2.25868e-10	9.36805e-05	-1.68871	-2.25868e-10
51855553	rs4901116	0.000147609	3.343	0.0979597	0.000386267	-0.270598	0.0818549	0.000414196	-0.234974	0.0327132
51855559	rs55957546	6.35696e-07	-1.71136	-0.295283	6.56556e-05	-1.71664	-0.244208	7.29833e-05	-1.69262	-0.24575
51856109	rs4901118	2.76743e-05	3.03366	-1.26676	0.000127635	-0.0202929	-1.27581	0.000179534	0.242535	-1.28077
51856566	rs60454187	1.07137e-05	2.06129	-1.24337	6.89826e-05	-0.655269	-1.25615	8.02094e-05	-0.580643	-1.26332
51856621	rs4402468	8.5649e-07	-1.70852	-2.25868e-10	8.47091e-05	-1.70605	-2.25868e-10	9.84997e-05	-1.63855	-2.25868e-10
51856847	rs72673908	9.89576e-07	-1.56408	-2.25868e-10	9.66392e-05	-1.57429	-2.25868e-10	0.000102206	-1.60161	-2.25868e-10
51857032	rs7148995	8.74575e-07	-1.68762	-2.25868e-10	8.66134e-05	-1.68382	-2.25868e-10	0.000102929	-1.59456	-2.25868e-10
51857055	rs7149012	8.74575e-07	-1.68762	-2.25868e-10	8.66134e-05	-1.68382	-2.25868e-10	0.000102929	-1.59456	-2.25868e-10
51857796	rs2356906	9.04961e-07	-1.65347	-2.25868e-10	9.17617e-05	-1.62608	-2.25868e-10	0.000112928	-1.50185	-2.25868e-10
51857910	rs1987119	0.000105621	3.71085	-0.604594	0.000275861	0.0970323	-0.622406	0.000259448	-0.0132211	-0.656821
51858040	rs4275765	9.06092e-07	-1.65222	-2.25868e-10	9.18971e-05	-1.6246	-2.25868e-10	0.000113179	-1.49963	-2.25868e-10
51858045	rs1986643	9.07235e-07	-1.65096	-2.25868e-10	9.20337e-05	-1.62312	-2.25868e-10	0.000113433	-1.49739	-2.25868e-10
51858058	rs116582638	2.2697e-06	-0.733959	-2.25868e-10	0.000354339	-0.275017	-2.25868e-10	0.000397203	-0.244152	-2.25868e-10
51858261	rs1987118	9.0373e-07	-1.65483	-2.25868e-10	9.16142e-05	-1.62769	-2.25868e-10	0.000112653	-1.50428	-2.25868e-10
51858456	rs12893103	9.05414e-07	-1.65297	-2.25868e-10	9.1816e-05	-1.62549	-2.25868e-10	0.000113029	-1.50096	-2.25868e-10
51858597	rs114971866	2.2804e-06	-0.729255	-2.25868e-10	0.000356361	-0.269327	-2.25868e-10	0.000399494	-0.238402	-2.25868e-10
51858834	rs6572749	9.04533e-07	-1.65394	-2.25868e-10	9.17105e-05	-1.62663	-2.25868e-10	0.000112833	-1.50269	-2.25868e-10
51858840	rs6572750	9.26203e-07	-1.63027	-2.25868e-10	9.42819e-05	-1.59898	-2.25868e-10	0.000117546	-1.46177	-2.25868e-10
51858841	rs6572751	9.29381e-07	-1.62684	-2.25868e-10	9.34808e-05	-1.60752	-2.25868e-10	0.00011648	-1.47088	-2.25868e-10
51859126	rs72673911	3.51746e-07	-1.57583	-1.02262	7.00526e-05	-0.876546	-1.01948	7.72809e-05	-0.866603	-1.01455
51859547	rs8003741	5.27296e-07	-1.50726	-0.686339	5.18347e-05	-1.55717	-0.640038	5.35268e-05	-1.61166	-0.636755
51860390	rs11628834	7.75145e-07	-0.81162	-0.99669	4.40409e-05	-1.37802	-0.982133	5.37221e-05	-1.26502	-0.979756
51860423	rs7157739	1.65875e-06	-0.141909	-0.905634	6.97366e-05	-0.979537	-0.921011	0.000107472	-0.638209	-0.913161
51860457	rs7158729	2.09868e-06	0.0933366	-0.905634	8.01605e-05	-0.84023	-0.921011	0.000127065	-0.470739	-0.913161
51861690	rs28721924	2.47704e-07	-1.71553	-1.2336	2.45001e-05	-1.72297	-1.22363	2.68189e-05	-1.71629	-1.2232
51862526	rs4901119	3.96654e-07	-1.30918	-1.16912	2.81307e-05	-1.64644	-1.16197	3.17674e-05	-1.61311	-1.15705
51862781	rs11626842	3.86874e-06	-0.200676	-2.25868e-10	0.000558827	0.180567	-2.25868e-10	0.000746232	0.386438	-2.25868e-10
51863086	rs34398744	3.81789e-06	-0.213907	-2.25868e-10	0.000550399	0.165372	-2.25868e-10	0.00073701	0.374002	-2.25868e-10
51863933	rs61984432	1.01916e-06	-1.53462	-2.25868e-10	0.000189829	-0.899151	-2.25868e-10	0.000209083	-0.885869	-2.25868e-10
51864185	rs2356907	1.17006e-06	-0.114452	-1.2821	3.61855e-05	-1.27459	-1.28202	3.62135e-05	-1.35295	-1.28622
51864374	rs72673912	6.92929e-07	-0.644614	-1.27582	8.36297e-05	-0.444377	-1.2745	9.41397e-05	-0.41013	-1.27369
51864438	rs10140557	3.34707e-06	0.836171	-1.18169	0.000198153	0.313321	-1.16955	0.000206102	0.265909	-1.16614
51864477	rs10151594	2.8198e-07	-1.65621	-1.16331	2.73293e-05	-1.66691	-1.1704	2.98962e-05	-1.65796	-1.17291
51864496	rs10151599	4.10459e-07	-1.66636	-0.777725	3.99376e-05	-1.67167	-0.78629	4.35656e-05	-1.66013	-0.7942
51864773	rs28667624	4.0924e-07	-1.67618	-0.770875	4.00273e-05	-1.67621	-0.779496	4.35588e-05	-1.66703	-0.787459
51864860	rs60411126	4.10028e-07	-1.67099	-0.774142	3.99525e-05	-1.67484	-0.782737	4.34952e-05	-1.66527	-0.790674
51865427	rs61984433	1.6284e-06	0.211602	-1.27761	0.000104555	-0.218578	-1.27698	0.000110128	-0.25142	-1.27554
51865549	rs17123863	1.80362e-06	-0.796985	-0.166822	9.17596e-05	-1.49249	-0.133613	0.000115799	-1.34982	-0.126916
51865940	rs73300423	1.11447e-06	-1.44523	-2.25868e-10	0.000106025	-1.48159	-2.25868e-10	0.000103236	-1.59159	-2.25868e-10
51866139	rs74052071	1.09166e-06	-1.28888	-0.177017	7.40342e-05	-1.69849	-0.142257	8.58719e-05	-1.64129	-0.13445
51866221	rs58168773	7.90039e-07	-0.75288	-1.0364	4.28845e-05	-1.35435	-1.03241	5.12275e-05	-1.25829	-1.03403
51866557	rs11846066	2.51314e-07	-1.67843	-1.25622	2.45934e-05	-1.68359	-1.25921	2.6909e-05	-1.67616	-1.25998
51866587	rs74052074	5.13545e-07	-1.29854	-0.921481	3.44083e-05	-1.69864	-0.90834	3.97569e-05	-1.64502	-0.900796
51866744	rs9671436	6.19184e-07	-0.921534	-1.11142	3.61405e-05	-1.44977	-1.10809	4.25692e-05	-1.36669	-1.11077
51866997	rs11847121	2.58796e-07	-1.65046	-1.25486	2.5168e-05	-1.66164	-1.25806	2.75939e-05	-1.65228	-1.25872
51867341	rs59605231	5.50882e-07	-0.948173	-1.20167	3.46825e-05	-1.40796	-1.19107	3.66942e-05	-1.44555	-1.18043
51867607	rs17123869	1.61718e-06	-0.043353	-1.02957	0.000112096	-0.409093	-1.01683	0.000111913	-0.506696	-1.00418
51867779	rs58135043	1.65421e-06	-0.0247463	-1.02553	0.000114442	-0.39263	-1.01257	0.000114067	-0.490855	-1.00096
51868436	rs17123876	5.29671e-06	-1.24243	1.35591	0.000359442	-1.68656	1.42584	0.000425822	-1.62047	1.4459
51868548	rs17123881	9.59962e-07	-0.337522	-1.25694	3.01168e-05	-1.48049	-1.2597	3.36603e-05	-1.45072	-1.26156
51868607	rs17831157	1.26802e-05	2.21944	-1.233	0.000239212	0.568292	-1.23621	0.000286653	0.674314	-1.24464
51868859	rs17123887	3.45378e-07	-1.33194	-1.28478	3.25105e-05	-1.37795	-1.28576	3.49482e-05	-1.38747	-1.28726
51869435	rs2884060	1.63514e-06	-0.078418	-0.983459	0.000113991	-0.440084	-0.96907	0.000114054	-0.536507	-0.955421
51869887	rs12589501	4.8645e-06	-1.26013	1.28849	0.000334119	-1.69131	1.35753	0.000394405	-1.62856	1.37734
51869977	rs12879770	3.15563e-06	-0.404416	-2.25868e-10	0.000341336	-0.312406	-2.25868e-10	0.000416444	-0.196848	-2.25868e-10
51870189	rs8006600	7.91686e-07	-1.21858	-0.568619	0.000186519	-0.378063	-0.538676	0.00017633	-0.551245	-0.504999
51870583	rs117948350	1.05628e-06	-1.49885	-2.25868e-10	8.86557e-05	-1.66051	-2.25868e-10	9.62668e-05	-1.66148	-2.25868e-10
51870661	rs4362309	8.6353e-07	-1.70033	-2.25868e-10	8.67242e-05	-1.68254	-2.25868e-10	9.22731e-05	-1.70385	-2.25868e-10
51870842	rs12881321	9.08219e-07	-0.372078	-1.2778	2.88011e-05	-1.5052	-1.27966	3.21631e-05	-1.47687	-1.28091
51870862	rs12882660	9.08219e-07	-0.372078	-1.2778	2.88011e-05	-1.5052	-1.27966	3.21631e-05	-1.47687	-1.28091
51871591	rs11845757	9.53519e-07	-0.322737	-1.27846	2.96866e-05	-1.47428	-1.28029	3.32131e-05	-1.44414	-1.28151
51872028	rs61985965	3.8527e-07	-1.34854	-1.15888	3.78918e-05	-1.35044	-1.1601	4.08456e-05	-1.35336	-1.16544
51872053	rs35297009	4.98982e-06	0.053796	-2.25868e-10	0.000762895	0.491849	-2.25868e-10	0.000998222	0.677377	-2.25868e-10
51872454	rs12892118	5.28475e-06	0.111221	-2.25868e-10	0.000813367	0.55591	-2.25868e-10	0.00106704	0.744049	-2.25868e-10
51872522	rs141768217	5.08964e-06	-1.18889	1.26249	0.000334272	-1.65929	1.32597	0.000401837	-1.57718	1.34463
51872777	rs2356908	8.45006e-07	-1.72202	-2.25868e-10	8.3507e-05	-1.72034	-2.25868e-10	9.08304e-05	-1.71961	-2.25868e-10
51873177	rs1962563	8.96959e-07	-0.38196	-1.28039	2.81472e-05	-1.52571	-1.28211	3.10723e-05	-1.50902	-1.28326
51873343	rs61985966	1.89466e-06	-0.0587253	-0.855839	0.000126297	-0.467287	-0.839352	0.00012404	-0.58336	-0.824638
51873413	rs80306244	4.83213e-06	-1.21906	1.24074	0.000325381	-1.66942	1.30914	0.000389408	-1.59274	1.32877
51873456	rs8003780	2.75198e-07	-1.70497	-1.13889	2.76784e-05	-1.6841	-1.14052	2.90932e-05	-1.70341	-1.15469
51873937	rs8003313	3.87197e-07	-1.34854	-1.15389	3.80804e-05	-1.35044	-1.15514	4.10449e-05	-1.35336	-1.16058
51874109	rs10143554	2.94164e-07	-1.50535	-1.27187	3.40138e-05	-1.34652	-1.27199	3.76616e-05	-1.3291	-1.27086
51874667	rs118094605	1.78308e-06	-0.975262	-2.25868e-10	0.000107625	-1.46662	-2.25868e-10	0.000130605	-1.35642	-2.25868e-10
51874901	rs60393178	2.47797e-06	-1.18703e-10	-0.646165	0.000247827	-1.18703e-10	-0.63254	0.000264675	-1.18703e-10	-0.650098
51875034	rs141383673	1.40785e-06	-1.18703e-10	-1.21154	0.000138734	-1.18703e-10	-1.21272	0.00014936	-1.18703e-10	-1.22224
51875282	rs17831163	4.5777e-06	-1.24463	1.21222	0.000314951	-1.6731	1.28024	0.000375825	-1.59923	1.29976
51875309	rs7151657	2.92244e-07	-1.51672	-1.26705	3.34568e-05	-1.36784	-1.26717	3.70265e-05	-1.35103	-1.26594
51876431	rs7159312	8.57959e-07	-0.484713	-1.22209	0.000121959	-0.118388	-1.2232	0.000137034	-0.075577	-1.2328
51876757	rs117250939	1.10943e-06	-1.44976	-2.25868e-10	8.96488e-05	-1.64937	-2.25868e-10	9.74123e-05	-1.64965	-2.25868e-10
51876978	rs10142240	8.29237e-07	-0.529726	-1.21113	0.000117128	-0.169687	-1.21232	0.000131422	-0.127561	-1.22263
51877020	rs61519306	1.32839e-06	0.00121541	-1.27085	3.93185e-05	-1.2021	-1.27147	4.5456e-05	-1.13797	-1.27388
51877815	rs17831169	3.92398e-06	-1.36488	1.17838	0.0002928	-1.71172	1.24594	0.000338962	-1.66804	1.26533
51878106	rs34545131	4.36192e-06	-0.0806925	-2.25868e-10	0.000693355	0.39627	-2.25868e-10	0.000931264	0.607943	-2.25868e-10
51878135	rs11845492	3.75419e-07	-1.40545	-1.12787	3.69236e-05	-1.4072	-1.12922	3.97881e-05	-1.40989	-1.13515
51878143	rs117242795	1.38989e-06	-1.18703e-10	-1.22438	0.000137113	-1.18703e-10	-1.22447	0.000149271	-1.18703e-10	-1.22283
51878266	rs17831175	3.63717e-06	-1.37506	1.11266	0.000273453	-1.71347	1.17933	0.000315789	-1.67198	1.19846
51879345	rs7154861	2.40167e-06	0.146837	-0.824276	0.000156122	-0.287945	-0.806687	0.000152159	-0.412225	-0.791446
51879462	rs61985967	3.69042e-07	-1.43628	-1.11417	3.62977e-05	-1.43794	-1.11558	3.91094e-05	-1.44049	-1.12174
51879463	rs4351961	1.03045e-06	-0.302671	-1.22094	0.000154043	0.11402	-1.22206	0.000173295	0.158125	-1.23173
51879576	rs146436532	2.13357e-06	-1.18703e-10	-0.79581	0.000210551	-1.18703e-10	-0.795543	0.00022899	-1.18703e-10	-0.794922
51879610	rs72622446	5.54033e-07	-0.889179	-1.25496	2.37374e-05	-1.72044	-1.25778	2.57977e-05	-1.71862	-1.25969
51879882	rs67983118	3.82019e-07	-1.41331	-1.10258	3.75699e-05	-1.41503	-1.10404	4.04682e-05	-1.41769	-1.1104
51880338	rs76308465	2.47148e-06	0.186243	-0.83503	0.000159766	-0.253398	-0.818162	0.000155444	-0.379199	-0.803113
51880708	rs57322336	3.48619e-07	-1.46221	-1.14518	3.45347e-05	-1.4564	-1.14691	3.71712e-05	-1.45909	-1.15397
51880928	rs139686889	7.86478e-07	-0.815249	-0.978547	3.61921e-05	-1.56333	-0.993103	4.5804e-05	-1.42023	-0.984001
51881129	rs144518213	1.56639e-06	-1.18703e-10	-1.10483	0.000154414	-1.18703e-10	-1.10563	0.000168197	-1.18703e-10	-1.10346
51881844	rs145119666	3.90488e-06	-1.18703e-10	-0.191379	0.000383032	-1.18703e-10	-0.197154	0.000402226	-1.18703e-10	-0.231586
51882156	rs146203789	8.4834e-07	-1.71808	-2.25868e-10	8.4443e-05	-1.7092	-2.25868e-10	9.34338e-05	-1.69135	-2.25868e-10
51882303	rs7153841	9.72524e-07	-0.301516	-1.27995	2.95759e-05	-1.47645	-1.28186	3.29827e-05	-1.44903	-1.28359
51883393	rs61985970	3.52993e-07	-1.47135	-1.12357	3.49775e-05	-1.46564	-1.12493	3.76388e-05	-1.46829	-1.13227
51883773	rs56396210	1.50606e-06	-1.14411	-2.25868e-10	9.08265e-05	-1.63632	-2.25868e-10	9.90938e-05	-1.63253	-2.25868e-10
51883855	rs143773980	2.70445e-06	0.312996	-0.871704	0.000177677	-0.109636	-0.855667	0.000176139	-0.217505	-0.839821
51884445	rs77587795	3.2187e-06	-1.38236	0.997739	0.000243414	-1.71332	1.06281	0.000280525	-1.67342	1.08148
51884679	rs117566638	7.19909e-07	-0.830411	-1.05182	3.34835e-05	-1.56965	-1.06457	4.22261e-05	-1.42896	-1.05661
51885120	rs8012662	2.90822e-07	-1.72124	-1.0674	2.87284e-05	-1.71844	-1.06894	3.0528e-05	-1.72284	-1.08712
51885406	rs8013181	1.49743e-06	-0.213082	-0.936771	7.66619e-05	-0.88451	-0.921357	7.81389e-05	-0.963355	-0.906756
51885415	rs77952499	1.45672e-06	-0.24533	-0.932089	7.52036e-05	-0.908497	-0.916576	7.67489e-05	-0.986178	-0.901882
51885500	rs28827898	1.41366e-06	-0.26216	-0.945262	7.32314e-05	-0.92098	-0.930667	7.47634e-05	-0.998049	-0.916222
51885604	rs141318454	1.43623e-06	-1.18703e-10	-1.19158	0.00014188	-1.18703e-10	-1.19029	0.000153668	-1.18703e-10	-1.19381
51885705	rs7151291	3.59041e-07	-1.4777	-1.10023	3.55522e-05	-1.47206	-1.10221	3.82313e-05	-1.47468	-1.11027
51885902	rs7151654	3.55506e-07	-1.48466	-1.10316	3.51999e-05	-1.4791	-1.10513	3.78561e-05	-1.48168	-1.11313
51886101	rs12436636	3.74746e-07	-1.44959	-1.08552	3.71162e-05	-1.44364	-1.08758	3.98953e-05	-1.4464	-1.09594
51886159	rs11157821	3.74746e-07	-1.44959	-1.08552	3.71162e-05	-1.44364	-1.08758	3.98953e-05	-1.4464	-1.09594
51886704	rs12895140	4.13492e-07	-1.49673	-0.939992	3.48296e-05	-1.67174	-0.923068	3.72212e-05	-1.70322	-0.908499
51886713	rs80075822	7.37514e-07	-0.830411	-1.02766	3.4281e-05	-1.56965	-1.04103	4.32487e-05	-1.42896	-1.03268
51886747	rs2356909	3.56221e-07	-1.49152	-1.09429	3.52664e-05	-1.48604	-1.0963	3.7922e-05	-1.48858	-1.10448
51886868	rs59831677	2.95473e-06	0.397335	-0.867532	0.000182948	-0.0850316	-0.851041	0.000176682	-0.217508	-0.836741
51887251	rs12586202	7.9877e-07	-0.586978	-1.19131	0.000111924	-0.235106	-1.19235	0.000125238	-0.193871	-1.20451
51887259	rs12586184	2.79803e-07	-1.72269	-1.10458	2.75957e-05	-1.72124	-1.10638	2.94814e-05	-1.72278	-1.12206
51887657	rs8004092	2.95624e-06	0.397335	-0.867021	0.000183043	-0.0850316	-0.85052	0.000176775	-0.217508	-0.836213
51887858	rs8004584	3.52572e-06	0.994095	-1.28761	9.38507e-05	-0.315625	-1.28794	0.000109564	-0.242624	-1.28946
51888546	rs17123900	3.08418e-06	0.418285	-0.845603	0.000190485	-0.0666122	-0.829085	0.000184192	-0.199847	-0.812773
51888615	rs35782046	1.09217e-06	-0.188801	-1.27663	3.05273e-05	-1.44791	-1.27874	3.36785e-05	-1.43109	-1.28065
51889180	rs35235229	4.51883e-06	-0.0453516	-2.25868e-10	0.000692738	0.39538	-2.25868e-10	0.000926554	0.602873	-2.25868e-10
51889570	rs4901120	2.93149e-06	0.393617	-0.87171	0.000190942	-0.0377839	-0.85552	0.000188569	-0.148069	-0.841067
51889926	rs10136605	6.6564e-07	-0.690181	-1.27043	2.43239e-05	-1.68095	-1.27286	2.66312e-05	-1.67144	-1.27508
51890120	rs10498425	2.96918e-07	-1.51463	-1.25327	3.32573e-05	-1.38741	-1.25359	3.67694e-05	-1.37102	-1.25291
51890237	rs59880102	2.94783e-06	0.393617	-0.866153	0.000192026	-0.0377839	-0.849858	0.000189657	-0.148069	-0.835313
51890310	rs11849756	3.57826e-07	-1.45694	-1.12437	3.54447e-05	-1.45107	-1.12623	3.81314e-05	-1.4538	-1.13376
51890585	rs12589586	8.94246e-07	-0.471811	-1.19357	0.00013115	-0.0743339	-1.1946	0.000146522	-0.0348062	-1.20662
51890645	rs35397299	1.42573e-06	-1.19892	-2.25868e-10	0.00015571	-1.09727	-2.25868e-10	0.000169688	-1.09464	-2.25868e-10
51891008	rs74052086	1.05591e-06	-1.43537	-0.0638296	8.10272e-05	-1.7207	-0.0297854	9.202e-05	-1.6951	-0.0114927
51891032	rs74052087	1.05128e-06	-1.43537	-0.0682177	8.06675e-05	-1.7207	-0.0342338	9.16087e-05	-1.6951	-0.0159731
51891787	rs74052088	1.10671e-06	-1.42937	-0.0228384	8.50211e-05	-1.71414	0.0117636	9.76223e-05	-1.67785	0.0303529
51891882	rs1890695	3.92957e-06	0.689503	-0.874577	0.000248485	0.227274	-0.857166	0.000244258	0.108491	-0.838867
51891995	rs1890696	4.17857e-06	0.667236	-0.790873	0.000265569	0.207259	-0.770657	0.000261347	0.0890967	-0.751849
51892138	rs1890697	2.65739e-07	-1.72228	-1.15657	2.6133e-05	-1.72286	-1.15921	2.80757e-05	-1.72079	-1.17291
51892788	rs12591014	4.16872e-07	-1.44373	-0.984846	3.14203e-05	-1.72055	-0.977264	3.54399e-05	-1.69555	-0.965208
51892796	rs72622447	1.11198e-06	-0.156706	-1.29076	3.15693e-05	-1.40107	-1.29202	3.5267e-05	-1.37244	-1.29321
51892833	rs7161532	2.65885e-07	-1.72173	-1.15657	2.61303e-05	-1.72297	-1.15921	2.81013e-05	-1.71988	-1.17291
51892923	rs34370143	1.12894e-06	-0.14086	-1.29147	3.1778e-05	-1.39386	-1.29263	3.55149e-05	-1.36493	-1.29372
51892970	rs74052089	4.14136e-07	-1.44752	-0.987645	3.12976e-05	-1.72163	-0.980097	3.5203e-05	-1.69937	-0.968094
51892997	rs74052090	4.16065e-07	-1.44287	-0.987645	3.13083e-05	-1.72129	-0.980097	3.52514e-05	-1.698	-0.968094
51893020	rs11621545	1.48076e-05	2.43669	-1.29515	0.000265597	0.731207	-1.2945	0.000353712	0.933474	-1.29359
51893106	rs56159245	4.12984e-07	-1.44752	-0.990431	3.12095e-05	-1.72163	-0.982917	3.5102e-05	-1.69937	-0.970967
51893114	rs55975252	4.14908e-07	-1.44287	-0.990431	3.12201e-05	-1.72129	-0.982917	3.51503e-05	-1.698	-0.970967
51893150	rs10498426	4.14908e-07	-1.44287	-0.990431	3.12201e-05	-1.72129	-0.982917	3.51503e-05	-1.698	-0.970967
51893224	rs4901121	3.65025e-06	0.559654	-0.818462	0.000234402	0.110707	-0.798944	0.000231607	-0.00441513	-0.779142
51893388	rs35438461	1.51459e-05	2.45942	-1.2953	0.000266888	0.736254	-1.2947	0.00036295	0.959504	-1.29384
51893408	rs11157822	3.98694e-06	0.645075	-0.815656	0.000254018	0.18735	-0.795218	0.000250597	0.0698076	-0.774559
51893502	rs60050243	4.06467e-07	-1.44752	-1.00634	3.0711e-05	-1.72163	-0.999017	3.45307e-05	-1.69937	-0.987376
51893531	rs60182076	4.07365e-07	-1.44752	-1.00413	3.07797e-05	-1.72163	-0.996783	3.46094e-05	-1.69937	-0.985098
51893553	rs17252365	4.07365e-07	-1.44752	-1.00413	3.07797e-05	-1.72163	-0.996783	3.46094e-05	-1.69937	-0.985098
51893621	rs17252372	4.07365e-07	-1.44752	-1.00413	3.07797e-05	-1.72163	-0.996783	3.46094e-05	-1.69937	-0.985098
51893809	rs10498427	4.13432e-06	0.689503	-0.823784	0.000261955	0.227274	-0.804374	0.000257859	0.108491	-0.784679
51893937	rs17252378	3.97914e-07	-1.44752	-1.0276	3.00566e-05	-1.72163	-1.02056	3.37805e-05	-1.69937	-1.00934
51894002	rs10134797	1.06806e-06	-0.200924	-1.28684	3.18004e-05	-1.39727	-1.28852	3.55236e-05	-1.36822	-1.29018
51894096	rs57439211	3.99768e-07	-1.44287	-1.0276	3.00668e-05	-1.72129	-1.02056	3.38269e-05	-1.698	-1.00934
51894325	rs74052092	6.20976e-07	-1.40497	-0.625096	4.56556e-05	-1.71672	-0.607423	5.21131e-05	-1.68256	-0.592619
51894492	rs28667307	6.26683e-07	-0.742998	-1.27792	2.40116e-05	-1.68648	-1.28026	2.62981e-05	-1.67652	-1.28258
51894495	rs55715920	3.97697e-07	-1.44287	-1.0328	2.9909e-05	-1.72129	-1.02582	3.36458e-05	-1.698	-1.01471
51894551	rs56812249	3.87082e-07	-1.43878	-1.06395	2.90075e-05	-1.72096	-1.05676	3.26309e-05	-1.69677	-1.04657
51894552	rs1962561	2.70933e-07	-1.72245	-1.13704	2.6669e-05	-1.72231	-1.13946	2.86079e-05	-1.71999	-1.15493
51894595	rs56071911	4.08013e-07	-1.41049	-1.03957	2.98983e-05	-1.71546	-1.03201	3.39896e-05	-1.68122	-1.02132
51894692	rs2356910	2.73034e-07	-1.72245	-1.12931	2.68743e-05	-1.72231	-1.1318	2.8817e-05	-1.71999	-1.14764
51895123	rs12588064	3.36726e-07	-1.34633	-1.29576	2.43268e-05	-1.65764	-1.29606	2.54714e-05	-1.69531	-1.29573
51896107	rs79021287	1.65378e-06	-1.18703e-10	-1.05054	0.000163176	-1.18703e-10	-1.05045	0.000175655	-1.18703e-10	-1.06008
51896298	rs10141825	9.89952e-07	-0.276134	-1.28757	3.08964e-05	-1.42549	-1.28915	3.44895e-05	-1.39729	-1.29065
51896641	rs10142129	9.73008e-07	-0.291591	-1.28938	3.06316e-05	-1.43247	-1.29077	3.41896e-05	-1.40461	-1.29207
51896654	rs117489556	1.20545e-06	-1.36675	-2.25868e-10	0.000134352	-1.24481	-2.25868e-10	0.000152198	-1.20342	-2.25868e-10
51897158	rs12884950	4.34077e-06	1.03945	-1.12501	0.000289399	0.637358	-1.11482	0.000313349	0.62038	-1.10166
51897195	rs17252385	1.10051e-06	-0.173842	-1.28399	3.18866e-05	-1.3972	-1.28588	3.56148e-05	-1.36811	-1.28773
51897584	rs2356911	2.81603e-06	0.430927	-0.949203	0.000142544	-0.25423	-0.93139	0.000154955	-0.271033	-0.914433
51898007	rs76736478	3.32959e-06	-1.18703e-10	-0.350757	0.000336772	-1.18703e-10	-0.325866	0.00036867	-1.18703e-10	-0.318699
51898181	rs10147918	3.65926e-07	-1.47492	-1.08401	2.88549e-05	-1.71231	-1.07069	3.14549e-05	-1.72081	-1.05924
51898666	rs10148432	3.65926e-07	-1.47492	-1.08401	2.88549e-05	-1.71231	-1.07069	3.14549e-05	-1.72081	-1.05924
51898845	rs12590255	7.34466e-07	-1.14843	-0.713791	4.49055e-05	-1.64289	-0.697821	5.36686e-05	-1.55794	-0.687835
51898875	rs10148896	2.64656e-07	-1.71394	-1.16899	2.60691e-05	-1.71336	-1.17116	2.76885e-05	-1.72266	-1.18493
51899149	rs3813399	4.36993e-06	1.06319	-1.14205	0.000288384	0.651397	-1.13238	0.000317696	0.652354	-1.11986
51899431	rs3829762	5.03181e-06	1.34417	-1.282	0.000324624	0.916224	-1.27883	0.000311655	0.784963	-1.27167
51899588	rs7161141	4.14981e-07	-1.13712	-1.29601	3.00926e-05	-1.44534	-1.29565	2.99548e-05	-1.53476	-1.29415
51899866	rs12878806	5.14608e-06	0.0846301	-2.25868e-10	0.000901891	0.659222	-2.25868e-10	0.00127389	0.921232	-2.25868e-10
51900040	rs4898692	4.88513e-06	1.31529	-1.28269	0.00031576	0.889431	-1.27972	0.000303362	0.758846	-1.27252
51900289	rs4584731	1.10586e-06	-0.173842	-1.27913	3.20302e-05	-1.3972	-1.28139	3.57613e-05	-1.36811	-1.28362
51900293	rs4243574	2.65662e-07	-1.71705	-1.16209	2.61638e-05	-1.71658	-1.16431	2.78593e-05	-1.72297	-1.17846
51900329	rs4597233	1.08725e-06	-0.189527	-1.28042	3.17632e-05	-1.40437	-1.28259	3.54554e-05	-1.3756	-1.28473
51900599	rs7156042	5.04195e-06	1.34417	-1.27999	0.000325303	0.916224	-1.27674	0.000312497	0.784963	-1.26897
51900636	rs12587969	8.17835e-07	-1.14261	-0.61209	4.98269e-05	-1.64071	-0.596007	5.97463e-05	-1.55481	-0.583678
51900658	rs7156494	5.03726e-06	1.34417	-1.28092	0.000324971	0.916224	-1.27776	0.000312118	0.784963	-1.27018
51900962	rs7140868	4.35153e-07	-1.12504	-1.26062	3.10106e-05	-1.45585	-1.25509	3.14073e-05	-1.53625	-1.24531
51901015	rs77919817	1.51165e-06	-1.18703e-10	-1.1404	0.000147469	-1.18703e-10	-1.15165	0.000161231	-1.18703e-10	-1.14576
51901124	rs34796212	7.11008e-06	0.407909	-2.25868e-10	0.0012232	0.963954	-2.25868e-10	0.00162862	1.16689	-2.25868e-10
51901643	rs4901122	4.76148e-06	1.28965	-1.28269	0.00031616	0.890696	-1.27972	0.000303031	0.757757	-1.27252
51901792	rs4901123	2.50288e-06	-1.18703e-10	-0.636164	0.000247132	-1.18703e-10	-0.635348	0.000261165	-1.18703e-10	-0.663449
51901879	rs12878990	3.19926e-07	-1.41822	-1.27505	2.41032e-05	-1.69218	-1.27074	2.57907e-05	-1.71564	-1.26294
51902450	rs8009364	4.03129e-07	-1.16629	-1.29582	2.91479e-05	-1.47682	-1.29606	2.92287e-05	-1.55772	-1.29573
51902566	rs11849449	5.74223e-06	0.194242	-2.25868e-10	0.000962165	0.723914	-2.25868e-10	0.00131269	0.951233	-2.25868e-10
51902842	rs6572757	2.69429e-07	-1.72151	-1.14355	2.65219e-05	-1.72137	-1.14593	2.83568e-05	-1.72268	-1.16106
51902940	rs6572758	2.76063e-07	-1.72114	-1.11959	2.71631e-05	-1.72126	-1.12215	2.90188e-05	-1.72219	-1.13847
51903109	rs7151949	2.71035e-07	-1.71743	-1.14168	2.66703e-05	-1.71765	-1.14407	2.83987e-05	-1.72296	-1.1593
51903713	rs144669609	1.52241e-06	-1.18703e-10	-1.13331	0.00015075	-1.18703e-10	-1.12965	0.000163845	-1.18703e-10	-1.12968
51904065	rs10150148	2.84673e-07	-1.72256	-1.08746	2.7965e-05	-1.72262	-1.0917	2.97571e-05	-1.72042	-1.11511
51904069	rs150676908	1.76412e-06	-0.985954	-2.25868e-10	0.00027064	-0.544481	-2.25868e-10	0.000315039	-0.475904	-2.25868e-10
51904166	rs10150238	5.46001e-07	-1.06309	-1.09565	3.77226e-05	-1.43087	-1.08414	3.89411e-05	-1.4914	-1.07515
51904167	rs10150239	5.47651e-07	-1.05163	-1.10409	3.76833e-05	-1.42323	-1.09282	3.8861e-05	-1.4846	-1.08401
51904219	rs10150252	5.29592e-06	1.26164	-1.14831	0.000341648	0.828596	-1.14009	0.000373705	0.824494	-1.12963
51904238	rs35660234	5.42066e-06	0.136613	-2.25868e-10	0.00091031	0.668513	-2.25868e-10	0.00124766	0.900424	-2.25868e-10
51904357	rs149071769	1.32402e-06	-1.18703e-10	-1.27293	0.000130466	-1.18703e-10	-1.27416	0.00014085	-1.18703e-10	-1.2809
51904636	rs12147979	5.01972e-07	-1.12669	-1.11612	3.56105e-05	-1.46742	-1.10521	3.69033e-05	-1.52363	-1.09667
51904690	rs71422021	6.5199e-06	0.321255	-2.25868e-10	0.00109819	0.856145	-2.25868e-10	0.00151371	1.09372	-2.25868e-10
51904869	rs35294541	6.77994e-06	0.360364	-2.25868e-10	0.00107705	0.836711	-2.25868e-10	0.0014696	1.06415	-2.25868e-10
51904952	rs10873048	2.91427e-07	-1.72183	-1.06474	2.873e-05	-1.72171	-1.06562	3.04366e-05	-1.7225	-1.09045
51905119	rs11157824	2.51053e-06	0.557558	-1.19067	0.000119358	-0.179444	-1.1837	0.00012892	-0.194609	-1.1748
51905561	rs7143229	4.8373e-06	1.31873	-1.29598	0.00030526	0.871556	-1.29566	0.000291251	0.739431	-1.29384
51905996	rs12432629	2.67077e-06	0.724328	-1.29557	0.000122266	-0.0431495	-1.29593	0.000119849	-0.146472	-1.29589
51906286	rs8011872	5.86292e-06	1.24951	-1.03447	0.000368643	0.785167	-1.02061	0.000394624	0.757562	-1.00823
51906336	rs10133918	2.59492e-06	0.461095	-1.06114	0.000126353	-0.258193	-1.048	0.000136296	-0.27753	-1.03624
51906733	rs2356912	3.71038e-07	-1.71255	-0.832509	3.6853e-05	-1.70961	-0.828726	3.82379e-05	-1.72041	-0.864366
51906889	rs1962338	2.86092e-07	-1.71172	-1.09333	2.81934e-05	-1.71203	-1.09415	2.9652e-05	-1.72172	-1.11735
51907363	rs8018566	5.10917e-06	1.37338	-1.29595	0.000309296	0.885111	-1.29609	0.000298488	0.765589	-1.29546
51908002	rs10873049	3.63016e-07	-1.71158	-0.855328	3.60573e-05	-1.70852	-0.851639	3.74237e-05	-1.71992	-0.886377
51908086	rs117093830	1.93573e-06	-0.893118	-2.25868e-10	9.71607e-05	-1.56891	-2.25868e-10	0.000121777	-1.42641	-2.25868e-10
51908306	rs11157825	2.6583e-06	0.718752	-1.29467	0.0001184	-0.075882	-1.29532	0.000117536	-0.165771	-1.29609
51908718	rs1962280	1.07979e-06	-0.24446	-1.23238	3.24698e-05	-1.42805	-1.23692	3.63458e-05	-1.39367	-1.24185
51909092	rs8008049	3.29827e-07	-1.72296	-0.939828	3.26497e-05	-1.72293	-0.93651	3.45743e-05	-1.7178	-0.967685
51909179	rs61029578	7.85274e-07	-1.08584	-0.709485	4.60474e-05	-1.61851	-0.697088	5.52325e-05	-1.52365	-0.693402
51909326	rs56228962	1.24133e-06	-0.362747	-0.974673	9.3064e-05	-0.642228	-0.969757	9.71362e-05	-0.668346	-0.984139
51909327	rs55784577	1.24468e-06	-0.362747	-0.97198	9.33168e-05	-0.642228	-0.967044	9.73942e-05	-0.668346	-0.981486
51909334	rs11626227	2.87658e-06	0.79671	-1.29371	0.000126229	-0.012587	-1.29459	0.000124749	-0.106347	-1.29595
51909612	rs11849320	4.1467e-07	-1.25841	-1.17547	3.06805e-05	-1.55514	-1.1665	3.23307e-05	-1.59313	-1.15945
51910266	rs117774853	9.56541e-07	-1.59804	-2.25868e-10	8.3448e-05	-1.72105	-2.25868e-10	9.13874e-05	-1.71349	-2.25868e-10
51910761	rs6572759	2.89816e-07	-1.59251	-1.19961	2.96259e-05	-1.55767	-1.19895	3.33496e-05	-1.50848	-1.21307
51910858	rs147346503	1.56963e-06	-1.10276	-2.25868e-10	0.000105646	-1.48518	-2.25868e-10	0.000114819	-1.48524	-2.25868e-10
51911175	rs7148299	4.14026e-07	-1.24031	-1.19512	2.9089e-05	-1.5831	-1.19181	3.59045e-05	-1.46863	-1.17911
51911218	rs7146882	4.00895e-07	-1.7212	-0.746462	3.97038e-05	-1.72296	-0.740868	4.26552e-05	-1.72294	-0.752514
51911750	rs2356913	1.6698e-05	2.47123	-1.20955	0.000314607	0.818243	-1.21219	0.000424989	1.04485	-1.22138
51911948	rs4556714	2.7662e-07	-1.62572	-1.21299	2.84521e-05	-1.58466	-1.21239	3.18687e-05	-1.54152	-1.22545
51912283	rs8015530	3.05251e-06	0.774903	-1.21254	0.00019835	0.352022	-1.20726	0.000214538	0.338277	-1.19839
51913037	rs6572760	2.69594e-07	-1.6513	-1.21315	2.75919e-05	-1.61554	-1.21222	3.07481e-05	-1.57717	-1.2256
51913283	rs17123923	3.18497e-06	0.473951	-0.869113	0.000136194	-0.375542	-0.855648	0.000137886	-0.4744	-0.82777
51913782	rs111362874	1.87297e-06	-0.926078	-2.25868e-10	0.000194884	-0.872869	-2.25868e-10	0.000239588	-0.749679	-2.25868e-10
51914176	rs7145011	2.49779e-07	-1.72251	-1.21827	2.47175e-05	-1.72039	-1.21737	2.68049e-05	-1.70969	-1.23032
51914345	rs61969769	5.35673e-06	0.12475	-2.25868e-10	0.00103502	0.796901	-2.25868e-10	0.00116644	0.833115	-2.25868e-10
51915109	rs73283214	2.772e-06	-0.534034	-2.25868e-10	0.000239898	-0.665057	-2.25868e-10	0.000262793	-0.657231	-2.25868e-10
51915532	rs7150266	2.91977e-07	-1.57431	-1.21038	3.02747e-05	-1.52553	-1.20943	3.40394e-05	-1.47803	-1.22305
51916087	rs12892576	5.47949e-06	0.147408	-2.25868e-10	0.000894101	0.650546	-2.25868e-10	0.00121207	0.871486	-2.25868e-10
51916260	rs2356914	1.03563e-06	-0.567726	-0.950871	5.9559e-05	-1.11407	-0.94423	5.83097e-05	-1.18605	-0.976776
51916635	rs2884062	1.26962e-05	2.27138	-1.28368	0.00024595	0.64536	-1.2855	0.000337293	0.880572	-1.28822
51916763	rs7158425	1.47256e-06	0.126756	-1.29336	9.43147e-05	-0.306147	-1.29249	9.37936e-05	-0.399007	-1.2885
51917192	rs2356915	2.75528e-07	-1.71713	-1.12554	2.71202e-05	-1.72079	-1.1242	2.88798e-05	-1.72184	-1.14362
51917431	rs6572761	1.44825e-06	0.104691	-1.28794	9.30688e-05	-0.32545	-1.28648	9.27998e-05	-0.417664	-1.28049
51917447	rs6572762	1.53202e-06	0.160924	-1.28794	9.54581e-05	-0.300101	-1.28648	9.5246e-05	-0.391646	-1.28049
51917494	rs4898693	2.71022e-07	-1.72265	-1.13651	2.68183e-05	-1.72097	-1.13522	2.89148e-05	-1.71026	-1.15399
51917499	rs12878717	5.40267e-06	0.13329	-2.25868e-10	0.000870895	0.624249	-2.25868e-10	0.00114102	0.81108	-2.25868e-10
51917829	rs35343636	5.82645e-06	0.208804	-2.25868e-10	0.000926405	0.68604	-2.25868e-10	0.00121696	0.875513	-2.25868e-10
51918347	rs137927880	2.24925e-06	-0.743008	-2.25868e-10	0.000137334	-1.22286	-2.25868e-10	0.000160156	-1.15245	-2.25868e-10
51918533	rs2356916	2.6639e-07	-1.72288	-1.15352	2.6346e-05	-1.72166	-1.1523	2.84024e-05	-1.71212	-1.17001
51918560	rs2356917	2.62053e-07	-1.72294	-1.16987	2.58644e-05	-1.72195	-1.17045	2.78922e-05	-1.71299	-1.18726
51919684	rs12890680	2.07005e-06	0.397341	-1.22337	3.94889e-05	-1.24186	-1.22739	4.52423e-05	-1.1834	-1.23317
51919694	rs59350862	1.72714e-06	-0.566622	-0.440514	8.73886e-05	-1.24936	-0.425545	0.00011104	-1.09667	-0.422034
51919822	rs7153703	3.97839e-07	-1.72295	-0.752359	3.95614e-05	-1.72196	-0.745457	4.25237e-05	-1.72153	-0.757006
51920012	rs7148958	2.83019e-07	-1.61485	-1.201	2.60136e-05	-1.68717	-1.19948	2.91697e-05	-1.64128	-1.21419
51920712	rs2356918	4.22839e-05	3.46562	-1.27482	0.000494193	1.33486	-1.2772	0.000713043	1.62174	-1.2808
51922234	rs58078988	1.20924e-06	-0.886947	-0.476664	6.92849e-05	-1.44503	-0.462014	8.51531e-05	-1.32557	-0.458577
51922482	rs8022753	1.25859e-06	-0.858013	-0.4656	7.12487e-05	-1.42824	-0.450851	8.78527e-05	-1.30555	-0.447391
51923117	rs9743519	9.24947e-07	-0.37232	-1.2593	4.98295e-05	-0.980223	-1.25644	5.10778e-05	-1.05018	-1.24507
51923880	rs12884673	8.27127e-07	-0.528493	-1.21491	2.5599e-05	-1.68356	-1.21916	2.81541e-05	-1.66563	-1.22528
51923921	rs28377678	8.00126e-07	-0.572109	-1.20448	2.56649e-05	-1.69115	-1.209	2.81687e-05	-1.67487	-1.21552
51923936	rs10132285	2.59535e-07	-1.64993	-1.25254	2.42366e-05	-1.7059	-1.25151	2.70035e-05	-1.67133	-1.2613
51924034	rs113437270	1.02772e-06	-1.52627	-2.25868e-10	8.58314e-05	-1.69289	-2.25868e-10	9.22961e-05	-1.7036	-2.25868e-10
51924172	rs111270246	3.06177e-06	-0.434612	-2.25868e-10	0.000260231	-0.583702	-2.25868e-10	0.000287657	-0.566832	-2.25868e-10
51924807	rs8015513	1.81167e-06	0.248069	-1.20742	0.000116789	-0.181888	-1.20301	0.000116432	-0.285335	-1.18596
51924830	rs17252441	8.22479e-07	-0.546399	-1.20264	2.6041e-05	-1.67745	-1.20815	2.87075e-05	-1.65696	-1.21448
51924923	rs12889345	2.67668e-05	3.00935	-1.27579	0.000358017	1.01367	-1.27836	0.000517297	1.30231	-1.28229
51925455	rs72673927	1.71275e-06	-0.863619	-0.151882	9.71288e-05	-1.4206	-0.148631	0.000120289	-1.29643	-0.142275
51925852	rs117018581	1.29575e-06	-1.29451	-2.25868e-10	0.000119591	-1.36119	-2.25868e-10	0.000135426	-1.32018	-2.25868e-10
51925865	rs1815620	6.0759e-06	1.53756	-1.28683	0.000116764	-0.0979891	-1.28713	0.00013856	-0.00600834	-1.29129
51926072	rs12879130	3.13291e-06	0.748255	-1.1599	6.73003e-05	-0.772826	-1.16328	8.45345e-05	-0.620885	-1.17055
51926298	rs1890692	1.52445e-06	0.107682	-1.23965	5.79648e-05	-0.838104	-1.24733	7.91581e-05	-0.60871	-1.24844
51926434	rs1890693	2.48569e-06	0.461751	-1.1048	8.43392e-05	-0.596819	-1.11361	0.000119549	-0.326305	-1.11856
51926461	rs138635685	1.54724e-06	-1.18703e-10	-1.11713	0.000151893	-1.18703e-10	-1.1221	0.000165955	-1.18703e-10	-1.11688
51926763	rs7143954	1.17751e-06	-0.241305	-1.14889	4.06241e-05	-1.30745	-1.13346	5.04428e-05	-1.18372	-1.12404
51926877	rs118154589	8.4427e-07	-1.72289	-2.25868e-10	8.32901e-05	-1.72294	-2.25868e-10	9.20786e-05	-1.70596	-2.25868e-10
51927226	rs12885230	1.97307e-06	-0.874013	-2.25868e-10	0.000292583	-0.466525	-2.25868e-10	0.000367095	-0.322979	-2.25868e-10
51927332	rs2356923	6.54079e-07	-1.23083	-0.747301	0.000112859	-0.687613	-0.731518	0.00012779	-0.687459	-0.69075
51927431	rs17123938	6.2745e-07	-1.68161	-0.338085	6.13884e-05	-1.72239	-0.305661	7.00739e-05	-1.71683	-0.26222
51927509	rs61969770	1.30926e-06	-0.720885	-0.563258	0.000301398	0.110293	-0.547133	0.000295773	0.0263319	-0.565337
51927652	rs149359461	1.29967e-05	1.01109	-2.25868e-10	0.00910896	2.97174	-2.25868e-10	0.0113567	3.10896	-2.25868e-10
51928001	rs75560215	5.40423e-05	-1.18703e-10	2.43616	0.00671491	-1.18703e-10	2.66681	0.00726068	-1.18703e-10	2.66163
51928420	rs114491371	6.72167e-05	-1.18703e-10	2.65432	0.00840671	-1.18703e-10	2.89151	0.00908868	-1.18703e-10	2.88619
51928947	rs8017430	7.34431e-07	-0.888845	-0.973419	0.000114175	-0.446411	-0.961126	0.000141438	-0.296772	-0.979968
51929079	rs8021596	1.79141e-06	-0.970602	-2.25868e-10	0.000263913	-0.569654	-2.25868e-10	0.000329174	-0.432013	-2.25868e-10
51929190	rs6572763	5.35041e-07	-0.893813	-1.2852	2.38607e-05	-1.68697	-1.28607	2.6518e-05	-1.66378	-1.28699
51929722	rs17123946	2.47377e-07	-1.71483	-1.23561	2.44882e-05	-1.70783	-1.23925	2.65395e-05	-1.72239	-1.22757
51930462	rs17123950	2.52022e-07	-1.68955	-1.24229	2.39869e-05	-1.72204	-1.24572	2.64604e-05	-1.71826	-1.23469
51930725	rs76362087	2.54376e-07	-1.67879	-1.24376	2.3931e-05	-1.72296	-1.24714	2.65384e-05	-1.71375	-1.23626
51930879	rs55777436	8.44408e-07	-1.72272	-2.25868e-10	8.5993e-05	-1.69101	-2.25868e-10	9.58082e-05	-1.66625	-2.25868e-10
51930916	rs10137873	1.09379e-06	-0.401787	-1.06217	4.80751e-05	-1.22104	-1.05147	5.6779e-05	-1.16146	-1.02798
51931910	rs11625313	8.1096e-07	-0.566614	-1.19653	3.80302e-05	-1.31785	-1.18905	4.41202e-05	-1.26731	-1.17437
51932689	rs74385090	2.4664e-07	-1.70233	-1.2511	2.40496e-05	-1.71319	-1.25196	2.62252e-05	-1.72295	-1.23893
51932962	rs74584785	7.37558e-05	-1.18703e-10	2.74715	0.00928591	-1.18703e-10	2.99098	0.0100654	-1.18703e-10	2.98826
51933255	rs117406193	1.77523e-06	-1.18703e-10	-0.979672	0.000174105	-1.18703e-10	-0.985611	0.000189257	-1.18703e-10	-0.985493
51933466	rs80134415	8.82249e-07	-1.67889	-2.25868e-10	8.35892e-05	-1.71936	-2.25868e-10	9.08083e-05	-1.71985	-2.25868e-10
51933640	rs7152689	3.60137e-07	-1.28415	-1.29072	2.3701e-05	-1.68888	-1.29087	2.536e-05	-1.70391	-1.29152
51933702	rs10147439	1.56738e-06	0.123785	-1.22799	4.74775e-05	-1.06725	-1.21777	5.95057e-05	-0.928627	-1.2139
51934098	rs4901124	5.18469e-07	-1.26589	-0.944593	3.41618e-05	-1.69373	-0.920429	3.683e-05	-1.70749	-0.914795
51934147	rs4901125	5.4192e-07	-1.21858	-0.947662	3.36977e-05	-1.70424	-0.923602	3.64444e-05	-1.71482	-0.917992
51934657	rs12437032	2.01864e-06	-0.851181	-2.25868e-10	0.000313224	-0.398352	-2.25868e-10	0.000390973	-0.259961	-2.25868e-10
51934953	rs28626854	3.34591e-06	0.814527	-1.16039	0.000109006	-0.30776	-1.14611	0.000146436	-0.10123	-1.14078
51935202	rs78353206	1.37571e-06	-1.18703e-10	-1.23463	0.000136017	-1.18703e-10	-1.23249	0.000146979	-1.18703e-10	-1.23831
51935815	rs200891314	1.82641e-06	-1.18703e-10	-0.95125	0.000180686	-1.18703e-10	-0.948512	0.000195634	-1.18703e-10	-0.952355
51935826	rs35666328	1.84574e-06	-0.940727	-2.25868e-10	0.000280333	-0.509295	-2.25868e-10	0.000347902	-0.376679	-2.25868e-10
51936943	rs149114613	1.54082e-06	-1.12129	-2.25868e-10	0.000128471	-1.28957	-2.25868e-10	0.000136813	-1.30998	-2.25868e-10
51937336	rs77089934	2.39529e-07	-1.69743	-1.28526	2.32403e-05	-1.71613	-1.28326	2.49807e-05	-1.72283	-1.28767
51937725	rs148332877	1.71452e-06	-1.18703e-10	-1.01447	0.000168194	-1.18703e-10	-1.02016	0.000182731	-1.18703e-10	-1.02058
51938111	rs111608045	9.40278e-07	-1.61518	-2.25868e-10	9.5151e-05	-1.58981	-2.25868e-10	0.000107852	-1.54784	-2.25868e-10
51938307	rs116905701	1.56174e-06	-1.18703e-10	-1.1078	0.000153366	-1.18703e-10	-1.11245	0.000166635	-1.18703e-10	-1.11279
51938744	rs139333368	1.79272e-06	-1.18703e-10	-0.969873	0.000175788	-1.18703e-10	-0.975994	0.000190976	-1.18703e-10	-0.976453
51938752	rs78279521	1.66373e-05	-1.18703e-10	1.25804	0.00205009	-1.18703e-10	1.48037	0.00228117	-1.18703e-10	1.50385
51939071	rs193242806	8.72593e-07	-1.68989	-2.25868e-10	8.42637e-05	-1.71132	-2.25868e-10	9.13276e-05	-1.71415	-2.25868e-10
51939322	rs116153130	2.55621e-05	-1.18703e-10	1.68751	0.00320573	-1.18703e-10	1.92742	0.00357355	-1.18703e-10	1.95272
51939868	rs75073548	2.50681e-06	-0.634595	-2.25868e-10	0.00010132	-1.52699	-2.25868e-10	0.000111023	-1.51886	-2.25868e-10
51940471	rs78129501	5.00347e-05	-1.18703e-10	2.35911	0.00643456	-1.18703e-10	2.62417	0.00719149	-1.18703e-10	2.65205
51941998	rs7152892	2.41274e-06	-0.672841	-2.25868e-10	0.000234004	-0.689935	-2.25868e-10	0.00028172	-0.587684	-2.25868e-10
51942124	rs17123958	2.37323e-07	-1.69599	-1.29595	2.28103e-05	-1.72274	-1.29532	2.52221e-05	-1.70482	-1.29606
51942202	rs77618684	2.40657e-07	-1.68219	-1.29579	2.28515e-05	-1.72017	-1.29609	2.55314e-05	-1.69325	-1.29544
51942281	rs10498429	2.88065e-07	-1.61561	-1.18256	2.69806e-05	-1.67288	-1.17727	3.10548e-05	-1.6037	-1.18915
51942609	rs17123962	2.42895e-07	-1.67727	-1.29146	2.32066e-05	-1.71181	-1.28902	2.61337e-05	-1.67308	-1.29229
51942671	rs117001208	1.55403e-06	-1.18703e-10	-1.11275	0.000152421	-1.18703e-10	-1.11863	0.000165633	-1.18703e-10	-1.11882
51942879	rs11846763	2.46724e-07	-1.68535	-1.26774	2.34582e-05	-1.71705	-1.273	2.55724e-05	-1.72211	-1.26498
51942961	rs10498430	2.48979e-07	-1.67869	-1.2653	2.36288e-05	-1.71251	-1.2703	2.6858e-05	-1.67456	-1.26347
51943761	rs77178759	2.83163e-07	-1.57166	-1.24367	2.58347e-05	-1.6441	-1.24945	3.0726e-05	-1.56412	-1.23937
51943842	rs142236266	1.66699e-06	-1.18703e-10	-1.04258	0.000163309	-1.18703e-10	-1.04963	0.00017756	-1.18703e-10	-1.04929
51944054	rs78523389	3.36542e-07	-1.65961	-0.983031	3.2364e-05	-1.70236	-0.965868	3.62347e-05	-1.65469	-0.983891
51944173	rs138989424	1.91861e-06	-1.18703e-10	-0.902002	0.000188176	-1.18703e-10	-0.907893	0.000205009	-1.18703e-10	-0.905546
51945196	rs72673929	4.70055e-06	-0.00592568	-2.25868e-10	0.000353725	-0.276752	-2.25868e-10	0.000418149	-0.192761	-2.25868e-10
51945497	rs1570128	2.3107e-07	-1.72295	-1.29569	3.09925e-05	-1.41578	-1.29575	3.24545e-05	-1.45334	-1.29542
51945891	rs12888047	3.71206e-06	-0.242018	-2.25868e-10	0.000398047	-0.158702	-2.25868e-10	0.000504074	-0.00587533	-2.25868e-10
51946269	rs35863472	3.07715e-06	-0.429601	-2.25868e-10	0.000303549	-0.429729	-2.25868e-10	0.000377717	-0.294453	-2.25868e-10
51946458	rs17123969	3.96735e-07	-1.56994	-0.908155	3.71471e-05	-1.65229	-0.8781	4.30141e-05	-1.577	-0.890073
51946618	rs74471459	1.61375e-06	-1.18703e-10	-1.07504	0.00015695	-1.18703e-10	-1.08935	0.000171002	-1.18703e-10	-1.08692
51946778	rs1570127	5.29433e-07	-0.901805	-1.28775	2.8024e-05	-1.52504	-1.28717	3.23843e-05	-1.46186	-1.28906
51946871	rs17092879	1.3134e-06	-1.18703e-10	-1.28099	0.000129826	-1.18703e-10	-1.27907	0.000140916	-1.18703e-10	-1.28044
51947026	rs1465114	2.33507e-07	-1.72277	-1.28538	3.05612e-05	-1.44051	-1.28503	3.22425e-05	-1.46876	-1.28656
51947381	rs59928589	4.51233e-07	-1.50819	-0.841187	4.15807e-05	-1.60865	-0.80899	4.88944e-05	-1.51657	-0.82237
51947546	rs17123971	3.41135e-05	2.33737	-0.36128	0.00573722	2.84032	-0.330859	0.00502671	2.66289	-0.368973
51948205	rs1956573	6.31172e-07	-1.61714	-0.396638	0.000129075	-0.901314	-0.383566	0.000129254	-0.965279	-0.401544
51948828	rs17123972	3.29445e-06	-1.26803	0.906663	0.00035132	-1.2457	0.962127	0.000402786	-1.20047	0.970273
51949183	rs12433197	2.49278e-06	-0.640208	-2.25868e-10	0.000252111	-0.615402	-2.25868e-10	0.000310794	-0.48947	-2.25868e-10
51949187	rs12433147	2.49278e-06	-0.640208	-2.25868e-10	0.000252111	-0.615402	-2.25868e-10	0.000310794	-0.48947	-2.25868e-10
51949235	rs8014831	5.29169e-07	-1.16106	-1.029	3.40972e-05	-1.60803	-1.00803	3.67412e-05	-1.59694	-1.02776
51949477	rs117581706	1.50963e-06	-1.18703e-10	-1.14174	0.000148595	-1.18703e-10	-1.14405	0.000161728	-1.18703e-10	-1.14269
51949935	rs10136504	5.50292e-07	-1.3292	-0.821712	3.95521e-05	-1.66811	-0.799542	4.24072e-05	-1.65888	-0.822401
51949946	rs7155175	2.43595e-07	-1.71828	-1.24757	3.48876e-05	-1.34297	-1.25017	3.70984e-05	-1.3706	-1.24442
51949964	rs7147793	2.42329e-07	-1.71916	-1.2519	3.44547e-05	-1.35124	-1.25439	3.66398e-05	-1.37857	-1.2489
51950039	rs145124894	1.11014e-06	-1.44912	-2.25868e-10	8.76037e-05	-1.67245	-2.25868e-10	9.39376e-05	-1.68597	-2.25868e-10
51950568	rs17123982	8.71474e-07	-1.69117	-2.25868e-10	8.53338e-05	-1.6987	-2.25868e-10	9.80981e-05	-1.64263	-2.25868e-10
51951093	rs8015813	2.01959e-06	-0.850709	-2.25868e-10	0.000209989	-0.798217	-2.25868e-10	0.000259576	-0.669549	-2.25868e-10
51951199	rs75857985	4.51159e-07	-1.58219	-0.767351	4.16676e-05	-1.67568	-0.739864	4.73789e-05	-1.61861	-0.751809
51951202	rs74783934	4.51159e-07	-1.58219	-0.767351	4.16676e-05	-1.67568	-0.739864	4.73789e-05	-1.61861	-0.751809
51951256	rs4578551	6.08899e-07	-1.26727	-0.782435	4.23612e-05	-1.64022	-0.758814	4.54447e-05	-1.62917	-0.782935
51951601	rs10148397	2.97402e-07	-1.4834	-1.28288	2.31615e-05	-1.71845	-1.28434	2.51955e-05	-1.72069	-1.28125
51951878	rs9323210	9.1225e-07	-0.6516	-0.993847	4.76394e-05	-1.31057	-0.971044	5.20428e-05	-1.28419	-0.992341
51951916	rs143903152	3.03031e-06	-1.18703e-10	-0.444939	0.00030949	-1.18703e-10	-0.410347	0.000338634	-1.18703e-10	-0.403679
51952408	rs11852062	9.24824e-07	-0.625876	-1.00588	4.81727e-05	-1.28695	-0.983528	5.26929e-05	-1.25971	-1.0044
51952629	rs17123994	4.53895e-07	-1.61943	-0.72406	4.26233e-05	-1.69607	-0.6968	4.78981e-05	-1.65029	-0.709238
51952776	rs185003016	3.78838e-06	-0.221666	-2.25868e-10	0.000159112	-1.07566	-2.25868e-10	0.000270561	-0.628102	-2.25868e-10
51953101	rs17123996	1.92251e-06	-0.899973	-2.25868e-10	0.00019662	-0.863998	-2.25868e-10	0.000242221	-0.738749	-2.25868e-10
51954294	rs10147065	1.1953e-05	-0.50935	1.43673	0.000653967	-1.17545	1.51324	0.000779425	-1.08436	1.51432
51954385	rs8013369	3.02538e-07	-1.67449	-1.07466	3.05507e-05	-1.66921	-1.05668	3.31456e-05	-1.65504	-1.07265
51954554	rs8013579	3.05603e-07	-1.6579	-1.08117	2.98938e-05	-1.68417	-1.06345	3.23753e-05	-1.67202	-1.07918
51954650	rs8013889	2.92342e-07	-1.69617	-1.08726	4.15635e-05	-1.34826	-1.06979	4.6056e-05	-1.31344	-1.0853
51954936	rs8015538	3.12165e-07	-1.64654	-1.07129	2.99631e-05	-1.69214	-1.05317	3.24108e-05	-1.68121	-1.0689
51955792	rs117278412	2.20514e-06	-1.18703e-10	-0.762815	0.000215242	-1.18703e-10	-0.773508	0.000235071	-1.18703e-10	-0.768712
51955970	rs192273295	2.07224e-06	-1.18703e-10	-0.824974	0.000202608	-1.18703e-10	-0.834001	0.000221793	-1.18703e-10	-0.826855
51956133	rs149481419	1.51854e-06	-1.18703e-10	-1.13586	0.000150672	-1.18703e-10	-1.13017	0.000162626	-1.18703e-10	-1.13715
51956234	rs10484092	1.33146e-06	-0.622839	-0.644492	9.59773e-05	-0.975936	-0.605225	0.00010506	-0.962888	-0.611181
51956266	rs17124004	1.2639e-06	-0.816929	-0.502475	9.37129e-05	-1.13966	-0.465375	0.000104174	-1.11049	-0.472045
51956753	rs17576368	4.74659e-07	-1.66908	-0.629683	4.68133e-05	-1.65828	-0.640822	4.89075e-05	-1.71056	-0.628108
51957577	rs17660159	5.74387e-07	-1.52596	-0.582098	4.77883e-05	-1.72285	-0.555645	5.14646e-05	-1.72282	-0.564882
51957591	rs17124008	1.1396e-06	-1.42293	-2.25868e-10	8.70451e-05	-1.67885	-2.25868e-10	9.38678e-05	-1.68671	-2.25868e-10
51957664	rs17576459	6.15803e-06	1.5203	-1.25614	0.000285188	0.760096	-1.25222	0.000394038	1.00063	-1.25278
51958312	rs8015746	5.6612e-07	-1.53894	-0.583612	4.76239e-05	-1.72289	-0.559044	5.12371e-05	-1.72291	-0.569223
51958456	rs17660245	5.10657e-07	-1.66918	-0.556479	5.02741e-05	-1.65817	-0.56961	5.25428e-05	-1.71051	-0.556459
51958670	rs11623875	5.30243e-07	-1.55962	-0.628406	4.54803e-05	-1.72151	-0.606482	4.88244e-05	-1.72169	-0.618683
51958889	rs870522	4.48021e-07	-1.65975	-0.696767	4.36355e-05	-1.69368	-0.675716	4.68694e-05	-1.6946	-0.686633
51959152	rs12437104	1.9894e-06	0.379047	-1.24482	0.000162822	0.19645	-1.24907	0.000228153	0.449904	-1.24849
51959369	rs79566616	9.10761e-07	-1.64708	-2.25868e-10	8.44495e-05	-1.70912	-2.25868e-10	9.26666e-05	-1.69959	-2.25868e-10
51959653	rs76576468	2.35462e-06	-1.18703e-10	-0.697225	0.000234622	-1.18703e-10	-0.687298	0.000257751	-1.18703e-10	-0.676606
51960119	rs61969790	5.30823e-07	-1.66747	-0.519458	5.19489e-05	-1.66002	-0.534991	5.43493e-05	-1.71132	-0.521852
51960625	rs35179274	4.58897e-06	0.385835	-0.415783	0.00104094	1.24141	-0.4388	0.00105291	1.15578	-0.425068
51960709	rs76740443	1.08362e-06	-1.4733	-2.25868e-10	8.55016e-05	-1.69674	-2.25868e-10	9.23776e-05	-1.70271	-2.25868e-10
51961407	rs11157826	3.77604e-06	0.174108	-0.399036	0.000823354	0.989338	-0.421224	0.000836485	0.907461	-0.406851
51961642	rs11625223	5.23789e-06	0.848735	-0.746421	0.000896653	1.41797	-0.764577	0.000878182	1.30301	-0.753753
51961729	rs4335710	3.83236e-07	-1.5169	-0.995812	3.13356e-05	-1.7225	-0.978014	3.38415e-05	-1.72236	-0.984547
51961916	rs116015251	1.21619e-06	-1.35788	-2.25868e-10	8.94192e-05	-1.65194	-2.25868e-10	9.62142e-05	-1.66202	-2.25868e-10
51962163	rs17124011	1.46859e-06	-1.18703e-10	-1.1693	0.000145625	-1.18703e-10	-1.16424	0.00015691	-1.18703e-10	-1.17293
51962260	rs1956572	3.98919e-07	-1.4349	-1.0377	3.01065e-05	-1.71742	-1.02311	3.24906e-05	-1.71711	-1.03054
51962628	rs117348149	9.5658e-07	-1.59799	-2.25868e-10	8.3614e-05	-1.71906	-2.25868e-10	9.25438e-05	-1.70092	-2.25868e-10
51962881	rs61969792	5.77018e-07	-1.65107	-0.452418	5.46724e-05	-1.6753	-0.468612	5.77659e-05	-1.71729	-0.454914
51962911	rs17660434	4.1899e-06	0.288064	-0.408991	0.000933038	1.12527	-0.432098	0.000945429	1.04135	-0.418313
51963099	rs74835403	1.1021e-05	0.8462	-2.25868e-10	0.000460904	-0.0120834	-2.25868e-10	0.000606876	0.179725	-2.25868e-10
51963222	rs34680421	4.17364e-07	-1.51751	-0.909892	3.40225e-05	-1.7228	-0.895454	3.65906e-05	-1.72291	-0.905897
51963681	rs1950920	4.60824e-07	-1.55659	-0.771752	3.93632e-05	-1.71813	-0.754306	4.22491e-05	-1.7187	-0.766316
51963691	rs11157827	4.48135e-07	-1.59193	-0.764336	4.00827e-05	-1.70604	-0.748283	4.29486e-05	-1.70807	-0.760525
51963747	rs149569118	7.31184e-06	-1.18703e-10	0.435891	0.000817813	-1.18703e-10	0.561361	0.000887309	-1.18703e-10	0.559594
51964152	rs17124015	7.61458e-06	-1.18703e-10	0.47646	0.000784092	-1.18703e-10	0.519254	0.000877674	-1.18703e-10	0.548676
51964269	rs10150152	8.92399e-06	0.845977	-0.210838	0.000214972	-0.581154	-0.193609	0.000264021	-0.435996	-0.216573
51964445	rs35348658	1.02138e-06	-1.53245	-2.25868e-10	0.000100737	-1.53276	-2.25868e-10	0.000107143	-1.55443	-2.25868e-10
51964551	rs4901129	9.57213e-06	0.538428	0.166823	0.00045289	-0.196154	0.166531	0.000469183	-0.235211	0.157605
51964752	rs17124018	8.44268e-07	-1.72289	-2.25868e-10	8.35664e-05	-1.71963	-2.25868e-10	9.35813e-05	-1.68977	-2.25868e-10
51964938	rs2145448	5.64725e-06	1.16813	-0.990567	0.000188596	0.0673438	-0.973011	0.00022365	0.163469	-0.981988
51965307	rs1956571	9.16916e-07	-1.13944	-0.500899	6.06249e-05	-1.55534	-0.485231	6.69785e-05	-1.5231	-0.501132
51965629	rs17576849	5.81312e-06	0.869821	-0.663307	0.000281198	0.135687	-0.641899	0.000304509	0.122292	-0.632191
51966593	rs4898695	6.31789e-07	-1.27117	-0.741637	4.439e-05	-1.62393	-0.728333	4.87736e-05	-1.59932	-0.742087
51966631	rs4243575	6.52288e-07	-1.1627	-0.818178	4.33712e-05	-1.56966	-0.80582	4.79599e-05	-1.53964	-0.818596
51966663	rs12432710	2.30232e-06	0.412803	-1.13249	9.35672e-05	-0.487227	-1.11937	0.000112543	-0.3791	-1.12616
51967160	rs73285006	3.76401e-06	0.558038	-0.786157	0.000151537	-0.358232	-0.76621	0.000182914	-0.243049	-0.776532
51967237	rs113564302	4.00248e-06	0.0728327	-0.239523	0.000221208	-0.528167	-0.218003	0.000232214	-0.556725	-0.224214
51967492	rs72673948	1.23123e-06	-0.507266	-0.838326	0.000132037	-0.405109	-0.857083	0.000146464	-0.383136	-0.858685
51967566	rs10400723	2.1025e-06	-0.183944	-0.626534	0.000120653	-0.735774	-0.61658	0.000126353	-0.767372	-0.622149
51967567	rs10400720	2.11601e-06	-0.183944	-0.620128	0.000121494	-0.735774	-0.609632	0.000127183	-0.767372	-0.615603
51967896	rs10400789	7.86275e-07	-1.12677	-0.667287	5.1503e-05	-1.54902	-0.654609	5.7009e-05	-1.51515	-0.670241
51969097	rs111839790	1.05795e-06	-0.769681	-0.727589	0.000110322	-0.693886	-0.747984	0.000120288	-0.689536	-0.749174
51969856	rs112845990	3.46378e-06	-0.311244	-2.25868e-10	0.000281012	-0.506876	-2.25868e-10	0.00030929	-0.49432	-2.25868e-10
51970007	rs7492352	2.36797e-06	0.390061	-1.08163	9.69674e-05	-0.504271	-1.06663	0.000114453	-0.414305	-1.07413
51970132	rs9743771	2.40285e-06	0.401262	-1.07821	9.86119e-05	-0.491449	-1.06263	0.000116435	-0.400829	-1.07043
51970540	rs76099498	2.23484e-06	-1.18703e-10	-0.749435	0.000216122	-1.18703e-10	-0.76943	0.000234628	-1.18703e-10	-0.770597
51970637	rs150150887	1.61339e-06	-1.18703e-10	-1.07527	0.000161552	-1.18703e-10	-1.06045	0.000173657	-1.18703e-10	-1.07152
51970754	rs55663762	1.02898e-06	-0.843066	-0.681971	5.78254e-05	-1.39309	-0.694757	8.71937e-05	-1.07812	-0.682343
51970768	rs55749175	1.01023e-06	-0.843066	-0.70036	5.67827e-05	-1.39309	-0.712952	8.56055e-05	-1.07812	-0.700726
51970884	rs74676829	9.33536e-07	-1.62238	-2.25868e-10	8.3323e-05	-1.72255	-2.25868e-10	9.06717e-05	-1.72135	-2.25868e-10
51970893	rs4454874	2.29113e-06	-0.152819	-0.571742	0.000129916	-0.725681	-0.552701	0.000134542	-0.768344	-0.558379
51971308	rs17124027	8.56296e-07	-1.70874	-2.25868e-10	8.47923e-05	-1.70507	-2.25868e-10	9.56156e-05	-1.66826	-2.25868e-10
51971743	rs17124031	1.07152e-06	-0.735165	-0.74936	5.78609e-05	-1.32581	-0.76142	8.94415e-05	-0.985304	-0.749711
51971864	rs1950919	7.97735e-07	-1.21179	-0.567795	5.44904e-05	-1.59344	-0.553803	6.00284e-05	-1.56401	-0.569773
51972192	rs61312264	9.80634e-07	-0.815335	-0.757825	5.45685e-05	-1.37603	-0.769791	8.27706e-05	-1.05435	-0.758173
51972511	rs139834461	1.29769e-06	-1.18703e-10	-1.29302	0.000127962	-1.18703e-10	-1.29354	0.000138936	-1.18703e-10	-1.29458
51972690	rs114183418	7.17528e-07	-1.18832	-0.697224	4.68768e-05	-1.5879	-0.709849	6.42946e-05	-1.36753	-0.697591
51972724	rs17124034	7.30325e-07	-1.18241	-0.685463	4.75671e-05	-1.58492	-0.698212	6.53698e-05	-1.3627	-0.685834
51973456	rs2180785	9.7865e-07	-0.803304	-0.771882	5.57226e-05	-1.3412	-0.783689	8.17583e-05	-1.05261	-0.772225
51973570	rs76715447	4.12354e-07	-1.41687	-1.02261	3.94239e-05	-1.45759	-1.01331	4.26612e-05	-1.4516	-1.02371
51973660	rs12437336	6.5892e-07	-1.10301	-0.867751	4.21799e-05	-1.54689	-0.856437	4.67635e-05	-1.51255	-0.870944
51974169	rs17124040	8.41919e-07	-1.09766	-0.628018	5.34126e-05	-1.52078	-0.646443	7.30141e-05	-1.29978	-0.638167
51974707	rs150345742	9.13486e-07	-1.64409	-2.25868e-10	8.74447e-05	-1.67427	-2.25868e-10	9.69928e-05	-1.65396	-2.25868e-10
51975146	rs1885034	2.46837e-07	-1.66377	-1.28886	2.96191e-05	-1.46953	-1.28732	3.31639e-05	-1.43889	-1.28825
51975381	rs78723702	6.72124e-07	-1.12951	-0.821404	4.33341e-05	-1.53872	-0.837615	5.87297e-05	-1.32591	-0.829743
51975464	rs4243576	3.3666e-07	-1.42298	-1.2193	4.06284e-05	-1.22337	-1.21744	5.02158e-05	-1.09329	-1.21898
51976087	rs75027256	4.09242e-07	-1.15349	-1.29356	3.17026e-05	-1.39578	-1.2931	3.51508e-05	-1.37508	-1.29388
51976158	rs112579110	7.17317e-07	-0.990086	-0.895755	4.36789e-05	-1.45777	-0.910632	6.12314e-05	-1.21053	-0.90341
51977263	rs6572764	2.40681e-07	-1.69379	-1.2841	2.35941e-05	-1.70325	-1.28102	2.58611e-05	-1.69236	-1.2835
51978433	rs1965593	2.6889e-07	-1.60477	-1.26229	3.28663e-05	-1.39447	-1.25835	3.68377e-05	-1.36258	-1.2595
51978573	rs71422024	4.71984e-06	-0.00182927	-2.25868e-10	0.000398209	-0.158295	-2.25868e-10	0.000527305	0.0391803	-2.25868e-10
51978647	rs2007994	2.51401e-07	-1.64918	-1.28513	2.32433e-05	-1.71669	-1.28257	2.5244e-05	-1.71555	-1.28446
51978915	rs4901130	3.32236e-07	-1.4589	-1.19662	3.91507e-05	-1.28366	-1.1942	4.84129e-05	-1.15339	-1.19544
51978931	rs7148800	4.44428e-07	-1.09979	-1.26478	3.30541e-05	-1.38213	-1.26499	3.85334e-05	-1.31026	-1.26681
51979393	rs1950918	3.07094e-07	-1.47978	-1.25442	3.56887e-05	-1.31897	-1.25147	4.40075e-05	-1.19253	-1.25171
51979612	rs10136258	1.09815e-06	-1.45998	-2.25868e-10	0.000123271	-1.33089	-2.25868e-10	0.000126521	-1.38819	-2.25868e-10
51980522	rs1983733	7.48109e-07	-1.03308	-0.810729	4.62828e-05	-1.48338	-0.827123	6.42682e-05	-1.24637	-0.819162
51980665	rs2145445	2.52777e-07	-1.65622	-1.27264	2.35994e-05	-1.71562	-1.26842	2.55888e-05	-1.71573	-1.27071
51981053	rs1983732	2.4314e-07	-1.69447	-1.27325	2.44248e-05	-1.68022	-1.26946	2.63533e-05	-1.68514	-1.27187
51981092	rs4429212	7.24908e-07	-0.609298	-1.26602	4.07529e-05	-1.16954	-1.26821	5.47394e-05	-0.960393	-1.26562
51981239	rs141707473	8.45758e-07	-1.72113	-2.25868e-10	8.36034e-05	-1.71919	-2.25868e-10	9.208e-05	-1.70594	-2.25868e-10
51981288	rs1983731	2.41598e-07	-1.69968	-1.2744	2.4565e-05	-1.67325	-1.2707	2.64955e-05	-1.67857	-1.27306
51981294	rs150718173	9.37244e-07	-1.61842	-2.25868e-10	8.34934e-05	-1.72051	-2.25868e-10	9.10525e-05	-1.71716	-2.25868e-10
51981332	rs1983730	2.39768e-07	-1.70436	-1.27732	2.46668e-05	-1.66576	-1.27405	2.65968e-05	-1.67147	-1.27633
51981385	rs1983729	2.40405e-07	-1.70136	-1.27768	2.44327e-05	-1.6751	-1.27425	2.64266e-05	-1.67779	-1.27644
51981588	rs17124054	7.38409e-07	-1.05964	-0.797227	4.6178e-05	-1.49892	-0.813849	6.37152e-05	-1.2684	-0.805776
51981620	rs4901131	2.36014e-07	-1.70367	-1.2938	2.40215e-05	-1.67149	-1.29484	2.60535e-05	-1.67428	-1.29417
51981735	rs75981399	8.48642e-07	-1.71772	-2.25868e-10	8.33731e-05	-1.72195	-2.25868e-10	9.14533e-05	-1.71277	-2.25868e-10
51981779	rs1956569	2.38806e-07	-1.69188	-1.29382	2.36702e-05	-1.68621	-1.29484	2.571e-05	-1.68757	-1.29415
51981828	rs8009065	1.0572e-06	-1.49798	-2.25868e-10	8.62466e-05	-1.68806	-2.25868e-10	9.40143e-05	-1.68515	-2.25868e-10
51982415	rs17124057	4.64419e-07	-1.12133	-1.19924	4.03982e-05	-1.24809	-1.1984	4.77567e-05	-1.16259	-1.19989
51982688	rs6572768	2.37061e-07	-1.69987	-1.29317	2.39833e-05	-1.6763	-1.29162	2.60042e-05	-1.67783	-1.29251
51982714	rs76125560	4.26803e-07	-1.19811	-1.20693	3.74168e-05	-1.316	-1.20715	4.39147e-05	-1.23659	-1.20976
51982796	rs6572769	2.36966e-07	-1.69987	-1.29358	2.39712e-05	-1.6763	-1.29212	2.59925e-05	-1.67783	-1.29296
51983099	rs10138487	1.08204e-06	-1.47476	-2.25868e-10	0.00012106	-1.34898	-2.25868e-10	0.000124425	-1.40489	-2.25868e-10
51983355	rs8019816	3.24228e-07	-1.418	-1.26191	3.86475e-05	-1.23134	-1.25945	4.81719e-05	-1.09402	-1.2598
51983569	rs12894854	2.51522e-07	-1.66173	-1.2721	3.22759e-05	-1.39509	-1.27586	3.6624e-05	-1.3533	-1.27459
51983663	rs10138834	1.0698e-06	-1.48613	-2.25868e-10	0.000119378	-1.36298	-2.25868e-10	0.000122831	-1.41779	-2.25868e-10
51983804	rs720198	7.25185e-07	-1.06183	-0.813107	4.54048e-05	-1.50019	-0.829461	6.26064e-05	-1.27021	-0.821519
51983917	rs80249285	9.14301e-07	-1.6432	-2.25868e-10	9.74106e-05	-1.56634	-2.25868e-10	0.000102195	-1.60172	-2.25868e-10
51983965	rs17124065	1.29372e-06	-1.18703e-10	-1.29608	0.000127638	-1.18703e-10	-1.29608	0.000138727	-1.18703e-10	-1.29609
51983988	rs7141957	4.17274e-07	-1.18248	-1.24514	3.65236e-05	-1.30223	-1.24509	4.29762e-05	-1.22154	-1.24641
51984191	rs17124067	7.22682e-07	-1.06528	-0.813107	4.53139e-05	-1.5022	-0.829461	6.24275e-05	-1.27307	-0.821519
51984581	rs17124069	4.08518e-07	-1.20409	-1.24473	3.58427e-05	-1.32127	-1.24486	4.20984e-05	-1.24235	-1.24624
51984623	rs149428460	9.23449e-07	-1.63324	-2.25868e-10	9.87675e-05	-1.5525	-2.25868e-10	0.00010345	-1.58951	-2.25868e-10
51985037	rs76593506	8.453e-07	-1.72167	-2.25868e-10	8.3678e-05	-1.7183	-2.25868e-10	9.22495e-05	-1.7041	-2.25868e-10
51985164	rs7149323	2.45808e-07	-1.68629	-1.27052	3.04101e-05	-1.45604	-1.27446	3.43775e-05	-1.41821	-1.27299
51985487	rs12435677	4.15821e-07	-1.18998	-1.24112	3.64191e-05	-1.30885	-1.24133	4.28273e-05	-1.22877	-1.24265
51985697	rs8011414	1.09091e-06	-1.46659	-2.25868e-10	8.7374e-05	-1.67507	-2.25868e-10	9.52898e-05	-1.67168	-2.25868e-10
51985905	rs140387767	1.39218e-06	-1.18703e-10	-1.22274	0.000136429	-1.18703e-10	-1.22947	0.000147993	-1.18703e-10	-1.23143
51986041	rs111743782	4.34611e-07	-1.20409	-1.18282	3.81256e-05	-1.32127	-1.18311	4.47585e-05	-1.24235	-1.18497
51986101	rs117984543	8.46626e-07	-1.7201	-2.25868e-10	9.67876e-05	-1.57275	-2.25868e-10	0.000107334	-1.55265	-2.25868e-10
51986102	rs57419118	1.15776e-06	-1.40711	-2.25868e-10	8.9807e-05	-1.64761	-2.25868e-10	9.80266e-05	-1.64336	-2.25868e-10
51986505	rs17661577	3.23492e-07	-1.41542	-1.26676	3.94343e-05	-1.20631	-1.26433	4.92379e-05	-1.06716	-1.26477
51986649	rs7155026	1.18746e-06	-1.38178	-2.25868e-10	9.09477e-05	-1.63499	-2.25868e-10	9.93052e-05	-1.6304	-2.25868e-10
51986686	rs1950917	2.65718e-07	-1.62253	-1.25639	3.27993e-05	-1.39342	-1.26145	3.73303e-05	-1.34905	-1.25974
51986962	rs56226467	1.11852e-06	-1.4416	-2.25868e-10	8.83519e-05	-1.66394	-2.25868e-10	9.63918e-05	-1.66018	-2.25868e-10
51987075	rs8021622	2.42225e-07	-1.6804	-1.29109	2.36726e-05	-1.69179	-1.28916	2.56496e-05	-1.69345	-1.29062
51987155	rs8023047	3.07599e-07	-1.46436	-1.2682	3.69367e-05	-1.27037	-1.2657	4.57297e-05	-1.1396	-1.26625
51987323	rs8022452	2.42448e-07	-1.68683	-1.28374	2.40185e-05	-1.6858	-1.28065	2.6009e-05	-1.68761	-1.28254
51987611	rs144193962	2.19837e-05	-1.18703e-10	1.5367	0.00254484	-1.18703e-10	1.69655	0.00275978	-1.18703e-10	1.69431
51988614	rs8008251	3.07767e-07	-1.47211	-1.25991	3.6871e-05	-1.28063	-1.25721	4.55834e-05	-1.15126	-1.25779
51988653	rs11845122	1.03472e-06	-1.51948	-2.25868e-10	0.000114536	-1.40438	-2.25868e-10	0.000118248	-1.45581	-2.25868e-10
51988891	rs7146078	4.04106e-07	-1.1972	-1.26248	3.70004e-05	-1.27348	-1.26086	4.15146e-05	-1.23915	-1.26341
51989086	rs77906771	1.44908e-06	-1.18703e-10	-1.18268	0.000144294	-1.18703e-10	-1.17342	0.00015683	-1.18703e-10	-1.17344
51989096	rs137922777	1.33132e-06	-1.18703e-10	-1.26744	0.000131815	-1.18703e-10	-1.26387	0.00014356	-1.18703e-10	-1.26185
51989127	rs11622931	2.42966e-07	-1.67699	-1.29145	2.35988e-05	-1.69459	-1.28948	2.55788e-05	-1.69617	-1.29066
51989348	rs17124088	4.69366e-07	-1.14494	-1.16503	4.09007e-05	-1.26904	-1.16509	4.82314e-05	-1.18537	-1.16722
51989385	rs12587395	3.02823e-07	-1.50583	-1.24238	3.35817e-05	-1.39928	-1.23201	3.4846e-05	-1.44484	-1.23282
51989461	rs17124092	4.65736e-07	-1.15271	-1.16503	4.06204e-05	-1.27592	-1.16509	4.78716e-05	-1.19285	-1.16722
51990011	rs73285047	1.18817e-06	-1.38119	-2.25868e-10	9.09752e-05	-1.63469	-2.25868e-10	9.9336e-05	-1.63009	-2.25868e-10
51990080	rs4483774	2.44048e-07	-1.67097	-1.29302	2.31869e-05	-1.71041	-1.29128	2.52319e-05	-1.70819	-1.2923
51990116	rs10133044	2.45603e-07	-1.66428	-1.29337	2.31485e-05	-1.71162	-1.29172	2.51582e-05	-1.71071	-1.29271
51990141	rs11157828	2.44758e-07	-1.66814	-1.29295	2.32022e-05	-1.70983	-1.2912	2.52167e-05	-1.70885	-1.29224
51990618	rs12435453	4.58197e-07	-1.19743	-1.13663	4.01724e-05	-1.31541	-1.13668	4.71348e-05	-1.23594	-1.13965
51991154	rs8014586	2.47091e-07	-1.66202	-1.28959	2.34179e-05	-1.70447	-1.2873	2.53837e-05	-1.70574	-1.28875
51991656	rs77364593	3.15208e-07	-1.5717	-1.13643	2.92584e-05	-1.62179	-1.14732	3.35036e-05	-1.57854	-1.1384
51991844	rs56751726	3.26962e-07	-1.49341	-1.1781	3.07934e-05	-1.53978	-1.17819	3.55026e-05	-1.47762	-1.18137
51992211	rs139959606	9.56926e-07	-1.59763	-2.25868e-10	0.00010362	-1.50454	-2.25868e-10	0.000107971	-1.54674	-2.25868e-10
51992230	rs61545884	1.28042e-06	-1.30642	-2.25868e-10	9.46708e-05	-1.59487	-2.25868e-10	0.000103467	-1.58935	-2.25868e-10
51992685	rs79960531	3.79209e-07	-1.26893	-1.25434	3.60408e-05	-1.3073	-1.25332	4.00475e-05	-1.28166	-1.25688
51992707	rs73285053	1.1959e-06	-1.37471	-2.25868e-10	9.07279e-05	-1.63741	-2.25868e-10	9.78026e-05	-1.64565	-2.25868e-10
51992737	rs8022389	2.34231e-07	-1.71274	-1.29231	2.36658e-05	-1.6907	-1.29054	2.56132e-05	-1.69349	-1.292
51992800	rs17124100	6.4231e-07	-0.706727	-1.28956	4.4662e-05	-1.05782	-1.28832	6.06765e-05	-0.833102	-1.28994
51992858	rs17124101	3.24678e-07	-1.53206	-1.14647	3.11587e-05	-1.56001	-1.14617	3.56842e-05	-1.50468	-1.14921
51992969	rs17584935	1.46944e-06	-1.16872	-2.25868e-10	0.000128266	-1.29117	-2.25868e-10	0.000156472	-1.17572	-2.25868e-10
51994031	rs75499301	8.78426e-07	-1.68323	-2.25868e-10	9.18425e-05	-1.6252	-2.25868e-10	9.71175e-05	-1.65268	-2.25868e-10
51994228	rs17124104	1.13293e-06	-0.222293	-1.2065	5.48995e-05	-0.940687	-1.19908	5.842e-05	-0.963045	-1.1979
51994624	rs1885033	2.54504e-07	-1.62595	-1.29609	2.97821e-05	-1.45534	-1.29603	3.59209e-05	-1.35122	-1.29606
51994833	rs10134569	2.93102e-07	-1.50064	-1.2802	3.48391e-05	-1.31272	-1.28182	4.24564e-05	-1.19883	-1.28129
51994855	rs878597	1.34182e-06	-1.18703e-10	-1.25958	0.00013193	-1.18703e-10	-1.263	0.000144319	-1.18703e-10	-1.25657
51995545	rs146061004	2.97696e-05	1.83988	-2.25868e-10	0.00105257	0.813716	-2.25868e-10	0.00144341	1.04616	-2.25868e-10
51996195	rs79878237	9.51969e-07	-1.60283	-2.25868e-10	8.53499e-05	-1.69851	-2.25868e-10	9.29603e-05	-1.69643	-2.25868e-10
51996203	rs59478697	4.12147e-07	-1.40628	-1.0337	3.14955e-05	-1.6569	-1.03853	3.70756e-05	-1.57402	-1.04162
51996479	rs17124107	9.13992e-07	-1.64354	-2.25868e-10	8.35482e-05	-1.71985	-2.25868e-10	9.1043e-05	-1.71727	-2.25868e-10
51996718	rs75048733	2.85233e-07	-1.66972	-1.13833	2.80673e-05	-1.66402	-1.14665	3.1518e-05	-1.63972	-1.13832
51996998	rs8008163	9.0962e-07	-1.64833	-2.25868e-10	8.36351e-05	-1.71881	-2.25868e-10	9.11687e-05	-1.71589	-2.25868e-10
51997451	rs113914910	3.07363e-07	-1.6731	-1.06023	3.01828e-05	-1.66758	-1.07042	3.39342e-05	-1.64396	-1.06021
51997580	rs117635207	1.33751e-06	-1.26279	-2.25868e-10	9.23024e-05	-1.6202	-2.25868e-10	0.000118539	-1.45336	-2.25868e-10
51997829	rs74052351	9.08123e-07	-1.64998	-2.25868e-10	8.36686e-05	-1.71841	-2.25868e-10	9.1216e-05	-1.71537	-2.25868e-10
51998031	rs79311094	4.31441e-07	-1.31884	-1.07539	3.0615e-05	-1.63618	-1.0876	3.90773e-05	-1.47747	-1.08558
51998499	rs10147169	2.31324e-07	-1.72196	-1.29558	2.34309e-05	-1.69534	-1.29587	2.60241e-05	-1.67379	-1.29579
51998541	rs118156731	4.93706e-07	-1.33182	-0.927605	3.52292e-05	-1.64214	-0.941259	4.45899e-05	-1.48756	-0.943529
51998824	rs146262555	9.54808e-07	-1.59985	-2.25868e-10	8.33023e-05	-1.7228	-2.25868e-10	9.05291e-05	-1.72293	-2.25868e-10
51998832	rs138107370	4.14487e-07	-1.32652	-1.1078	2.95509e-05	-1.63972	-1.11944	3.75112e-05	-1.48345	-1.12051
51998882	rs149359247	9.0486e-07	-1.65358	-2.25868e-10	9.25716e-05	-1.61729	-2.25868e-10	0.000109232	-1.53512	-2.25868e-10
51998911	rs28490993	4.17488e-07	-1.3577	-1.06941	4.03868e-05	-1.3809	-1.06587	4.48417e-05	-1.34855	-1.07691
51998958	rs28637468	2.31108e-07	-1.72248	-1.296	2.39634e-05	-1.67266	-1.29608	2.6818e-05	-1.64344	-1.29608
51998962	rs61181433	9.60688e-07	-1.59371	-2.25868e-10	8.33275e-05	-1.72249	-2.25868e-10	9.05258e-05	-1.72296	-2.25868e-10
51999312	rs144803430	8.67485e-07	-1.69576	-2.25868e-10	9.03116e-05	-1.64201	-2.25868e-10	9.73013e-05	-1.65079	-2.25868e-10
51999405	rs17124108	3.03171e-07	-1.68934	-1.05772	2.95425e-05	-1.68846	-1.07098	3.30882e-05	-1.6694	-1.06003
51999860	rs17124109	4.1882e-07	-1.16546	-1.25846	3.98535e-05	-1.20189	-1.25817	4.41337e-05	-1.18027	-1.2611
52000033	rs10484090	9.31499e-07	-1.62456	-2.25868e-10	8.33359e-05	-1.72239	-2.25868e-10	9.0698e-05	-1.72106	-2.25868e-10
52000137	rs1956568	3.0205e-07	-1.49705	-1.25372	2.62777e-05	-1.62031	-1.25624	3.16202e-05	-1.51593	-1.25887
52000195	rs1956567	3.01265e-07	-1.49705	-1.25632	2.62115e-05	-1.62031	-1.25876	3.15433e-05	-1.51593	-1.26131
52000281	rs12890953	1.78542e-06	-0.973952	-2.25868e-10	0.000227015	-0.720257	-2.25868e-10	0.000252597	-0.696803	-2.25868e-10
52000575	rs10136683	2.31758e-07	-1.72058	-1.29508	2.42531e-05	-1.66121	-1.29552	2.71877e-05	-1.6303	-1.29554
52000890	rs9323211	2.31268e-07	-1.72256	-1.29522	2.39867e-05	-1.67212	-1.29566	2.68164e-05	-1.64391	-1.29568
52000921	rs10136902	2.31095e-07	-1.72279	-1.29574	2.37604e-05	-1.68126	-1.29599	2.6482e-05	-1.65614	-1.296
52001118	rs17124124	4.15976e-07	-1.15935	-1.27138	3.95689e-05	-1.19599	-1.27124	4.38459e-05	-1.17425	-1.27367
52001229	rs118046890	9.62497e-07	-1.59183	-2.25868e-10	0.000104791	-1.49331	-2.25868e-10	0.000122164	-1.42324	-2.25868e-10
52001612	rs12323936	5.61043e-07	-1.39694	-0.734627	4.88329e-05	-1.53602	-0.720846	5.38553e-05	-1.53365	-0.708646
52001770	rs11157829	3.31404e-07	-1.36633	-1.2917	2.42409e-05	-1.66756	-1.28967	2.66043e-05	-1.65685	-1.29068
52002167	rs78056127	2.09936e-05	1.49061	-2.25868e-10	0.00140879	1.10522	-2.25868e-10	0.00158908	1.14231	-2.25868e-10
52002541	rs10143259	5.63333e-07	-0.962397	-1.16509	5.34059e-05	-1.00505	-1.1623	5.90736e-05	-0.979716	-1.1701
52002880	rs77928861	2.94276e-07	-1.52386	-1.25298	2.58304e-05	-1.63811	-1.25561	3.08398e-05	-1.54156	-1.25823
52002947	rs117536810	3.32204e-07	-1.63499	-1.02062	3.12785e-05	-1.66832	-1.03402	3.54414e-05	-1.63809	-1.02263
52003310	rs4901132	2.35826e-07	-1.72077	-1.2775	2.44798e-05	-1.67001	-1.27742	2.74028e-05	-1.64078	-1.27718
52003386	rs4901133	3.20566e-07	-1.40663	-1.28464	2.41902e-05	-1.67794	-1.28138	2.65409e-05	-1.66783	-1.28208
52003802	rs76730443	2.81229e-07	-1.5624	-1.25979	2.50411e-05	-1.66255	-1.2622	2.95402e-05	-1.57825	-1.2646
52003903	rs4901134	2.31789e-07	-1.72268	-1.29285	2.35145e-05	-1.69481	-1.29285	2.61688e-05	-1.67127	-1.29276
52004259	rs79593525	8.53124e-07	-1.71245	-2.25868e-10	8.75006e-05	-1.67363	-2.25868e-10	9.44597e-05	-1.68043	-2.25868e-10
52004575	rs10149874	2.31938e-07	-1.72291	-1.29197	2.37137e-05	-1.68722	-1.292	2.64446e-05	-1.66167	-1.29188
52005146	rs1950916	5.36249e-07	-0.890285	-1.28648	3.52599e-05	-1.29922	-1.28331	4.40838e-05	-1.15809	-1.28442
52005407	rs2145444	9.82745e-07	-1.57101	-2.25868e-10	8.35144e-05	-1.72025	-2.25868e-10	9.06209e-05	-1.72191	-2.25868e-10
52005473	rs8004134	6.1306e-07	-0.971491	-1.07141	5.69745e-05	-1.04339	-1.05928	6.34779e-05	-1.00895	-1.06896
52005474	rs8004426	5.53189e-07	-0.978451	-1.16721	5.12615e-05	-1.05001	-1.15832	5.7192e-05	-1.01574	-1.16645
52005504	rs1950915	5.11682e-07	-0.942583	-1.28107	3.41861e-05	-1.33628	-1.27717	4.24811e-05	-1.20101	-1.27853
52005570	rs8004591	5.56921e-07	-0.982769	-1.15617	5.16373e-05	-1.05412	-1.14691	5.7586e-05	-1.01994	-1.15538
52005801	rs11848688	5.62184e-07	-0.969482	-1.16005	5.20846e-05	-1.04148	-1.15092	5.80961e-05	-1.00699	-1.15951
52005924	rs11844403	6.17904e-07	-0.969482	-1.06554	5.7428e-05	-1.04148	-1.05326	6.39783e-05	-1.00699	-1.06306
52006390	rs11157830	6.36445e-07	-0.71214	-1.29332	4.35684e-05	-1.08009	-1.29085	5.77693e-05	-0.880461	-1.29168
52007307	rs77455747	4.04821e-07	-1.30878	-1.14914	2.86343e-05	-1.63149	-1.15918	3.65306e-05	-1.46962	-1.16083
52007419	rs11846557	5.72821e-07	-1.04425	-1.06654	5.33996e-05	-1.11249	-1.05498	5.94649e-05	-1.07982	-1.06339
52007469	rs11846682	6.11852e-07	-0.760648	-1.28422	4.23977e-05	-1.11865	-1.27953	5.58616e-05	-0.924695	-1.28103
52007827	rs76789414	8.50569e-07	-1.71545	-2.25868e-10	8.35439e-05	-1.7199	-2.25868e-10	9.06003e-05	-1.72214	-2.25868e-10
52007890	rs11157831	8.24807e-07	-0.602061	-1.14415	4.36902e-05	-1.23399	-1.13416	4.65313e-05	-1.25896	-1.12952
52008056	rs11847589	5.7967e-07	-0.807501	-1.2914	3.33801e-05	-1.3439	-1.29341	4.83761e-05	-1.05619	-1.2934
52008078	rs78385974	3.2254e-07	-1.61709	-1.06804	3.02406e-05	-1.6552	-1.08089	3.42418e-05	-1.62556	-1.0696
52008759	rs78859585	3.60088e-07	-1.32097	-1.25405	3.22849e-05	-1.41086	-1.25981	3.71155e-05	-1.35965	-1.25492
52008808	rs35502288	6.49285e-07	-1.54836	-0.437132	8.62944e-05	-1.27956	-0.40795	9.8611e-05	-1.23216	-0.40526
52009932	rs17124136	4.98788e-07	-1.17303	-1.07615	3.30273e-05	-1.5626	-1.08534	4.37257e-05	-1.36135	-1.08931
52010395	rs17124140	4.71422e-07	-1.30479	-1.00082	6.90261e-05	-0.931725	-0.979062	6.80466e-05	-1.02143	-0.986976
52010799	rs7140150	8.76425e-07	-0.398597	-1.28691	0.000194452	0.413771	-1.28886	0.000197858	0.347155	-1.2882
52010808	rs7140155	9.65854e-07	-0.302205	-1.28614	0.000226481	0.565613	-1.28822	0.000229776	0.496086	-1.28758
52011102	rs77439286	2.39349e-06	-0.680851	-2.25868e-10	0.000216901	-0.765829	-2.25868e-10	0.000234311	-0.771949	-2.25868e-10
52011189	rs17585412	4.98238e-07	-1.05385	-1.19643	7.10433e-05	-0.695616	-1.18637	7.53795e-05	-0.72119	-1.18487
52011764	rs35253123	8.9373e-07	-1.66596	-2.25868e-10	8.32938e-05	-1.7229	-2.25868e-10	9.06137e-05	-1.72199	-2.25868e-10
52012232	rs72673961	9.44769e-07	-1.61042	-2.25868e-10	8.55058e-05	-1.69669	-2.25868e-10	9.24057e-05	-1.70241	-2.25868e-10
52012371	rs146367747	4.92283e-07	-1.17474	-1.08757	3.79326e-05	-1.44611	-1.06335	4.08257e-05	-1.4538	-1.06549
52012491	rs8013974	2.57199e-07	-1.71125	-1.20025	2.88015e-05	-1.59871	-1.18613	3.13628e-05	-1.60048	-1.1825
52012835	rs17585531	7.59399e-07	-0.745342	-1.08349	0.000111621	-0.361258	-1.0689	0.000125343	-0.330785	-1.06676
52012988	rs4901136	7.04786e-07	-0.65196	-1.2515	0.000132755	-0.0152951	-1.24147	0.000136651	-0.0684949	-1.24267
52013239	rs552788796	1.29563e-06	-1.18703e-10	-1.29461	0.000127748	-1.18703e-10	-1.29521	0.000138848	-1.18703e-10	-1.29522
52013578	rs12433928	2.32421e-07	-1.72167	-1.29114	2.73328e-05	-1.54895	-1.28824	2.99001e-05	-1.54264	-1.2881
52013740	rs17585587	8.28235e-07	-0.815276	-0.926786	0.000120736	-0.444028	-0.907637	0.000135541	-0.41449	-0.904835
52013976	rs8005519	2.31694e-07	-1.71986	-1.29608	2.75881e-05	-1.53213	-1.29576	3.01887e-05	-1.52553	-1.29561
52014153	rs17662642	7.68198e-07	-0.781202	-1.03611	0.000112351	-0.403639	-1.02001	0.00012613	-0.373642	-1.01764
52014236	rs12879891	5.45314e-07	-0.89889	-1.26111	0.000101063	-0.274104	-1.25543	0.000104874	-0.320015	-1.25582
52014315	rs17662696	1.26321e-06	-0.289313	-1.03064	0.000171544	0.0435189	-1.04395	0.000189227	0.0501778	-1.03583
52014474	rs150664278	1.65641e-06	-1.18703e-10	-1.04895	0.000167776	-1.18703e-10	-1.02264	0.000181932	-1.18703e-10	-1.02496
52015706	rs8011691	5.48132e-07	-1.61966	-0.535184	5.04437e-05	-1.70296	-0.521454	5.56047e-05	-1.69789	-0.512446
52015823	rs4901137	1.04779e-06	-0.210876	-1.29604	7.82081e-05	-0.489921	-1.29598	8.23519e-05	-0.521727	-1.29587
52015889	rs72673965	2.31611e-07	-1.72052	-1.29578	2.73379e-05	-1.54092	-1.29608	2.98499e-05	-1.53637	-1.29605
52015934	rs79993966	9.00516e-07	-1.65839	-2.25868e-10	8.37472e-05	-1.71747	-2.25868e-10	9.12795e-05	-1.71467	-2.25868e-10
52016073	rs17585813	2.31813e-07	-1.71983	-1.2956	2.74926e-05	-1.53527	-1.29608	3.00197e-05	-1.53066	-1.29609
52016165	rs6572772	4.84072e-07	-1.67261	-0.606511	4.57698e-05	-1.72099	-0.600653	5.03131e-05	-1.7192	-0.591129
52016185	rs78781416	1.11427e-06	-1.4454	-2.25868e-10	0.000111975	-1.427	-2.25868e-10	0.000121065	-1.43228	-2.25868e-10
52016283	rs17662791	2.3233e-07	-1.71983	-1.29337	2.75217e-05	-1.53527	-1.29502	3.00411e-05	-1.53066	-1.29537
52016354	rs151183566	8.88685e-07	-1.67162	-2.25868e-10	8.34898e-05	-1.72055	-2.25868e-10	9.10467e-05	-1.71723	-2.25868e-10
52016425	rs112651543	9.51072e-07	-1.60377	-2.25868e-10	9.72613e-05	-1.56787	-2.25868e-10	0.000108987	-1.53737	-2.25868e-10
52016629	rs141574052	1.6646e-06	-1.18703e-10	-1.04402	0.000168648	-1.18703e-10	-1.01746	0.000182874	-1.18703e-10	-1.0198
52016650	rs7156142	5.07589e-07	-1.65748	-0.574205	4.74586e-05	-1.7172	-0.568211	5.22367e-05	-1.71435	-0.558468
52017363	rs4898696	1.32419e-06	0.0232511	-1.29605	0.000102546	-0.218885	-1.29608	0.000107119	-0.258572	-1.29609
52017654	rs149163580	1.6285e-06	-1.18703e-10	-1.06595	0.000164597	-1.18703e-10	-1.04177	0.000178361	-1.18703e-10	-1.04479
52017710	rs1014465	2.48155e-07	-1.7055	-1.24181	2.71703e-05	-1.61309	-1.23006	2.89778e-05	-1.63392	-1.22815
52017737	rs17585925	5.25996e-07	-1.67354	-0.522528	4.9788e-05	-1.72117	-0.516324	5.47569e-05	-1.71945	-0.506241
52018078	rs2180784	1.27309e-06	-0.211834	-1.10032	0.000176884	0.141955	-1.11173	0.000196714	0.157926	-1.10478
52018082	rs61128616	1.41267e-06	-0.139789	-1.06834	0.000197653	0.221897	-1.08066	0.000220008	0.238207	-1.07314
52018639	rs75047566	9.85665e-07	-1.56804	-2.25868e-10	8.88604e-05	-1.65821	-2.25868e-10	9.72868e-05	-1.65094	-2.25868e-10
52019213	rs61969800	1.23138e-06	-0.236352	-1.10912	0.000179727	0.166434	-1.12027	0.000201961	0.192945	-1.11347
52021659	rs142263084	1.13491e-06	-1.42705	-2.25868e-10	0.000120198	-1.35613	-2.25868e-10	0.000130663	-1.35598	-2.25868e-10
52021934	rs17586022	3.54058e-06	-0.289313	-2.25868e-10	0.000487257	0.0435189	-2.25868e-10	0.000533136	0.0501778	-2.25868e-10
52022308	rs1965592	2.19778e-06	0.529781	-1.29594	0.000167324	0.270661	-1.296	0.000169672	0.201346	-1.29608
52022684	rs78725021	1.33288e-06	-1.18703e-10	-1.26627	0.000131422	-1.18703e-10	-1.26686	0.000143221	-1.18703e-10	-1.26421
52022765	rs17586050	2.33888e-07	-1.71204	-1.29448	2.87571e-05	-1.49337	-1.29302	3.13985e-05	-1.48919	-1.29265
52022998	rs1465116	3.38888e-07	-1.62129	-1.0144	4.00849e-05	-1.45366	-1.00061	4.22502e-05	-1.48444	-1.00055
52023904	rs1956566	1.26589e-06	-0.458871	-0.858955	0.000241077	0.176164	-0.83632	0.00023968	0.0871758	-0.836471
52024319	rs1956565	1.25679e-06	-0.032989	-1.29206	0.000115441	-0.104003	-1.29251	0.000119201	-0.154701	-1.29309
52024858	rs56270364	2.50524e-07	-1.70522	-1.23259	3.10131e-05	-1.48788	-1.22298	3.33927e-05	-1.50024	-1.22003
52025056	rs139622555	2.15644e-06	-1.18703e-10	-0.785146	0.000220489	-1.18703e-10	-0.749423	0.00023859	-1.18703e-10	-0.753851
52025192	rs149734249	5.58808e-07	-1.67721	-0.45834	5.38538e-05	-1.70711	-0.451885	5.93254e-05	-1.70417	-0.441395
52025208	rs8017155	1.04806e-06	-0.214679	-1.29198	9.74282e-05	-0.273921	-1.29224	0.000102317	-0.307837	-1.29269
52025955	rs7156740	3.51024e-07	-1.71142	-0.889082	3.7831e-05	-1.64289	-0.869255	4.04975e-05	-1.66109	-0.866271
52026444	rs148709201	2.19729e-06	-1.18703e-10	-0.766381	0.000224809	-1.18703e-10	-0.73002	0.000243246	-1.18703e-10	-0.734525
52027045	rs2025026	3.31756e-07	-1.69266	-0.964303	3.61502e-05	-1.61085	-0.94674	3.83977e-05	-1.63519	-0.945417
52027495	rs1956564	3.26256e-07	-1.6961	-0.97758	3.51242e-05	-1.62601	-0.960367	3.73364e-05	-1.64956	-0.95907
52027523	rs12050317	1.35855e-06	-1.18703e-10	-1.24719	0.000133364	-1.18703e-10	-1.25219	0.000144774	-1.18703e-10	-1.25343
52027776	rs17586183	3.82626e-06	-0.211717	-2.25868e-10	0.000566493	0.194193	-2.25868e-10	0.000632384	0.220898	-2.25868e-10
52028019	rs1950911	2.55798e-07	-1.71981	-1.19716	2.9393e-05	-1.57909	-1.18542	3.18295e-05	-1.58612	-1.18208
52028196	rs2064923	4.21412e-07	-1.6208	-0.796951	3.95497e-05	-1.69378	-0.77393	4.33632e-05	-1.68702	-0.771965
52028230	rs17124197	3.27245e-07	-1.71987	-0.950782	3.60493e-05	-1.63199	-0.92839	3.91589e-05	-1.64085	-0.920126
52028472	rs150263787	1.98787e-06	-1.18703e-10	-0.86654	0.000202661	-1.18703e-10	-0.833736	0.000219377	-1.18703e-10	-0.837807
52028919	rs7154424	2.61279e-07	-1.70793	-1.18784	2.82677e-05	-1.62791	-1.17564	3.02325e-05	-1.64656	-1.17313
52029002	rs1950910	3.18305e-06	-0.395765	-2.25868e-10	0.000445932	-0.0451048	-2.25868e-10	0.000484933	-0.0445891	-2.25868e-10
52029007	rs1950909	9.26121e-07	-0.334415	-1.29594	0.000174727	0.313056	-1.2951	0.000177264	0.244076	-1.29503
52029321	rs12590632	1.32713e-06	-1.18703e-10	-1.27059	0.000130466	-1.18703e-10	-1.27416	0.00014168	-1.18703e-10	-1.27503
52029984	rs77036292	2.02189e-06	-1.18703e-10	-0.849574	0.000206259	-1.18703e-10	-0.81614	0.000223254	-1.18703e-10	-0.820288
52030558	rs79340773	1.41981e-06	-1.18703e-10	-1.20308	0.00014082	-1.18703e-10	-1.19779	0.000153465	-1.18703e-10	-1.19512
52030692	rs8016155	2.6263e-07	-1.71683	-1.17378	2.80475e-05	-1.64385	-1.16752	2.99725e-05	-1.6621	-1.16622
52030812	rs8016351	2.43286e-07	-1.71865	-1.24848	2.56521e-05	-1.65887	-1.24177	2.7457e-05	-1.67651	-1.23947
52031022	rs75386169	1.7986e-06	-1.18703e-10	-0.966594	0.000182634	-1.18703e-10	-0.937789	0.000197794	-1.18703e-10	-0.941371
52031069	rs10484089	2.77316e-06	-0.533619	-2.25868e-10	0.000354053	-0.275824	-2.25868e-10	0.000395773	-0.247758	-2.25868e-10
52031492	rs17124206	2.46207e-06	-0.146179	-0.506422	0.00027428	-0.0172587	-0.513862	0.000305825	-0.00752246	-0.498064
52032554	rs61969801	2.22911e-06	-0.752004	-2.25868e-10	0.000273595	-0.533623	-2.25868e-10	0.000305686	-0.506042	-2.25868e-10
52032789	rs61969802	2.24367e-06	-0.74549	-2.25868e-10	0.000280336	-0.509282	-2.25868e-10	0.000311316	-0.487791	-2.25868e-10
52032936	rs61969803	2.31939e-06	-0.712301	-2.25868e-10	0.000283554	-0.497868	-2.25868e-10	0.000316539	-0.471152	-2.25868e-10
52033060	rs10484088	2.37812e-07	-1.71884	-1.27103	2.68908e-05	-1.58784	-1.26565	2.89599e-05	-1.59986	-1.26282
52033135	rs10484087	2.21319e-06	-0.759169	-2.25868e-10	0.000269279	-0.549524	-2.25868e-10	0.000300433	-0.523375	-2.25868e-10
52033357	rs8012983	2.68533e-07	-1.67033	-1.19806	2.9713e-05	-1.57005	-1.18364	3.15046e-05	-1.59756	-1.18091
52033392	rs10484086	5.68349e-07	-1.65903	-0.459597	5.37532e-05	-1.70772	-0.453146	5.90216e-05	-1.70803	-0.442664
52033402	rs2025025	1.04163e-06	-0.222109	-1.29071	0.000102025	-0.229999	-1.29005	0.000106169	-0.274268	-1.28929
52033455	rs1570126	5.53738e-07	-0.850344	-1.29432	6.04088e-05	-0.749365	-1.29477	6.38713e-05	-0.777252	-1.29448
52033612	rs726529	1.04843e-06	-0.234221	-1.27209	0.000100615	-0.26336	-1.27061	0.000105475	-0.301367	-1.26876
52033691	rs726531	1.07843e-06	-0.20468	-1.27342	0.000102035	-0.248135	-1.27183	0.000106982	-0.285994	-1.26994
52033803	rs4371085	2.40979e-07	-1.70639	-1.27026	2.64356e-05	-1.60548	-1.26509	2.80568e-05	-1.63041	-1.26396
52033893	rs726532	5.7318e-07	-0.823965	-1.2862	6.01793e-05	-0.76105	-1.28689	6.36604e-05	-0.787397	-1.28764
52034354	rs10149343	7.59194e-07	-0.536851	-1.29225	0.000139323	0.0846208	-1.2931	0.000141373	0.0159482	-1.29315
52034399	rs61969804	9.56397e-07	-0.517331	-1.08086	0.000120708	-0.259068	-1.09283	0.00013376	-0.247022	-1.08553
52034572	rs35010238	5.55398e-07	-0.905682	-1.23599	3.63414e-05	-1.31497	-1.23734	3.70057e-05	-1.37806	-1.23947
52034591	rs10873050	2.57412e-07	-1.67974	-1.23095	2.90866e-05	-1.54774	-1.22725	3.10552e-05	-1.5677	-1.22514
52034898	rs142627196	9.0244e-07	-1.65626	-2.25868e-10	8.91211e-05	-1.65528	-2.25868e-10	9.87172e-05	-1.63634	-2.25868e-10
52035018	rs17586545	6.72458e-07	-1.72142	-0.229002	6.67966e-05	-1.7219	-0.221718	7.35622e-05	-1.72058	-0.209888
52035101	rs59633030	8.83681e-07	-0.809365	-0.867898	0.0001075	-0.582924	-0.884857	0.00011932	-0.572291	-0.874497
52036304	rs61969815	6.05843e-07	-0.776239	-1.2785	7.0528e-05	-0.60862	-1.28064	7.76888e-05	-0.597551	-1.27834
52036560	rs118042558	8.35849e-07	-1.72207	-0.0108451	8.39213e-05	-1.71254	-0.00285222	9.27359e-05	-1.70897	0.0101237
52036648	rs61969816	6.15762e-07	-0.878053	-1.16045	6.80318e-05	-0.75538	-1.16992	7.5334e-05	-0.742519	-1.16415
52036691	rs141985590	1.88046e-06	-1.18703e-10	-0.922087	0.000189289	-1.18703e-10	-0.902	0.000202472	-1.18703e-10	-0.917999
52036785	rs2357111	8.37499e-07	-0.510613	-1.22033	7.58832e-05	-0.597385	-1.21869	8.05395e-05	-0.622932	-1.21692
52036811	rs138016664	1.70519e-06	-1.18703e-10	-1.01993	0.000168727	-1.18703e-10	-1.01699	0.000185873	-1.18703e-10	-1.00354
52036812	rs142685763	1.65893e-06	-1.18703e-10	-1.04743	0.000163888	-1.18703e-10	-1.04609	0.000180488	-1.18703e-10	-1.03293
52037544	rs117758090	5.51129e-07	-1.71706	-0.432332	5.43007e-05	-1.72158	-0.429154	5.93673e-05	-1.72272	-0.422135
52037616	rs1950935	1.54433e-06	0.171656	-1.29067	0.000125856	-0.0182992	-1.29183	0.000131083	-0.0614185	-1.29135
52037666	rs1950934	1.08475e-06	-0.261946	-1.21031	9.7909e-05	-0.350232	-1.211	0.000102768	-0.386608	-1.20952
52038092	rs75091500	5.58131e-07	-1.71951	-0.417258	5.49984e-05	-1.7226	-0.415368	6.02764e-05	-1.72296	-0.406694
52038406	rs9323212	1.06679e-06	-0.254229	-1.23472	0.000173895	0.257185	-1.24401	0.000185533	0.241277	-1.24664
52039460	rs4898698	2.40618e-07	-1.68291	-1.29524	3.10676e-05	-1.41516	-1.29394	3.43646e-05	-1.39874	-1.29284
52039573	rs74524586	1.34849e-06	-1.18703e-10	-1.25462	0.000133172	-1.18703e-10	-1.25363	0.000144388	-1.18703e-10	-1.2561
52039623	rs17586713	3.78118e-06	-0.223567	-2.25868e-10	0.000350956	-0.284611	-2.25868e-10	0.000435235	-0.152714	-2.25868e-10
52039740	rs75731609	5.0778e-07	-1.71915	-0.512159	5.00821e-05	-1.72248	-0.509131	5.47724e-05	-1.72297	-0.502443
52039744	rs55692665	2.4982e-07	-1.66693	-1.27369	3.30098e-05	-1.37023	-1.27824	3.59588e-05	-1.36534	-1.28089
52039766	rs78346592	5.05038e-07	-1.71958	-0.517144	4.98253e-05	-1.72262	-0.514126	5.44988e-05	-1.72296	-0.507459
52041601	rs117522772	6.02776e-07	-1.71097	-0.348839	5.91935e-05	-1.71895	-0.345511	6.4693e-05	-1.72079	-0.338162
52041617	rs4898699	8.49949e-07	-1.71618	-2.25868e-10	8.33542e-05	-1.72217	-2.25868e-10	9.09476e-05	-1.71832	-2.25868e-10
52042229	rs7151351	4.30026e-07	-1.10168	-1.29583	5.19789e-05	-0.898913	-1.29552	5.80521e-05	-0.871916	-1.29534
52042466	rs74657630	1.65394e-06	-1.05044	-2.25868e-10	0.000143629	-1.17804	-2.25868e-10	0.000148885	-1.22542	-2.25868e-10
52042824	rs11157835	1.10679e-06	-1.65999	0.207848	0.000114545	-1.66002	0.255713	0.00012532	-1.65039	0.252656
52043151	rs10138122	4.02173e-06	-1.18703e-10	-0.161893	0.000409873	-1.18703e-10	-0.129424	0.00044513	-1.18703e-10	-0.130233
52043327	rs72673981	4.13697e-07	-1.36002	-1.0762	3.7112e-05	-1.47043	-1.0609	4.10185e-05	-1.45688	-1.0577
52043678	rs17092904	1.898e-06	-1.18703e-10	-0.912803	0.000189389	-1.18703e-10	-0.901469	0.000205401	-1.18703e-10	-0.903634
52043790	rs78815520	1.0559e-06	-1.49921	-2.25868e-10	9.45053e-05	-1.59662	-2.25868e-10	0.000102381	-1.5999	-2.25868e-10
52043838	rs78125396	1.61719e-06	-0.320992	-0.751925	0.000117419	-0.632957	-0.746565	0.000134366	-0.584102	-0.743931
52043986	rs61969817	1.73113e-06	-1.00483	-2.25868e-10	0.000143396	-1.17966	-2.25868e-10	0.000163488	-1.13186	-2.25868e-10
52044247	rs12434748	5.07463e-07	-1.49186	-0.740078	4.90948e-05	-1.54438	-0.707137	5.22256e-05	-1.54485	-0.728174
52044280	rs12434760	4.40434e-07	-1.22655	-1.14705	4.05048e-05	-1.30918	-1.13467	4.39022e-05	-1.30052	-1.14611
52044331	rs10141566	3.49768e-07	-1.34246	-1.26163	3.26477e-05	-1.40268	-1.25682	3.55698e-05	-1.39563	-1.26147
52044782	rs7143090	5.08405e-07	-1.22286	-1.00722	4.61045e-05	-1.32833	-0.986031	4.92901e-05	-1.32603	-1.00484
52044879	rs117923597	1.32801e-06	-1.26992	-2.25868e-10	0.000121498	-1.34537	-2.25868e-10	0.000134663	-1.32583	-2.25868e-10
52044914	rs7143311	5.50302e-07	-1.49772	-0.653172	5.36275e-05	-1.54509	-0.618115	5.70092e-05	-1.54574	-0.639644
52045292	rs77833917	4.27677e-07	-1.70181	-0.70118	4.24274e-05	-1.72187	-0.675604	4.51978e-05	-1.72179	-0.695763
52045828	rs12587253	2.84606e-07	-1.53425	-1.276	2.75036e-05	-1.5506	-1.28035	3.0324e-05	-1.53672	-1.27994
52045869	rs28505220	1.30636e-06	-0.35204	-0.934317	9.54881e-05	-0.660313	-0.925958	0.000109657	-0.612068	-0.919171
52045915	rs28391677	6.40309e-07	-1.60631	-0.393101	6.70712e-05	-1.57755	-0.361971	7.27776e-05	-1.57089	-0.370298
52046205	rs17587084	4.86214e-07	-1.69998	-0.574733	4.82911e-05	-1.72143	-0.546598	5.13417e-05	-1.72133	-0.56877
52046248	rs28490527	3.09545e-07	-1.58951	-1.13675	3.03e-05	-1.61792	-1.11621	3.292e-05	-1.61482	-1.1197
52046311	rs12433580	3.16647e-07	-1.58951	-1.11407	3.10377e-05	-1.61792	-1.09215	3.37139e-05	-1.61482	-1.09587
52046528	rs10148226	6.20903e-07	-1.61792	-0.412261	6.49268e-05	-1.59055	-0.381461	7.04357e-05	-1.5842	-0.3897
52046571	rs10148390	1.37221e-06	-0.320555	-0.916624	9.86109e-05	-0.644894	-0.909197	0.000115511	-0.576278	-0.902953
52047538	rs17092930	4.26904e-07	-1.56952	-0.835282	4.83813e-05	-1.42628	-0.839882	5.31081e-05	-1.42537	-0.8309
52047662	rs17663972	3.32964e-07	-1.69616	-0.957169	3.37864e-05	-1.68417	-0.94104	3.64094e-05	-1.68236	-0.951412
52047794	rs111393684	3.54079e-07	-1.35115	-1.24069	3.04966e-05	-1.49033	-1.23733	3.28978e-05	-1.50265	-1.23255
52047908	rs75578429	1.39337e-06	-1.18703e-10	-1.22188	0.000137341	-1.18703e-10	-1.22281	0.000149843	-1.18703e-10	-1.21901
52048393	rs4898700	2.30991e-07	-1.72297	-1.29601	2.32442e-05	-1.70333	-1.29589	2.52307e-05	-1.70485	-1.29569
52049020	rs77882823	1.70084e-06	-1.18703e-10	-1.02248	0.000168	-1.18703e-10	-1.02131	0.000183017	-1.18703e-10	-1.01902
52049190	rs1956588	2.97933e-07	-1.61685	-1.14764	2.8819e-05	-1.62707	-1.15716	3.06735e-05	-1.63872	-1.16648
52049823	rs941702	3.93792e-07	-1.62922	-0.85632	3.81773e-05	-1.66267	-0.840356	4.09683e-05	-1.67942	-0.83638
52049946	rs6572776	2.56169e-07	-1.67769	-1.23783	2.45483e-05	-1.7007	-1.24393	2.63649e-05	-1.70771	-1.24885
52050087	rs1956587	3.41951e-07	-1.67565	-0.951045	3.39144e-05	-1.68076	-0.940669	3.60557e-05	-1.69301	-0.950526
52050200	rs78626815	1.65253e-06	-1.18703e-10	-1.05129	0.000162754	-1.18703e-10	-1.05303	0.000177079	-1.18703e-10	-1.052
52050278	rs73289117	1.0499e-06	-1.04799	-0.45692	0.000100499	-1.05594	-0.479184	0.000118045	-0.989214	-0.468322
52050409	rs74054641	6.71092e-07	-1.72224	-0.230215	6.50575e-05	-1.72112	-0.24888	6.76635e-05	-1.72081	-0.29324
52050675	rs77980296	1.71348e-06	-1.18703e-10	-1.01508	0.000168736	-1.18703e-10	-1.01694	0.000183601	-1.18703e-10	-1.01584
52050765	rs77409938	1.32069e-06	-0.784351	-0.491102	0.000126298	-0.793723	-0.512904	0.000150066	-0.715256	-0.502268
52051123	rs1956586	2.63123e-07	-1.66892	-1.21982	2.6277e-05	-1.66479	-1.21179	2.90912e-05	-1.64051	-1.21766
52051132	rs1956585	1.50721e-06	-1.18703e-10	-1.14335	0.000148452	-1.18703e-10	-1.14501	0.000161428	-1.18703e-10	-1.14454
52051170	rs11627579	3.90773e-07	-1.62127	-0.871964	3.82256e-05	-1.64486	-0.856911	4.09702e-05	-1.66396	-0.851794
52051189	rs4898701	2.6588e-07	-1.6451	-1.23321	2.63129e-05	-1.6493	-1.22591	2.91931e-05	-1.62342	-1.23125
52051396	rs1950932	4.50981e-07	-1.07459	-1.27534	4.07316e-05	-1.16055	-1.27772	4.17609e-05	-1.21864	-1.278
52051742	rs6572777	2.66698e-07	-1.64706	-1.22818	2.65781e-05	-1.64453	-1.22066	2.94826e-05	-1.61847	-1.22633
52052021	rs6572778	3.41606e-07	-1.7229	-0.9048	3.43007e-05	-1.71635	-0.893755	3.6702e-05	-1.72152	-0.904247
52052047	rs77009787	8.87395e-07	-1.67307	-2.25868e-10	8.40448e-05	-1.71392	-2.25868e-10	9.05839e-05	-1.72232	-2.25868e-10
52052214	rs1465115	3.27411e-07	-1.54822	-1.12192	3.28251e-05	-1.53774	-1.11634	3.79775e-05	-1.47086	-1.12074
52052931	rs4898702	2.59448e-07	-1.71808	-1.18472	2.63101e-05	-1.69575	-1.17957	2.81972e-05	-1.70618	-1.18319
52053169	rs10873051	3.35764e-07	-1.7223	-0.922646	3.34996e-05	-1.72227	-0.911466	3.6155e-05	-1.71989	-0.920894
52053894	rs55759452	2.27568e-06	-1.10517	0.373845	0.000200768	-1.247	0.403877	0.000235093	-1.1623	0.393688
52053897	rs7144301	6.70814e-07	-1.4205	-0.532368	5.92172e-05	-1.5397	-0.524362	6.8926e-05	-1.47152	-0.524047
52054519	rs6572779	3.4427e-07	-1.69155	-0.928388	3.38068e-05	-1.70732	-0.917293	3.61687e-05	-1.71376	-0.926649
52054581	rs151237199	2.6011e-06	-0.597672	-2.25868e-10	0.000180053	-0.952019	-2.25868e-10	0.000179512	-1.03836	-2.25868e-10
52054873	rs4898703	3.52996e-07	-1.69045	-0.904458	3.46259e-05	-1.70654	-0.894133	3.6997e-05	-1.71316	-0.904604
52054959	rs1956583	2.69642e-07	-1.67516	-1.18911	2.75589e-05	-1.64538	-1.18357	2.93196e-05	-1.66343	-1.18691
52055038	rs1956582	2.65811e-07	-1.67704	-1.20154	2.71319e-05	-1.64778	-1.19678	2.88739e-05	-1.66554	-1.20013
52055180	rs72673983	2.55669e-07	-1.66732	-1.25015	2.74764e-05	-1.58107	-1.25087	2.98604e-05	-1.58206	-1.25001
52055395	rs72673984	2.35395e-07	-1.717	-1.28309	2.31295e-05	-1.72026	-1.2839	2.51028e-05	-1.72192	-1.2837
52055403	rs78446950	1.51753e-06	-1.24327	0.106752	0.00014451	-1.24997	0.078042	0.000168729	-1.19353	0.0932189
52055571	rs12587891	3.96405e-07	-1.58854	-0.890385	4.35313e-05	-1.50969	-0.862099	4.70853e-05	-1.5269	-0.849742
52055652	rs6572780	3.64545e-07	-1.68933	-0.873383	3.57615e-05	-1.70574	-0.862659	3.81881e-05	-1.71254	-0.873535
52055794	rs41534447	6.75361e-07	-1.65153	-0.294583	6.76967e-05	-1.62813	-0.302101	7.13893e-05	-1.61834	-0.34211
52056362	rs7161284	3.54404e-07	-1.69695	-0.89397	3.44049e-05	-1.71106	-0.896015	3.74224e-05	-1.71657	-0.889762
52056372	rs140391942	2.15259e-06	-0.786934	-2.25868e-10	0.000154177	-1.10717	-2.25868e-10	0.000155172	-1.18406	-2.25868e-10
52056416	rs7161454	3.45088e-07	-1.69565	-0.921909	3.3882e-05	-1.71017	-0.912216	3.62121e-05	-1.71591	-0.923291
52056585	rs139777803	9.04691e-07	-1.65377	-2.25868e-10	8.34207e-05	-1.72138	-2.25868e-10	9.08024e-05	-1.71991	-2.25868e-10
52056722	rs10140717	3.87361e-07	-1.70343	-0.798575	3.73612e-05	-1.71815	-0.806487	4.01175e-05	-1.71395	-0.822835
52057072	rs58299915	3.8622e-07	-1.70283	-0.802123	3.73296e-05	-1.71548	-0.810007	4.00825e-05	-1.71136	-0.826295
52057277	rs41339245	2.37187e-07	-1.71921	-1.2733	2.33955e-05	-1.71835	-1.27437	2.53773e-05	-1.72063	-1.27411
52057325	rs61711383	5.82892e-07	-1.62101	-0.472349	5.95774e-05	-1.57817	-0.479827	6.2933e-05	-1.5711	-0.515433
52057526	rs55954180	2.4353e-07	-1.6804	-1.28572	2.59647e-05	-1.60247	-1.28606	2.82069e-05	-1.60338	-1.28566
52057641	rs145109670	1.62186e-06	-1.18703e-10	-1.07003	0.000161464	-1.18703e-10	-1.06099	0.000176902	-1.18703e-10	-1.053
52057648	rs33956767	3.50745e-07	-1.6355	-0.965805	3.79019e-05	-1.57119	-0.93908	4.10164e-05	-1.58742	-0.927207
52057759	rs74054650	6.18417e-07	-1.60894	-0.425261	6.2334e-05	-1.57981	-0.432951	6.61011e-05	-1.56784	-0.469576
52058021	rs35794461	4.42164e-07	-1.57378	-0.795895	4.86689e-05	-1.47585	-0.784386	5.10063e-05	-1.51736	-0.779289
52058255	rs7151960	3.27356e-07	-1.62195	-1.04836	3.42787e-05	-1.58061	-1.03014	3.70302e-05	-1.59738	-1.01949
52058410	rs116606787	2.45851e-07	-1.72244	-1.2342	2.4474e-05	-1.71169	-1.23597	2.6512e-05	-1.71547	-1.23553
52058505	rs112936339	2.57528e-07	-1.65285	-1.25738	2.40923e-05	-1.7046	-1.25878	2.63447e-05	-1.69889	-1.25844
52058706	rs7152822	3.0339e-07	-1.46666	-1.27968	3.05856e-05	-1.45082	-1.27392	3.22578e-05	-1.48353	-1.27131
52059063	rs1950931	4.45479e-07	-1.64186	-0.720354	4.76938e-05	-1.59652	-0.683948	5.01903e-05	-1.62363	-0.689147
52059215	rs72673987	2.50965e-07	-1.70609	-1.22995	2.63046e-05	-1.65372	-1.22181	2.87882e-05	-1.64452	-1.22411
52060283	rs11850904	3.05983e-07	-1.50189	-1.23594	3.29287e-05	-1.42741	-1.22352	3.43163e-05	-1.47155	-1.22143
52060295	rs11846630	3.87268e-07	-1.65704	-0.845204	4.17513e-05	-1.60008	-0.813461	4.38921e-05	-1.63064	-0.816221
52060491	rs35699932	3.04346e-07	-1.49705	-1.24614	3.23746e-05	-1.43313	-1.23477	3.39347e-05	-1.47036	-1.2338
52060788	rs7154230	9.54353e-07	-1.2097	-0.390631	8.75311e-05	-1.27903	-0.394245	9.43418e-05	-1.2661	-0.41557
52061069	rs146532947	2.46695e-07	-1.70541	-1.2478	2.58392e-05	-1.65234	-1.24104	2.82842e-05	-1.64305	-1.24324
52061619	rs117555348	8.95215e-07	-1.6643	-2.25868e-10	0.000111695	-1.4295	-2.25868e-10	0.000114395	-1.48894	-2.25868e-10
52061863	rs148990700	1.36394e-06	-1.18703e-10	-1.24323	0.000134174	-1.18703e-10	-1.24613	0.000145724	-1.18703e-10	-1.24689
52062348	rs10142663	4.89895e-07	-0.972762	-1.29441	3.18925e-05	-1.38826	-1.29464	3.4109e-05	-1.40402	-1.29502
52063074	rs2025024	2.7691e-07	-1.7207	-1.11696	2.87425e-05	-1.68558	-1.10131	3.0677e-05	-1.70052	-1.10457
52063141	rs2064922	3.13531e-07	-1.46322	-1.25024	3.39301e-05	-1.38138	-1.23959	3.55815e-05	-1.41846	-1.23832
52063533	rs55789601	2.76733e-07	-1.54974	-1.28856	2.77022e-05	-1.5322	-1.29156	2.92484e-05	-1.56086	-1.29191
52063552	rs76382390	5.29955e-07	-0.904028	-1.28454	3.37194e-05	-1.34184	-1.28535	3.59937e-05	-1.35868	-1.28658
52063790	rs41409652	3.21141e-07	-1.7094	-0.980082	3.33532e-05	-1.66708	-0.971042	3.61742e-05	-1.66938	-0.970869
52063933	rs72673990	3.17332e-07	-1.7094	-0.992013	3.29371e-05	-1.66708	-0.983596	3.57046e-05	-1.66938	-0.983936
52064087	rs74054651	9.44316e-07	-1.24464	-0.366258	8.68846e-05	-1.31149	-0.369202	9.35213e-05	-1.29904	-0.391371
52064343	rs1950930	2.78907e-07	-1.64868	-1.18181	2.83677e-05	-1.63162	-1.1684	3.00293e-05	-1.65887	-1.16755
52065120	rs1950929	5.11222e-07	-1.09746	-1.12709	5.03756e-05	-1.1175	-1.10827	5.11958e-05	-1.18239	-1.11055
52065141	rs66670264	2.64652e-07	-1.60482	-1.27812	2.59036e-05	-1.61826	-1.27263	2.75823e-05	-1.63951	-1.27191
52065182	rs1950928	3.07166e-07	-1.7206	-1.01337	3.0537e-05	-1.71656	-1.00977	3.29811e-05	-1.7133	-1.01936
52065220	rs10129339	2.74332e-07	-1.598	-1.24902	2.72748e-05	-1.59542	-1.24389	2.87034e-05	-1.62708	-1.2445
52065606	rs75720812	4.42663e-07	-1.63129	-0.737259	4.08314e-05	-1.6913	-0.744525	4.36589e-05	-1.691	-0.761194
52065854	rs117631279	6.57632e-07	-0.693542	-1.27917	4.05798e-05	-1.16339	-1.27861	4.37231e-05	-1.17418	-1.27655
52066048	rs147950729	8.93856e-07	-1.66581	-2.25868e-10	8.48313e-05	-1.70461	-2.25868e-10	9.19644e-05	-1.7072	-2.25868e-10
52066083	rs10132386	3.00759e-07	-1.72276	-1.03229	2.99334e-05	-1.70602	-1.04028	3.21862e-05	-1.71642	-1.04065
52066120	rs76118324	9.05943e-07	-1.65238	-2.25868e-10	8.52035e-05	-1.70023	-2.25868e-10	9.25053e-05	-1.70133	-2.25868e-10
52066205	rs146928501	2.30082e-06	-1.18703e-10	-0.720339	0.000225095	-1.18703e-10	-0.728748	0.000241144	-1.18703e-10	-0.743206
52066519	rs78608750	6.42849e-07	-0.771643	-1.22381	4.05424e-05	-1.22057	-1.22236	4.38529e-05	-1.23079	-1.21697
52066951	rs114946533	1.85678e-06	-1.18703e-10	-0.934761	0.000180965	-1.18703e-10	-0.946969	0.000194665	-1.18703e-10	-0.957321
52067160	rs41334646	2.65269e-07	-1.66553	-1.21508	2.49075e-05	-1.71832	-1.21179	2.70214e-05	-1.71568	-1.21629
52067305	rs141994324	8.51376e-07	-1.71451	-2.25868e-10	8.55525e-05	-1.69614	-2.25868e-10	9.39881e-05	-1.68543	-2.25868e-10
52067444	rs113047645	2.75595e-07	-1.5743	-1.26812	2.88942e-05	-1.51543	-1.2662	3.17848e-05	-1.50186	-1.26775
52067460	rs8015142	7.39171e-07	-1.6188	-0.237031	6.96815e-05	-1.65552	-0.245815	7.28522e-05	-1.67989	-0.26028
52067999	rs116951820	2.70156e-07	-1.58085	-1.28151	2.82751e-05	-1.52318	-1.28011	3.11091e-05	-1.50986	-1.28124
52068081	rs4898704	4.90948e-07	-1.71352	-0.551507	4.81521e-05	-1.72193	-0.548982	5.27312e-05	-1.71486	-0.548529
52068637	rs74052604	8.86948e-07	-1.67357	-2.25868e-10	8.43644e-05	-1.71013	-2.25868e-10	9.17419e-05	-1.70962	-2.25868e-10
52068811	rs78438281	2.62428e-07	-1.60706	-1.28433	2.73224e-05	-1.5545	-1.28307	3.0032e-05	-1.54225	-1.28409
52068919	rs1570124	2.3862e-07	-1.69834	-1.28815	2.42083e-05	-1.67147	-1.28711	2.6471e-05	-1.6646	-1.28795
52069609	rs141855158	1.34221e-06	-1.18703e-10	-1.25929	0.000132476	-1.18703e-10	-1.25887	0.000144782	-1.18703e-10	-1.25337
52069730	rs7145472	3.09294e-07	-1.66209	-1.06498	3.12865e-05	-1.62893	-1.07315	3.29163e-05	-1.65485	-1.07978
52069760	rs10142826	3.17316e-07	-1.71267	-0.988791	3.1188e-05	-1.72214	-0.983101	3.38948e-05	-1.72163	-0.98371
52070239	rs79831492	4.27999e-06	-0.132365	0.0327116	0.000362974	-0.277888	0.0269456	0.000379157	-0.352432	0.0617834
52070243	rs12896806	1.20596e-06	-1.36633	-2.25868e-10	0.000141284	-1.1945	-2.25868e-10	0.000151669	-1.2069	-2.25868e-10
52070337	rs7160397	8.85149e-07	-1.6756	-2.25868e-10	9.0525e-05	-1.63965	-2.25868e-10	0.000104037	-1.58385	-2.25868e-10
52070983	rs10131396	1.1793e-06	-1.38868	-2.25868e-10	0.000164994	-1.03936	-2.25868e-10	0.000200893	-0.925828	-2.25868e-10
52071673	rs79397301	2.97851e-07	-1.48301	-1.28176	2.70622e-05	-1.56622	-1.28091	2.89559e-05	-1.57516	-1.28766
52072049	rs8014154	3.91691e-07	-1.45991	-1.03098	3.05792e-05	-1.69374	-1.03121	3.33928e-05	-1.69357	-1.02669
52072082	rs112076067	2.97622e-07	-1.4696	-1.29594	2.69486e-05	-1.55534	-1.296	2.90535e-05	-1.5646	-1.29486
52072333	rs76756877	2.86015e-07	-1.51108	-1.29424	2.61034e-05	-1.58874	-1.29447	2.82144e-05	-1.597	-1.29176
52072912	rs7152173	2.77089e-07	-1.62251	-1.21451	3.03676e-05	-1.51582	-1.21608	3.38352e-05	-1.50612	-1.20098
52072937	rs72673995	2.54199e-07	-1.72017	-1.20307	2.63866e-05	-1.66914	-1.20328	2.95301e-05	-1.64408	-1.19911
52072943	rs7152032	3.48556e-07	-1.69778	-0.909787	3.423e-05	-1.71986	-0.892313	3.73317e-05	-1.71981	-0.888951
52073202	rs75878747	3.18676e-07	-1.46643	-1.23075	3.52396e-05	-1.35053	-1.23257	3.95525e-05	-1.33102	-1.21995
52073287	rs113980427	2.99334e-07	-1.50016	-1.25964	3.28801e-05	-1.39141	-1.26099	3.67502e-05	-1.37299	-1.25146
52073301	rs8020209	2.36484e-07	-1.72294	-1.27254	2.37736e-05	-1.7011	-1.2756	2.59501e-05	-1.69672	-1.27571
52073358	rs7158526	4.59868e-07	-1.57777	-0.752654	4.47693e-05	-1.60897	-0.734779	4.96432e-05	-1.60456	-0.719181
52073475	rs66476739	1.10889e-06	-1.45025	-2.25868e-10	9.31375e-05	-1.6112	-2.25868e-10	0.000107913	-1.54727	-2.25868e-10
52073975	rs72622448	1.66685e-06	-1.18703e-10	-1.04267	0.000164063	-1.18703e-10	-1.04502	0.000178025	-1.18703e-10	-1.04668
52074130	rs7141183	3.14937e-07	-1.43654	-1.27245	2.86209e-05	-1.51927	-1.27187	3.05279e-05	-1.5351	-1.27486
52074207	rs12879264	3.63942e-07	-1.65103	-0.913339	3.52742e-05	-1.6848	-0.897316	3.86569e-05	-1.67996	-0.893915
52074216	rs12880485	3.67305e-07	-1.64784	-0.90733	3.50287e-05	-1.69761	-0.891496	3.81748e-05	-1.69835	-0.88807
52074416	rs12434763	4.09334e-07	-1.6566	-0.790228	3.76462e-05	-1.72281	-0.794232	4.10967e-05	-1.72261	-0.790061
52074870	rs56168634	6.82441e-07	-0.726725	-1.20896	5.55662e-05	-0.915868	-1.21183	6.56511e-05	-0.853695	-1.19055
52074967	rs3890427	3.75982e-07	-1.6692	-0.862614	3.51877e-05	-1.7216	-0.862976	3.82896e-05	-1.72078	-0.862644
52075152	rs11626565	3.42677e-07	-1.35702	-1.26755	3.34598e-05	-1.36801	-1.26692	3.4685e-05	-1.41208	-1.27021
52075198	rs73290910	2.67071e-06	-0.571262	-2.25868e-10	0.000327522	-0.353718	-2.25868e-10	0.000322632	-0.452086	-2.25868e-10
52075259	rs1570123	4.14779e-07	-1.1675	-1.26612	2.9677e-05	-1.48447	-1.27043	3.17104e-05	-1.50219	-1.26977
52075271	rs56224903	3.64346e-07	-1.28771	-1.27555	3.97532e-05	-1.18587	-1.27671	4.43969e-05	-1.16751	-1.26792
52075571	rs7149515	9.08084e-07	-0.953791	-0.696232	8.03116e-05	-1.09724	-0.662118	9.30662e-05	-1.02857	-0.666715
52075653	rs12885443	2.8839e-07	-1.65121	-1.14584	2.88087e-05	-1.64936	-1.13524	3.15547e-05	-1.64336	-1.13352
52076009	rs1956580	3.0544e-07	-1.7049	-1.03471	3.04551e-05	-1.69046	-1.03856	3.30052e-05	-1.69428	-1.03766
52076010	rs7153647	1.77033e-06	-0.98244	-2.25868e-10	0.00011587	-1.3928	-2.25868e-10	0.000132296	-1.34356	-2.25868e-10
52076196	rs7154010	7.22988e-07	-0.671118	-1.20685	4.16534e-05	-1.2018	-1.21409	4.49896e-05	-1.20907	-1.2131
52076203	rs7153711	1.77982e-06	-0.977094	-2.25868e-10	0.000116285	-1.38923	-2.25868e-10	0.000132804	-1.33973	-2.25868e-10
52077089	rs1006973	3.12926e-07	-1.64698	-1.06841	4.19176e-05	-1.33669	-1.07287	4.54713e-05	-1.33868	-1.07284
52077220	rs76755620	5.94755e-06	-1.18703e-10	0.229375	0.000621937	-1.18703e-10	0.287566	0.000670019	-1.18703e-10	0.278707
52077272	rs72673997	4.81316e-07	-1.09291	-1.19193	4.71507e-05	-1.09896	-1.19297	4.91962e-05	-1.14606	-1.18673
52077554	rs10140647	1.63986e-06	-1.05899	-2.25868e-10	0.000110172	-1.44323	-2.25868e-10	0.000125317	-1.39776	-2.25868e-10
52077754	rs1956579	2.51834e-07	-1.66562	-1.26697	2.99678e-05	-1.47619	-1.26896	3.21647e-05	-1.4889	-1.26883
52077921	rs17124283	2.40458e-07	-1.72234	-1.25647	2.58774e-05	-1.63472	-1.25718	2.82228e-05	-1.63414	-1.25433
52077965	rs1956578	3.19077e-07	-1.71878	-0.977144	3.18422e-05	-1.70628	-0.978197	3.46336e-05	-1.71569	-0.968089
52078105	rs10131203	6.60707e-07	-1.04158	-0.926474	4.29711e-05	-1.46671	-0.918037	4.89579e-05	-1.41587	-0.921765
52078316	rs2357112	2.47138e-07	-1.67985	-1.27157	2.46217e-05	-1.66862	-1.27302	2.64585e-05	-1.67905	-1.27398
52078810	rs17588609	4.68214e-07	-1.13751	-1.17492	4.67326e-05	-1.12456	-1.17627	4.96173e-05	-1.14032	-1.18394
52078925	rs10132246	4.49699e-07	-1.30035	-1.05243	4.18064e-05	-1.39994	-1.01228	4.56523e-05	-1.38437	-1.02317
52079210	rs1950927	3.38217e-07	-1.415	-1.22267	3.62194e-05	-1.32387	-1.23181	3.91177e-05	-1.33657	-1.22545
52079265	rs1950926	1.52628e-06	-1.66701	0.53624	0.000169943	-1.62846	0.618648	0.000183804	-1.64013	0.625404
52079515	rs117787017	9.19373e-07	-1.63767	-2.25868e-10	8.57378e-05	-1.69398	-2.25868e-10	9.23278e-05	-1.70325	-2.25868e-10
52079827	rs114930954	1.15719e-06	-1.40761	-2.25868e-10	0.000113442	-1.41398	-2.25868e-10	0.000119609	-1.44437	-2.25868e-10
52080360	rs75192475	9.9768e-07	-1.55593	-2.25868e-10	0.000100127	-1.53884	-2.25868e-10	0.000103055	-1.59334	-2.25868e-10
52080581	rs117960016	1.25031e-06	-1.33021	-2.25868e-10	0.000160931	-1.0643	-2.25868e-10	0.000172301	-1.07935	-2.25868e-10
52080948	rs188665623	2.13624e-06	-0.794559	-2.25868e-10	0.000214931	-0.774953	-2.25868e-10	0.000222019	-0.825835	-2.25868e-10
52081004	rs10484085	1.7895e-06	-0.352554	-0.619113	0.000103112	-0.883299	-0.626154	0.000122756	-0.795655	-0.622746
52081076	rs80289824	3.07673e-07	-1.45405	-1.27828	3.04523e-05	-1.45452	-1.27459	3.35613e-05	-1.4356	-1.27963
52081175	rs77893611	1.03403e-06	-1.52014	-2.25868e-10	0.000105833	-1.48341	-2.25868e-10	0.000109082	-1.5365	-2.25868e-10
52081446	rs17588658	1.35072e-06	-1.25297	-2.25868e-10	0.000117319	-1.38038	-2.25868e-10	0.000125152	-1.39907	-2.25868e-10
52081523	rs77680211	1.13993e-06	-1.42264	-2.25868e-10	0.000109786	-1.44674	-2.25868e-10	0.000117332	-1.46359	-2.25868e-10
52081567	rs6572781	1.13184e-06	-1.3138	-0.115964	0.000126697	-1.29441	-0.00906329	0.000136354	-1.27462	-0.0387255
52081861	rs17124293	2.90874e-07	-1.49806	-1.29041	2.87511e-05	-1.4985	-1.2881	3.17025e-05	-1.48116	-1.29104
52081962	rs74052615	1.01001e-06	-1.54364	-2.25868e-10	9.91703e-05	-1.54843	-2.25868e-10	0.000105374	-1.57108	-2.25868e-10
52082263	rs79996391	9.78061e-07	-1.57579	-2.25868e-10	9.95839e-05	-1.54427	-2.25868e-10	0.000103433	-1.58967	-2.25868e-10
52082312	rs116973112	1.43463e-06	-1.1927	-2.25868e-10	0.000136494	-1.22899	-2.25868e-10	0.000166767	-1.112	-2.25868e-10
52082974	rs141578540	1.21691e-06	-1.35729	-2.25868e-10	0.00019498	-0.872376	-2.25868e-10	0.00021721	-0.847735	-2.25868e-10
52083080	rs1008924	6.90926e-07	-1.70693	-0.216397	7.57784e-05	-1.7022	-0.115264	8.0122e-05	-1.70091	-0.144143
52083638	rs1465113	1.7582e-06	-1.62815	0.638837	0.000189598	-1.65306	0.752694	0.000213964	-1.63677	0.773978
52083814	rs138398288	2.52824e-06	-0.626083	-2.25868e-10	0.000321022	-0.373762	-2.25868e-10	0.000323136	-0.450525	-2.25868e-10
52084207	rs11157837	2.88933e-07	-1.50139	-1.29378	3.07203e-05	-1.42763	-1.29272	3.39273e-05	-1.40937	-1.29501
52084310	rs2145449	6.32903e-07	-1.71644	-0.294605	6.93867e-05	-1.70466	-0.200919	7.27837e-05	-1.7032	-0.237903
52084533	rs4901141	1.14537e-06	-1.47758	0.0596995	0.000105879	-1.5327	0.0497282	0.000117233	-1.51899	0.0545565
52085025	rs8006885	6.95206e-07	-1.45227	-0.464878	6.47077e-05	-1.5028	-0.472588	7.20447e-05	-1.49939	-0.451917
52085397	rs12147618	8.46943e-07	-1.71973	-2.25868e-10	8.38419e-05	-1.71634	-2.25868e-10	9.10843e-05	-1.71681	-2.25868e-10
52085423	rs12147619	8.46943e-07	-1.71973	-2.25868e-10	8.38419e-05	-1.71634	-2.25868e-10	9.10843e-05	-1.71681	-2.25868e-10
52085657	rs1570119	5.16812e-06	-1.46746	1.55636	0.000656261	-1.46837	1.80965	0.000734035	-1.47378	1.84374
52086172	rs77486228	1.28622e-06	-1.3019	-2.25868e-10	0.000118687	-1.36878	-2.25868e-10	0.000127943	-1.37701	-2.25868e-10
52086182	rs17124300	2.5007e-06	-0.637033	-2.25868e-10	0.000252001	-0.615838	-2.25868e-10	0.000259231	-0.67088	-2.25868e-10
52086438	rs2019018	2.54634e-07	-1.62655	-1.29498	2.57255e-05	-1.60382	-1.29397	2.827e-05	-1.59163	-1.29517
52086595	rs2010518	2.71428e-06	-1.42338	0.868302	0.000264856	-1.56597	0.999886	0.000280356	-1.56059	0.968046
52086630	rs2010520	2.74675e-06	-1.44953	0.90634	0.00027101	-1.57918	1.03606	0.000287552	-1.56952	1.00232
52087184	rs34644701	1.36205e-05	0.460387	0.597583	0.000794139	-0.053809	0.585796	0.000967675	0.0547922	0.591504
52087345	rs11847523	1.69805e-06	-1.4604	0.436277	0.000165961	-1.58488	0.551363	0.000183904	-1.57101	0.556826
52087864	rs999082	7.60287e-07	-1.72159	-0.106073	8.43676e-05	-1.71301	0.00292091	9.08186e-05	-1.71147	-0.00826469
52088065	rs1467529	1.16686e-06	-1.43484	0.0355519	0.000142315	-1.34033	0.153103	0.000152122	-1.35241	0.148491
52088300	rs1467528	9.08429e-07	-1.53929	-0.110354	0.000103587	-1.50119	-0.00367194	0.000109901	-1.50381	-0.0252099
52088594	rs11621032	2.44313e-07	-1.6679	-1.29501	2.48887e-05	-1.63535	-1.29551	2.74786e-05	-1.6206	-1.29459
52089064	rs6572782	1.64912e-06	-1.60163	0.548269	0.000169035	-1.67112	0.655957	0.000190732	-1.66131	0.683582
52089243	rs140626024	1.04005e-06	-1.51433	-2.25868e-10	9.33324e-05	-1.60911	-2.25868e-10	0.000104985	-1.57478	-2.25868e-10
52089855	rs1467527	4.85154e-06	-0.958157	0.983849	0.00039722	-1.29123	1.13045	0.000445614	-1.2479	1.11875
52090178	rs73290927	1.22888e-05	-1.71562	2.6707	0.00162915	-1.71887	2.96941	0.0018482	-1.71492	3.00829
52090317	rs2357113	9.60461e-07	-1.59395	-2.25868e-10	9.15076e-05	-1.62885	-2.25868e-10	9.92274e-05	-1.63118	-2.25868e-10
52090383	rs138935132	3.08777e-06	-0.426155	-2.25868e-10	0.000265896	-0.562166	-2.25868e-10	0.000316591	-0.470988	-2.25868e-10
52090773	rs7492722	3.99145e-06	-1.1191	0.949655	0.000336505	-1.4098	1.08314	0.000370872	-1.37273	1.05999
52090974	rs184784375	8.6862e-07	-1.69445	-2.25868e-10	8.38291e-05	-1.71649	-2.25868e-10	9.17699e-05	-1.70932	-2.25868e-10
52091044	rs74912884	1.24134e-06	-1.33741	-2.25868e-10	0.000109132	-1.45272	-2.25868e-10	0.000122991	-1.41649	-2.25868e-10
52091378	rs74566463	6.71158e-07	-1.70069	-0.251662	7.34496e-05	-1.71227	-0.136406	8.03098e-05	-1.7131	-0.129604
52091760	rs17589338	3.75722e-06	-0.182734	-0.04719	0.000282881	-0.441455	-0.0587906	0.000336577	-0.359403	-0.0503704
52091854	rs10484084	3.93541e-06	-0.153651	-0.0299391	0.000303271	-0.389024	-0.0416197	0.000351671	-0.332761	-0.0331413
52092371	rs11851031	4.86859e-06	-1.72285	1.75205	0.000632237	-1.71564	2.01963	0.000708082	-1.72002	2.05398
52092504	rs60689591	2.51735e-07	-1.63726	-1.29573	2.53651e-05	-1.61667	-1.29523	2.79402e-05	-1.60273	-1.2958
52092749	rs10484083	8.8083e-07	-1.6805	-2.25868e-10	9.49445e-05	-1.59198	-2.25868e-10	0.000102456	-1.59917	-2.25868e-10
52092766	rs10484082	6.64713e-07	-1.57804	-0.383969	7.18717e-05	-1.59433	-0.276063	7.9349e-05	-1.58506	-0.269683
52093276	rs1956574	2.51174e-07	-1.65553	-1.27968	2.53442e-05	-1.6349	-1.27782	2.77362e-05	-1.62361	-1.28226
52093436	rs1950924	1.22558e-05	-1.55419	2.50658	0.00134437	-1.63134	2.68975	0.00152936	-1.62604	2.73005
52093770	rs79665204	1.7604e-06	-1.18703e-10	-0.988062	0.000172855	-1.18703e-10	-0.992817	0.00018335	-1.18703e-10	-1.0172
52094062	rs2064921	2.46194e-07	-1.65964	-1.29561	2.47929e-05	-1.63947	-1.29524	2.72369e-05	-1.62827	-1.29576
52094662	rs142841263	1.85358e-06	-1.18703e-10	-0.936484	0.000182297	-1.18703e-10	-0.939637	0.000195051	-1.18703e-10	-0.955338
52095246	rs35060689	8.72518e-07	-1.68998	-2.25868e-10	8.33908e-05	-1.72173	-2.25868e-10	9.05256e-05	-1.72297	-2.25868e-10
52096112	rs4402469	2.35199e-07	-1.70507	-1.29585	2.3672e-05	-1.68497	-1.29601	2.5991e-05	-1.67521	-1.29564
52096443	rs2104051	9.35431e-07	-1.7154	0.0950442	0.000103366	-1.71106	0.20406	0.000110801	-1.70847	0.187601
52098327	rs142005297	1.58531e-06	-1.18703e-10	-1.09283	0.000155614	-1.18703e-10	-1.09789	0.000168276	-1.18703e-10	-1.103
52098340	rs10444715	1.31244e-05	-1.60372	2.62459	0.00170459	-1.6315	2.9273	0.00195843	-1.61476	2.96606
52098560	rs67923820	2.563e-05	-1.71266	3.40281	0.00355288	-1.70736	3.7376	0.00406192	-1.70142	3.78223
52098585	rs11157838	2.40096e-07	-1.6891	-1.29121	2.42722e-05	-1.66624	-1.2897	2.66403e-05	-1.6549	-1.29127
52098635	rs9323213	8.53242e-07	-1.71232	-2.25868e-10	8.38708e-05	-1.71599	-2.25868e-10	9.12467e-05	-1.71503	-2.25868e-10
52098855	rs1950923	5.36867e-06	-0.799258	0.926233	0.000432777	-1.14538	1.07033	0.000489859	-1.10108	1.0666
52099342	rs149503818	1.53551e-06	-1.12474	-2.25868e-10	0.000187808	-0.90985	-2.25868e-10	0.000218091	-0.843687	-2.25868e-10
52099607	rs10484081	2.3918e-07	-1.69901	-1.28513	2.418e-05	-1.67625	-1.28349	2.64987e-05	-1.66534	-1.28617
52100197	rs12432820	2.40972e-07	-1.68061	-1.29607	2.43809e-05	-1.65539	-1.29609	2.6833e-05	-1.64306	-1.29591
52100525	rs7151833	1.72296e-05	-1.68865	2.98168	0.00231336	-1.70019	3.30137	0.00263813	-1.69481	3.34403
52101138	rs117810919	8.69973e-07	-1.6929	-2.25868e-10	8.52793e-05	-1.69934	-2.25868e-10	9.28516e-05	-1.6976	-2.25868e-10
52101231	rs17589730	7.9001e-07	-1.70988	-0.0794322	8.76069e-05	-1.71988	0.0474633	9.59326e-05	-1.72121	0.0562548
52101574	rs55863125	9.10951e-07	-1.64687	-2.25868e-10	8.88722e-05	-1.65807	-2.25868e-10	9.6301e-05	-1.66112	-2.25868e-10
52101658	rs17124360	9.20905e-07	-1.636	-2.25868e-10	8.97711e-05	-1.64801	-2.25868e-10	9.72526e-05	-1.65129	-2.25868e-10
52102852	rs77495702	6.95081e-07	-0.639413	-1.27792	4.51456e-05	-1.05986	-1.27551	5.31301e-05	-0.97612	-1.27974
52103134	rs1000906	2.32111e-07	-1.71823	-1.29592	2.27995e-05	-1.72289	-1.29564	2.47954e-05	-1.72191	-1.29603
52103160	rs76360469	1.03108e-06	-0.403591	-1.11941	6.35794e-05	-0.880098	-1.11288	7.29748e-05	-0.811891	-1.12659
52103192	rs1467526	7.96007e-06	-0.543461	1.06429	0.000696609	-0.813976	1.21493	0.000795807	-0.758625	1.20938
52104291	rs1467524	5.07293e-06	-0.718333	0.788647	0.000428956	-1.00442	0.920501	0.000484584	-0.94869	0.903381
52104304	rs1467523	5.212e-06	-0.76972	0.867079	0.000445346	-1.04777	1.00135	0.000502101	-0.99372	0.983922
52104569	rs1467522	3.42722e-06	-1.23737	0.91552	0.000325341	-1.41037	1.04997	0.000358812	-1.37813	1.03233
52105020	rs72675807	1.19e-06	-1.37965	-2.25868e-10	0.000113914	-1.40983	-2.25868e-10	0.000123459	-1.41269	-2.25868e-10
52105028	rs74052647	3.94248e-07	-1.19274	-1.29164	3.68061e-05	-1.24766	-1.29195	4.00749e-05	-1.24765	-1.2902
52105180	rs7159253	1.95846e-05	-1.71342	3.13456	0.00267791	-1.71454	3.46206	0.00304687	-1.70969	3.50296
52105227	rs2357114	5.55822e-06	-0.914759	1.07643	0.000494638	-1.16889	1.22745	0.000561526	-1.11983	1.22189
52105349	rs755594	1.37278e-05	-1.72166	2.78749	0.0018562	-1.71889	3.0999	0.00211052	-1.71532	3.14141
52105374	rs755595	1.80313e-06	-0.230306	-0.733773	0.000134988	-0.4999	-0.740189	0.000159483	-0.419577	-0.737084
52105624	rs755596	1.97942e-05	-1.71223	3.14402	0.00270732	-1.71342	3.47187	0.00308131	-1.7083	3.51281
52105814	rs8021964	8.90949e-07	-1.66907	-2.25868e-10	8.62266e-05	-1.68829	-2.25868e-10	9.39363e-05	-1.68598	-2.25868e-10
52105925	rs113716978	8.83086e-07	-1.67794	-2.25868e-10	8.56225e-05	-1.69532	-2.25868e-10	9.32554e-05	-1.69326	-2.25868e-10
52106035	rs185701829	8.60165e-07	-1.70424	-2.25868e-10	8.332e-05	-1.72258	-2.25868e-10	9.08913e-05	-1.71893	-2.25868e-10
52106077	rs191612026	8.60585e-07	-1.70375	-2.25868e-10	8.33261e-05	-1.72251	-2.25868e-10	9.09121e-05	-1.71871	-2.25868e-10
52106262	rs117419402	1.15051e-06	-1.4134	-2.25868e-10	9.23302e-05	-1.6199	-2.25868e-10	0.000100015	-1.62328	-2.25868e-10
52106424	rs8006868	5.99561e-06	-0.465404	0.702827	0.000475675	-0.818164	0.837627	0.000540438	-0.765987	0.829768
52106648	rs12881844	5.59891e-06	0.168968	-2.25868e-10	0.000383616	-0.19563	-2.25868e-10	0.000453519	-0.111562	-2.25868e-10
52107117	rs77659158	8.852e-07	-1.67555	-2.25868e-10	8.51506e-05	-1.70085	-2.25868e-10	9.31424e-05	-1.69447	-2.25868e-10
52107838	rs113159468	2.33256e-07	-1.72287	-1.28636	2.30705e-05	-1.71861	-1.28811	2.52075e-05	-1.71578	-1.28567
52108065	rs28457173	1.31028e-05	-1.68709	2.70631	0.00152378	-1.71049	2.89417	0.00173691	-1.70422	2.93549
52108836	rs10137918	1.44549e-06	-1.18516	-2.25868e-10	0.000134936	-1.24047	-2.25868e-10	0.000146662	-1.24047	-2.25868e-10
52108995	rs60318774	8.58831e-07	-1.70579	-2.25868e-10	8.43276e-05	-1.71056	-2.25868e-10	9.17721e-05	-1.70929	-2.25868e-10
52109075	rs1950922	5.457e-06	-0.926417	1.06971	0.00049027	-1.17576	1.22544	0.000543011	-1.14081	1.20934
52109113	rs1950921	5.98419e-06	-0.580071	0.815587	0.00048736	-0.915011	0.958742	0.000553908	-0.865666	0.954065
52109712	rs117306707	1.11372e-06	-1.4459	-2.25868e-10	9.06491e-05	-1.63828	-2.25868e-10	9.82255e-05	-1.64133	-2.25868e-10
52109999	rs4898705	2.52611e-05	-1.72297	3.39863	0.00347781	-1.7228	3.73168	0.00393966	-1.72118	3.77143
52110112	rs4901142	5.13451e-06	-1.06979	1.15217	0.000479488	-1.27347	1.30091	0.000524168	-1.23496	1.26818
52110329	rs8019441	2.03623e-05	-1.71747	3.17754	0.00276862	-1.71831	3.49914	0.00314567	-1.71456	3.53974
52112742	rs17092966	3.8091e-07	-1.72291	-0.79589	3.73481e-05	-1.72243	-0.802564	4.05469e-05	-1.71958	-0.806558
52112764	rs148078818	8.74703e-07	-1.68748	-2.25868e-10	8.56923e-05	-1.69451	-2.25868e-10	9.33169e-05	-1.6926	-2.25868e-10
52112856	rs10444677	8.8422e-07	-1.67665	-2.25868e-10	8.65332e-05	-1.68474	-2.25868e-10	9.42608e-05	-1.68253	-2.25868e-10
52113826	rs78122190	1.21871e-06	-1.35582	-2.25868e-10	0.000122102	-1.34042	-2.25868e-10	0.00012948	-1.36508	-2.25868e-10
52114207	rs2357115	4.54838e-07	-1.09286	-1.24856	3.6844e-05	-1.29381	-1.24477	3.98978e-05	-1.29207	-1.25021
52114429	rs2357116	2.60372e-07	-1.60911	-1.29014	2.61979e-05	-1.59098	-1.28861	2.89642e-05	-1.57188	-1.29066
52114556	rs2357117	2.63954e-07	-1.59229	-1.2933	2.65732e-05	-1.57292	-1.29245	2.943e-05	-1.5526	-1.29399
52114678	rs113433040	8.47184e-07	-1.71944	-2.25868e-10	8.34192e-05	-1.72139	-2.25868e-10	9.07111e-05	-1.72092	-2.25868e-10
52114685	rs111692948	8.49167e-07	-1.7171	-2.25868e-10	8.35578e-05	-1.71973	-2.25868e-10	9.08792e-05	-1.71907	-2.25868e-10
52114832	rs113523994	8.47184e-07	-1.71944	-2.25868e-10	8.34192e-05	-1.72139	-2.25868e-10	9.07111e-05	-1.72092	-2.25868e-10
52114853	rs55760336	2.30838e-06	-0.0789046	-0.638153	0.000176528	-0.326696	-0.645094	0.000205398	-0.261917	-0.641734
52115244	rs73292745	8.47562e-07	-1.719	-2.25868e-10	8.34444e-05	-1.72109	-2.25868e-10	9.07421e-05	-1.72058	-2.25868e-10
52115376	rs10143355	1.18359e-06	-1.38505	-2.25868e-10	0.000106596	-1.47623	-2.25868e-10	0.000117536	-1.46185	-2.25868e-10
52115476	rs10132437	1.01077e-06	-1.54289	-2.25868e-10	9.58383e-05	-1.58261	-2.25868e-10	0.000104952	-1.5751	-2.25868e-10
52115538	rs111948470	8.50522e-07	-1.71551	-2.25868e-10	8.36589e-05	-1.71852	-2.25868e-10	9.0999e-05	-1.71775	-2.25868e-10
52115746	rs149752080	1.29784e-06	-1.18703e-10	-1.2929	0.000127655	-1.18703e-10	-1.29594	0.000138745	-1.18703e-10	-1.29596
52115799	rs116233380	5.33803e-06	0.121252	-2.25868e-10	0.000331597	-0.341353	-2.25868e-10	0.000357813	-0.348588	-2.25868e-10
52116068	rs11627169	8.79832e-06	-0.305018	0.925975	0.000712504	-0.647645	1.07116	0.000805003	-0.598459	1.06071
52116789	rs35727966	8.80585e-07	-1.68077	-2.25868e-10	8.35776e-05	-1.7195	-2.25868e-10	9.05836e-05	-1.72233	-2.25868e-10
52117240	rs12590456	1.29403e-06	-1.18703e-10	-1.29584	0.000127663	-1.18703e-10	-1.29588	0.000138742	-1.18703e-10	-1.29598
52117892	rs3751464	7.74874e-06	-0.422148	0.916074	0.000693909	-0.657721	1.05479	0.000790659	-0.600434	1.0447
52117934	rs45618241	8.54785e-07	-1.71051	-2.25868e-10	8.3648e-05	-1.71866	-2.25868e-10	9.09931e-05	-1.71782	-2.25868e-10
52117956	rs45583835	1.69678e-06	0.109381	-1.13425	0.000121274	-0.209531	-1.13769	0.000140649	-0.146305	-1.13603
52118085	rs45500895	8.56996e-07	-1.70793	-2.25868e-10	8.41753e-05	-1.71237	-2.25868e-10	9.15978e-05	-1.71119	-2.25868e-10
52118800	rs139014790	9.62167e-07	-1.59217	-2.25868e-10	9.52697e-05	-1.58856	-2.25868e-10	0.00010302	-1.59368	-2.25868e-10
52118847	rs79346288	2.35993e-07	-1.70616	-1.2914	2.29521e-05	-1.722	-1.28987	2.4888e-05	-1.72279	-1.29142
52118968	rs8010756	1.68448e-06	0.109381	-1.14153	0.000120405	-0.209531	-1.14488	0.000139635	-0.146305	-1.14326
52119028	rs78035655	9.92506e-07	-1.56113	-2.25868e-10	8.32891e-05	-1.72295	-2.25868e-10	9.0985e-05	-1.7179	-2.25868e-10
52119036	rs34657485	5.10887e-06	-1.71681	1.79418	0.000650351	-1.71856	2.0508	0.000717756	-1.72087	2.0684
52119107	rs4143904	7.4348e-06	-0.400174	0.852741	0.000616723	-0.71728	0.996428	0.000705402	-0.661618	0.991786
52119225	rs115050740	1.00461e-06	-1.54901	-2.25868e-10	9.24039e-05	-1.6191	-2.25868e-10	0.000101052	-1.61296	-2.25868e-10
52119236	rs114102842	9.99993e-07	-1.55361	-2.25868e-10	9.20766e-05	-1.62265	-2.25868e-10	0.000100683	-1.61662	-2.25868e-10
52119265	rs11845396	1.33337e-05	-1.72176	2.75845	0.00179802	-1.7192	3.06837	0.00202232	-1.722	3.1054
52119539	rs117758383	8.55111e-07	-1.71013	-2.25868e-10	8.40211e-05	-1.7142	-2.25868e-10	9.14204e-05	-1.71313	-2.25868e-10
52119956	rs112986382	8.71243e-07	-1.69144	-2.25868e-10	8.4697e-05	-1.70619	-2.25868e-10	9.23396e-05	-1.70313	-2.25868e-10
52119971	rs77516864	8.82824e-07	-1.67823	-2.25868e-10	8.55435e-05	-1.69625	-2.25868e-10	9.33342e-05	-1.69241	-2.25868e-10
52120264	rs735265	5.77767e-06	-0.405927	0.606323	0.000465609	-0.739464	0.737538	0.000530424	-0.681582	0.726658
52120314	rs746306	1.30726e-06	0.00654136	-1.29221	9.46027e-05	-0.302859	-1.29273	0.000109347	-0.241592	-1.29248
52120351	rs117082679	4.14475e-06	-0.131763	-2.25868e-10	0.000707632	0.416651	-2.25868e-10	0.000800176	0.456232	-2.25868e-10
52120466	rs2357118	4.26367e-06	-0.103474	-2.25868e-10	0.000311417	-0.404138	-2.25868e-10	0.000358575	-0.34646	-2.25868e-10
52121107	rs117784961	1.37884e-05	-1.18703e-10	1.07022	0.00137408	-1.18703e-10	1.08027	0.00144381	-1.18703e-10	1.04644
52122477	rs17666653	4.8111e-06	-1.71332	1.73064	0.000611444	-1.71815	1.9887	0.000683774	-1.71609	2.01511
52122619	rs17666689	7.96086e-06	-1.72095	2.24188	0.0010402	-1.71857	2.52046	0.00116155	-1.72001	2.54892
52123070	rs8022690	7.2526e-06	-0.185281	0.613036	0.000551645	-0.573106	0.740739	0.000609852	-0.541625	0.726242
52123073	rs35004553	5.26369e-06	-1.71332	1.82055	0.000671462	-1.71815	2.08234	0.000751172	-1.71609	2.10912
52123162	rs11852098	9.06953e-07	-1.65127	-2.25868e-10	8.74903e-05	-1.67374	-2.25868e-10	9.46851e-05	-1.67804	-2.25868e-10
52123682	rs77213758	1.80381e-06	-1.18703e-10	-0.963704	0.000175625	-1.18703e-10	-0.976919	0.000190349	-1.18703e-10	-0.979743
52124017	rs75092668	6.67906e-06	0.345373	-2.25868e-10	0.000402933	-0.146502	-2.25868e-10	0.000434575	-0.154232	-2.25868e-10
52124108	rs12882828	1.05054e-06	-1.5043	-2.25868e-10	0.000100969	-1.53046	-2.25868e-10	0.000113251	-1.49899	-2.25868e-10
52124272	rs10132283	3.22286e-07	-1.39323	-1.2927	2.70597e-05	-1.55445	-1.29278	2.84018e-05	-1.58806	-1.29409
52124421	rs941703	1.84905e-06	-1.12028	0.181347	0.000144739	-1.44369	0.273349	0.000157161	-1.41779	0.246463
52124963	rs10134974	1.25241e-06	-1.32853	-2.25868e-10	0.000111218	-1.43378	-2.25868e-10	0.000127474	-1.38069	-2.25868e-10
52125507	rs8014336	5.30004e-06	-1.71266	1.82677	0.000619368	-1.66556	1.94899	0.00065634	-1.6759	1.93398
52125648	rs117992529	3.30412e-06	-0.358435	-2.25868e-10	0.000468402	0.00405526	-2.25868e-10	0.000500547	-0.0128987	-2.25868e-10
52125683	rs12889478	1.19886e-06	-1.37223	-2.25868e-10	0.000110562	-1.4397	-2.25868e-10	0.000126089	-1.39161	-2.25868e-10
52126520	rs941700	5.65154e-06	-1.52236	1.70068	0.000648075	-1.58235	1.91109	0.000681248	-1.61104	1.90636
52126584	rs17590534	9.98057e-07	-1.55555	-2.25868e-10	8.65733e-05	-1.68428	-2.25868e-10	9.34508e-05	-1.69116	-2.25868e-10
52127059	rs9671722	6.30576e-06	-1.68225	1.97011	0.000755088	-1.61655	2.09811	0.000793919	-1.62709	2.07547
52127137	rs12879807	1.04645e-06	-1.5082	-2.25868e-10	9.9096e-05	-1.54918	-2.25868e-10	0.000111854	-1.5114	-2.25868e-10
52127837	rs1956576	4.15331e-07	-1.70961	-0.722671	4.3221e-05	-1.65711	-0.721835	4.7316e-05	-1.63899	-0.732755
52127994	rs28578287	1.03565e-06	-1.51857	-2.25868e-10	9.81768e-05	-1.5585	-2.25868e-10	0.000110709	-1.5217	-2.25868e-10
52128897	rs1885035	9.70317e-07	-1.58374	-2.25868e-10	9.48412e-05	-1.59307	-2.25868e-10	0.000106768	-1.55794	-2.25868e-10
52129048	rs66820903	3.73757e-07	-1.70966	-0.828091	3.89224e-05	-1.65562	-0.828082	4.28084e-05	-1.63315	-0.838717
52129505	rs35588240	1.0342e-06	-1.51998	-2.25868e-10	9.68112e-05	-1.57251	-2.25868e-10	0.000109879	-1.52922	-2.25868e-10
52129671	rs113753294	2.07534e-06	-0.82348	-2.25868e-10	0.000259108	-0.588028	-2.25868e-10	0.000265427	-0.647261	-2.25868e-10
52129902	rs7155793	4.39564e-06	-1.72296	1.64997	0.000503804	-1.69309	1.77001	0.000536343	-1.70045	1.75663
52130128	rs12886658	1.0342e-06	-1.51998	-2.25868e-10	9.68112e-05	-1.57251	-2.25868e-10	0.000109879	-1.52922	-2.25868e-10
52130179	rs7149556	4.22707e-06	-1.72277	1.61067	0.000486101	-1.68877	1.72991	0.000517257	-1.69667	1.71661
52130604	rs61969835	1.04495e-06	-1.50964	-2.25868e-10	9.76786e-05	-1.56359	-2.25868e-10	0.000110995	-1.51911	-2.25868e-10
52130970	rs77092608	8.99151e-07	-1.65991	-2.25868e-10	9.72878e-05	-1.5676	-2.25868e-10	0.000104603	-1.57843	-2.25868e-10
52131743	rs9805984	1.02382e-06	-1.53006	-2.25868e-10	9.5976e-05	-1.58117	-2.25868e-10	0.000108802	-1.53907	-2.25868e-10
52131756	rs11847326	9.9925e-06	-1.47675	2.22498	0.00115499	-1.55568	2.46225	0.00121025	-1.59244	2.46242
52132201	rs10141001	1.0235e-06	-1.53037	-2.25868e-10	9.58781e-05	-1.58219	-2.25868e-10	0.000108488	-1.54196	-2.25868e-10
52132236	rs12434533	1.41616e-06	-1.20565	-2.25868e-10	0.000120608	-1.35273	-2.25868e-10	0.000134594	-1.32634	-2.25868e-10
52132331	rs6572783	2.66908e-07	-1.69812	-1.17634	2.57101e-05	-1.72059	-1.1778	2.7756e-05	-1.71517	-1.18997
52133233	rs7146815	9.50945e-07	-1.6039	-2.25868e-10	8.97107e-05	-1.64868	-2.25868e-10	0.000100765	-1.61581	-2.25868e-10
52133798	rs12589454	3.00984e-07	-1.51046	-1.24384	3.77076e-05	-1.27236	-1.24305	4.03729e-05	-1.27986	-1.25058
52134000	rs35883366	9.49358e-07	-1.60557	-2.25868e-10	9.07045e-05	-1.63766	-2.25868e-10	0.000102166	-1.602	-2.25868e-10
52134078	rs185895582	9.56045e-07	-1.59856	-2.25868e-10	8.47978e-05	-1.705	-2.25868e-10	9.20187e-05	-1.70661	-2.25868e-10
52134354	rs77503062	8.46485e-07	-1.72027	-2.25868e-10	8.39903e-05	-1.71457	-2.25868e-10	9.1068e-05	-1.71699	-2.25868e-10
52134387	rs10147501	1.59274e-06	-0.837345	-0.250805	0.000113575	-1.23334	-0.179469	0.000117965	-1.27778	-0.18043
52135098	rs117421195	1.6461e-06	-1.0552	-2.25868e-10	0.000129285	-1.28325	-2.25868e-10	0.000146471	-1.24177	-2.25868e-10
52135356	rs4898706	2.83207e-06	-0.627673	0.115075	0.00034118	-0.512638	0.199776	0.000333722	-0.579513	0.161224
52136712	rs7144199	3.10283e-07	-1.48332	-1.24055	3.93782e-05	-1.23161	-1.24045	4.20398e-05	-1.242	-1.24798
52136730	rs8006957	2.21163e-06	-0.859774	0.0998995	0.00026454	-0.751459	0.184178	0.000246627	-0.879473	0.158751
52136755	rs66522207	9.67668e-07	-1.58647	-2.25868e-10	9.31645e-05	-1.61091	-2.25868e-10	0.000104701	-1.57749	-2.25868e-10
52136757	rs141957511	9.02176e-07	-1.65655	-2.25868e-10	9.86079e-05	-1.55412	-2.25868e-10	0.000108716	-1.53986	-2.25868e-10
52136788	rs8007388	1.74422e-06	-0.978963	-0.0183367	0.000215403	-0.833629	0.0608694	0.000202721	-0.952593	0.0358258
52137068	rs10133897	2.09272e-06	-0.799863	-0.0152755	0.000256183	-0.664885	0.0655041	0.000234786	-0.811046	0.041122
52137467	rs189327909	1.11438e-06	-1.4453	-2.25868e-10	9.28963e-05	-1.61379	-2.25868e-10	0.000102091	-1.60274	-2.25868e-10
52137756	rs4259964	1.75259e-06	-0.903435	-0.0890766	0.000133291	-1.24246	-0.0102783	0.000138168	-1.29671	-0.00341744
52137787	rs150635075	7.25952e-05	2.73129	-2.25868e-10	0.00455805	2.27938	-2.25868e-10	0.00495109	2.27876	-2.25868e-10
52137895	rs11622825	1.00887e-06	-1.54477	-2.25868e-10	0.000104662	-1.49454	-2.25868e-10	0.000117399	-1.46302	-2.25868e-10
52138060	rs79388954	5.27581e-06	-1.18703e-10	0.109528	0.000538447	-1.18703e-10	0.143418	0.000589181	-1.18703e-10	0.150134
52138242	rs149822473	2.53009e-06	-1.18703e-10	-0.625351	0.000258428	-1.18703e-10	-0.590655	0.000276677	-1.18703e-10	-0.605749
52138394	rs7155895	2.3221e-06	-0.728957	0.0178255	0.00016011	-1.16921	0.0997977	0.000164658	-1.22587	0.101134
52138648	rs56033676	1.50433e-06	-1.18185	0.0365956	0.000181265	-1.06428	0.11897	0.00017258	-1.17185	0.0941116
52139325	rs151167672	8.45408e-07	-1.72154	-2.25868e-10	8.80504e-05	-1.66736	-2.25868e-10	9.42906e-05	-1.68222	-2.25868e-10
52139785	rs34860830	9.2195e-07	-1.63487	-2.25868e-10	8.84949e-05	-1.66233	-2.25868e-10	9.91695e-05	-1.63177	-2.25868e-10
52140055	rs4277270	1.85023e-06	-1.11525	0.176962	0.000150073	-1.39789	0.263735	0.000160783	-1.42133	0.272784
52140264	rs142629302	1.49966e-06	-1.18703e-10	-1.14837	0.000148113	-1.18703e-10	-1.1473	0.000160429	-1.18703e-10	-1.15075
52141645	rs12147007	8.45494e-07	-1.72144	-2.25868e-10	8.38065e-05	-1.71676	-2.25868e-10	9.09022e-05	-1.71882	-2.25868e-10
52141647	rs10130434	9.2195e-07	-1.63487	-2.25868e-10	8.84949e-05	-1.66233	-2.25868e-10	9.91695e-05	-1.63177	-2.25868e-10
52141673	rs9323214	3.64926e-06	-0.676674	0.417592	0.000442393	-0.564176	0.511103	0.000432458	-0.629592	0.470478
52141702	rs72675822	8.58742e-07	-1.70589	-2.25868e-10	8.42069e-05	-1.712	-2.25868e-10	9.18142e-05	-1.70883	-2.25868e-10
52142747	rs78683281	3.53785e-06	-0.290084	-2.25868e-10	0.000423243	-0.0973253	-2.25868e-10	0.000479037	-0.0568217	-2.25868e-10
52142886	rs4451881	7.27262e-06	-0.202432	0.632944	0.000702939	-0.322083	0.732081	0.000752345	-0.294435	0.68903
52143694	rs10498431	1.11264e-05	0.0904522	0.765268	0.00100086	-0.0986606	0.861998	0.00106171	-0.0795507	0.818583
52144437	rs8021661	2.13048e-06	-0.889098	0.091839	0.000146335	-1.33024	0.170871	0.000162282	-1.31815	0.178889
52144593	rs8003096	5.1028e-07	-1.23922	-0.987185	3.82872e-05	-1.51537	-0.984788	4.28256e-05	-1.49787	-0.973598
52144872	rs4312232	6.28534e-06	-0.0834051	0.368021	0.000616619	-0.178394	0.457373	0.00064999	-0.17037	0.418727
52145105	rs4243577	5.4603e-07	-1.20571	-0.952975	4.13359e-05	-1.47309	-0.950449	4.56081e-05	-1.46985	-0.938663
52145244	rs12323408	6.60512e-06	-0.0442032	0.378444	0.000647427	-0.140338	0.468072	0.000682451	-0.132216	0.429308
52145659	rs55780869	4.95775e-06	-0.168544	0.215892	0.00047678	-0.274647	0.296431	0.000461245	-0.363981	0.269311
52146124	rs8012981	5.29666e-07	-1.6513	-0.537811	5.49933e-05	-1.68227	-0.455793	5.80778e-05	-1.69624	-0.470574
52146837	rs144721999	8.12358e-05	2.84375	-2.25868e-10	0.00541895	2.45238	-2.25868e-10	0.00584249	2.44431	-2.25868e-10
52148694	rs140972534	1.01606e-06	-1.53768	-2.25868e-10	8.85784e-05	-1.66138	-2.25868e-10	9.59549e-05	-1.66472	-2.25868e-10
52149643	rs118143454	5.49198e-06	0.149685	-2.25868e-10	0.000516424	0.101655	-2.25868e-10	0.00055804	0.0958306	-2.25868e-10
52149648	rs4403977	5.96239e-06	0.0530089	0.178857	0.00054471	-0.106043	0.261025	0.000571217	-0.103146	0.222316
52149768	rs4243578	4.29313e-06	-0.200156	0.103569	0.000419397	-0.291649	0.185196	0.000442696	-0.283925	0.14821
52149834	rs41480647	2.81991e-07	-1.55146	-1.26803	3.46572e-05	-1.33168	-1.26809	3.70754e-05	-1.34135	-1.2743
52150207	rs11625657	2.75926e-07	-1.57188	-1.26935	3.35249e-05	-1.36352	-1.26946	3.57717e-05	-1.37603	-1.27541
52150405	rs4290402	4.44134e-06	-0.279221	0.216573	0.000424533	-0.394055	0.299771	0.000453637	-0.371883	0.26058
52151204	rs8011426	3.58947e-06	-0.264083	-0.0115183	0.000344456	-0.366815	0.0635077	0.000334582	-0.453213	0.0374956
52151339	rs8011185	3.99048e-06	-0.276243	0.106551	0.000390174	-0.365385	0.186707	0.000411445	-0.357862	0.148938
52151474	rs72622449	2.88162e-07	-1.55343	-1.24441	3.53477e-05	-1.33535	-1.24469	3.76431e-05	-1.34834	-1.25211
52151625	rs191461664	9.2139e-07	-1.63548	-2.25868e-10	8.37846e-05	-1.71702	-2.25868e-10	9.09826e-05	-1.71793	-2.25868e-10
52152300	rs111227220	8.52887e-07	-1.71273	-2.25868e-10	9.7681e-05	-1.56356	-2.25868e-10	0.000107838	-1.54797	-2.25868e-10
52152601	rs9285578	5.87801e-06	-0.0716735	0.289288	0.000528194	-0.251897	0.376087	0.000562093	-0.233708	0.336776
52152824	rs9323215	5.59644e-06	-0.0291318	0.197658	0.000513494	-0.184375	0.280341	0.000538313	-0.181549	0.24139
52153772	rs7140349	5.63843e-06	-0.027563	0.203564	0.000511816	-0.195323	0.288016	0.000539716	-0.187316	0.24976
52153805	rs7140365	5.93799e-06	0.0142895	0.213477	0.000538019	-0.155582	0.298203	0.000567336	-0.147472	0.259824
52153956	rs11157839	2.77081e-07	-1.58078	-1.25627	3.27381e-05	-1.40003	-1.25671	3.48075e-05	-1.41477	-1.264
52154362	rs118105101	9.4465e-07	-1.61055	-2.25868e-10	9.6379e-05	-1.57698	-2.25868e-10	0.000111057	-1.51855	-2.25868e-10
52154372	rs116890422	1.15967e-06	-1.40547	-2.25868e-10	0.000140716	-1.19853	-2.25868e-10	0.000154609	-1.1877	-2.25868e-10
52154577	rs56799730	1.57223e-05	2.49078	-1.28931	0.000582354	1.5105	-1.28869	0.0005715	1.40709	-1.28742
52154739	rs139840943	1.73918e-06	-1.00019	-2.25868e-10	0.00016176	-1.05916	-2.25868e-10	0.000179313	-1.03947	-2.25868e-10
52154846	rs9635224	2.41084e-06	-0.535491	-0.138137	0.000247563	-0.568841	-0.0647672	0.000243821	-0.6433	-0.0888646
```
