## Supplementary material for "Characterization of shared and ancestry-specific signals driving complex traits using multi-ancestry fine-mapping": susiex_nc3.cs80.summary

```
# chr14:51155145-52155145
CS_ID	CS_LENGTH	CS_PURITY	MAX_PIP_SNP	BP	REF_ALLELE	ALT_ALLELE	REF_FRQ	BETA	SE	-LOG10P	MAX_PIP	POST-HOC_PROB_POP1	POST-HOC_PROB_POP2
1	11	0.413719	rs2999392	51655145	T,T	C,C	0.316103,0.15377	0.0234326,0.00235912	0.00425236,0.0118501	7.44634,0.0745846	0.222364	0.993285	0.227813
2	731	0	rs117404209	51198484	T,NA	C,NA	0.988072,NA	0.0630978,NA	0.0182119,NA	3.27497,NA	0.0440746	0.493553	0.399446
3	838	0	rs75281258	51526790	C,C	T,T	0.93837,0.957341	0.033596,0.0328017	0.00822159,0.0211527	4.35824,0.917319	0.0406814	0.422654	0.440456
```
