## Supplementary material for "Characterization of shared and ancestry-specific signals driving complex traits using multi-ancestry fine-mapping": susiex_nc1.cs80.cs

```
CS_ID	SNP	BP	REF_ALLELE	ALT_ALLELE	REF_FRQ	BETA	SE	-LOG10P	CS_PIP	OVRL_PIP
1	chr14:65020976:T:C	65020976	C,C	T,T	1,1	-inf,-inf	inf,inf	8.00007,0.930194	0.79699	0.79699
1	chr14:65110894:T:C	65110894	C,C	T,T	1,1	inf,-inf	inf,inf	6.59018,0.438559	0.0178321	0.0178321
```
