## Supplementary material for "Characterization of shared and ancestry-specific signals driving complex traits using multi-ancestry fine-mapping": susiex_nc1.cs80.snp

```
BP	SNP	PIP(CS1)	LogBF(CS1,Pop1)	LogBF(CS1,Pop2)
64635693	chr14:64635693:A:C	4.36762e-07	-1.66433e-10	-0.352474
64637522	chr14:64637522:C:A	4.15145e-08	-1.65394	-1.05188
64637939	chr14:64637939:G:C	1.92546e-07	-1.66433e-10	-1.17153
64637988	chr14:64637988:G:A	9.73181e-07	0.448707	-2.72626e-10
64638398	chr14:64638398:C:T	4.32766e-08	-1.64493	-1.01932
64638887	chr14:64638887:A:C	1.81779e-07	-1.66433e-10	-1.22907
64639141	chr14:64639141:T:C	4.22591e-08	-1.65424	-1.0338
64639360	chr14:64639360:C:T	1.92568e-07	-1.66433e-10	-1.17141
64639702	chr14:64639702:G:A	1.94187e-07	-1.66433e-10	-1.16304
64640649	chr14:64640649:CA:C	2.0487e-06	-1.66433e-10	1.1931
64641415	chr14:64641415:C:T	1.98972e-06	-1.66433e-10	1.16389
64641687	chr14:64641687:T:C	4.0993e-08	-1.69478	-1.02368
64641940	chr14:64641940:A:G	6.5705e-07	1.269	-1.2131
64642674	chr14:64642674:T:G	4.27141e-08	-1.65689	-1.02044
64642930	chr14:64642930:A:G	4.07617e-08	-1.68324	-1.04088
64643144	chr14:64643144:G:A	1.99812e-06	-1.66433e-10	1.1681
64643646	chr14:64643646:C:T	1.85121e-07	-1.66433e-10	-1.21085
64644072	chr14:64644072:C:T	4.12155e-08	-1.67487	-1.03818
64644122	chr14:64644122:C:T	3.9766e-08	-1.71583	-1.03302
64644300	chr14:64644300:T:C	4.19234e-08	-1.6806	-1.01542
64644338	chr14:64644338:T:C	1.8146e-07	-1.66433e-10	-1.23083
64644397	chr14:64644397:G:A	1.80033e-06	-1.66433e-10	1.06386
64644477	chr14:64644477:T:G	4.17257e-08	-1.68405	-1.0167
64644664	chr14:64644664:C:T	4.0808e-08	-1.68266	-1.04033
64644892	chr14:64644892:A:G	4.08837e-08	-1.68001	-1.04112
64644959	chr14:64644959:C:T	4.71682e-07	-0.275558	-2.72626e-10
64645468	chr14:64645468:C:G	7.84516e-07	-1.66433e-10	0.233203
64645496	chr14:64645496:C:A	4.12031e-08	-1.67466	-1.03869
64645507	chr14:64645507:A:C	4.12683e-08	-1.67308	-1.03869
64645672	chr14:64645672:C:T	4.25715e-08	-1.67426	-1.00642
64645945	chr14:64645945:T:C	4.05709e-08	-1.6874	-1.04141
64646026	chr14:64646026:G:A	2.24081e-07	-1.01985	-2.72626e-10
64646058	chr14:64646058:G:C	1.8046e-07	-1.66433e-10	-1.23635
64646090	chr14:64646090:T:A	2.27053e-07	-1.00668	-2.72626e-10
64646253	chr14:64646253:C:T	2.0444e-07	-1.66433e-10	-1.11159
64646921	chr14:64646921:G:A	1.81614e-07	-1.66433e-10	-1.22998
64646954	chr14:64646954:G:A	4.19841e-08	-1.65699	-1.03759
64647000	chr14:64647000:T:G	4.32195e-08	-1.65829	-1.00729
64647050	chr14:64647050:A:G	4.47734e-08	-1.6087	-1.02155
64647283	chr14:64647283:G:A	1.81973e-07	-1.66433e-10	-1.228
64647482	chr14:64647482:C:T	2.84262e-07	-1.66433e-10	-0.781967
64647972	chr14:64647972:T:C	1.96225e-07	-1.66433e-10	-1.1526
64648038	chr14:64648038:A:G	3.74602e-07	-1.66433e-10	-0.505999
64648188	chr14:64648188:G:A	1.74593e-07	-1.26941	-2.72626e-10
64648315	chr14:64648315:TCA:T	4.36195e-08	-1.62383	-1.03253
64649022	chr14:64649022:T:G	4.3053e-08	-1.65802	-1.01141
64649230	chr14:64649230:C:G	4.1852e-08	-1.66655	-1.03118
64649235	chr14:64649235:T:C	4.17965e-08	-1.66798	-1.03107
64649832	chr14:64649832:G:A	6.57898e-08	-1.28352	-0.961878
64649859	chr14:64649859:A:C	3.57702e-07	-1.66433e-10	-0.552163
64649920	chr14:64649920:G:A	1.08716e-07	-1.74312	-2.72626e-10
64650459	chr14:64650459:T:C	5.92083e-08	-1.69432	-0.65648
64650732	chr14:64650732:G:T	6.07278e-08	-1.22427	-1.1012
64651298	chr14:64651298:G:A	8.71663e-08	-1.04372	-0.92032
64651333	chr14:64651333:T:C	8.91563e-08	-1.05926	-0.882212
64651372	chr14:64651372:T:G	8.75833e-08	-1.05853	-0.900741
64651798	chr14:64651798:T:C	8.53796e-08	-1.07079	-0.913966
64651802	chr14:64651802:G:A	1.83414e-07	-1.66433e-10	-1.22012
64651806	chr14:64651806:AAGTC:A	8.46e-08	-1.09625	-0.897682
64652060	chr14:64652060:C:T	3.92087e-07	-1.66433e-10	-0.46038
64652159	chr14:64652159:TACTCCAAA:T	1.1885e-07	-1.654	-2.72626e-10
64652225	chr14:64652225:A:G	1.6166e-07	-0.911725	-0.434641
64652455	chr14:64652455:A:G	3.10668e-07	-1.66433e-10	-0.69314
64652531	chr14:64652531:T:C	1.88089e-07	-1.66433e-10	-1.19495
64652889	chr14:64652889:C:T	8.38875e-08	-1.71298	-0.289402
64652958	chr14:64652958:C:T	6.23642e-08	-1.37729	-0.921579
64652982	chr14:64652982:G:A	5.46987e-08	-1.37129	-1.05874
64653121	chr14:64653121:A:G	1.94428e-07	0.0639197	-1.22572
64653130	chr14:64653130:A:C	4.60629e-07	-0.299271	-2.72626e-10
64653280	chr14:64653280:G:A	4.38642e-08	-1.5831	-1.06766
64653590	chr14:64653590:A:G	1.96198e-07	-0.561894	-0.590843
64653617	chr14:64653617:TGTGTGTGC:T	1.11102e-07	-1.72141	-2.72626e-10
64653824	chr14:64653824:T:C	1.02904e-06	-1.66433e-10	0.50452
64654218	chr14:64654218:A:AAG	1.93918e-07	-0.513578	-0.650849
64654367	chr14:64654367:G:A	3.50463e-08	-1.75694	-1.11825
64654384	chr14:64654384:T:A	4.70343e-08	-1.63597	-0.945016
64654415	chr14:64654415:T:C	5.10126e-07	-1.66433e-10	-0.197206
64654465	chr14:64654465:C:G	1.64598e-07	-1.32836	-2.72626e-10
64654500	chr14:64654500:G:A	1.81959e-07	-1.66433e-10	-1.22808
64654572	chr14:64654572:A:G	3.26865e-08	-1.71326	-1.23165
64654730	chr14:64654730:G:A	1.17203e-07	-0.439192	-1.22876
64654916	chr14:64654916:C:A	4.03497e-08	-1.70901	-1.02527
64654917	chr14:64654917:C:G	4.02476e-08	-1.71154	-1.02527
64655519	chr14:64655519:TTC:T	7.924e-08	-1.5043	-0.555087
64655672	chr14:64655672:C:T	1.12687e-07	-0.57217	-1.13508
64655744	chr14:64655744:G:A	1.88627e-07	-1.66433e-10	-1.19209
64656167	chr14:64656167:C:A	1.22689e-07	-0.593412	-1.0288
64656294	chr14:64656294:G:A	1.41745e-07	-0.489691	-0.988143
64656353	chr14:64656353:CTT:C	1.33581e-07	-0.536187	-1.00097
64656539	chr14:64656539:G:A	1.32478e-07	-0.529415	-1.01603
64656540	chr14:64656540:T:C	1.38895e-07	-0.485031	-1.01312
64657213	chr14:64657213:C:T	1.28018e-07	-0.358485	-1.2212
64657230	chr14:64657230:C:G	1.26676e-07	-0.364819	-1.22541
64657378	chr14:64657378:G:A	1.7902e-07	-0.0804401	-1.16393
64657442	chr14:64657442:C:G	1.81554e-07	-1.66433e-10	-1.23031
64657457	chr14:64657457:TG:T	1.23326e-07	-0.388422	-1.22861
64657971	chr14:64657971:T:A	1.16664e-07	-0.436974	-1.23559
64658259	chr14:64658259:G:A	1.17918e-07	-0.491418	-1.17046
64658279	chr14:64658279:G:A	1.88618e-07	-1.66433e-10	-1.19214
64658483	chr14:64658483:C:G	9.51785e-07	-1.66433e-10	0.426475
64658488	chr14:64658488:C:T	1.89141e-07	-1.66433e-10	-1.18937
64658533	chr14:64658533:A:G	1.82576e-07	-1.66433e-10	-1.2247
64658831	chr14:64658831:T:C	2.47806e-07	0.125316	-1.04453
64658853	chr14:64658853:C:T	1.82651e-07	-1.66433e-10	-1.22428
64658865	chr14:64658865:C:T	4.84439e-07	-1.66433e-10	-0.248871
64659286	chr14:64659286:C:T	3.93551e-08	-1.71604	-1.0432
64659973	chr14:64659973:T:A	2.51711e-07	-1.66433e-10	-0.903582
64660305	chr14:64660305:T:C	1.11727e-07	-0.529048	-1.18676
64660310	chr14:64660310:A:G	3.48352e-08	-1.76045	-1.12078
64660517	chr14:64660517:C:T	4.84681e-07	-1.66433e-10	-0.248372
64660621	chr14:64660621:A:C	4.80915e-07	-1.66433e-10	-0.256172
64660717	chr14:64660717:T:C	3.1947e-07	-1.66433e-10	-0.665199
64661044	chr14:64661044:GT:G	1.10549e-07	-0.538438	-1.18797
64661746	chr14:64661746:ATAGG:A	1.91913e-07	-1.66433e-10	-1.17482
64661757	chr14:64661757:C:T	1.39903e-07	-0.45333	-1.03758
64661923	chr14:64661923:C:T	1.22645e-07	-0.562326	-1.06025
64661935	chr14:64661935:T:C	2.15233e-07	-1.66433e-10	-1.06014
64662545	chr14:64662545:C:T	5.43434e-07	-1.66433e-10	-0.133955
64662853	chr14:64662853:G:A	1.81088e-07	-1.66433e-10	-1.23288
64663245	chr14:64663245:A:G	4.60846e-08	-1.57229	-1.0291
64663324	chr14:64663324:A:C	5.1676e-07	-1.66433e-10	-0.184285
64663457	chr14:64663457:G:T	5.14761e-07	-1.66433e-10	-0.18816
64663765	chr14:64663765:T:C	9.2339e-08	-0.899311	-1.00709
64663862	chr14:64663862:G:A	5.86118e-07	-1.66433e-10	-0.0583427
64664116	chr14:64664116:T:C	8.9837e-08	-0.708843	-1.22502
64664131	chr14:64664131:A:G	3.84439e-08	-1.71451	-1.06816
64664445	chr14:64664445:A:T	4.13365e-08	-1.69004	-1.02007
64664509	chr14:64664509:G:A	4.6866e-08	-1.60464	-0.979934
64665025	chr14:64665025:T:G	1.81914e-07	-1.66433e-10	-1.22833
64665114	chr14:64665114:G:A	9.27045e-08	-0.840285	-1.06216
64665818	chr14:64665818:C:T	3.06607e-07	-1.66433e-10	-0.706297
64666060	chr14:64666060:A:G	1.81914e-07	-1.66433e-10	-1.22833
64666182	chr14:64666182:A:C	8.03176e-08	-0.893037	-1.15284
64666234	chr14:64666234:A:T	3.49877e-08	-1.74329	-1.13358
64666317	chr14:64666317:T:G	2.38058e-07	-1.66433e-10	-0.959349
64666445	chr14:64666445:G:A	1.17703e-07	-1.6637	-2.72626e-10
64666790	chr14:64666790:T:C	6.38123e-07	0.0266675	-2.72626e-10
64666883	chr14:64666883:G:C	4.89942e-08	-1.59634	-0.943824
64666919	chr14:64666919:G:T	3.43977e-08	-1.74863	-1.14524
64667125	chr14:64667125:T:C	4.7883e-07	-1.66433e-10	-0.260518
64667143	chr14:64667143:G:A	2.37888e-07	0.273747	-1.23381
64667320	chr14:64667320:C:T	2.43991e-07	0.301711	-1.23644
64667540	chr14:64667540:T:C	2.4683e-07	-1.66433e-10	-0.923164
64667707	chr14:64667707:C:A	3.64417e-07	0.668714	-1.20228
64668125	chr14:64668125:T:G	1.9078e-07	-1.66433e-10	-1.18074
64668163	chr14:64668163:G:A	3.83866e-08	-1.71849	-1.06566
64668172	chr14:64668172:G:A	4.85331e-08	-1.57733	-0.972289
64668779	chr14:64668779:C:T	2.95647e-07	-0.742699	-2.72626e-10
64668868	chr14:64668868:T:C	3.54232e-08	-1.70383	-1.16067
64669477	chr14:64669477:T:A	3.99708e-08	-1.71028	-1.03344
64669687	chr14:64669687:G:A	1.82576e-07	-1.66433e-10	-1.2247
64669719	chr14:64669719:G:A	3.50226e-07	-1.66433e-10	-0.573284
64669913	chr14:64669913:G:A	3.48406e-07	-0.578494	-2.72626e-10
64670323	chr14:64670323:T:G	1.22706e-07	-0.524855	-1.09721
64670660	chr14:64670660:C:T	1.2058e-07	-1.63955	-2.72626e-10
64670790	chr14:64670790:G:A	4.7818e-08	-1.61365	-0.950816
64670882	chr14:64670882:C:G	3.35345e-07	-1.66433e-10	-0.616703
64671044	chr14:64671044:G:A	1.829e-07	-1.66433e-10	-1.22292
64671452	chr14:64671452:C:T	2.20907e-07	0.00846277	-1.04259
64671621	chr14:64671621:T:A	1.82205e-07	-1.66433e-10	-1.22673
64671657	chr14:64671657:A:G	4.4809e-08	-1.63788	-0.991578
64671848	chr14:64671848:G:A	3.60014e-08	-1.69024	-1.15806
64671880	chr14:64671880:A:T	9.38841e-08	-0.696855	-1.19295
64671993	chr14:64671993:T:A	1.24704e-07	-0.53226	-1.07366
64672621	chr14:64672621:G:A	2.49888e-07	-1.66433e-10	-0.910852
64672977	chr14:64672977:C:A	4.65587e-07	-1.66433e-10	-0.288565
64673110	chr14:64673110:TC:T	7.5547e-08	-1.25699	-0.850119
64673123	chr14:64673123:A:G	2.41172e-07	-1.66433e-10	-0.946352
64673159	chr14:64673159:C:A	1.8315e-07	-1.66433e-10	-1.22156
64673708	chr14:64673708:A:G	3.32895e-08	-1.69164	-1.23498
64673964	chr14:64673964:G:A	5.8023e-07	-1.66433e-10	-0.0684394
64674091	chr14:64674091:G:A	4.48337e-07	-0.326319	-2.72626e-10
64674120	chr14:64674120:G:A	4.45338e-07	-1.66433e-10	-0.33303
64674846	chr14:64674846:CA:C	1.86881e-07	-1.66433e-10	-1.20139
64675003	chr14:64675003:C:T	7.51441e-08	-1.13808	-0.974373
64675041	chr14:64675041:C:T	3.51747e-08	-1.72817	-1.14337
64675199	chr14:64675199:C:G	2.04309e-07	-1.66433e-10	-1.11223
64675521	chr14:64675521:G:T	4.93698e-08	-1.70826	-0.824263
64675677	chr14:64675677:T:A	3.58825e-08	-1.69616	-1.15546
64675680	chr14:64675680:G:A	5.30154e-07	-1.66433e-10	-0.158697
64675946	chr14:64675946:G:A	1.32219e-07	-1.54741	-2.72626e-10
64676401	chr14:64676401:A:G	8.80854e-08	-1.08661	-0.86695
64676694	chr14:64676694:A:G	1.97021e-07	-1.66433e-10	-1.14855
64677241	chr14:64677241:G:GT	2.41236e-07	-1.66433e-10	-0.946086
64678010	chr14:64678010:C:T	2.18576e-07	-1.66433e-10	-1.04473
64678577	chr14:64678577:T:A	4.94751e-07	-1.66433e-10	-0.22781
64678713	chr14:64678713:A:T	1.97188e-07	-1.66433e-10	-1.14771
64678775	chr14:64678775:C:T	1.84593e-07	-1.66433e-10	-1.21371
64678901	chr14:64678901:C:T	2.23387e-07	-1.66433e-10	-1.02296
64679096	chr14:64679096:T:C	6.97407e-08	-0.952901	-1.23418
64680352	chr14:64680352:G:A	5.68122e-07	-1.66433e-10	-0.0895271
64680569	chr14:64680569:G:A	1.80963e-07	-1.66433e-10	-1.23357
64680991	chr14:64680991:T:C	7.32044e-08	-1.69455	-0.444055
64681569	chr14:64681569:G:T	1.90793e-07	-1.66433e-10	-1.18068
64682124	chr14:64682124:C:T	2.09506e-07	-1.66433e-10	-1.08711
64682481	chr14:64682481:A:G	3.74244e-08	-1.71195	-1.09759
64682509	chr14:64682509:A:C	1.65105e-07	-1.42243	0.0971489
64682693	chr14:64682693:G:A	4.05518e-07	-1.66433e-10	-0.426698
64682838	chr14:64682838:T:C	2.18217e-07	-1.66433e-10	-1.04637
64683260	chr14:64683260:C:A	1.80967e-07	-1.66433e-10	-1.23355
64683311	chr14:64683311:G:T	1.18543e-07	-0.895171	-0.761416
64683426	chr14:64683426:C:T	1.81272e-07	-1.66433e-10	-1.23187
64683490	chr14:64683490:G:A	1.85291e-07	-1.66433e-10	-1.20994
64683559	chr14:64683559:C:G	1.86364e-07	-0.264128	-0.940034
64683876	chr14:64683876:G:A	2.7945e-07	-1.66433e-10	-0.799039
64683877	chr14:64683877:G:A	1.19905e-07	-1.11338	-0.531776
64684027	chr14:64684027:A:G	2.2807e-07	-0.0307981	-0.971413
64684079	chr14:64684079:G:A	9.76244e-08	-0.691769	-1.15897
64684284	chr14:64684284:A:G	9.22624e-08	-0.74073	-1.1665
64684378	chr14:64684378:C:T	4.56459e-07	-1.66433e-10	-0.308366
64684487	chr14:64684487:T:C	1.64341e-07	-1.32992	-2.72626e-10
64684906	chr14:64684906:C:A	1.94057e-07	-1.66433e-10	-1.16371
64685027	chr14:64685027:T:C	1.23939e-07	-0.819838	-0.792235
64685416	chr14:64685416:G:GCACC	2.4135e-07	-1.66433e-10	-0.945615
64685681	chr14:64685681:A:G	3.67019e-07	-0.526449	-2.72626e-10
64685974	chr14:64685974:T:C	2.48648e-07	-1.66433e-10	-0.915826
64686001	chr14:64686001:A:C	1.21211e-07	-0.839785	-0.794544
64686060	chr14:64686060:C:G	7.06473e-07	-1.66433e-10	0.128422
64686193	chr14:64686193:C:T	7.67933e-07	-1.66433e-10	0.211839
64686194	chr14:64686194:G:A	1.8993e-07	-1.66433e-10	-1.18521
64686245	chr14:64686245:G:T	3.74524e-07	-1.66433e-10	-0.506207
64686468	chr14:64686468:G:A	3.62528e-08	-1.66936	-1.17199
64686519	chr14:64686519:ACACACACT:A	1.23339e-07	-0.427936	-1.18899
64686523	chr14:64686523:ACACT:A	2.06464e-07	-1.66433e-10	-1.10174
64686546	chr14:64686546:C:T	2.62885e-07	-1.66433e-10	-0.860146
64686548	chr14:64686548:C:T	1.10107e-07	-1.73041	-2.72626e-10
64686587	chr14:64686587:T:C	8.93223e-08	-0.736881	-1.20273
64687427	chr14:64687427:C:T	1.81594e-07	-1.66433e-10	-1.23009
64687732	chr14:64687732:A:G	1.95626e-07	-1.66433e-10	-1.15566
64687789	chr14:64687789:A:T	2.47466e-07	-1.66433e-10	-0.920592
64687939	chr14:64687939:C:T	5.4641e-06	2.17409	-2.72626e-10
64688197	chr14:64688197:A:T	1.13949e-07	-1.69611	-2.72626e-10
64688552	chr14:64688552:C:G	6.07892e-08	-1.3233	-1.00115
64688615	chr14:64688615:C:G	1.09978e-07	-1.44646	-0.28512
64688717	chr14:64688717:C:T	1.85604e-07	-1.66433e-10	-1.20825
64689264	chr14:64689264:G:T	1.2131e-07	-0.589242	-1.04427
64689272	chr14:64689272:T:C	1.30411e-06	1.68569	-0.944275
64689655	chr14:64689655:TA:T	2.07394e-07	-1.66433e-10	-1.09724
64689818	chr14:64689818:A:C	2.21191e-07	-1.66433e-10	-1.03284
64689929	chr14:64689929:C:A	6.64818e-08	-1.30626	-0.928677
64690204	chr14:64690204:A:AT	1.823e-07	-1.66433e-10	-1.22621
64690221	chr14:64690221:T:A	1.15728e-07	-0.469934	-1.21069
64690324	chr14:64690324:G:A	2.87291e-06	2.11421	-0.58299
64690602	chr14:64690602:A:G	1.83866e-07	-1.66433e-10	-1.21766
64690816	chr14:64690816:C:T	1.50234e-07	-1.41967	-2.72626e-10
64691082	chr14:64691082:C:T	2.07059e-07	-1.66433e-10	-1.09886
64691320	chr14:64691320:G:A	1.27424e-07	-1.58434	-2.72626e-10
64692624	chr14:64692624:T:C	7.57504e-07	1.18697	-0.988809
64692677	chr14:64692677:T:C	2.0229e-07	-1.66433e-10	-1.12216
64692801	chr14:64692801:A:G	5.69186e-08	-1.73823	-0.652015
64692967	chr14:64692967:T:C	5.75778e-08	-1.39811	-0.98062
64693328	chr14:64693328:T:C	5.5971e-08	-1.52969	-0.877336
64694210	chr14:64694210:C:A	2.19439e-07	-1.66433e-10	-1.04079
64694419	chr14:64694419:G:A	1.23969e-06	1.62804	-0.937287
64694500	chr14:64694500:T:C	7.33612e-08	-0.912709	-1.22376
64694547	chr14:64694547:C:A	5.00154e-07	-1.66433e-10	-0.216948
64694643	chr14:64694643:G:C	2.08622e-07	-1.66433e-10	-1.09134
64694712	chr14:64694712:G:A	1.21307e-06	1.61864	-0.949598
64694933	chr14:64694933:C:G	4.06692e-08	-1.7546	-0.971792
64695114	chr14:64695114:A:G	1.9609e-07	-1.66433e-10	-1.15329
64695199	chr14:64695199:C:T	5.60324e-08	-1.76098	-0.644954
64695673	chr14:64695673:C:T	1.82228e-07	-1.66433e-10	-1.22661
64695752	chr14:64695752:C:T	1.35548e-06	1.58104	-0.800996
64695852	chr14:64695852:C:G	7.66156e-08	-0.860426	-1.23264
64695978	chr14:64695978:A:G	4.59672e-08	-1.75802	-0.845913
64696274	chr14:64696274:C:T	1.92545e-07	-1.66433e-10	-1.17153
64696314	chr14:64696314:C:T	2.75821e-07	-1.66433e-10	-0.812113
64696751	chr14:64696751:A:T	2.33528e-07	-1.66433e-10	-0.97856
64696814	chr14:64696814:G:A	5.28554e-08	-1.50852	-0.95578
64696870	chr14:64696870:C:T	1.91522e-07	-1.66433e-10	-1.17686
64697516	chr14:64697516:C:T	2.29704e-07	-1.66433e-10	-0.995072
64697574	chr14:64697574:G:C	7.55933e-07	1.38823	-1.19214
64697577	chr14:64697577:C:T	4.27158e-07	-1.66433e-10	-0.374709
64697876	chr14:64697876:C:T	4.45453e-08	-1.73825	-0.897108
64697966	chr14:64697966:T:C	2.62662e-07	-1.66433e-10	-0.860997
64698068	chr14:64698068:G:A	2.23301e-07	-1.66433e-10	-1.02334
64698685	chr14:64698685:T:C	1.82197e-07	-1.66433e-10	-1.22678
64698797	chr14:64698797:A:G	3.26228e-07	-1.66433e-10	-0.644267
64699580	chr14:64699580:G:C	8.50139e-08	-0.751798	-1.23725
64699903	chr14:64699903:A:G	2.29506e-07	-1.66433e-10	-0.995935
64700131	chr14:64700131:A:G	3.22787e-07	-1.66433e-10	-0.654872
64700403	chr14:64700403:T:C	1.918e-07	-1.66433e-10	-1.17541
64700687	chr14:64700687:A:C	2.3994e-07	-1.66433e-10	-0.951473
64700795	chr14:64700795:C:T	2.21089e-07	-1.66433e-10	-1.0333
64701226	chr14:64701226:G:A	2.15907e-07	-1.66433e-10	-1.05702
64701256	chr14:64701256:A:G	2.32181e-07	-0.00353601	-0.980812
64701350	chr14:64701350:G:A	7.3398e-08	-0.899359	-1.23661
64701768	chr14:64701768:G:A	1.83801e-07	-1.66433e-10	-1.21801
64702638	chr14:64702638:G:A	1.09484e-07	-1.73609	-2.72626e-10
64702892	chr14:64702892:C:CTTAGT	3.9337e-07	0.227099	-0.684212
64703235	chr14:64703235:C:T	1.6028e-06	-1.66433e-10	0.947642
64704600	chr14:64704600:A:G	2.08267e-07	-0.260637	-0.832406
64704827	chr14:64704827:T:G	6.42953e-08	-1.08667	-1.1817
64704947	chr14:64704947:C:T	2.46945e-07	-1.66433e-10	-0.922696
64706227	chr14:64706227:G:C	2.04864e-07	-1.66433e-10	-1.10952
64706328	chr14:64706328:A:G	2.0861e-07	-1.66433e-10	-1.0914
64706725	chr14:64706725:C:T	3.39266e-07	-0.605079	-2.72626e-10
64707121	chr14:64707121:C:T	1.75031e-07	-0.121783	-1.14512
64707350	chr14:64707350:C:T	7.63941e-07	0.206627	-2.72626e-10
64707734	chr14:64707734:C:T	3.56335e-08	-1.64432	-1.21426
64707868	chr14:64707868:T:C	1.36479e-07	-0.64699	-0.868704
64707876	chr14:64707876:G:A	3.28125e-07	-1.66433e-10	-0.638468
64708676	chr14:64708676:A:G	1.10314e-07	-1.72853	-2.72626e-10
64709389	chr14:64709389:C:T	2.59511e-07	0.155129	-1.02819
64709390	chr14:64709390:G:A	3.62174e-07	-1.66433e-10	-0.539737
64709792	chr14:64709792:C:T	4.1914e-08	-1.75358	-0.94266
64709851	chr14:64709851:A:G	6.42256e-08	-1.4457	-0.823762
64709962	chr14:64709962:C:G	7.78626e-07	-1.66433e-10	0.225667
64710003	chr14:64710003:C:A	7.91478e-07	-1.66433e-10	0.242039
64710167	chr14:64710167:G:A	4.77532e-08	-1.40877	-1.15704
64710202	chr14:64710202:T:C	2.42323e-07	-1.66433e-10	-0.941593
64710441	chr14:64710441:C:T	1.80248e-07	-1.66433e-10	-1.23753
64710499	chr14:64710499:G:A	3.01841e-07	-1.66433e-10	-0.721963
64710555	chr14:64710555:C:T	1.08642e-07	-1.74381	-2.72626e-10
64711046	chr14:64711046:T:G	5.27258e-08	-1.3211	-1.14566
64711197	chr14:64711197:G:A	5.37647e-08	-1.34096	-1.10629
64711204	chr14:64711204:C:T	2.46874e-07	-1.66433e-10	-0.922984
64711421	chr14:64711421:T:G	3.34589e-07	-1.66433e-10	-0.618962
64711451	chr14:64711451:T:C	3.30719e-07	-1.66433e-10	-0.630595
64712084	chr14:64712084:A:G	3.5067e-07	-1.66433e-10	-0.572018
64712427	chr14:64712427:T:C	1.08653e-07	-1.74371	-2.72626e-10
64712531	chr14:64712531:A:G	3.47082e-07	-0.582302	-2.72626e-10
64712539	chr14:64712539:C:T	5.55644e-08	-1.27569	-1.13863
64712719	chr14:64712719:A:G	6.20655e-07	-1.66433e-10	-0.00108893
64713076	chr14:64713076:C:T	3.66232e-08	-1.73962	-1.09156
64713132	chr14:64713132:C:G	1.80242e-07	-1.66433e-10	-1.23757
64713461	chr14:64713461:T:A	2.145e-07	-1.66433e-10	-1.06355
64713771	chr14:64713771:T:G	2.90228e-07	-1.66433e-10	-0.761198
64713987	chr14:64713987:A:G	1.16757e-07	-1.67176	-2.72626e-10
64714021	chr14:64714021:CTTTTA:C	3.1947e-07	0.555117	-1.22032
64714400	chr14:64714400:C:T	2.12646e-07	-1.66433e-10	-1.07223
64714756	chr14:64714756:A:G	3.38133e-07	-1.66433e-10	-0.608425
64714995	chr14:64714995:G:A	2.95075e-07	0.240028	-0.984661
64716008	chr14:64716008:A:G	3.36922e-07	-1.66433e-10	-0.612013
64716113	chr14:64716113:A:C	5.94535e-07	-1.66433e-10	-0.0440836
64716202	chr14:64716202:A:G	2.50085e-07	-1.66433e-10	-0.910063
64717412	chr14:64717412:A:G	2.03978e-07	-1.66433e-10	-1.11385
64717652	chr14:64717652:C:T	2.76274e-07	-1.66433e-10	-0.810471
64717732	chr14:64717732:C:T	2.73935e-07	-1.66433e-10	-0.818973
64717787	chr14:64717787:A:G	5.875e-07	-1.66433e-10	-0.0559875
64718451	chr14:64718451:T:C	2.05331e-07	-1.66433e-10	-1.10724
64718707	chr14:64718707:T:C	5.89509e-07	-1.66433e-10	-0.0525733
64718857	chr14:64718857:G:A	5.87622e-07	-1.66433e-10	-0.0557795
64718898	chr14:64718898:C:T	2.73641e-07	-1.66433e-10	-0.820046
64718992	chr14:64718992:G:T	2.04024e-07	-1.66433e-10	-1.11362
64719094	chr14:64719094:T:A	1.80332e-07	-1.66433e-10	-1.23707
64719387	chr14:64719387:C:T	7.55312e-07	-1.66433e-10	0.195268
64719640	chr14:64719640:G:A	2.86262e-07	-1.66433e-10	-0.774956
64719922	chr14:64719922:T:G	2.72109e-07	-1.66433e-10	-0.825659
64720524	chr14:64720524:G:A	2.18872e-07	-1.66433e-10	-1.04338
64721376	chr14:64721376:T:G	1.89077e-07	-1.66433e-10	-1.18971
64721445	chr14:64721445:C:A	2.84968e-07	-1.66433e-10	-0.779488
64721522	chr14:64721522:G:A	9.57992e-08	-1.21044	-0.659167
64721608	chr14:64721608:C:T	1.86062e-07	-1.66433e-10	-1.20578
64721621	chr14:64721621:C:T	2.59955e-07	-1.66433e-10	-0.871356
64721675	chr14:64721675:G:A	7.77562e-08	-1.23461	-0.843679
64722084	chr14:64722084:G:A	1.82162e-07	-1.66433e-10	-1.22697
64722439	chr14:64722439:C:G	2.7471e-07	-1.66433e-10	-0.816148
64722901	chr14:64722901:A:G	8.95148e-08	-1.27886	-0.658604
64723256	chr14:64723256:G:C	9.71773e-08	-1.22456	-0.630767
64723353	chr14:64723353:G:A	3.45677e-07	-1.66433e-10	-0.586357
64723692	chr14:64723692:G:A	1.80468e-07	-1.66433e-10	-1.23631
64723721	chr14:64723721:A:G	7.80764e-08	-1.62002	-0.454157
64723786	chr14:64723786:C:T	4.03374e-07	-1.66433e-10	-0.431999
64723991	chr14:64723991:TG:T	3.44312e-07	-1.66433e-10	-0.590316
64724195	chr14:64724195:C:T	5.29353e-08	-1.28895	-1.17384
64724300	chr14:64724300:G:C	7.19097e-07	-1.66433e-10	0.146133
64724336	chr14:64724336:A:G	4.68795e-08	-1.72203	-0.862259
64724397	chr14:64724397:CAA:C	2.15901e-07	-1.66433e-10	-1.05704
64724671	chr14:64724671:A:G	2.8449e-07	-1.66433e-10	-0.781166
64724906	chr14:64724906:C:T	9.74408e-08	-1.36821	-0.484404
64724946	chr14:64724946:T:C	2.2617e-07	-1.66433e-10	-1.01058
64725185	chr14:64725185:G:C	4.46611e-07	-0.330175	-2.72626e-10
64725207	chr14:64725207:T:C	2.01675e-07	-1.66433e-10	-1.12521
64725618	chr14:64725618:C:T	5.88953e-08	-1.12012	-1.23598
64725665	chr14:64725665:G:A	3.58815e-07	-1.66433e-10	-0.549057
64725903	chr14:64725903:T:C	2.95824e-07	-1.66433e-10	-0.742098
64726014	chr14:64726014:A:G	1.8042e-07	-1.66433e-10	-1.23658
64726028	chr14:64726028:A:T	3.13118e-07	-1.66433e-10	-0.685282
64726159	chr14:64726159:C:T	1.7147e-07	-1.28746	-2.72626e-10
64726426	chr14:64726426:G:A	1.91887e-07	-1.66433e-10	-1.17496
64726560	chr14:64726560:GC:G	1.80247e-07	-1.66433e-10	-1.23754
64727049	chr14:64727049:C:T	6.57847e-08	-1.00821	-1.23727
64728003	chr14:64728003:G:A	1.85343e-07	-1.66433e-10	-1.20966
64728480	chr14:64728480:C:T	1.8028e-07	-1.66433e-10	-1.23735
64728495	chr14:64728495:T:C	2.54404e-07	-1.66433e-10	-0.89294
64728617	chr14:64728617:C:T	2.63059e-07	-1.66433e-10	-0.859485
64728625	chr14:64728625:G:T	1.23774e-07	-1.61341	-2.72626e-10
64729076	chr14:64729076:T:C	5.2847e-08	-1.71539	-0.749074
64729132	chr14:64729132:C:T	1.87838e-07	-1.66433e-10	-1.19628
64729538	chr14:64729538:A:G	1.81566e-07	-1.23024	-2.72626e-10
64730064	chr14:64730064:T:C	2.11819e-07	-1.66433e-10	-1.07613
64730227	chr14:64730227:C:A	2.64954e-07	-1.66433e-10	-0.852308
64730408	chr14:64730408:T:C	4.78664e-08	-1.70483	-0.858621
64730425	chr14:64730425:C:G	4.93529e-08	-1.70879	-0.824079
64730586	chr14:64730586:A:G	2.0817e-07	-1.66433e-10	-1.09351
64730697	chr14:64730697:T:C	3.34091e-08	-1.73755	-1.18548
64730724	chr14:64730724:T:C	1.96457e-07	-1.66433e-10	-1.15142
64731073	chr14:64731073:C:A	8.52696e-08	-0.775385	-1.21066
64732595	chr14:64732595:G:T	1.80403e-07	-1.66433e-10	-1.23667
64732625	chr14:64732625:T:TTAA	1.86413e-07	-1.66433e-10	-1.2039
64732626	chr14:64732626:G:T	1.8636e-07	-1.66433e-10	-1.20418
64732627	chr14:64732627:C:CA	1.83038e-07	-1.66433e-10	-1.22217
64732730	chr14:64732730:T:G	2.14855e-07	-1.66433e-10	-1.0619
64732763	chr14:64732763:T:C	5.96797e-08	-1.10567	-1.2372
64732970	chr14:64732970:G:A	1.99098e-07	-1.66433e-10	-1.13807
64733091	chr14:64733091:CT:C	1.10881e-07	-0.989724	-0.733684
64733338	chr14:64733338:TATTTTTTAGTAGAGATGGG:T	2.5085e-07	-1.66433e-10	-0.907009
64733380	chr14:64733380:C:T	1.82388e-07	-1.66433e-10	-1.22573
64733422	chr14:64733422:A:C	2.76237e-07	-1.66433e-10	-0.810606
64733504	chr14:64733504:G:A	8.71504e-08	-1.20635	-0.757881
64733782	chr14:64733782:T:A	2.70881e-07	-1.66433e-10	-0.830185
64733804	chr14:64733804:C:T	2.77583e-07	-1.66433e-10	-0.805744
64733859	chr14:64733859:T:G	2.69918e-07	-1.66433e-10	-0.833745
64733864	chr14:64733864:C:T	4.19414e-07	-1.66433e-10	-0.393005
64734103	chr14:64734103:G:T	4.92025e-08	-1.57346	-0.962462
64734238	chr14:64734238:A:G	2.77027e-07	-1.66433e-10	-0.807747
64734528	chr14:64734528:A:G	1.12281e-07	-1.71086	-2.72626e-10
64734590	chr14:64734590:T:A	1.8339e-07	-1.66433e-10	-1.22025
64735022	chr14:64735022:A:G	6.88092e-08	-1.08522	-1.1153
64735268	chr14:64735268:C:G	1.80689e-07	-1.66433e-10	-1.23509
64735320	chr14:64735320:C:T	1.95282e-07	-1.66433e-10	-1.15742
64735512	chr14:64735512:A:G	9.31652e-08	-1.08034	-0.817151
64735540	chr14:64735540:G:A	1.97923e-07	-1.66433e-10	-1.14399
64735729	chr14:64735729:CT:C	7.85224e-08	-0.83698	-1.2315
64736134	chr14:64736134:G:A	3.33767e-07	-0.62142	-2.72626e-10
64736236	chr14:64736236:G:A	9.16872e-08	-1.13612	-0.77736
64736253	chr14:64736253:C:T	1.85586e-07	-1.66433e-10	-1.20834
64736277	chr14:64736277:G:C	6.30766e-08	-1.05119	-1.23632
64736393	chr14:64736393:A:G	5.3374e-08	-1.71336	-0.741179
64736522	chr14:64736522:T:C	6.91509e-08	-1.66406	-0.531514
64736690	chr14:64736690:C:G	9.36065e-07	-1.66433e-10	0.409822
64736781	chr14:64736781:G:A	9.24319e-08	-1.08585	-0.819537
64737151	chr14:64737151:C:A	2.23751e-07	0.216054	-1.23738
64737649	chr14:64737649:C:G	8.8192e-08	-1.09689	-0.855457
64739148	chr14:64739148:G:A	2.44444e-07	-1.66433e-10	-0.932877
64739453	chr14:64739453:A:G	5.14609e-07	-1.66433e-10	-0.188456
64739775	chr14:64739775:T:G	5.36946e-08	-1.73809	-0.710462
64740174	chr14:64740174:A:G	3.12338e-08	-1.7604	-1.22996
64740324	chr14:64740324:G:A	4.11609e-07	-1.66433e-10	-0.411789
64740326	chr14:64740326:G:A	2.21474e-07	0.196038	-1.2276
64740470	chr14:64740470:C:T	8.18017e-07	-1.66433e-10	0.27502
64741101	chr14:64741101:C:T	1.1373e-07	-1.69803	-2.72626e-10
64741308	chr14:64741308:T:C	8.4929e-08	-1.74507	-0.244981
64742301	chr14:64742301:G:A	2.64425e-07	-1.66433e-10	-0.854305
64742645	chr14:64742645:T:C	2.6626e-07	-1.66433e-10	-0.847392
64742892	chr14:64742892:C:G	1.42608e-07	-0.622649	-0.849112
64742962	chr14:64742962:A:G	1.49482e-07	-1.15796	-0.266736
64743149	chr14:64743149:C:T	2.99199e-07	-0.00766555	-0.723089
64744024	chr14:64744024:C:T	1.89357e-07	-1.66433e-10	-1.18823
64744657	chr14:64744657:GA:G	1.63194e-07	-0.66387	-0.673053
64744852	chr14:64744852:C:A	6.57473e-08	-1.131	-1.11505
64744909	chr14:64744909:G:A	2.51538e-07	-1.66433e-10	-0.90427
64746127	chr14:64746127:T:C	1.32887e-07	-1.13098	-0.411388
64746770	chr14:64746770:T:C	1.16386e-07	-1.2483	-0.42665
64746842	chr14:64746842:C:T	1.81079e-07	-1.66433e-10	-1.23293
64747071	chr14:64747071:G:T	3.49235e-08	-1.75977	-1.11894
64747140	chr14:64747140:G:A	2.9505e-07	-1.66433e-10	-0.744718
64747641	chr14:64747641:G:A	1.07699e-07	-1.75252	-2.72626e-10
64747676	chr14:64747676:C:T	3.24419e-07	-1.66433e-10	-0.649827
64747934	chr14:64747934:G:A	5.64496e-08	-1.197	-1.20152
64748829	chr14:64748829:TCTTC:T	3.00541e-06	-1.66433e-10	1.57631
64749257	chr14:64749257:G:T	1.90441e-06	-1.66433e-10	1.12006
64749402	chr14:64749402:C:T	5.48755e-08	-1.28755	-1.13925
64749724	chr14:64749724:G:A	1.16186e-06	-1.66433e-10	0.625914
64749858	chr14:64749858:A:C	5.39138e-07	-1.66433e-10	-0.141892
64750352	chr14:64750352:AGTCTT:A	3.05158e-06	-1.66433e-10	1.59155
64750832	chr14:64750832:TATA:T	1.80347e-07	-1.66433e-10	-1.23698
64751000	chr14:64751000:CATTATAT:C	1.17766e-06	-1.66433e-10	0.639424
64751180	chr14:64751180:T:C	6.02181e-08	-1.52193	-0.811961
64751334	chr14:64751334:G:C	1.81682e-07	-1.66433e-10	-1.2296
64751420	chr14:64751420:C:T	6.73892e-08	-1.45066	-0.770723
64751739	chr14:64751739:A:T	9.91887e-08	-0.932516	-0.902324
64752026	chr14:64752026:G:A	1.8441e-07	-1.66433e-10	-1.2147
64752904	chr14:64752904:A:T	1.81095e-07	-1.66433e-10	-1.23284
64752959	chr14:64752959:C:T	5.66372e-07	-1.66433e-10	-0.0926131
64753864	chr14:64753864:T:C	1.80405e-07	-1.66433e-10	-1.23666
64754057	chr14:64754057:T:C	7.28448e-08	-0.925608	-1.21792
64754189	chr14:64754189:A:G	1.86169e-07	-1.66433e-10	-1.20521
64754578	chr14:64754578:C:T	2.31325e-07	-1.66433e-10	-0.988041
64755032	chr14:64755032:T:C	1.89281e-07	-1.66433e-10	-1.18863
64755472	chr14:64755472:A:T	1.40255e-06	2.01983	-1.20565
64755499	chr14:64755499:G:A	1.86282e-07	-0.100537	-1.10406
64755831	chr14:64755831:G:A	5.17313e-07	-1.66433e-10	-0.183216
64756396	chr14:64756396:C:T	3.57636e-07	-0.330438	-0.221911
64757226	chr14:64757226:T:C	1.10092e-07	-0.539221	-1.19133
64757304	chr14:64757304:G:C	3.05201e-07	-1.66433e-10	-0.710892
64757502	chr14:64757502:G:C	2.95574e-07	-1.66433e-10	-0.742944
64757862	chr14:64757862:C:T	2.05698e-07	-1.66433e-10	-1.10545
64757963	chr14:64757963:C:T	3.99193e-07	-0.442418	-2.72626e-10
64757971	chr14:64757971:G:A	1.21849e-07	-0.401455	-1.22762
64758095	chr14:64758095:A:G	4.04193e-07	-0.429971	-2.72626e-10
64758379	chr14:64758379:G:T	1.8605e-07	-1.66433e-10	-1.20585
64758432	chr14:64758432:A:G	1.86968e-07	-1.66433e-10	-1.20092
64758963	chr14:64758963:G:A	1.84349e-07	-1.66433e-10	-1.21503
64759100	chr14:64759100:A:G	8.77648e-07	-1.66433e-10	0.345382
64759326	chr14:64759326:C:T	1.83011e-06	0.762672	0.317597
64759596	chr14:64759596:G:A	2.76872e-07	-1.66433e-10	-0.80831
64759619	chr14:64759619:T:C	3.36474e-07	-1.66433e-10	-0.613344
64759661	chr14:64759661:G:A	2.48757e-07	-0.632052	-0.283336
64759668	chr14:64759668:C:T	1.85683e-07	-1.66433e-10	-1.20782
64760140	chr14:64760140:A:G	2.18867e-07	-1.66433e-10	-1.0434
64760197	chr14:64760197:T:G	5.0519e-08	-1.27212	-1.2374
64760271	chr14:64760271:A:G	1.39626e-07	-0.271807	-1.22109
64760807	chr14:64760807:G:A	9.12515e-08	-1.7592	-0.159046
64760939	chr14:64760939:C:T	2.42942e-07	-0.939042	-2.72626e-10
64760956	chr14:64760956:C:T	4.93448e-07	0.958533	-1.18898
64761214	chr14:64761214:A:G	6.58828e-07	-1.66433e-10	0.0585995
64761351	chr14:64761351:C:T	1.22518e-07	-0.387051	-1.23655
64761876	chr14:64761876:C:T	3.31067e-08	-1.70919	-1.22293
64761965	chr14:64761965:G:A	4.42788e-07	-1.66433e-10	-0.338771
64761992	chr14:64761992:C:T	2.72024e-07	-1.66433e-10	-0.825973
64762288	chr14:64762288:A:G	1.60594e-07	-1.72351	0.370528
64762646	chr14:64762646:A:G	1.4312e-07	-1.66783	0.199643
64762759	chr14:64762759:C:T	1.164e-07	-1.74623	0.0713943
64763341	chr14:64763341:C:T	7.30441e-08	-1.71218	-0.428626
64763599	chr14:64763599:C:T	2.11254e-07	0.0806937	-1.1595
64763640	chr14:64763640:C:T	2.17321e-07	0.155218	-1.20571
64764030	chr14:64764030:A:G	6.58119e-08	-1.71837	-0.526695
64764075	chr14:64764075:G:A	6.24117e-08	-1.72844	-0.569671
64764235	chr14:64764235:A:G	6.51079e-08	-1.72645	-0.529367
64764647	chr14:64764647:C:A	1.49186e-07	-1.42667	-2.72626e-10
64764703	chr14:64764703:C:T	1.36664e-07	-1.51434	-2.72626e-10
64764883	chr14:64764883:G:A	1.25903e-07	-1.59635	-2.72626e-10
64764985	chr14:64764985:G:A	2.0535e-07	-1.66433e-10	-1.10715
64765414	chr14:64765414:T:A	3.25963e-08	-1.72623	-1.22143
64765518	chr14:64765518:A:G	3.32601e-08	-1.712	-1.2155
64765649	chr14:64765649:C:T	1.95585e-07	-1.66433e-10	-1.15587
64765709	chr14:64765709:T:C	3.43135e-08	-1.69349	-1.20283
64765710	chr14:64765710:A:G	3.36763e-08	-1.6915	-1.22357
64765898	chr14:64765898:T:G	3.50126e-08	-1.68749	-1.18867
64766210	chr14:64766210:G:A	2.56731e-07	-1.66433e-10	-0.883834
64766214	chr14:64766214:G:A	6.34176e-06	2.32305	-2.72626e-10
64766237	chr14:64766237:G:A	3.84095e-07	-1.66433e-10	-0.480973
64766298	chr14:64766298:C:A	3.34326e-08	-1.71756	-1.20477
64766405	chr14:64766405:T:C	5.22445e-08	-1.73735	-0.738579
64767022	chr14:64767022:G:A	3.41888e-08	-1.71447	-1.1855
64767099	chr14:64767099:C:T	1.9132e-07	-1.66433e-10	-1.17792
64767101	chr14:64767101:C:T	2.26901e-07	-1.66433e-10	-1.00735
64767118	chr14:64767118:G:A	1.9042e-07	-1.66433e-10	-1.18263
64767138	chr14:64767138:A:T	2.03124e-07	-1.66433e-10	-1.11805
64767172	chr14:64767172:C:T	2.26052e-07	-1.66433e-10	-1.0111
64767258	chr14:64767258:A:G	2.36256e-06	1.33564	-2.72626e-10
64767290	chr14:64767290:G:A	3.21039e-06	2.84601	-1.20373
64767368	chr14:64767368:G:T	4.96732e-07	-1.66433e-10	-0.223812
64767382	chr14:64767382:G:A	2.76927e-06	2.37506	-0.880581
64767420	chr14:64767420:C:G	2.08684e-07	-1.66433e-10	-1.09104
64767423	chr14:64767423:T:C	2.09657e-07	-1.66433e-10	-1.08639
64767867	chr14:64767867:G:A	2.95882e-06	2.68009	-1.11941
64768027	chr14:64768027:C:T	2.05115e-06	2.29901	-1.10471
64768219	chr14:64768219:C:T	3.39438e-08	-1.6718	-1.23536
64768342	chr14:64768342:A:G	1.8098e-07	-1.66433e-10	-1.23348
64768470	chr14:64768470:A:G	1.67234e-06	2.18221	-1.1921
64768526	chr14:64768526:T:A	7.80197e-07	-1.66433e-10	0.227682
64768527	chr14:64768527:C:T	3.11393e-06	2.53299	-0.921218
64768616	chr14:64768616:G:C	2.50853e-07	-1.66433e-10	-0.906997
64768744	chr14:64768744:C:T	2.0419e-06	2.37742	-1.18765
64768991	chr14:64768991:G:A	9.85742e-07	-1.66433e-10	0.461531
64769164	chr14:64769164:AC:A	1.81128e-07	-1.66433e-10	-1.23266
64769198	chr14:64769198:A:G	2.56476e-07	-1.66433e-10	-0.884828
64769215	chr14:64769215:C:A	1.10483e-06	-1.66433e-10	0.57558
64769515	chr14:64769515:T:A	1.81667e-07	-1.66433e-10	-1.22969
64769560	chr14:64769560:A:G	1.48403e-06	2.03181	-1.16116
64769735	chr14:64769735:G:A	1.35103e-06	2.01429	-1.23753
64769829	chr14:64769829:G:C	6.35884e-06	3.53544	-1.2097
64769850	chr14:64769850:T:C	3.13051e-07	-1.66433e-10	-0.685497
64770228	chr14:64770228:T:C	2.8541e-07	-1.66433e-10	-0.777938
64770485	chr14:64770485:G:A	3.9897e-08	-1.72505	-1.02052
64770513	chr14:64770513:A:G	4.4701e-08	-1.75664	-0.875223
64770567	chr14:64770567:C:A	1.08243e-05	3.89512	-1.03744
64770819	chr14:64770819:C:T	1.85966e-07	-1.66433e-10	-1.2063
64771132	chr14:64771132:G:A	2.17108e-07	-1.66433e-10	-1.05147
64771346	chr14:64771346:T:C	2.51979e-07	-1.66433e-10	-0.902517
64771412	chr14:64771412:T:C	1.16949e-07	-0.500718	-1.16941
64771423	chr14:64771423:T:C	3.97728e-08	-1.61796	-1.13072
64771453	chr14:64771453:C:T	4.43262e-06	3.16878	-1.20389
64771472	chr14:64771472:G:T	4.22376e-06	3.14093	-1.22431
64771667	chr14:64771667:A:C	2.54393e-07	-1.66433e-10	-0.892984
64771735	chr14:64771735:C:G	2.19604e-07	-1.66433e-10	-1.04004
64772020	chr14:64772020:G:A	2.4664e-07	-1.66433e-10	-0.923936
64772114	chr14:64772114:G:C	3.17393e-08	-1.76067	-1.21364
64772564	chr14:64772564:A:AG	2.19907e-07	-1.66433e-10	-1.03866
64772598	chr14:64772598:G:A	5.40748e-06	3.37689	-1.21322
64773054	chr14:64773054:G:A	7.90289e-06	3.73249	-1.18937
64773159	chr14:64773159:C:T	3.67105e-08	-1.59125	-1.23755
64773176	chr14:64773176:C:T	3.56435e-08	-1.74196	-1.11634
64773466	chr14:64773466:C:T	1.81129e-07	-1.66433e-10	-1.23265
64773542	chr14:64773542:G:A	5.56772e-06	3.43044	-1.23757
64773767	chr14:64773767:C:T	4.9573e-07	0.741311	-0.967143
64773977	chr14:64773977:C:A	2.00066e-07	-1.66433e-10	-1.13321
64774015	chr14:64774015:A:C	4.0309e-07	0.495689	-0.928392
64774025	chr14:64774025:T:C	2.00359e-07	-1.66433e-10	-1.13175
64774231	chr14:64774231:C:T	4.05173e-07	0.514061	-0.941609
64774510	chr14:64774510:A:G	9.92541e-08	-0.631164	-1.20302
64774615	chr14:64774615:C:T	4.23955e-07	-1.66433e-10	-0.382236
64774875	chr14:64774875:AAAAGT:A	5.68589e-06	3.44739	-1.23351
64775149	chr14:64775149:G:A	6.19267e-06	3.49238	-1.19313
64775188	chr14:64775188:T:C	4.74457e-06	3.26627	-1.23338
64775215	chr14:64775215:G:A	4.95719e-06	3.2199	-1.14317
64775268	chr14:64775268:C:G	6.86337e-07	-1.66433e-10	0.0995058
64775326	chr14:64775326:C:T	8.12313e-08	-1.40198	-0.632583
64775407	chr14:64775407:C:T	4.02246e-06	3.09549	-1.22771
64775446	chr14:64775446:T:C	1.98867e-06	2.26976	-1.1064
64775471	chr14:64775471:G:A	2.0944e-07	-1.66433e-10	-1.08743
64775700	chr14:64775700:C:T	8.15429e-07	0.271851	-2.72626e-10
64775859	chr14:64775859:C:T	3.19531e-07	0.569595	-1.2346
64775865	chr14:64775865:C:A	3.91776e-08	-1.689	-1.07476
64775892	chr14:64775892:A:G	2.01475e-07	-1.66433e-10	-1.1262
64776110	chr14:64776110:G:A	7.77421e-07	-1.66433e-10	0.224118
64776126	chr14:64776126:G:A	1.8723e-07	-1.66433e-10	-1.19953
64776350	chr14:64776350:A:G	4.14862e-07	0.766523	-1.17044
64776548	chr14:64776548:C:T	1.85339e-07	-1.66433e-10	-1.20968
64776607	chr14:64776607:A:AT	3.66665e-08	-1.61093	-1.21907
64776634	chr14:64776634:C:G	3.00746e-07	0.511268	-1.23687
64776758	chr14:64776758:C:T	3.5594e-07	0.662265	-1.21937
64776951	chr14:64776951:G:A	2.0847e-07	-1.09207	-2.72626e-10
64777103	chr14:64777103:G:A	1.8043e-07	-1.66433e-10	-1.23652
64777149	chr14:64777149:CCA:C	2.20432e-07	-1.66433e-10	-1.03627
64777477	chr14:64777477:G:A	3.56571e-08	-1.67928	-1.17864
64777877	chr14:64777877:G:A	4.5905e-06	3.23276	-1.23288
64778232	chr14:64778232:G:A	4.56744e-06	3.22978	-1.23494
64778289	chr14:64778289:G:A	5.00071e-06	3.2787	-1.19323
64778340	chr14:64778340:C:T	2.23678e-07	-1.66433e-10	-1.02166
64778618	chr14:64778618:G:A	1.80279e-07	-1.66433e-10	-1.23736
64778699	chr14:64778699:C:T	4.76935e-06	3.23133	-1.19323
64778932	chr14:64778932:C:G	5.24019e-06	3.36744	-1.23519
64779238	chr14:64779238:C:T	3.37613e-08	-1.69781	-1.21474
64779244	chr14:64779244:A:G	3.43633e-08	-1.67964	-1.21523
64779288	chr14:64779288:G:A	3.53284e-08	-1.65599	-1.21119
64779293	chr14:64779293:A:G	6.28089e-08	-1.51554	-0.776223
64779322	chr14:64779322:G:A	3.53255e-08	-1.6797	-1.18756
64779424	chr14:64779424:T:C	3.5046e-08	-1.65994	-1.21526
64779509	chr14:64779509:C:A	3.47098e-08	-1.66075	-1.22409
64779632	chr14:64779632:A:G	3.57306e-08	-1.63492	-1.22094
64779905	chr14:64779905:T:C	9.6026e-08	-0.638086	-1.22916
64780243	chr14:64780243:C:T	3.561e-08	-1.63969	-1.21955
64780399	chr14:64780399:G:T	3.83891e-08	-1.755	-1.02909
64780603	chr14:64780603:A:G	3.60764e-08	-1.63686	-1.20937
64780609	chr14:64780609:C:T	4.05665e-08	-1.72486	-1.00406
64780655	chr14:64780655:T:C	3.58099e-08	-1.63715	-1.21649
64780660	chr14:64780660:A:G	3.56586e-08	-1.6421	-1.21578
64780786	chr14:64780786:A:G	3.53374e-08	-1.64597	-1.22095
64781118	chr14:64781118:G:A	9.0211e-08	-0.700976	-1.22874
64781380	chr14:64781380:C:T	1.97378e-07	-1.66433e-10	-1.14674
64781453	chr14:64781453:T:C	3.91707e-08	-1.63423	-1.1297
64781571	chr14:64781571:G:A	4.41413e-08	-1.68589	-0.958581
64781859	chr14:64781859:T:C	3.12948e-08	-1.75762	-1.2308
64781994	chr14:64781994:T:C	3.11749e-08	-1.75479	-1.23746
64782098	chr14:64782098:A:G	1.80403e-07	-1.66433e-10	-1.23667
64782334	chr14:64782334:C:G	4.10226e-08	-1.64274	-1.075
64782435	chr14:64782435:T:C	3.53508e-08	-1.65135	-1.21519
64782697	chr14:64782697:A:G	2.53098e-07	-1.66433e-10	-0.898085
64782881	chr14:64782881:G:A	3.27306e-08	-1.72585	-1.21771
64782966	chr14:64782966:C:T	4.62696e-06	3.20066	-1.19287
64783097	chr14:64783097:C:T	3.22548e-08	-1.75496	-1.20324
64783203	chr14:64783203:AGTT:A	1.85349e-07	-1.66433e-10	-1.20962
64783255	chr14:64783255:A:G	1.92594e-06	2.17942	-1.04811
64783373	chr14:64783373:T:G	2.01111e-07	-1.66433e-10	-1.12801
64783444	chr14:64783444:C:T	1.7028e-06	2.0692	-1.06103
64783491	chr14:64783491:C:T	3.51238e-07	-1.66433e-10	-0.5704
64783572	chr14:64783572:C:T	4.87443e-08	-1.39631	-1.14896
64784038	chr14:64784038:A:G	3.95968e-07	0.776521	-1.22705
64784110	chr14:64784110:C:T	5.49866e-08	-1.46679	-0.957986
64784130	chr14:64784130:C:T	1.90176e-07	-1.66433e-10	-1.18392
64784733	chr14:64784733:C:G	4.37281e-08	-1.46197	-1.19191
64785114	chr14:64785114:C:T	2.82298e-07	-0.788899	-2.72626e-10
64785377	chr14:64785377:G:T	7.07977e-06	3.56183	-1.12869
64785397	chr14:64785397:T:C	1.80666e-07	-1.66433e-10	-1.23521
64785470	chr14:64785470:C:T	1.10177e-07	-1.72978	-2.72626e-10
64785740	chr14:64785740:C:T	2.95083e-07	-1.66433e-10	-0.744605
64787031	chr14:64787031:C:T	4.05595e-07	-0.426509	-2.72626e-10
64787336	chr14:64787336:C:A	9.19779e-07	1.62043	-1.22816
64787697	chr14:64787697:T:C	6.62131e-06	3.54199	-1.17581
64788132	chr14:64788132:A:T	5.10269e-08	-1.32116	-1.17835
64788300	chr14:64788300:C:T	1.64781e-06	2.06971	-1.09437
64788348	chr14:64788348:G:A	7.37683e-06	3.6523	-1.17807
64788518	chr14:64788518:C:T	3.2921e-08	-1.73359	-1.20416
64788958	chr14:64788958:C:T	6.88137e-06	3.62314	-1.21843
64789262	chr14:64789262:G:T	2.54556e-07	-1.66433e-10	-0.892341
64789439	chr14:64789439:T:C	1.5021e-06	1.82774	-0.944985
64789539	chr14:64789539:C:T	9.55235e-08	-0.775238	-1.09725
64789628	chr14:64789628:C:T	6.26228e-08	-1.65122	-0.643519
64790215	chr14:64790215:C:T	2.25911e-07	-1.66433e-10	-1.01172
64790554	chr14:64790554:C:T	3.4098e-07	0.34601	-0.946051
64790616	chr14:64790616:A:G	2.44648e-06	2.37831	-1.00777
64791046	chr14:64791046:C:T	1.89961e-07	-1.66433e-10	-1.18505
64791382	chr14:64791382:G:A	1.26001e-05	4.22842	-1.21882
64791894	chr14:64791894:C:T	2.08018e-07	-1.66433e-10	-1.09424
64791926	chr14:64791926:C:G	1.58772e-05	4.35436	-1.11358
64792028	chr14:64792028:T:C	3.1513e-07	-1.66433e-10	-0.678877
64792278	chr14:64792278:T:C	2.07335e-06	2.44091	-1.23585
64792618	chr14:64792618:G:A	1.8466e-07	-1.66433e-10	-1.21335
64792863	chr14:64792863:G:T	1.52788e-07	-1.40281	-2.72626e-10
64794383	chr14:64794383:G:A	5.7911e-07	-1.66433e-10	-0.0703714
64794497	chr14:64794497:C:T	1.81176e-07	-1.66433e-10	-1.23239
64794555	chr14:64794555:C:T	1.92798e-07	-1.66433e-10	-1.17022
64794685	chr14:64794685:C:A	1.27235e-07	-0.773903	-0.811921
64794911	chr14:64794911:G:C	1.99946e-07	-1.66433e-10	-1.13382
64794992	chr14:64794992:T:A	8.33023e-08	-0.891317	-1.11807
64795044	chr14:64795044:A:G	8.44817e-08	-0.815598	-1.17973
64795707	chr14:64795707:C:A	1.49316e-07	-0.221654	-1.20414
64795875	chr14:64795875:G:A	1.96608e-07	-1.15065	-2.72626e-10
64796285	chr14:64796285:G:C	1.54361e-07	-0.199	-1.19357
64796582	chr14:64796582:C:T	3.47945e-07	0.598937	-1.17875
64796872	chr14:64796872:C:CT	1.96696e-07	-0.155354	-0.994852
64796918	chr14:64796918:T:G	5.25546e-07	-1.66433e-10	-0.167426
64797116	chr14:64797116:T:A	3.06919e-07	-1.66433e-10	-0.705279
64797197	chr14:64797197:G:A	6.69012e-07	1.14639	-1.07245
64797228	chr14:64797228:TTTGGGAGGCCAAG:T	1.74135e-07	-0.247426	-1.02461
64798133	chr14:64798133:G:A	1.75225e-07	-0.552046	-0.713748
64798217	chr14:64798217:T:C	1.72623e-07	-0.220277	-1.06048
64798812	chr14:64798812:G:A	1.80297e-07	-1.66433e-10	-1.23726
64798921	chr14:64798921:G:A	3.56434e-08	-1.6309	-1.2274
64798966	chr14:64798966:C:T	5.68123e-08	-1.46709	-0.925019
64799064	chr14:64799064:T:C	1.13972e-07	-0.863244	-0.832668
64799082	chr14:64799082:GGTGTAT:G	4.45056e-07	-1.66433e-10	-0.333663
64799322	chr14:64799322:AAAG:A	2.3309e-07	-0.980437	-2.72626e-10
64799517	chr14:64799517:CTG:C	3.97689e-07	-1.66433e-10	-0.446194
64800055	chr14:64800055:C:T	4.44326e-07	-1.66433e-10	-0.335306
64800179	chr14:64800179:T:G	3.82201e-07	-1.66433e-10	-0.485916
64800344	chr14:64800344:T:C	3.92794e-07	-1.66433e-10	-0.458578
64800751	chr14:64800751:T:C	4.67637e-07	0.930184	-1.21435
64800891	chr14:64800891:C:CT	4.57488e-08	-1.39376	-1.21494
64801183	chr14:64801183:C:T	1.0315e-07	-0.668517	-1.12717
64801382	chr14:64801382:A:G	4.09139e-08	-1.51076	-1.20964
64801449	chr14:64801449:C:T	4.50097e-07	0.911783	-1.23418
64801686	chr14:64801686:G:T	1.07713e-07	-1.75239	-2.72626e-10
64801733	chr14:64801733:C:T	2.96723e-07	-0.739066	-2.72626e-10
64801887	chr14:64801887:A:G	1.55049e-07	-0.172101	-1.21602
64802456	chr14:64802456:G:A	7.61004e-06	3.1111	-0.605743
64802699	chr14:64802699:C:T	3.94817e-07	-1.66433e-10	-0.453441
64802733	chr14:64802733:A:C	5.58005e-08	-1.17767	-1.23241
64802989	chr14:64802989:G:T	2.03646e-05	4.62764	-1.13796
64803000	chr14:64803000:T:C	3.86105e-07	-1.66433e-10	-0.475755
64803088	chr14:64803088:C:T	3.70471e-07	-1.66433e-10	-0.517088
64803254	chr14:64803254:C:T	5.6724e-07	-1.66433e-10	-0.0910806
64803306	chr14:64803306:A:G	1.49536e-07	-0.274106	-1.15022
64803496	chr14:64803496:CT:C	1.42861e-07	-0.320971	-1.14902
64803504	chr14:64803504:A:G	1.29302e-06	1.78649	-1.05362
64804000	chr14:64804000:G:A	1.0382e-07	-0.682911	-1.10629
64804045	chr14:64804045:C:T	2.08502e-07	-1.66433e-10	-1.09192
64804505	chr14:64804505:C:T	3.77952e-07	-1.66433e-10	-0.497095
64804593	chr14:64804593:A:G	1.66056e-07	-0.101093	-1.21844
64804684	chr14:64804684:C:T	4.93459e-08	-1.40238	-1.13063
64804762	chr14:64804762:A:G	1.8556e-07	-1.20849	-2.72626e-10
64804932	chr14:64804932:A:G	2.43358e-07	0.297438	-1.23477
64805062	chr14:64805062:G:A	5.06007e-08	-1.37727	-1.13063
64805427	chr14:64805427:C:A	1.94673e-07	-1.66433e-10	-1.16054
64805587	chr14:64805587:G:A	2.48512e-07	0.0762393	-0.992612
64805908	chr14:64805908:T:A	3.08325e-07	0.20012	-0.90083
64806139	chr14:64806139:G:A	1.64122e-07	-0.221917	-1.10934
64806141	chr14:64806141:G:A	1.52802e-07	-0.165941	-1.23678
64806313	chr14:64806313:G:C	2.11654e-07	-1.66433e-10	-1.07691
64806444	chr14:64806444:T:A	1.80935e-07	-1.66433e-10	-1.23373
64806516	chr14:64806516:A:G	2.24723e-07	-1.66433e-10	-1.01699
64806665	chr14:64806665:T:C	4.30733e-07	-1.66433e-10	-0.366374
64806682	chr14:64806682:G:A	1.86563e-07	-1.66433e-10	-1.20309
64806775	chr14:64806775:A:T	4.224e-07	-1.66433e-10	-0.385911
64806942	chr14:64806942:C:T	2.22295e-07	-1.66433e-10	-1.02786
64807014	chr14:64807014:G:A	1.8026e-07	-1.66433e-10	-1.23746
64807122	chr14:64807122:C:G	4.80033e-08	-1.32333	-1.23727
64807507	chr14:64807507:G:A	2.63829e-06	2.61385	-1.16783
64807532	chr14:64807532:T:C	3.85971e-07	0.130199	-0.606302
64807713	chr14:64807713:C:T	4.65627e-07	-1.66433e-10	-0.288479
64807752	chr14:64807752:C:T	2.36096e-07	0.105978	-1.0736
64808000	chr14:64808000:G:A	1.80302e-07	-1.66433e-10	-1.23723
64808071	chr14:64808071:G:A	4.32527e-07	-1.66433e-10	-0.362218
64808335	chr14:64808335:T:C	4.36678e-08	-1.4604	-1.19485
64808541	chr14:64808541:T:C	4.83026e-07	0.279221	-0.531014
64809717	chr14:64809717:G:A	1.58541e-07	-1.36585	-2.72626e-10
64809883	chr14:64809883:T:C	2.61039e-07	-0.0847518	-0.782444
64809935	chr14:64809935:A:G	2.2791e-07	-1.66433e-10	-1.00291
64810116	chr14:64810116:A:G	9.22626e-08	-0.703474	-1.20375
64810120	chr14:64810120:T:G	2.02396e-07	-1.66433e-10	-1.12164
64810329	chr14:64810329:C:T	2.61064e-07	-1.66433e-10	-0.867099
64810551	chr14:64810551:G:A	4.38734e-07	-1.66433e-10	-0.347969
64810653	chr14:64810653:C:G	4.23182e-07	-1.66433e-10	-0.384062
64810897	chr14:64810897:C:T	2.99865e-06	2.80571	-1.23166
64810939	chr14:64810939:G:A	3.06288e-06	2.83125	-1.236
64811172	chr14:64811172:A:G	3.56113e-06	2.98299	-1.23702
64811819	chr14:64811819:T:G	5.27075e-05	5.56819	-1.12754
64812022	chr14:64812022:T:C	3.34835e-07	0.107309	-0.725535
64812107	chr14:64812107:C:T	4.01892e-05	5.087	-0.917508
64812120	chr14:64812120:T:G	1.16629e-07	-1.2399	-0.432967
64812237	chr14:64812237:A:C	1.66226e-07	-0.134015	-1.1845
64812241	chr14:64812241:G:A	3.34202e-07	-1.66433e-10	-0.620119
64812253	chr14:64812253:G:C	1.64865e-07	-0.140109	-1.18663
64812254	chr14:64812254:A:C	1.69881e-07	-0.112873	-1.18389
64812400	chr14:64812400:A:C	1.82082e-07	-0.121336	-1.10607
64812558	chr14:64812558:C:T	2.55907e-07	-1.66433e-10	-0.887048
64812900	chr14:64812900:A:G	1.62788e-07	-0.1405	-1.19891
64812975	chr14:64812975:T:A	1.64872e-07	-0.128571	-1.19812
64813199	chr14:64813199:C:T	3.99788e-08	-1.57587	-1.16764
64813226	chr14:64813226:G:A	1.6842e-07	-0.126262	-1.17914
64813303	chr14:64813303:G:A	3.01346e-07	0.314534	-1.03814
64813358	chr14:64813358:C:A	2.20175e-07	0.113077	-1.15052
64813523	chr14:64813523:CTGTT:C	3.3706e-07	0.527809	-1.13941
64813680	chr14:64813680:G:A	2.27254e-07	-1.66433e-10	-1.0058
64813743	chr14:64813743:C:T	2.16614e-07	-1.66433e-10	-1.05375
64813909	chr14:64813909:G:A	2.16752e-07	-1.66433e-10	-1.05311
64814222	chr14:64814222:T:C	1.47208e-07	-1.44002	-2.72626e-10
64814404	chr14:64814404:T:A	2.25839e-07	0.209512	-1.22155
64814672	chr14:64814672:C:T	1.94888e-07	-1.66433e-10	-1.15944
64814797	chr14:64814797:C:T	1.6036e-07	-0.144163	-1.21028
64814884	chr14:64814884:C:A	2.08215e-07	-1.66433e-10	-1.09329
64815226	chr14:64815226:A:G	4.78252e-07	0.92801	-1.18974
64815370	chr14:64815370:C:T	1.27625e-07	-0.350409	-1.23235
64815460	chr14:64815460:G:C	4.98263e-07	0.980028	-1.20076
64815559	chr14:64815559:G:A	1.47693e-07	-1.43673	-2.72626e-10
64815589	chr14:64815589:G:A	8.85567e-08	-0.74641	-1.20181
64815922	chr14:64815922:C:T	4.09231e-07	-1.66433e-10	-0.417583
64815974	chr14:64815974:C:T	1.38276e-07	-0.267105	-1.2355
64816124	chr14:64816124:G:C	1.12885e-07	-1.67031	-0.0351831
64816235	chr14:64816235:C:A	8.20474e-08	-1.72288	-0.301688
64816359	chr14:64816359:T:G	8.93082e-08	-0.739106	-1.20066
64816783	chr14:64816783:A:C	1.31349e-07	-0.962311	-0.591695
64816958	chr14:64816958:G:A	2.7003e-06	0.809766	0.659488
64817046	chr14:64817046:A:G	1.18429e-07	-1.65755	-2.72626e-10
64817240	chr14:64817240:G:A	3.97213e-08	-1.73945	-1.01053
64817321	chr14:64817321:T:C	1.85025e-07	-1.66433e-10	-1.21137
64817409	chr14:64817409:T:G	3.33257e-07	-0.62295	-2.72626e-10
64817585	chr14:64817585:A:G	1.38724e-07	-0.537932	-0.961443
64817603	chr14:64817603:G:A	1.25043e-07	-1.60321	-2.72626e-10
64817673	chr14:64817673:T:C	1.06433e-07	-0.914752	-0.849598
64817717	chr14:64817717:G:T	1.95014e-07	-1.66433e-10	-1.15879
64818222	chr14:64818222:C:T	2.92837e-06	-1.66433e-10	1.55034
64818507	chr14:64818507:C:T	1.90653e-07	-1.66433e-10	-1.18141
64818618	chr14:64818618:T:C	2.236e-07	-1.66433e-10	-1.02201
64818639	chr14:64818639:T:C	1.40966e-07	-0.329122	-1.15422
64818640	chr14:64818640:G:A	2.22233e-07	-1.66433e-10	-1.02814
64818788	chr14:64818788:G:C	4.78391e-07	-1.66433e-10	-0.261435
64819521	chr14:64819521:G:A	2.36788e-07	-1.66433e-10	-0.9647
64820261	chr14:64820261:A:G	8.21342e-08	-0.867971	-1.15554
64820415	chr14:64820415:G:A	5.21789e-07	-1.66433e-10	-0.1746
64821351	chr14:64821351:T:G	1.06938e-07	-1.75962	-2.72626e-10
64821575	chr14:64821575:TGAC:T	8.31002e-08	-0.823273	-1.18854
64821595	chr14:64821595:C:T	1.16933e-07	-1.67026	-2.72626e-10
64822014	chr14:64822014:T:C	8.4168e-08	-1.28081	-0.718237
64822665	chr14:64822665:G:A	1.10403e-07	-1.72773	-2.72626e-10
64822805	chr14:64822805:T:C	2.17962e-07	-1.66433e-10	-1.04754
64822891	chr14:64822891:C:T	1.9751e-07	-1.66433e-10	-1.14607
64823228	chr14:64823228:A:G	3.03304e-07	-1.66433e-10	-0.717128
64823248	chr14:64823248:A:G	1.1506e-07	-0.55545	-1.13096
64823528	chr14:64823528:C:T	1.3736e-07	-0.376412	-1.13285
64823543	chr14:64823543:A:G	1.27914e-07	-0.46454	-1.11597
64823716	chr14:64823716:C:T	1.29463e-07	-1.56847	-2.72626e-10
64824700	chr14:64824700:TCTGACACA:T	1.29098e-06	-1.66433e-10	0.731296
64824979	chr14:64824979:G:A	6.94756e-08	-1.00306	-1.18782
64825099	chr14:64825099:C:T	1.70672e-07	-1.29212	-2.72626e-10
64825427	chr14:64825427:C:T	1.82778e-07	-0.0604423	-1.16315
64825597	chr14:64825597:A:G	4.63867e-08	-1.35732	-1.23753
64825643	chr14:64825643:G:A	1.03807e-07	-0.602078	-1.18725
64825952	chr14:64825952:T:C	4.45674e-08	-1.49571	-1.13915
64826331	chr14:64826331:G:A	2.78777e-07	-0.801453	-2.72626e-10
64826668	chr14:64826668:A:G	4.50522e-08	-1.50014	-1.12391
64826751	chr14:64826751:T:A	3.24091e-07	-1.66433e-10	-0.650841
64826838	chr14:64826838:A:G	1.35036e-07	-0.407449	-1.11887
64827426	chr14:64827426:C:G	4.36288e-07	-0.35356	-2.72626e-10
64827621	chr14:64827621:C:G	4.54344e-08	-1.71156	-0.904035
64827623	chr14:64827623:C:T	1.08402e-07	-0.567995	-1.17802
64827961	chr14:64827961:G:C	5.00428e-08	-1.73983	-0.779159
64828064	chr14:64828064:A:G	2.97806e-07	-1.66433e-10	-0.735422
64828210	chr14:64828210:G:A	6.21892e-08	-1.68757	-0.614109
64828335	chr14:64828335:T:C	4.82119e-08	-1.72666	-0.829598
64828497	chr14:64828497:C:T	7.45078e-08	-1.05055	-1.07041
64828881	chr14:64828881:T:C	9.02948e-08	-1.3413	-0.587481
64828928	chr14:64828928:C:T	1.07832e-06	-0.0491371	0.600431
64828999	chr14:64828999:G:A	3.52085e-07	-1.66433e-10	-0.56799
64829236	chr14:64829236:T:G	4.4322e-08	-1.42728	-1.21311
64829247	chr14:64829247:A:G	5.927e-07	-1.66433e-10	-0.0471749
64829396	chr14:64829396:T:C	7.40345e-08	-1.06622	-1.06112
64829819	chr14:64829819:T:C	1.85556e-07	-1.66433e-10	-1.20851
64829880	chr14:64829880:T:C	6.91816e-08	-1.12455	-1.07058
64829946	chr14:64829946:A:G	1.05209e-07	-0.704035	-1.07188
64830012	chr14:64830012:C:A	4.48148e-08	-1.52455	-1.10477
64830517	chr14:64830517:G:A	8.22645e-08	-0.884592	-1.13733
64830682	chr14:64830682:C:T	1.8047e-07	-1.66433e-10	-1.2363
64831036	chr14:64831036:C:T	1.84903e-07	-1.66433e-10	-1.21203
64831136	chr14:64831136:C:T	3.95251e-08	-1.66289	-1.09204
64831377	chr14:64831377:A:AT	1.36271e-07	-1.51722	-2.72626e-10
64832331	chr14:64832331:A:G	3.56477e-08	-1.67414	-1.18404
64832427	chr14:64832427:C:T	1.33815e-07	-0.421823	-1.11359
64832789	chr14:64832789:T:A	2.34729e-07	-1.66433e-10	-0.973433
64832944	chr14:64832944:C:G	1.94349e-07	-1.66433e-10	-1.16221
64833171	chr14:64833171:G:A	4.33043e-07	-1.66433e-10	-0.361026
64833208	chr14:64833208:A:G	3.16688e-07	-1.66433e-10	-0.673947
64833603	chr14:64833603:T:C	2.23726e-07	-1.66433e-10	-1.02144
64833832	chr14:64833832:G:C	1.84231e-07	-1.66433e-10	-1.21567
64834468	chr14:64834468:C:T	1.91042e-07	-1.66433e-10	-1.17937
64835074	chr14:64835074:T:C	4.03533e-08	-1.50711	-1.22707
64835260	chr14:64835260:T:C	1.53062e-07	-0.249974	-1.15105
64835335	chr14:64835335:G:A	3.10892e-07	-1.66433e-10	-0.692419
64835394	chr14:64835394:C:T	1.71113e-07	-0.295504	-0.994033
64835643	chr14:64835643:A:C	2.34367e-07	-1.66433e-10	-0.974974
64835674	chr14:64835674:G:A	1.96062e-07	-1.66433e-10	-1.15343
64835703	chr14:64835703:C:T	3.56527e-08	-1.7607	-1.09734
64836499	chr14:64836499:A:T	3.92028e-07	-0.90032	0.43979
64836533	chr14:64836533:T:C	9.90036e-08	-0.708667	-1.12804
64836604	chr14:64836604:A:C	3.34405e-08	-1.69587	-1.22622
64836609	chr14:64836609:TA:T	4.17353e-07	-1.11687	0.718934
64836629	chr14:64836629:C:A	2.53853e-07	-0.895108	-2.72626e-10
64836719	chr14:64836719:G:C	7.42986e-08	-1.26267	-0.861098
64837060	chr14:64837060:T:C	1.90487e-07	-0.46972	-0.712559
64837747	chr14:64837747:T:C	4.14949e-08	-1.48828	-1.21801
64837902	chr14:64837902:G:A	6.55968e-08	-1.02641	-1.22193
64837927	chr14:64837927:A:T	1.85492e-07	-1.66433e-10	-1.20885
64838084	chr14:64838084:C:T	1.94153e-07	-1.66433e-10	-1.16322
64838587	chr14:64838587:C:T	2.13279e-06	2.00322	-0.7699
64838650	chr14:64838650:G:A	2.59271e-07	-1.66433e-10	-0.87399
64838682	chr14:64838682:T:A	3.01552e-07	-1.66433e-10	-0.72292
64839039	chr14:64839039:G:A	2.85758e-07	-1.66433e-10	-0.77672
64839209	chr14:64839209:G:A	1.96368e-06	2.32449	-1.17378
64839445	chr14:64839445:G:A	4.20744e-07	-1.66433e-10	-0.389839
64839500	chr14:64839500:G:C	1.88253e-07	-1.66433e-10	-1.19408
64839724	chr14:64839724:G:A	4.88228e-07	0.98332	-1.2244
64839901	chr14:64839901:C:T	4.62694e-07	0.933491	-1.22829
64840353	chr14:64840353:G:A	1.21247e-07	-1.63403	-2.72626e-10
64840565	chr14:64840565:C:T	5.12731e-07	0.977923	-1.17004
64840590	chr14:64840590:G:T	5.47699e-07	1.03994	-1.16607
64841600	chr14:64841600:T:C	2.13198e-07	-1.66433e-10	-1.06964
64841778	chr14:64841778:C:A	1.83515e-07	-1.66433e-10	-1.21957
64841943	chr14:64841943:C:T	3.80693e-08	-1.68921	-1.10324
64842330	chr14:64842330:CAG:C	3.68751e-08	-1.5907	-1.23363
64842477	chr14:64842477:T:C	5.56759e-07	-1.66433e-10	-0.10973
64842676	chr14:64842676:G:T	1.83027e-07	-1.66433e-10	-1.22223
64842682	chr14:64842682:G:A	1.10633e-07	-1.72565	-2.72626e-10
64843649	chr14:64843649:C:T	4.78728e-07	0.677896	-0.938627
64844142	chr14:64844142:C:T	3.66213e-07	-1.66433e-10	-0.528649
64844276	chr14:64844276:T:C	2.89771e-07	-1.66433e-10	-0.762774
64845674	chr14:64845674:C:T	2.00901e-07	-1.66433e-10	-1.12905
64845849	chr14:64845849:T:C	4.46477e-08	-1.53344	-1.09962
64846598	chr14:64846598:T:G	1.94546e-07	-1.66433e-10	-1.16119
64846635	chr14:64846635:C:T	5.42894e-07	-0.134949	-2.72626e-10
64847391	chr14:64847391:C:T	3.35735e-07	-1.66433e-10	-0.615541
64847849	chr14:64847849:C:T	3.22886e-07	-1.66433e-10	-0.654566
64847963	chr14:64847963:C:T	1.95132e-07	-1.66433e-10	-1.15819
64848070	chr14:64848070:G:A	1.84052e-07	-1.66433e-10	-1.21664
64848439	chr14:64848439:C:A	6.11612e-08	-1.17497	-1.14338
64849299	chr14:64849299:C:T	2.5819e-07	-0.819519	-0.0586498
64850238	chr14:64850238:T:C	1.08536e-07	-1.74478	-2.72626e-10
64851412	chr14:64851412:C:T	1.80533e-07	-1.66433e-10	-1.23595
64852111	chr14:64852111:G:A	1.25594e-06	1.94134	-1.23757
64852225	chr14:64852225:A:G	2.74614e-07	-0.809025	-0.00747373
64852511	chr14:64852511:A:G	1.80243e-07	-1.66433e-10	-1.23756
64852643	chr14:64852643:G:A	2.1098e-07	0.0487179	-1.12882
64853007	chr14:64853007:G:A	1.20293e-07	-1.64193	-2.72626e-10
64853295	chr14:64853295:A:G	9.65121e-07	0.44039	-2.72626e-10
64853542	chr14:64853542:G:A	5.37372e-08	-1.31473	-1.13302
64853831	chr14:64853831:G:C	3.3557e-07	-0.829906	0.213873
64853892	chr14:64853892:T:G	1.80241e-07	-1.66433e-10	-1.23757
64854147	chr14:64854147:G:A	4.46421e-08	-1.44183	-1.19136
64854480	chr14:64854480:G:A	1.49651e-06	2.05748	-1.17846
64854568	chr14:64854568:G:A	6.78114e-07	0.224497	-0.137045
64855301	chr14:64855301:A:G	1.8502e-07	-1.66433e-10	-1.2114
64855309	chr14:64855309:C:T	3.09908e-07	-0.722041	0.0264541
64855400	chr14:64855400:T:C	6.80105e-07	-1.66433e-10	0.0903837
64855666	chr14:64855666:T:C	6.84309e-07	-1.66433e-10	0.0965466
64855749	chr14:64855749:G:A	1.82858e-07	-1.66433e-10	-1.22315
64855998	chr14:64855998:G:A	1.85721e-07	-1.66433e-10	-1.20762
64856375	chr14:64856375:T:C	1.84744e-07	-1.66433e-10	-1.21289
64856963	chr14:64856963:A:G	2.94401e-07	-1.66433e-10	-0.746922
64856972	chr14:64856972:C:T	4.47056e-07	-1.66433e-10	-0.329179
64857777	chr14:64857777:T:C	1.95438e-07	-1.66433e-10	-1.15662
64857867	chr14:64857867:G:A	3.21257e-07	-1.66433e-10	-0.659623
64858431	chr14:64858431:T:C	1.85518e-07	-1.66433e-10	-1.20871
64858453	chr14:64858453:A:T	1.84904e-07	-1.66433e-10	-1.21203
64858728	chr14:64858728:G:A	3.28727e-07	-1.66433e-10	-0.636635
64858871	chr14:64858871:G:C	1.85518e-07	-1.66433e-10	-1.20871
64859020	chr14:64859020:A:C	1.3247e-07	-0.308648	-1.23686
64859095	chr14:64859095:C:T	3.97272e-07	-1.66433e-10	-0.447242
64859135	chr14:64859135:TC:T	4.38204e-07	-1.66433e-10	-0.349179
64859157	chr14:64859157:G:A	1.82025e-07	-1.66433e-10	-1.22772
64859578	chr14:64859578:T:C	1.87276e-07	-1.66433e-10	-1.19928
64859630	chr14:64859630:G:A	1.01506e-06	0.490844	-2.72626e-10
64859648	chr14:64859648:G:A	1.87938e-07	-1.66433e-10	-1.19575
64860179	chr14:64860179:G:A	4.7614e-08	-1.46017	-1.10856
64860570	chr14:64860570:A:G	1.8512e-07	-1.66433e-10	-1.21086
64860612	chr14:64860612:C:T	1.88383e-07	-1.66433e-10	-1.19339
64860677	chr14:64860677:C:G	6.83438e-07	1.32741	-1.23214
64861783	chr14:64861783:T:C	4.86947e-08	-1.31645	-1.22985
64861848	chr14:64861848:G:A	1.81006e-07	-1.66433e-10	-1.23333
64861857	chr14:64861857:G:A	5.20735e-08	-1.31917	-1.16004
64862421	chr14:64862421:G:C	1.8675e-07	-1.66433e-10	-1.20209
64862469	chr14:64862469:G:A	3.02567e-06	2.6086	-1.02557
64862548	chr14:64862548:A:G	1.96387e-07	-1.66433e-10	-1.15178
64862630	chr14:64862630:T:G	2.57701e-07	-1.66433e-10	-0.880063
64862832	chr14:64862832:AAAAC:A	8.93026e-07	1.51571	-1.15295
64863506	chr14:64863506:C:T	1.46704e-07	-1.44345	-2.72626e-10
64863668	chr14:64863668:C:T	1.52741e-07	-0.998661	-0.404457
64864029	chr14:64864029:C:A	1.5511e-07	-0.305009	-1.08272
64864125	chr14:64864125:G:A	1.90323e-07	-0.957747	-0.225392
64864227	chr14:64864227:T:C	1.83582e-07	-1.66433e-10	-1.2192
64864562	chr14:64864562:G:A	7.01866e-07	0.121879	-2.72626e-10
64864818	chr14:64864818:T:C	1.87681e-07	-1.66433e-10	-1.19712
64865048	chr14:64865048:C:G	1.2682e-07	-1.01204	-0.577055
64865472	chr14:64865472:C:A	8.56278e-07	0.320732	-2.72626e-10
64865674	chr14:64865674:A:G	1.24173e-07	-1.01765	-0.592538
64865812	chr14:64865812:T:C	2.45088e-07	-1.66433e-10	-0.930246
64866513	chr14:64866513:G:A	1.63901e-07	-0.180616	-1.15199
64866879	chr14:64866879:T:C	3.832e-07	-1.66433e-10	-0.483306
64866928	chr14:64866928:G:A	3.56072e-07	-1.66433e-10	-0.556729
64867007	chr14:64867007:G:A	2.62453e-07	-0.282765	-0.579025
64867113	chr14:64867113:G:A	1.19785e-07	-0.980307	-0.665858
64867333	chr14:64867333:T:TG	1.51231e-07	-0.292731	-1.12033
64867823	chr14:64867823:C:T	1.19869e-07	-1.01583	-0.629638
64868055	chr14:64868055:C:T	2.81707e-07	-0.244361	-0.546635
64868364	chr14:64868364:G:A	1.09054e-07	-0.963348	-0.776673
64868751	chr14:64868751:G:A	3.0564e-07	-0.709457	-2.72626e-10
64868815	chr14:64868815:G:A	5.29612e-08	-1.3076	-1.1547
64869043	chr14:64869043:C:T	1.94625e-07	-0.052146	-1.10864
64869737	chr14:64869737:C:T	1.6873e-07	-0.0710169	-1.23255
64871121	chr14:64871121:G:C	7.27334e-07	1.27074	-1.11322
64871232	chr14:64871232:C:T	5.03548e-08	-1.49088	-1.02189
64871317	chr14:64871317:CA:C	1.85591e-07	-1.66433e-10	-1.20832
64871706	chr14:64871706:A:T	2.46627e-07	-1.66433e-10	-0.923987
64872203	chr14:64872203:G:A	4.04691e-07	-1.66433e-10	-0.428741
64872388	chr14:64872388:C:T	2.13373e-06	2.46214	-1.22838
64873202	chr14:64873202:T:C	2.05971e-07	-1.66433e-10	-1.10413
64873613	chr14:64873613:G:A	2.17403e-07	-1.66433e-10	-1.05011
64873680	chr14:64873680:A:C	1.4994e-07	-1.42163	-2.72626e-10
64873692	chr14:64873692:G:A	1.99205e-06	2.40225	-1.23719
64874024	chr14:64874024:C:G	4.15193e-07	-1.66433e-10	-0.403121
64874246	chr14:64874246:C:G	1.55544e-07	-0.152761	-1.23217
64874364	chr14:64874364:C:A	4.38345e-07	-1.66433e-10	-0.348856
64875078	chr14:64875078:G:C	4.07692e-07	-1.66433e-10	-0.421351
64875292	chr14:64875292:A:C	5.54696e-07	-1.66433e-10	-0.113444
64875501	chr14:64875501:C:T	8.83356e-07	0.351865	-2.72626e-10
64875548	chr14:64875548:G:A	3.87973e-08	-1.53606	-1.23745
64875732	chr14:64875732:CCA:C	4.12838e-08	-1.51974	-1.19165
64876089	chr14:64876089:G:A	5.65106e-07	-1.66433e-10	-0.0948496
64876709	chr14:64876709:C:A	1.82511e-07	-1.66433e-10	-1.22505
64877091	chr14:64877091:C:A	1.53582e-07	-0.161862	-1.23577
64877097	chr14:64877097:G:A	5.09453e-07	-1.66433e-10	-0.198527
64877142	chr14:64877142:C:G	1.36062e-06	-1.66433e-10	0.78383
64877380	chr14:64877380:C:T	1.09779e-07	-1.7334	-2.72626e-10
64877388	chr14:64877388:T:C	2.62486e-07	-0.680881	-0.180783
64877682	chr14:64877682:A:G	9.88258e-08	-1.25308	-0.585427
64878085	chr14:64878085:C:T	1.02741e-07	-1.44297	-0.356686
64878177	chr14:64878177:C:T	9.83524e-07	1.59487	-1.13559
64878276	chr14:64878276:C:T	5.41953e-07	-1.66433e-10	-0.136685
64878952	chr14:64878952:C:T	5.79784e-08	-1.14125	-1.23054
64879095	chr14:64879095:G:A	3.70942e-08	-1.7563	-1.0621
64879284	chr14:64879284:C:T	5.30301e-06	2.14417	-2.72626e-10
64879336	chr14:64879336:A:G	9.83383e-08	-0.622777	-1.22067
64879342	chr14:64879342:G:A	3.2221e-07	-1.66433e-10	-0.656659
64879442	chr14:64879442:G:A	2.47279e-06	1.09872	0.282521
64880177	chr14:64880177:G:A	1.84091e-07	-1.1575	-0.058936
64880232	chr14:64880232:G:A	1.96008e-07	-1.10074	-0.0529658
64880521	chr14:64880521:G:A	1.92811e-07	-1.11068	-0.059471
64880757	chr14:64880757:C:A	1.91778e-07	-1.12952	-0.0460064
64880849	chr14:64880849:T:C	1.81779e-07	-1.66433e-10	-1.22907
64880865	chr14:64880865:T:C	1.87243e-07	-1.13051	-0.0689423
64880899	chr14:64880899:T:TA	1.86971e-07	-1.14721	-0.0537002
64880931	chr14:64880931:C:T	9.2997e-07	0.354985	0.0483044
64880964	chr14:64880964:C:T	1.85443e-07	-1.14798	-0.0611407
64881024	chr14:64881024:A:C	8.2048e-08	-1.09479	-0.929772
64881140	chr14:64881140:A:G	1.93657e-07	-1.11367	-0.0521092
64881176	chr14:64881176:G:A	2.4965e-07	-0.911805	-2.72626e-10
64881268	chr14:64881268:T:C	2.26229e-07	-1.14811	0.137796
64881294	chr14:64881294:G:A	1.03396e-06	0.49657	0.0127175
64881440	chr14:64881440:C:A	1.88491e-07	-1.66433e-10	-1.19282
64881489	chr14:64881489:T:G	2.27037e-07	-1.13811	0.131358
64881657	chr14:64881657:G:A	9.52937e-07	0.425983	0.00170265
64882144	chr14:64882144:C:T	8.71011e-08	-0.876255	-1.08854
64882203	chr14:64882203:A:G	3.50376e-07	-1.66433e-10	-0.572857
64882979	chr14:64882979:G:A	2.30449e-07	-1.14268	0.150846
64882991	chr14:64882991:A:G	9.29236e-07	0.293427	0.109072
64883158	chr14:64883158:CA:C	2.82632e-07	0.446609	-1.23433
64883191	chr14:64883191:C:T	2.18469e-07	-1.15377	0.108553
64883252	chr14:64883252:A:G	1.07473e-07	-1.75462	-2.72626e-10
64883253	chr14:64883253:T:G	1.87829e-07	-1.66433e-10	-1.19633
64883356	chr14:64883356:CT:C	1.84853e-06	1.03358	0.0566987
64883518	chr14:64883518:A:C	4.58347e-08	-1.41454	-1.19228
64883688	chr14:64883688:A:T	2.22225e-07	-1.18799	0.159818
64884340	chr14:64884340:G:A	3.56537e-07	0.620932	-1.17636
64884528	chr14:64884528:G:T	2.5156e-07	-1.66433e-10	-0.904182
64884557	chr14:64884557:CCAA:C	2.33533e-07	-1.16364	0.185103
64884597	chr14:64884597:A:G	9.17296e-07	0.323649	0.0659174
64884620	chr14:64884620:T:G	2.2969e-07	-1.16264	0.167507
64884864	chr14:64884864:T:C	2.21972e-07	-1.13692	0.107603
64884875	chr14:64884875:C:G	2.22027e-07	-1.1572	0.128136
64885181	chr14:64885181:G:A	1.99467e-07	-1.66433e-10	-1.13622
64885339	chr14:64885339:C:T	7.21632e-07	-1.66433e-10	0.149652
64885681	chr14:64885681:T:C	1.90015e-07	-1.66433e-10	-1.18476
64885734	chr14:64885734:T:C	2.85816e-07	-0.776516	-2.72626e-10
64885805	chr14:64885805:A:G	8.777e-07	0.323192	0.0222492
64885874	chr14:64885874:C:G	1.37878e-07	-0.380142	-1.12535
64886055	chr14:64886055:T:TCAGGATATAG	2.31301e-07	-0.988144	-2.72626e-10
64886078	chr14:64886078:T:C	2.12078e-07	-1.14406	0.0691501
64886169	chr14:64886169:AT:GT	4.58793e-08	-1.40182	-1.20403
64886293	chr14:64886293:G:A	2.36596e-07	-0.98815	0.0226391
64886469	chr14:64886469:A:G	1.38279e-07	-1.58979	0.0871982
64886524	chr14:64886524:C:T	4.66897e-08	-1.40046	-1.18788
64886662	chr14:64886662:G:C	1.17486e-07	-1.66554	-2.72626e-10
64886788	chr14:64886788:A:C	1.88769e-07	-1.66433e-10	-1.19134
64887054	chr14:64887054:T:C	3.56376e-07	0.643851	-1.19973
64887116	chr14:64887116:T:C	2.91844e-07	-0.790408	0.0347625
64887315	chr14:64887315:C:T	1.38367e-07	-1.55628	0.0543246
64887340	chr14:64887340:T:C	1.55539e-07	-1.50448	0.119516
64887867	chr14:64887867:ATATGTT:A	2.31278e-07	-1.66433e-10	-0.988241
64887920	chr14:64887920:A:G	5.88673e-07	0.832963	-0.886956
64888228	chr14:64888228:A:G	6.74648e-08	-0.983191	-1.23707
64888324	chr14:64888324:G:A	6.8036e-08	-0.983346	-1.22848
64888857	chr14:64888857:A:G	9.07866e-08	-1.51766	-0.405695
64889210	chr14:64889210:T:C	4.50365e-07	-1.66433e-10	-0.321806
64890380	chr14:64890380:A:G	2.47749e-07	-0.265388	-0.654061
64890585	chr14:64890585:G:A	9.19297e-08	-1.52684	-0.384004
64890637	chr14:64890637:T:C	8.8986e-08	-1.51511	-0.428277
64890644	chr14:64890644:CT:C	1.86203e-07	-1.66433e-10	-1.20503
64890824	chr14:64890824:A:G	8.78981e-08	-1.50543	-0.450259
64890865	chr14:64890865:A:T	3.68494e-07	-1.66433e-10	-0.52244
64890868	chr14:64890868:G:T	4.03617e-07	0.530454	-0.961852
64890974	chr14:64890974:C:T	8.96489e-08	-1.52385	-0.412117
64891261	chr14:64891261:C:T	4.16326e-07	0.565309	-0.965704
64891515	chr14:64891515:A:G	4.33872e-07	-1.66433e-10	-0.359114
64891858	chr14:64891858:C:T	9.35746e-08	-1.52333	-0.369778
64892330	chr14:64892330:C:T	8.52426e-08	-1.37602	-0.61034
64892762	chr14:64892762:A:G	1.01899e-07	-1.48972	-0.318164
64893166	chr14:64893166:C:T	9.23962e-08	-1.53612	-0.369656
64893183	chr14:64893183:T:C	9.35334e-08	-1.52239	-0.371159
64893286	chr14:64893286:G:A	4.54322e-07	0.604716	-0.917774
64893439	chr14:64893439:GGAA:G	1.1528e-07	-1.6845	-2.72626e-10
64893640	chr14:64893640:A:G	6.50592e-08	-1.0735	-1.18306
64893966	chr14:64893966:A:G	2.07039e-07	-1.66433e-10	-1.09896
64896897	chr14:64896897:A:G	5.58055e-07	-1.66433e-10	-0.107406
64896924	chr14:64896924:G:C	1.82794e-07	-1.66433e-10	-1.22351
64897086	chr14:64897086:G:A	8.89847e-08	-1.54918	-0.394215
64897106	chr14:64897106:G:A	1.80243e-07	-1.66433e-10	-1.23756
64897137	chr14:64897137:T:A	2.554e-07	-1.66433e-10	-0.889034
64897218	chr14:64897218:C:T	1.54973e-07	-1.38861	-2.72626e-10
64897354	chr14:64897354:G:T	4.39644e-07	0.620322	-0.96622
64897377	chr14:64897377:T:C	8.77567e-08	-1.55521	-0.40209
64897389	chr14:64897389:T:C	2.46208e-07	-1.66433e-10	-0.925687
64898040	chr14:64898040:C:T	5.08399e-07	0.950992	-1.15159
64898193	chr14:64898193:CTTG:C	3.55826e-07	0.502904	-1.06033
64898348	chr14:64898348:A:T	2.562e-07	-0.323418	-0.562488
64898489	chr14:64898489:G:T	7.76958e-08	-1.49589	-0.583174
64898573	chr14:64898573:G:A	7.7297e-08	-1.51015	-0.574058
64898593	chr14:64898593:G:A	8.06804e-08	-1.50324	-0.538124
64898670	chr14:64898670:G:A	5.27988e-08	-1.72898	-0.736399
64898894	chr14:64898894:T:C	7.61588e-08	-1.50485	-0.594194
64899130	chr14:64899130:C:T	2.12009e-07	-1.66433e-10	-1.07523
64899698	chr14:64899698:T:C	2.034e-07	-1.66433e-10	-1.11669
64899767	chr14:64899767:C:T	2.51616e-07	-0.3205	-0.58346
64900021	chr14:64900021:C:T	2.48938e-07	-0.914659	-2.72626e-10
64900479	chr14:64900479:T:C	4.92354e-07	0.807821	-1.04049
64900542	chr14:64900542:A:T	7.65296e-08	-1.48286	-0.611323
64900543	chr14:64900543:A:T	7.15319e-08	-1.5342	-0.627521
64900552	chr14:64900552:A:T	7.63857e-08	-1.48641	-0.609657
64900771	chr14:64900771:A:G	2.46722e-07	-1.66433e-10	-0.923601
64900790	chr14:64900790:T:C	7.71805e-08	-0.991774	-1.09394
64900985	chr14:64900985:G:A	2.05574e-07	-1.10606	-2.72626e-10
64901212	chr14:64901212:T:C	7.38767e-08	-1.52821	-0.601252
64901642	chr14:64901642:C:T	7.34848e-08	-1.52909	-0.605694
64901808	chr14:64901808:G:T	6.71447e-08	-1.55286	-0.672158
64902102	chr14:64902102:GCTTGA:G	7.1272e-08	-1.45389	-0.711473
64902267	chr14:64902267:C:T	2.34201e-07	-1.66433e-10	-0.975685
64902345	chr14:64902345:A:G	1.80346e-07	-1.66433e-10	-1.23699
64902611	chr14:64902611:C:T	3.25947e-07	0.591192	-1.23632
64902791	chr14:64902791:A:G	1.9934e-07	-1.66433e-10	-1.13685
64903513	chr14:64903513:C:T	3.90651e-07	0.703076	-1.16712
64903603	chr14:64903603:T:G	2.52667e-07	0.321771	-1.22156
64903671	chr14:64903671:GA:G	2.78019e-07	-0.110767	-0.693407
64903763	chr14:64903763:C:T	2.79752e-07	-0.132815	-0.665146
64904085	chr14:64904085:C:T	2.91692e-07	-0.0657381	-0.690428
64904436	chr14:64904436:A:G	1.86146e-07	-1.66433e-10	-1.20533
64904491	chr14:64904491:G:A	6.96063e-08	-1.47437	-0.714635
64904790	chr14:64904790:G:A	7.01922e-08	-1.49274	-0.687886
64904838	chr14:64904838:C:T	7.47248e-08	-1.46467	-0.653379
64904879	chr14:64904879:C:T	6.83566e-08	-1.48169	-0.725432
64904903	chr14:64904903:T:C	8.38684e-08	-0.893893	-1.10872
64905200	chr14:64905200:T:A	6.81737e-08	-1.48068	-0.729125
64905208	chr14:64905208:A:G	5.61154e-07	0.974245	-1.07611
64905495	chr14:64905495:T:C	6.58161e-08	-1.52163	-0.723374
64905630	chr14:64905630:C:T	7.042e-08	-1.47927	-0.698119
64905645	chr14:64905645:T:G	1.80909e-07	-1.66433e-10	-1.23387
64905806	chr14:64905806:CA:C	7.32424e-08	-1.44862	-0.689474
64905902	chr14:64905902:A:G	5.66777e-07	1.0667	-1.1586
64905986	chr14:64905986:G:A	5.41802e-08	-1.72102	-0.718533
64906014	chr14:64906014:T:A	6.02533e-08	-1.11027	-1.22304
64906111	chr14:64906111:T:C	3.03408e-07	0.485284	-1.20207
64906357	chr14:64906357:A:G	6.04954e-07	1.1274	-1.15411
64907153	chr14:64907153:T:C	1.43158e-07	-1.46791	-2.72626e-10
64907156	chr14:64907156:C:T	1.11666e-07	-1.71635	-2.72626e-10
64907746	chr14:64907746:T:C	3.74778e-08	-1.57111	-1.237
64907779	chr14:64907779:G:A	1.80773e-07	-1.66433e-10	-1.23462
64907966	chr14:64907966:A:G	5.78599e-07	1.057	-1.12825
64908145	chr14:64908145:G:A	3.93566e-08	-1.52964	-1.22956
64908230	chr14:64908230:G:A	1.80402e-07	-1.66433e-10	-1.23668
64908419	chr14:64908419:C:T	4.83404e-06	2.05157	-2.72626e-10
64908426	chr14:64908426:A:G	2.3932e-07	-1.66433e-10	-0.954064
64908579	chr14:64908579:A:T	8.24124e-08	-0.842251	-1.17788
64908601	chr14:64908601:C:T	2.39264e-07	-0.954294	-2.72626e-10
64908726	chr14:64908726:T:G	1.00845e-07	-1.06903	-0.749248
64909368	chr14:64909368:C:T	9.10174e-08	-1.09585	-0.824958
64910018	chr14:64910018:C:T	9.19472e-08	-1.06721	-0.843438
64910471	chr14:64910471:T:G	9.02591e-08	-1.07133	-0.857852
64910765	chr14:64910765:A:G	8.69325e-08	-1.09496	-0.871776
64910832	chr14:64910832:G:A	8.70394e-08	-1.08694	-0.878562
64910892	chr14:64910892:G:A	5.50958e-08	-1.20702	-1.21577
64911324	chr14:64911324:A:T	9.10231e-08	-1.05961	-0.861145
64911402	chr14:64911402:G:A	4.20309e-07	0.40725	-0.798125
64911541	chr14:64911541:G:A	9.01028e-08	-1.07947	-0.851445
64911658	chr14:64911658:T:C	2.99967e-07	-1.66433e-10	-0.728192
64911731	chr14:64911731:T:C	9.28557e-08	-1.05104	-0.849775
64911883	chr14:64911883:A:C	9.18712e-08	-0.810691	-1.10078
64912138	chr14:64912138:T:C	2.39053e-07	0.246153	-1.20133
64912215	chr14:64912215:T:G	2.4446e-07	-1.66433e-10	-0.93281
64912263	chr14:64912263:G:A	2.24256e-07	-1.13504	0.115963
64912429	chr14:64912429:T:C	9.17111e-08	-1.06864	-0.844576
64912565	chr14:64912565:A:G	9.45363e-08	-1.02545	-0.857433
64913029	chr14:64913029:G:A	1.96166e-07	-1.66433e-10	-1.1529
64913848	chr14:64913848:T:C	1.17316e-07	-1.66699	-2.72626e-10
64913861	chr14:64913861:C:T	2.22626e-07	0.170516	-1.19688
64914027	chr14:64914027:T:G	1.84069e-07	-1.66433e-10	-1.21655
64914267	chr14:64914267:G:C	1.89364e-07	-1.66433e-10	-1.18819
64914304	chr14:64914304:C:T	5.35247e-07	0.981092	-1.13023
64914746	chr14:64914746:C:G	2.32514e-07	0.221491	-1.2044
64914847	chr14:64914847:C:G	1.80464e-07	-1.66433e-10	-1.23633
64914853	chr14:64914853:C:G	6.09383e-08	-1.27085	-1.05115
64915227	chr14:64915227:G:A	2.78666e-07	-1.66433e-10	-0.80185
64915457	chr14:64915457:TC:T	2.32201e-07	-1.66433e-10	-0.984258
64916057	chr14:64916057:A:G	2.63602e-07	-0.857423	-2.72626e-10
64916515	chr14:64916515:T:C	3.0849e-07	-1.66433e-10	-0.700174
64916724	chr14:64916724:C:A	8.53581e-08	-1.14871	-0.836297
64916837	chr14:64916837:C:T	9.06351e-08	-1.10446	-0.820558
64916858	chr14:64916858:G:A	1.13626e-07	-1.69895	-2.72626e-10
64916971	chr14:64916971:A:G	3.22062e-08	-1.76093	-1.19878
64916992	chr14:64916992:T:C	1.82647e-07	-1.66433e-10	-1.22431
64917435	chr14:64917435:C:T	1.15801e-07	-1.67999	-2.72626e-10
64917558	chr14:64917558:C:T	8.98004e-08	-1.12484	-0.809438
64917711	chr14:64917711:C:T	2.49965e-07	-1.05377	0.143228
64917975	chr14:64917975:T:C	2.14799e-07	-1.14134	0.0791852
64918260	chr14:64918260:G:A	1.81931e-07	-1.66433e-10	-1.22823
64918719	chr14:64918719:A:G	1.26141e-06	0.708121	-2.72626e-10
64919102	chr14:64919102:T:C	1.95513e-07	-0.346058	-0.810177
64919180	chr14:64919180:A:G	8.49042e-08	-1.16253	-0.827807
64919590	chr14:64919590:A:G	1.80449e-07	-1.66433e-10	-1.23642
64920204	chr14:64920204:C:T	8.12823e-08	-1.18704	-0.846897
64920398	chr14:64920398:C:A	8.54349e-08	-1.13311	-0.850999
64920544	chr14:64920544:C:T	9.06903e-08	-1.13589	-0.788526
64921235	chr14:64921235:G:A	1.96049e-07	-0.354622	-0.798876
64921470	chr14:64921470:CAAAAT:C	8.02449e-08	-1.19856	-0.848224
64921525	chr14:64921525:A:G	1.08353e-07	-0.609061	-1.13741
64921629	chr14:64921629:G:A	1.8892e-07	-1.66433e-10	-1.19054
64921750	chr14:64921750:A:G	8.41497e-08	-1.17613	-0.82314
64921805	chr14:64921805:A:G	1.82358e-07	-1.66433e-10	-1.22589
64921923	chr14:64921923:T:C	2.83076e-07	0.389377	-1.17552
64921993	chr14:64921993:C:T	8.34889e-08	-1.18806	-0.819091
64922344	chr14:64922344:C:T	4.04855e-07	-1.66433e-10	-0.428334
64922532	chr14:64922532:T:C	8.80843e-08	-1.05736	-0.896205
64922685	chr14:64922685:A:G	8.7387e-08	-1.15346	-0.808062
64922757	chr14:64922757:TAGA:T	7.77559e-07	-1.66433e-10	0.224297
64923039	chr14:64923039:A:C	5.01434e-07	0.906937	-1.12133
64923497	chr14:64923497:T:C	5.37497e-07	0.963824	-1.10876
64923513	chr14:64923513:A:G	2.4059e-07	-1.1591	0.21033
64923737	chr14:64923737:C:T	1.86386e-07	-1.66433e-10	-1.20404
64924494	chr14:64924494:A:G	7.49025e-08	-0.930426	-1.18525
64924765	chr14:64924765:A:T	1.06861e-07	-0.678565	-1.08177
64924836	chr14:64924836:C:G	5.68855e-08	-1.22306	-1.16776
64925341	chr14:64925341:A:G	8.0137e-08	-0.870436	-1.17769
64925633	chr14:64925633:G:A	1.98733e-07	-1.1399	-2.72626e-10
64925649	chr14:64925649:T:G	2.06528e-07	-0.286773	-0.814653
64925756	chr14:64925756:G:C	1.81208e-07	-0.347744	-0.884476
64926200	chr14:64926200:G:A	8.64661e-08	-1.08019	-0.891926
64926559	chr14:64926559:G:A	2.10563e-07	-1.08208	-2.72626e-10
64926892	chr14:64926892:G:A	2.78831e-07	-1.66433e-10	-0.801258
64927144	chr14:64927144:A:G	1.82947e-07	-1.66433e-10	-1.22267
64927310	chr14:64927310:C:G	9.49448e-08	-0.654404	-1.22416
64927572	chr14:64927572:G:A	2.0178e-07	-0.330423	-0.794261
64928346	chr14:64928346:C:T	9.28337e-08	-1.14532	-0.755733
64928663	chr14:64928663:C:G	9.59475e-08	-1.09026	-0.777807
64928725	chr14:64928725:TA:T	9.43335e-08	-1.11347	-0.771554
64928907	chr14:64928907:T:A	9.53695e-08	-1.09837	-0.775734
64928950	chr14:64928950:A:G	4.86628e-07	0.850042	-1.09441
64929334	chr14:64929334:A:G	4.14055e-07	0.775178	-1.18104
64929925	chr14:64929925:C:T	1.01703e-07	-1.0794	-0.730402
64929950	chr14:64929950:C:A	1.15445e-07	-0.460734	-1.22234
64930009	chr14:64930009:T:C	9.40496e-08	-1.10916	-0.778884
64930206	chr14:64930206:G:A	2.05461e-07	-0.249663	-0.856943
64930995	chr14:64930995:A:G	3.25324e-07	-1.66433e-10	-0.647043
64931068	chr14:64931068:TG:T	1.81157e-07	-1.66433e-10	-1.2325
64931139	chr14:64931139:T:A	7.70381e-07	-1.66433e-10	0.215022
64931894	chr14:64931894:T:C	2.09085e-07	-1.08912	-2.72626e-10
64932107	chr14:64932107:C:T	2.76555e-07	-1.66433e-10	-0.809454
64932537	chr14:64932537:G:C	1.04862e-07	-0.678674	-1.10054
64932545	chr14:64932545:A:G	2.19909e-07	-0.557181	-0.481467
64932573	chr14:64932573:A:G	1.49456e-07	-0.699475	-0.725387
64933351	chr14:64933351:C:T	8.67686e-08	-1.13059	-0.838028
64933442	chr14:64933442:G:T	5.24643e-08	-1.43548	-1.03625
64933660	chr14:64933660:A:G	1.85737e-07	-1.66433e-10	-1.20753
64933727	chr14:64933727:C:T	1.67281e-07	-1.31219	-2.72626e-10
64933818	chr14:64933818:A:G	1.81128e-07	-1.66433e-10	-1.23266
64934066	chr14:64934066:GGT:G	8.48151e-08	-1.16867	-0.822717
64934108	chr14:64934108:C:A	1.18413e-07	-1.65768	-2.72626e-10
64934355	chr14:64934355:AAAAC:A	1.83451e-07	-1.66433e-10	-1.21992
64934535	chr14:64934535:A:G	1.8892e-07	-1.66433e-10	-1.19054
64935087	chr14:64935087:A:G	2.57022e-07	-0.8827	-2.72626e-10
64935101	chr14:64935101:A:G	8.79453e-08	-1.14582	-0.809324
64935119	chr14:64935119:A:G	1.687e-07	-1.30374	-2.72626e-10
64935252	chr14:64935252:T:G	9.80766e-08	-0.79788	-1.04823
64935337	chr14:64935337:TAATAA:T	4.4106e-07	0.825305	-1.16799
64935369	chr14:64935369:CAT:C	1.11445e-07	-1.71833	-2.72626e-10
64935443	chr14:64935443:A:G	8.10405e-08	-1.18961	-0.847299
64936396	chr14:64936396:A:G	7.56304e-08	-0.911015	-1.19499
64936421	chr14:64936421:T:C	2.41138e-07	-0.946495	-2.72626e-10
64936564	chr14:64936564:T:C	1.81102e-07	-1.66433e-10	-1.2328
64937103	chr14:64937103:T:A	1.87412e-07	-1.66433e-10	-1.19855
64937186	chr14:64937186:T:C	1.00677e-07	-1.05472	-0.765225
64937260	chr14:64937260:A:G	1.00649e-07	-1.04608	-0.774141
64937341	chr14:64937341:G:A	2.77941e-07	0.364481	-1.16894
64937724	chr14:64937724:A:C	8.49e-08	-1.14893	-0.841464
64938181	chr14:64938181:G:A	9.13656e-08	-1.09886	-0.818131
64938214	chr14:64938214:A:G	9.54326e-08	-1.07649	-0.796955
64938543	chr14:64938543:C:T	1.32006e-07	-1.54901	-2.72626e-10
64938873	chr14:64938873:A:G	2.52688e-07	-1.66433e-10	-0.899707
64939004	chr14:64939004:G:T	4.74061e-07	0.84685	-1.11738
64939045	chr14:64939045:A:G	1.90507e-07	-1.66433e-10	-1.18218
64939684	chr14:64939684:G:A	1.07277e-07	-1.75645	-2.72626e-10
64940282	chr14:64940282:C:T	2.19719e-07	-0.214065	-0.825451
64940638	chr14:64940638:T:C	1.85758e-07	-1.66433e-10	-1.20742
64940939	chr14:64940939:C:G	9.50401e-08	-1.12111	-0.756458
64941255	chr14:64941255:A:G	2.11488e-07	-0.214341	-0.863355
64941396	chr14:64941396:G:C	1.3404e-07	-1.53372	-2.72626e-10
64941791	chr14:64941791:G:A	1.96792e-07	-0.359599	-0.790115
64941792	chr14:64941792:C:G	1.85791e-07	-1.66433e-10	-1.20724
64942083	chr14:64942083:A:G	5.64663e-07	1.03648	-1.13211
64942298	chr14:64942298:A:G	1.88841e-07	-1.66433e-10	-1.19096
64942378	chr14:64942378:C:T	4.83974e-07	0.948882	-1.19871
64942416	chr14:64942416:C:A	5.02839e-07	0.845139	-1.05673
64942486	chr14:64942486:A:T	1.06792e-07	-1.76098	-2.72626e-10
64942796	chr14:64942796:GA:G	1.81659e-07	-1.66433e-10	-1.22973
64942925	chr14:64942925:A:G	2.19284e-07	-1.66433e-10	-1.04149
64943283	chr14:64943283:T:C	6.23863e-07	1.148	-1.14393
64943482	chr14:64943482:CT:C	1.86263e-06	1.00169	0.0961954
64943602	chr14:64943602:A:G	3.36282e-08	-1.68903	-1.22747
64943829	chr14:64943829:C:T	1.53694e-07	-0.360531	-1.03637
64944035	chr14:64944035:C:T	1.81797e-07	-1.66433e-10	-1.22897
64944418	chr14:64944418:T:C	2.51476e-07	-1.66433e-10	-0.904515
64944482	chr14:64944482:C:T	1.04852e-06	1.38591	-0.862637
64944781	chr14:64944781:T:G	4.09288e-08	-1.5906	-1.12943
64944836	chr14:64944836:A:G	2.04682e-07	-1.66433e-10	-1.11041
64944840	chr14:64944840:G:A	4.02643e-08	-1.73775	-0.998651
64945048	chr14:64945048:A:G	1.8407e-07	-1.66433e-10	-1.21655
64945100	chr14:64945100:G:A	2.67791e-07	-1.66433e-10	-0.841658
64945560	chr14:64945560:C:T	7.61951e-07	1.05072	-0.846697
64945723	chr14:64945723:T:C	2.10496e-07	-0.013733	-1.06867
64945992	chr14:64945992:G:A	2.17971e-07	-1.66433e-10	-1.0475
64946055	chr14:64946055:G:A	1.95378e-07	0.0733449	-1.23027
64946888	chr14:64946888:G:A	2.02845e-07	-0.0810336	-1.03839
64947654	chr14:64947654:T:C	4.0642e-07	0.0991199	-0.523595
64947661	chr14:64947661:C:T	5.33628e-08	-1.23156	-1.22319
64947941	chr14:64947941:C:T	1.35177e-07	-0.506707	-1.01857
64948012	chr14:64948012:G:A	1.85792e-07	-1.66433e-10	-1.20724
64948020	chr14:64948020:C:G	5.28453e-07	1.04699	-1.2089
64948326	chr14:64948326:G:T	2.01545e-07	-1.66433e-10	-1.12585
64948648	chr14:64948648:C:T	7.48638e-08	-1.05455	-1.06164
64948754	chr14:64948754:TGAAA:T	1.30376e-07	-1.04831	-0.513128
64949025	chr14:64949025:C:T	2.68673e-07	-0.0893171	-0.749053
64949143	chr14:64949143:C:T	1.8272e-07	-1.66433e-10	-1.22391
64949218	chr14:64949218:C:T	2.36914e-07	-0.964165	-2.72626e-10
64949223	chr14:64949223:G:C	4.05486e-07	-0.426777	-2.72626e-10
64949244	chr14:64949244:T:C	1.83083e-07	-1.66433e-10	-1.22192
64949959	chr14:64949959:C:T	2.76986e-07	-0.00426504	-0.803632
64950035	chr14:64950035:G:A	3.08611e-07	-1.66433e-10	-0.699783
64950038	chr14:64950038:G:A	1.90373e-07	-1.18288	-2.72626e-10
64950106	chr14:64950106:C:T	1.25129e-07	-1.60252	-2.72626e-10
64950352	chr14:64950352:C:A	5.98789e-07	-1.66433e-10	-0.0369537
64950702	chr14:64950702:T:C	1.24125e-07	-1.61057	-2.72626e-10
64951447	chr14:64951447:C:T	2.09391e-07	-1.66433e-10	-1.08766
64951547	chr14:64951547:A:T	3.33689e-08	-1.72465	-1.19959
64951757	chr14:64951757:G:C	1.64536e-06	1.60589	-0.632041
64951846	chr14:64951846:C:A	2.923e-07	-0.00987822	-0.744204
64952347	chr14:64952347:G:T	1.28313e-07	-1.57739	-2.72626e-10
64952353	chr14:64952353:T:A	2.41494e-07	-1.66433e-10	-0.945019
64952480	chr14:64952480:T:C	4.24871e-07	-1.66433e-10	-0.380077
64952575	chr14:64952575:A:G	2.36657e-07	-0.360805	-0.604449
64952755	chr14:64952755:C:A	4.73545e-08	-1.35843	-1.21577
64953059	chr14:64953059:G:T	4.58849e-08	-1.40171	-1.20402
64953234	chr14:64953234:G:A	9.68278e-07	1.21865	-0.77499
64953284	chr14:64953284:G:A	2.46592e-07	-1.66433e-10	-0.924127
64954556	chr14:64954556:T:C	5.30573e-08	-1.32673	-1.13376
64955029	chr14:64955029:C:A	1.92922e-07	-1.66433e-10	-1.16958
64955092	chr14:64955092:A:T	1.07019e-07	-1.75886	-2.72626e-10
64955241	chr14:64955241:C:T	1.0705e-07	-1.75857	-2.72626e-10
64955297	chr14:64955297:G:A	2.19981e-06	1.26918	-0.00491906
64955368	chr14:64955368:G:A	1.93778e-07	-1.66433e-10	-1.16515
64955622	chr14:64955622:C:T	1.37018e-06	1.45069	-0.659861
64955647	chr14:64955647:G:T	5.30739e-07	0.33072	-0.488312
64955773	chr14:64955773:C:G	7.95496e-07	1.04747	-0.800372
64955924	chr14:64955924:A:G	3.37752e-08	-1.71277	-1.19937
64955976	chr14:64955976:G:A	3.36112e-07	-0.614419	-2.72626e-10
64956078	chr14:64956078:A:G	1.11051e-06	1.81612	-1.23541
64956426	chr14:64956426:G:A	1.64867e-06	1.42006	-0.444202
64956544	chr14:64956544:A:G	4.10994e-07	0.394911	-0.808196
64956952	chr14:64956952:G:A	8.37996e-07	1.52815	-1.229
64957037	chr14:64957037:A:G	7.74234e-07	1.45757	-1.23756
64957911	chr14:64957911:G:A	2.99146e-07	-0.730933	-2.72626e-10
64958740	chr14:64958740:G:T	1.0357e-06	1.09741	-0.586441
64958751	chr14:64958751:C:T	5.58774e-08	-1.41944	-0.989265
64960076	chr14:64960076:T:G	6.31889e-07	0.181423	-0.164573
64960127	chr14:64960127:G:T	8.70642e-08	-0.913868	-1.05135
64960345	chr14:64960345:A:G	3.52701e-08	-1.65286	-1.21597
64960575	chr14:64960575:G:A	1.81672e-07	-1.22966	-2.72626e-10
64961043	chr14:64961043:G:A	5.93977e-07	0.591223	-0.636246
64961092	chr14:64961092:A:G	2.58881e-07	-0.167751	-0.707746
64961447	chr14:64961447:T:C	1.99883e-07	-0.00346477	-1.13067
64961635	chr14:64961635:T:C	2.24051e-07	-1.66433e-10	-1.01999
64961689	chr14:64961689:C:G	5.23498e-07	-0.17133	-2.72626e-10
64961917	chr14:64961917:A:G	1.07668e-07	-1.75281	-2.72626e-10
64961940	chr14:64961940:C:T	3.75106e-07	0.387328	-0.891983
64962676	chr14:64962676:A:G	2.02861e-07	-1.66433e-10	-1.11934
64962801	chr14:64962801:T:C	2.00761e-07	-0.573926	-0.555823
64963013	chr14:64963013:T:A	1.88377e-07	-1.66433e-10	-1.19342
64963610	chr14:64963610:A:G	4.68738e-07	0.406531	-0.688352
64964099	chr14:64964099:C:T	2.52416e-07	-1.66433e-10	-0.900784
64964526	chr14:64964526:AAAAAG:A	1.94912e-07	-1.66433e-10	-1.15932
64964530	chr14:64964530:AG:A	3.29659e-08	-1.69892	-1.23747
64964984	chr14:64964984:C:A	1.88653e-07	-1.19196	-2.72626e-10
64965884	chr14:64965884:G:A	1.65682e-06	1.79809	-0.817299
64965946	chr14:64965946:C:T	1.86354e-07	-1.66433e-10	-1.20421
64966380	chr14:64966380:G:A	2.1247e-07	-1.66433e-10	-1.07306
64966613	chr14:64966613:A:G	1.00697e-07	-0.823661	-0.996087
64966999	chr14:64966999:A:G	1.87865e-07	-0.659745	-0.536396
64967497	chr14:64967497:G:A	8.79068e-08	-0.719358	-1.23623
64967727	chr14:64967727:A:G	1.93116e-07	-1.66433e-10	-1.16857
64967878	chr14:64967878:G:A	2.53108e-07	-1.66433e-10	-0.898046
64968296	chr14:64968296:T:G	1.80306e-07	-1.66433e-10	-1.23721
64968701	chr14:64968701:A:G	1.8089e-07	-1.23397	-2.72626e-10
64968948	chr14:64968948:G:C	3.8416e-08	-1.54587	-1.23752
64969157	chr14:64969157:G:A	6.27591e-08	-1.49309	-0.799471
64969422	chr14:64969422:C:T	2.42221e-07	-1.66433e-10	-0.942013
64970199	chr14:64970199:C:T	3.20104e-07	-1.66433e-10	-0.663218
64971100	chr14:64971100:C:A	4.23994e-08	-1.55996	-1.12477
64971219	chr14:64971219:T:C	5.17796e-07	0.838411	-1.02069
64971585	chr14:64971585:A:C	1.86002e-07	-1.20611	-2.72626e-10
64972366	chr14:64972366:C:A	6.26965e-07	0.0090267	-2.72626e-10
64972385	chr14:64972385:G:C	1.60596e-07	-1.35297	-2.72626e-10
64973406	chr14:64973406:G:A	1.36267e-07	-1.51725	-2.72626e-10
64974009	chr14:64974009:C:T	4.7022e-07	0.163453	-0.442115
64974019	chr14:64974019:G:A	3.89422e-08	-1.72302	-1.04677
64974254	chr14:64974254:T:G	1.61871e-07	-0.743271	-0.601791
64974843	chr14:64974843:A:G	1.34378e-07	-0.339579	-1.19163
64975083	chr14:64975083:C:T	3.16436e-07	-0.674743	-2.72626e-10
64975587	chr14:64975587:C:T	1.00952e-05	2.78795	-2.72626e-10
64976101	chr14:64976101:G:A	2.12864e-07	-1.66433e-10	-1.07121
64976518	chr14:64976518:AAAT:A	8.21362e-07	0.2791	-2.72626e-10
64976718	chr14:64976718:A:G	2.07006e-07	-0.722374	-0.376741
64977123	chr14:64977123:C:A	2.1819e-07	-1.66433e-10	-1.0465
64977536	chr14:64977536:A:G	6.07357e-06	3.46796	-1.18812
64977744	chr14:64977744:GA:G	1.13862e-06	-1.66433e-10	0.605706
64977868	chr14:64977868:T:G	7.13745e-08	-0.942389	-1.22153
64978553	chr14:64978553:A:G	6.2816e-06	3.52198	-1.20847
64978982	chr14:64978982:T:G	1.80511e-07	-1.66433e-10	-1.23607
64979550	chr14:64979550:C:T	1.01509e-06	1.47545	-0.984582
64979584	chr14:64979584:C:A	2.07487e-07	-1.66433e-10	-1.0968
64979639	chr14:64979639:G:A	4.78334e-07	-2.00586e-05	-0.261534
64981311	chr14:64981311:A:G	1.80318e-07	-1.66433e-10	-1.23714
64981526	chr14:64981526:G:A	3.21627e-07	-1.66433e-10	-0.65847
64981542	chr14:64981542:G:A	1.18238e-07	-1.65917	-2.72626e-10
64982299	chr14:64982299:C:G	5.55492e-08	-1.17703	-1.23757
64983665	chr14:64983665:G:A	3.89763e-08	-1.58306	-1.18585
64983724	chr14:64983724:C:T	4.76682e-08	-1.34294	-1.22466
64983758	chr14:64983758:T:C	2.14482e-07	-1.66433e-10	-1.06364
64984062	chr14:64984062:T:C	1.14298e-05	4.10459	-1.19247
64984073	chr14:64984073:C:T	3.21522e-07	-1.66433e-10	-0.658797
64984296	chr14:64984296:TG:T	2.39525e-07	-1.66433e-10	-0.953207
64985183	chr14:64985183:C:A	2.64541e-07	-0.853868	-2.72626e-10
64985330	chr14:64985330:G:GTTA	3.87106e-07	0.454766	-0.92793
64985599	chr14:64985599:C:T	3.37807e-08	-1.67955	-1.23243
64985703	chr14:64985703:G:A	3.4662e-08	-1.65686	-1.22936
64985808	chr14:64985808:G:A	1.30143e-07	-1.56323	-2.72626e-10
64987138	chr14:64987138:T:C	3.19227e-07	-1.66433e-10	-0.66596
64987465	chr14:64987465:T:A	1.81144e-07	-1.66433e-10	-1.23257
64988302	chr14:64988302:G:A	1.87221e-07	-1.66433e-10	-1.19958
64988368	chr14:64988368:T:C	5.37748e-08	-1.43215	-1.01491
64988585	chr14:64988585:C:T	1.95866e-07	-1.15443	-2.72626e-10
64988914	chr14:64988914:G:A	5.4187e-08	-1.4177	-1.02172
64991019	chr14:64991019:G:C	1.9299e-07	-1.66433e-10	-1.16922
64991553	chr14:64991553:G:A	4.86577e-08	-1.31076	-1.23629
64991636	chr14:64991636:G:A	8.36556e-08	-0.774392	-1.23076
64992254	chr14:64992254:A:G	4.36154e-07	-1.66433e-10	-0.353868
64992413	chr14:64992413:T:A	2.72424e-07	-1.66433e-10	-0.824504
64992720	chr14:64992720:C:G	1.97096e-07	-1.66433e-10	-1.14817
64993071	chr14:64993071:C:T	2.63631e-07	-1.66433e-10	-0.857314
64993111	chr14:64993111:C:T	2.77205e-07	-1.66433e-10	-0.807108
64993520	chr14:64993520:G:A	2.3435e-07	-1.66433e-10	-0.97505
64993933	chr14:64993933:G:A	1.804e-07	-1.66433e-10	-1.23669
64994194	chr14:64994194:G:T	4.03001e-08	-1.76067	-0.974834
64994655	chr14:64994655:A:C	5.02437e-08	-1.28207	-1.23291
64994935	chr14:64994935:T:A	2.32599e-07	-1.66433e-10	-0.982548
64995277	chr14:64995277:A:G	6.10175e-08	-1.10049	-1.22021
64995280	chr14:64995280:T:G	3.40564e-07	-1.66433e-10	-0.601261
64995602	chr14:64995602:C:T	2.21674e-07	-1.66433e-10	-1.03066
64995903	chr14:64995903:C:T	2.64072e-07	-1.66433e-10	-0.855642
64995928	chr14:64995928:G:A	2.69416e-06	1.46698	-2.72626e-10
64996191	chr14:64996191:C:T	2.37861e-07	-1.66433e-10	-0.960175
64997286	chr14:64997286:A:G	3.56407e-08	-1.641	-1.21737
64997372	chr14:64997372:A:G	1.09047e-07	-1.74009	-2.72626e-10
64997458	chr14:64997458:T:A	1.05003e-06	1.75479	-1.23008
64997584	chr14:64997584:T:C	5.61936e-06	3.34268	-1.14057
64998083	chr14:64998083:TA:T	3.61834e-08	-1.75985	-1.08342
64998219	chr14:64998219:A:G	6.47454e-08	-1.03805	-1.22335
64998322	chr14:64998322:G:A	6.28737e-06	3.47258	-1.15815
64998341	chr14:64998341:A:G	2.51175e-07	-1.66433e-10	-0.905712
64998453	chr14:64998453:CA:C	0.000175758	6.83182	-1.18682
64998657	chr14:64998657:C:T	1.93815e-07	-1.66433e-10	-1.16496
64998773	chr14:64998773:A:G	1.11527e-06	1.81232	-1.22733
64999207	chr14:64999207:G:T	3.47234e-08	-1.65863	-1.22582
64999210	chr14:64999210:T:C	3.48386e-08	-1.65512	-1.22602
64999446	chr14:64999446:A:G	5.11405e-08	-1.26392	-1.23337
64999607	chr14:64999607:A:G	4.66224e-07	-0.287197	-2.72626e-10
64999675	chr14:64999675:T:C	4.01286e-07	-1.66433e-10	-0.437189
64999687	chr14:64999687:C:A	2.68802e-07	-1.66433e-10	-0.837888
64999957	chr14:64999957:G:A	3.1071e-08	-1.75911	-1.23647
65000559	chr14:65000559:G:A	2.03023e-07	-1.66433e-10	-1.11854
65000572	chr14:65000572:G:A	1.1249e-07	-1.709	-2.72626e-10
65000863	chr14:65000863:G:A	1.80242e-07	-1.66433e-10	-1.23756
65001226	chr14:65001226:A:T	2.50258e-07	-1.66433e-10	-0.909372
65002296	chr14:65002296:T:G	3.37263e-08	-1.72906	-1.18452
65002335	chr14:65002335:G:A	8.8705e-07	1.54891	-1.19287
65002469	chr14:65002469:C:T	2.10711e-07	-1.66433e-10	-1.08138
65002483	chr14:65002483:C:T	8.05952e-08	-0.80781	-1.23461
65002721	chr14:65002721:G:A	6.54466e-07	-1.66433e-10	0.051956
65002931	chr14:65002931:A:G	3.03116e-07	-0.717747	-2.72626e-10
65003549	chr14:65003549:T:C	1.63971e-07	-1.33217	-2.72626e-10
65003831	chr14:65003831:A:G	1.9936e-07	-1.66433e-10	-1.13675
65003928	chr14:65003928:C:T	2.42362e-07	-1.66433e-10	-0.94143
65004053	chr14:65004053:C:T	2.6193e-07	-1.66433e-10	-0.863787
65004113	chr14:65004113:A:G	1.342e-05	4.29993	-1.2273
65004468	chr14:65004468:C:T	1.95928e-07	-1.66433e-10	-1.15412
65004533	chr14:65004533:A:G	1.82269e-07	-1.66433e-10	-1.22638
65005202	chr14:65005202:G:A	2.46407e-07	-0.0176099	-0.907269
65005756	chr14:65005756:C:T	1.89606e-07	-1.66433e-10	-1.18691
65005939	chr14:65005939:C:T	1.91562e-07	-1.66433e-10	-1.17665
65006478	chr14:65006478:G:A	3.10501e-05	4.17392	-0.262424
65006639	chr14:65006639:G:C	2.72515e-07	-1.66433e-10	-0.824169
65006845	chr14:65006845:A:T	1.52907e-07	-0.477162	-0.924873
65006921	chr14:65006921:G:C	1.80844e-07	-1.66433e-10	-1.23423
65007028	chr14:65007028:A:G	4.18048e-07	-1.66433e-10	-0.396268
65007157	chr14:65007157:G:C	2.53199e-05	4.03594	-0.328457
65007653	chr14:65007653:G:C	7.37998e-06	-1.66433e-10	2.47466
65007855	chr14:65007855:A:G	1.89947e-07	-1.66433e-10	-1.18512
65008426	chr14:65008426:T:C	1.98363e-07	-1.66433e-10	-1.14177
65008670	chr14:65008670:A:G	2.4511e-07	-1.66433e-10	-0.930157
65008693	chr14:65008693:A:G	0.00668252	9.54495	-0.261804
65008990	chr14:65008990:C:A	1.50587e-07	-0.457825	-0.959497
65009189	chr14:65009189:TA:T	3.55587e-07	-1.66433e-10	-0.558093
65009353	chr14:65009353:C:CTGGCGCT	2.04567e-07	-1.66433e-10	-1.11097
65009355	chr14:65009355:A:C	2.04407e-07	-1.66433e-10	-1.11175
65009411	chr14:65009411:C:T	1.96602e-07	-1.66433e-10	-1.15068
65009893	chr14:65009893:G:A	2.95122e-07	-1.66433e-10	-0.744475
65010636	chr14:65010636:C:T	2.25324e-07	-1.66433e-10	-1.01433
65010662	chr14:65010662:C:A	2.01337e-07	-1.66433e-10	-1.12688
65010672	chr14:65010672:A:G	1.84503e-07	-1.66433e-10	-1.2142
65010681	chr14:65010681:A:G	2.06645e-07	-1.66433e-10	-1.10086
65010912	chr14:65010912:T:G	2.08171e-07	-1.66433e-10	-1.0935
65011018	chr14:65011018:T:C	2.07096e-07	-1.66433e-10	-1.09868
65011024	chr14:65011024:CCCTT:C	2.5431e-05	4.89164	-1.17978
65011193	chr14:65011193:C:G	3.38695e-07	-1.66433e-10	-0.606763
65011237	chr14:65011237:G:A	5.009e-06	3.3205	-1.23338
65011457	chr14:65011457:G:A	2.05308e-07	-1.66433e-10	-1.10735
65011471	chr14:65011471:A:C	2.46142e-07	-1.66433e-10	-0.925954
65011637	chr14:65011637:A:C	3.28755e-08	-1.7069	-1.23224
65011903	chr14:65011903:C:T	2.38929e-07	-1.66433e-10	-0.955697
65012065	chr14:65012065:C:T	1.873e-07	-1.66433e-10	-1.19915
65012138	chr14:65012138:CT:C	4.77484e-07	-1.66433e-10	-0.263332
65012253	chr14:65012253:C:T	2.13732e-07	-1.66433e-10	-1.06714
65012397	chr14:65012397:C:A	1.20497e-07	-1.64024	-2.72626e-10
65012583	chr14:65012583:C:T	1.96648e-07	-1.66433e-10	-1.15045
65012628	chr14:65012628:A:T	2.10008e-07	-1.66433e-10	-1.08472
65012642	chr14:65012642:A:G	2.09715e-07	-1.66433e-10	-1.08611
65012733	chr14:65012733:C:G	1.1104e-07	-1.72197	-2.72626e-10
65012950	chr14:65012950:G:A	2.12389e-07	-1.66433e-10	-1.07344
65013001	chr14:65013001:C:T	2.09994e-07	-1.66433e-10	-1.08479
65013248	chr14:65013248:T:C	2.09768e-07	-1.66433e-10	-1.08586
65013405	chr14:65013405:C:T	2.25038e-07	-1.66433e-10	-1.01559
65013441	chr14:65013441:C:T	3.30012e-08	-1.69878	-1.23654
65013479	chr14:65013479:C:T	3.97133e-06	3.09256	-1.23757
65013490	chr14:65013490:T:C	0.00256176	8.81673	-0.492395
65013737	chr14:65013737:A:G	2.22768e-07	-1.66433e-10	-1.02573
65014300	chr14:65014300:G:A	8.2751e-08	-1.00814	-1.00789
65014434	chr14:65014434:G:T	2.40708e-07	-1.66433e-10	-0.948277
65014494	chr14:65014494:C:T	0.00423246	9.39736	-0.570927
65014717	chr14:65014717:G:A	1.96915e-07	-1.66433e-10	-1.14909
65014826	chr14:65014826:G:A	2.66002e-07	-0.114731	-0.733628
65014933	chr14:65014933:A:G	1.07628e-07	-1.75318	-2.72626e-10
65015002	chr14:65015002:G:T	3.73179e-07	-0.509806	-2.72626e-10
65015303	chr14:65015303:A:G	2.14752e-07	-1.66433e-10	-1.06238
65015392	chr14:65015392:C:T	2.28495e-07	-1.66433e-10	-1.00035
65015417	chr14:65015417:T:C	2.01118e-07	-1.66433e-10	-1.12797
65016006	chr14:65016006:C:G	1.87904e-07	-1.66433e-10	-1.19593
65016073	chr14:65016073:C:T	1.81008e-07	-1.66433e-10	-1.23332
65016764	chr14:65016764:C:T	1.97767e-05	4.68663	-1.22624
65017083	chr14:65017083:T:C	2.94755e-06	-0.63376	2.19063
65017169	chr14:65017169:T:C	2.51379e-05	4.29856	-0.598293
65017508	chr14:65017508:T:C	1.80431e-07	-1.66433e-10	-1.23652
65017736	chr14:65017736:A:G	0.0071303	9.7192	-0.371201
65017757	chr14:65017757:A:G	2.83881e-07	-1.66433e-10	-0.78331
65017928	chr14:65017928:C:T	2.07009e-07	-1.66433e-10	-1.0991
65018180	chr14:65018180:A:T	2.18241e-07	-1.66433e-10	-1.04627
65018369	chr14:65018369:A:G	2.78586e-07	-1.66433e-10	-0.802137
65018718	chr14:65018718:G:A	1.80468e-07	-1.66433e-10	-1.23631
65018881	chr14:65018881:T:C	2.30315e-07	-1.66433e-10	-0.992415
65018900	chr14:65018900:C:T	8.22045e-06	-1.66433e-10	2.58252
65018923	chr14:65018923:C:T	1.24651e-07	-1.60635	-2.72626e-10
65019097	chr14:65019097:C:T	0.000195558	5.90024	-0.148492
65019236	chr14:65019236:C:T	2.1995e-07	-1.66433e-10	-1.03846
65019312	chr14:65019312:C:A	1.86866e-05	4.64125	-1.23755
65019630	chr14:65019630:G:A	1.82914e-07	-1.66433e-10	-1.22285
65019981	chr14:65019981:A:G	1.57534e-07	-0.457445	-0.914775
65020221	chr14:65020221:G:A	1.88912e-07	-1.66433e-10	-1.19058
65020976	chr14:65020976:T:C	0.79699	14.1795	-0.115053
65021078	chr14:65021078:T:C	2.50218e-05	4.15675	-0.461113
65021742	chr14:65021742:T:C	7.11597e-07	-1.66433e-10	0.135648
65021749	chr14:65021749:G:A	2.02837e-07	-1.66433e-10	-1.11946
65022206	chr14:65022206:C:T	2.72111e-07	-1.66433e-10	-0.825652
65023001	chr14:65023001:T:C	2.09921e-06	1.21745	-2.72626e-10
65023169	chr14:65023169:C:T	1.60232e-07	-0.448935	-0.906304
65023300	chr14:65023300:C:G	0.0056247	9.62707	-0.516252
65023860	chr14:65023860:G:A	2.76545e-07	-1.66433e-10	-0.809489
65024009	chr14:65024009:G:A	9.55617e-06	2.73308	-2.72626e-10
65024230	chr14:65024230:T:C	0.003229	9.3255	-0.769685
65024537	chr14:65024537:A:G	2.37168e-05	4.33172	-0.689642
65024565	chr14:65024565:A:G	8.63479e-06	3.81169	-1.18
65025086	chr14:65025086:C:T	2.87029e-07	-1.66433e-10	-0.772282
65025636	chr14:65025636:G:A	6.7497e-06	-1.66433e-10	2.38539
65025757	chr14:65025757:A:G	1.96908e-07	-1.66433e-10	-1.14913
65026394	chr14:65026394:G:A	1.15496e-07	-1.68262	-2.72626e-10
65027205	chr14:65027205:T:C	2.23309e-07	-1.66433e-10	-1.02331
65028187	chr14:65028187:T:C	4.95067e-07	-1.66433e-10	-0.22717
65028908	chr14:65028908:CTAAGAT:C	2.05471e-07	-1.66433e-10	-1.10656
65029098	chr14:65029098:A:G	3.20013e-05	4.39886	-0.457193
65029420	chr14:65029420:G:C	4.2121e-06	1.91385	-2.72626e-10
65030003	chr14:65030003:C:CTG	1.80706e-07	-1.66433e-10	-1.23499
65030145	chr14:65030145:G:A	2.3673e-07	-1.66433e-10	-0.964943
65031004	chr14:65031004:C:T	7.28575e-06	2.46181	-2.72626e-10
65031467	chr14:65031467:G:A	2.41682e-06	2.17362	-0.815279
65031695	chr14:65031695:T:C	3.37503e-08	-1.74896	-1.16392
65031778	chr14:65031778:A:G	5.79098e-07	-1.66433e-10	-0.0703917
65031900	chr14:65031900:G:A	4.71902e-07	-1.66433e-10	-0.275092
65032732	chr14:65032732:G:A	1.0668e-05	4.05428	-1.21114
65032736	chr14:65032736:A:G	4.6196e-07	-1.66433e-10	-0.296385
65032745	chr14:65032745:C:T	1.05152e-05	4.04925	-1.22054
65032903	chr14:65032903:G:A	2.19536e-07	-1.66433e-10	-1.04035
65033000	chr14:65033000:C:T	1.81399e-07	-1.23117	-2.72626e-10
65033038	chr14:65033038:C:T	5.6457e-07	1.13279	-1.22859
65033191	chr14:65033191:T:G	0.000131179	4.99911	0.353345
65033315	chr14:65033315:G:A	4.30379e-07	-1.66433e-10	-0.367198
65033358	chr14:65033358:G:A	7.68914e-07	-1.66433e-10	0.213115
65033431	chr14:65033431:G:A	0.00033639	6.5085	-0.214339
65033598	chr14:65033598:CTG:C	5.90629e-07	-0.0506749	-2.72626e-10
65033679	chr14:65033679:C:A	0.000193425	5.64164	0.099144
65033745	chr14:65033745:T:A	4.12965e-07	-1.66433e-10	-0.408501
65034017	chr14:65034017:A:G	0.000132469	5.30056	0.0616845
65034462	chr14:65034462:TTGGCAA:T	2.48872e-07	-1.66433e-10	-0.914923
65034598	chr14:65034598:G:A	2.6179e-07	-1.66433e-10	-0.864322
65034811	chr14:65034811:C:T	1.80487e-07	-1.66433e-10	-1.2362
65035294	chr14:65035294:G:A	9.11202e-07	1.20217	-0.819271
65035363	chr14:65035363:C:T	3.24278e-08	-1.72028	-1.23257
65035402	chr14:65035402:G:C	6.22563e-07	0.852625	-0.850645
65035521	chr14:65035521:G:A	0.000111714	5.23519	-0.0433491
65036687	chr14:65036687:C:T	3.73391e-08	-1.70002	-1.1118
65036699	chr14:65036699:ATTC:A	4.42715e-07	0.888265	-1.2272
65037077	chr14:65037077:C:A	1.82583e-07	-1.66433e-10	-1.22466
65037676	chr14:65037676:C:T	4.40283e-07	-1.66433e-10	-0.344445
65037704	chr14:65037704:T:C	1.94411e-07	-1.66433e-10	-1.16189
65037738	chr14:65037738:TTTA:T	1.32288e-07	-1.54689	-2.72626e-10
65037882	chr14:65037882:C:T	2.72074e-07	-1.66433e-10	-0.825791
65037883	chr14:65037883:G:A	4.06275e-07	-0.424832	-2.72626e-10
65038054	chr14:65038054:C:T	2.30627e-07	-1.66433e-10	-0.99106
65038927	chr14:65038927:T:C	7.64761e-07	1.11821	-0.910514
65039336	chr14:65039336:G:A	6.793e-05	5.93122	-1.23685
65039346	chr14:65039346:T:A	4.53399e-07	-1.66433e-10	-0.31509
65039791	chr14:65039791:T:A	3.69421e-06	1.78266	-2.72626e-10
65039931	chr14:65039931:G:A	4.80569e-07	0.637385	-0.894278
65039999	chr14:65039999:G:T	1.88688e-07	-1.66433e-10	-1.19177
65040011	chr14:65040011:A:G	7.20141e-07	0.995843	-0.848259
65040043	chr14:65040043:G:A	2.14295e-07	-1.66433e-10	-1.06451
65040083	chr14:65040083:A:T	3.99115e-07	-0.442613	-2.72626e-10
65040208	chr14:65040208:C:T	5.97023e-07	0.815971	-0.855879
65040210	chr14:65040210:A:G	8.50433e-06	3.80792	-1.19146
65040224	chr14:65040224:T:G	4.2826e-07	-1.66433e-10	-0.372133
65040552	chr14:65040552:TG:T	2.24853e-07	-1.66433e-10	-1.01641
65040936	chr14:65040936:C:T	6.20251e-07	0.885752	-0.88749
65041137	chr14:65041137:C:T	4.06616e-07	-1.66433e-10	-0.423994
65042268	chr14:65042268:C:T	1.22167e-07	-1.62648	-2.72626e-10
65042828	chr14:65042828:T:A	3.32795e-08	-1.7225	-1.20442
65042901	chr14:65042901:A:G	3.15591e-07	-0.677417	-2.72626e-10
65043160	chr14:65043160:C:T	9.60222e-05	4.39927	0.641199
65043307	chr14:65043307:G:A	6.04657e-07	0.908374	-0.935576
65043618	chr14:65043618:C:T	3.82741e-07	-1.66433e-10	-0.484505
65043641	chr14:65043641:T:C	2.02088e-07	-1.66433e-10	-1.12316
65043668	chr14:65043668:A:G	0.000116094	4.61671	0.613578
65043715	chr14:65043715:G:A	2.51399e-07	-1.66433e-10	-0.90482
65044248	chr14:65044248:T:C	4.73597e-07	-1.66433e-10	-0.271506
65044457	chr14:65044457:G:A	2.28824e-07	-1.66433e-10	-0.998911
65044525	chr14:65044525:T:C	5.21237e-08	-1.25049	-1.22775
65044588	chr14:65044588:C:T	3.73643e-07	-1.66433e-10	-0.508562
65044703	chr14:65044703:G:T	1.21959e-07	-1.62818	-2.72626e-10
65044711	chr14:65044711:G:A	4.44872e-07	-1.66433e-10	-0.334078
65045659	chr14:65045659:G:A	5.11548e-07	0.754973	-0.949395
65045711	chr14:65045711:C:T	1.81161e-07	-1.66433e-10	-1.23247
65045777	chr14:65045777:C:T	2.64414e-07	-1.66433e-10	-0.854346
65046134	chr14:65046134:G:A	2.47201e-07	-1.66433e-10	-0.921661
65046196	chr14:65046196:G:A	1.89647e-07	-1.66433e-10	-1.1867
65046548	chr14:65046548:G:A	1.27272e-07	-1.58554	-2.72626e-10
65047117	chr14:65047117:T:C	5.63001e-07	0.7953	-0.893882
65048663	chr14:65048663:G:A	4.61581e-07	-1.66433e-10	-0.297206
65049411	chr14:65049411:C:T	3.85795e-07	-1.66433e-10	-0.476558
65049462	chr14:65049462:T:G	1.89748e-07	-1.66433e-10	-1.18617
65050148	chr14:65050148:T:G	1.15261e-07	-1.68466	-2.72626e-10
65050388	chr14:65050388:C:T	0.00408682	9.366	-0.574589
65050497	chr14:65050497:A:G	4.07707e-08	-1.68515	-1.03875
65050711	chr14:65050711:G:A	6.98361e-07	1.04902	-0.932149
65050824	chr14:65050824:C:T	1.8043e-07	-1.66433e-10	-1.23652
65051588	chr14:65051588:G:A	5.22029e-07	-1.66433e-10	-0.174141
65051887	chr14:65051887:T:C	4.47975e-08	-1.43205	-1.19766
65051986	chr14:65051986:A:G	3.3126e-08	-1.76096	-1.17058
65052031	chr14:65052031:G:A	2.29786e-07	-1.66433e-10	-0.994713
65052077	chr14:65052077:A:G	1.89978e-07	-1.66433e-10	-1.18496
65052451	chr14:65052451:G:A	4.48173e-07	0.571539	-0.898224
65052517	chr14:65052517:G:A	1.91887e-07	-1.66433e-10	-1.17496
65052908	chr14:65052908:C:T	3.20623e-07	-1.66433e-10	-0.661596
65053113	chr14:65053113:A:G	1.44169e-06	-1.66433e-10	0.84171
65053122	chr14:65053122:G:C	1.71566e-07	-1.28689	-2.72626e-10
65053272	chr14:65053272:C:T	1.08419e-07	-1.74586	-2.72626e-10
65053369	chr14:65053369:G:A	3.74051e-07	-0.507471	-2.72626e-10
65053528	chr14:65053528:T:C	6.15112e-06	3.32061	-1.02808
65053608	chr14:65053608:G:T	5.54807e-07	-0.113244	-2.72626e-10
65053690	chr14:65053690:T:C	2.22152e-07	-1.66433e-10	-1.0285
65053898	chr14:65053898:G:A	0.0153046	10.7674	-0.655636
65054001	chr14:65054001:A:G	5.31117e-07	1.01474	-1.17162
65054388	chr14:65054388:G:A	1.40444e-07	-1.72433	0.237275
65054440	chr14:65054440:A:C	3.26292e-07	0.49168	-1.13575
65054833	chr14:65054833:G:A	7.42002e-07	1.1101	-0.932612
65055020	chr14:65055020:A:G	3.20593e-08	-1.72746	-1.23682
65055025	chr14:65055025:C:T	4.85678e-07	0.841386	-1.0877
65055505	chr14:65055505:T:A	0.0111174	10.3449	-0.552779
65055696	chr14:65055696:T:C	2.07834e-06	1.41562	-0.208161
65055816	chr14:65055816:C:G	2.08355e-07	-1.66433e-10	-1.09262
65055875	chr14:65055875:T:C	2.71478e-07	-1.66433e-10	-0.827981
65056208	chr14:65056208:T:C	1.83949e-07	-1.66433e-10	-1.2172
65056228	chr14:65056228:CAT:C	3.4232e-07	-1.66433e-10	-0.596117
65056269	chr14:65056269:A:G	2.5012e-07	-1.66433e-10	-0.909922
65056277	chr14:65056277:A:G	2.76599e-07	0.361531	-1.17083
65056297	chr14:65056297:G:A	0.0118523	10.5548	-0.6986
65056523	chr14:65056523:A:G	2.29777e-07	-1.66433e-10	-0.994753
65057282	chr14:65057282:G:A	2.34587e-07	-0.379302	-0.594735
65057655	chr14:65057655:A:C	1.88289e-07	-1.66433e-10	-1.19389
65057752	chr14:65057752:A:G	3.20578e-08	-1.72788	-1.23644
65057782	chr14:65057782:A:G	1.83951e-07	-1.66433e-10	-1.2172
65057809	chr14:65057809:A:G	1.89531e-07	-1.66433e-10	-1.18731
65058146	chr14:65058146:A:G	3.35976e-08	-1.73092	-1.18649
65058201	chr14:65058201:TTTTC:T	2.17758e-07	-1.15677	0.10829
65058540	chr14:65058540:A:G	2.32292e-07	-0.340217	-0.643652
65059076	chr14:65059076:A:G	0.00389644	9.74848	-1.00477
65059302	chr14:65059302:G:A	1.77675e-07	-1.19997	-0.0519418
65059304	chr14:65059304:G:A	2.07532e-07	-0.390278	-0.706302
65059334	chr14:65059334:T:C	1.50619e-07	-0.593526	-0.823587
65059495	chr14:65059495:G:A	2.53223e-07	-1.66433e-10	-0.897592
65060202	chr14:65060202:AAAG:A	4.7055e-07	-0.27796	-2.72626e-10
65060213	chr14:65060213:AAAAC:A	5.02308e-07	-0.21265	-2.72626e-10
65060279	chr14:65060279:G:T	2.73406e-07	-1.66433e-10	-0.820907
65060404	chr14:65060404:C:T	0.000254884	7.24922	-1.23252
65060455	chr14:65060455:G:GCA	1.78373e-07	-1.24799	-2.72626e-10
65060945	chr14:65060945:A:G	6.99859e-07	0.119015	-2.72626e-10
65063290	chr14:65063290:T:C	1.14007e-07	-1.6956	-2.72626e-10
65064198	chr14:65064198:A:G	7.5429e-08	-1.0955	-1.01318
65064258	chr14:65064258:C:A	1.89144e-07	-1.66433e-10	-1.18936
65064995	chr14:65064995:T:C	4.58166e-08	-1.51918	-1.08804
65066198	chr14:65066198:A:G	8.37035e-08	-0.957057	-1.04753
65066592	chr14:65066592:C:T	2.12003e-07	-1.66433e-10	-1.07526
65066715	chr14:65066715:A:G	0.00342805	9.53164	-0.916002
65066837	chr14:65066837:T:G	1.20713e-07	-0.492622	-1.14583
65066895	chr14:65066895:T:G	7.22164e-08	-1.00501	-1.14718
65067272	chr14:65067272:C:T	2.45071e-07	-0.930315	-2.72626e-10
65067456	chr14:65067456:G:A	1.07123e-07	-1.75789	-2.72626e-10
65067665	chr14:65067665:C:T	5.22625e-07	-0.172999	-2.72626e-10
65067841	chr14:65067841:CA:C	7.65477e-07	-1.66433e-10	0.208635
65068265	chr14:65068265:T:C	2.49841e-07	-1.66433e-10	-0.911039
65068367	chr14:65068367:A:G	8.59542e-08	-0.861532	-1.11652
65068471	chr14:65068471:T:C	5.33434e-08	-1.60749	-0.847624
65068557	chr14:65068557:T:G	5.34954e-07	-0.149684	-2.72626e-10
65068583	chr14:65068583:T:C	5.05799e-08	-1.5653	-0.943007
65068713	chr14:65068713:C:CAT	2.30136e-07	-0.993192	-2.72626e-10
65069254	chr14:65069254:C:T	1.12417e-07	-1.70965	-2.72626e-10
65070099	chr14:65070099:C:T	2.07395e-07	-1.09724	-2.72626e-10
65070195	chr14:65070195:T:A	2.26189e-07	-1.66433e-10	-1.01049
65070254	chr14:65070254:T:C	2.38133e-07	-1.66433e-10	-0.959034
65070338	chr14:65070338:TTTC:T	3.53511e-08	-1.63213	-1.23441
65070513	chr14:65070513:A:G	1.45472e-07	-0.514482	-0.937401
65070773	chr14:65070773:C:T	6.36058e-08	-1.42711	-0.852044
65070841	chr14:65070841:T:A	0.00113122	8.38862	-0.881683
65071283	chr14:65071283:A:G	1.80435e-07	-1.66433e-10	-1.23649
65071386	chr14:65071386:C:T	0.00273858	8.84587	-0.454785
65071413	chr14:65071413:A:G	5.77922e-06	3.4347	-1.20454
65071752	chr14:65071752:C:A	6.51353e-07	-1.66433e-10	0.0471876
65072070	chr14:65072070:T:C	1.81371e-07	-1.66433e-10	-1.23132
65072109	chr14:65072109:A:G	1.13704e-07	-1.69827	-2.72626e-10
65072405	chr14:65072405:C:G	3.74083e-07	-1.66433e-10	-0.507386
65072600	chr14:65072600:A:G	0.00170175	8.93546	-1.02016
65072745	chr14:65072745:C:G	0.000913881	8.26813	-0.974537
65072947	chr14:65072947:T:C	5.63412e-07	-1.66433e-10	-0.0978529
65073349	chr14:65073349:GT:G	1.96117e-07	-1.66433e-10	-1.15315
65073745	chr14:65073745:G:T	0.00173842	8.93759	-1.00096
65073784	chr14:65073784:C:T	8.18104e-07	-1.66433e-10	0.275126
65074183	chr14:65074183:G:A	0.000212455	6.30561	-0.470993
65074663	chr14:65074663:G:A	0.000186515	6.10167	-0.397266
65075349	chr14:65075349:C:G	0.00182994	8.91898	-0.931048
65075759	chr14:65075759:A:G	4.51135e-05	5.45646	-1.17139
65075889	chr14:65075889:C:T	0.00398541	9.71155	-0.945265
65075911	chr14:65075911:C:T	0.000929921	8.19824	-0.887246
65076072	chr14:65076072:G:A	0.00167827	8.95698	-1.05558
65076384	chr14:65076384:C:T	8.16681e-05	6.03006	-1.1515
65077252	chr14:65077252:T:G	4.43804e-07	-1.66433e-10	-0.336481
65077649	chr14:65077649:C:A	8.2575e-05	6.09832	-1.20872
65077732	chr14:65077732:C:T	5.79865e-08	-1.21865	-1.153
65078202	chr14:65078202:TA:T	2.72841e-07	-0.822974	-2.72626e-10
65078223	chr14:65078223:CAG:C	9.2897e-07	-1.66433e-10	0.402213
65078232	chr14:65078232:G:A	1.9574e-07	-1.66433e-10	-1.15508
65078358	chr14:65078358:C:T	7.46508e-08	-1.18973	-0.929311
65078568	chr14:65078568:T:C	1.84962e-07	-1.24045	0.0287368
65078833	chr14:65078833:CCTT:C	7.39688e-07	-1.66433e-10	0.174365
65079222	chr14:65079222:A:G	2.32584e-07	-0.318717	-0.663896
65079349	chr14:65079349:A:G	2.11789e-07	-1.66433e-10	-1.07627
65079643	chr14:65079643:A:G	7.31028e-05	5.92467	-1.15691
65080038	chr14:65080038:T:C	3.43544e-07	-1.66433e-10	-0.592549
65080214	chr14:65080214:C:T	1.19282e-07	-1.65037	-2.72626e-10
65080775	chr14:65080775:C:T	1.53146e-07	-1.40047	-2.72626e-10
65080790	chr14:65080790:A:T	2.08208e-07	-1.66433e-10	-1.09333
65081752	chr14:65081752:G:T	0.000291542	6.89435	-0.743278
65082274	chr14:65082274:TGGA:T	8.08482e-05	5.9631	-1.09463
65082371	chr14:65082371:C:T	7.27824e-05	5.85189	-1.08853
65083007	chr14:65083007:T:A	2.0547e-07	-1.66433e-10	-1.10656
65083307	chr14:65083307:A:G	5.07258e-05	5.47167	-1.06935
65083912	chr14:65083912:G:A	1.08222e-06	-1.66433e-10	0.554902
65083918	chr14:65083918:A:G	1.51068e-07	-1.41414	-2.72626e-10
65084098	chr14:65084098:T:A	0.0017977	8.84146	-0.871305
65084148	chr14:65084148:A:T	1.80269e-07	-1.66433e-10	-1.23741
65084979	chr14:65084979:G:A	3.22348e-07	-1.66433e-10	-0.656231
65085083	chr14:65085083:TGTTAA:T	1.95779e-07	-0.0176604	-1.13722
65086057	chr14:65086057:T:C	1.55699e-07	-1.38394	-2.72626e-10
65086569	chr14:65086569:G:A	3.56209e-07	-1.66433e-10	-0.556345
65087104	chr14:65087104:C:A	6.2221e-05	5.58694	-0.980354
65087204	chr14:65087204:A:G	3.71969e-08	-1.57912	-1.23652
65087221	chr14:65087221:C:T	0.000388355	7.45617	-1.01836
65087299	chr14:65087299:A:G	5.06915e-07	-0.20352	-2.72626e-10
65087359	chr14:65087359:T:G	2.79616e-07	-1.66433e-10	-0.798447
65087984	chr14:65087984:T:G	5.32576e-07	-0.154139	-2.72626e-10
65088172	chr14:65088172:C:T	7.94114e-08	-1.22472	-0.832501
65088533	chr14:65088533:C:T	1.24967e-07	-1.60382	-2.72626e-10
65088989	chr14:65088989:A:C	8.81799e-05	6.13378	-1.1785
65088994	chr14:65088994:A:G	7.37103e-05	5.89482	-1.11879
65089023	chr14:65089023:T:C	3.65208e-08	-1.59746	-1.23653
65089040	chr14:65089040:G:A	5.40912e-05	5.57437	-1.10781
65089331	chr14:65089331:T:C	1.45426e-07	-1.19882	-0.253376
65089358	chr14:65089358:T:C	3.9419e-08	-1.60403	-1.15359
65090086	chr14:65090086:T:C	1.36004e-07	-1.51918	-2.72626e-10
65090941	chr14:65090941:C:T	1.80243e-07	-1.66433e-10	-1.23756
65091257	chr14:65091257:C:T	2.22934e-07	-1.66433e-10	-1.02499
65091263	chr14:65091263:T:C	4.19959e-07	-1.66433e-10	-0.391707
65091405	chr14:65091405:G:A	1.1847e-07	-1.6572	-2.72626e-10
65091659	chr14:65091659:C:G	4.10045e-07	-1.66433e-10	-0.415596
65091834	chr14:65091834:T:C	2.2308e-07	-1.66433e-10	-1.02434
65092635	chr14:65092635:T:C	5.6751e-07	-1.66433e-10	-0.0906048
65092806	chr14:65092806:C:T	3.57562e-08	-1.66785	-1.18729
65093023	chr14:65093023:C:G	1.94793e-07	-1.66433e-10	-1.15993
65093477	chr14:65093477:A:T	4.03464e-08	-1.57496	-1.1594
65093672	chr14:65093672:T:C	8.71224e-07	-1.66433e-10	0.338035
65094396	chr14:65094396:A:G	2.03622e-07	-1.66433e-10	-1.1156
65095030	chr14:65095030:T:G	3.22919e-06	-0.57238	2.2205
65095252	chr14:65095252:A:G	1.40464e-07	-1.48691	-2.72626e-10
65095588	chr14:65095588:C:G	0.0020478	9.02049	-0.920081
65095732	chr14:65095732:C:T	4.4037e-08	-1.52133	-1.12551
65096309	chr14:65096309:T:C	2.01172e-07	-1.66433e-10	-1.1277
65097104	chr14:65097104:C:T	2.58605e-07	-0.643387	-0.233176
65097985	chr14:65097985:T:G	0.00588887	10.0863	-0.929557
65098138	chr14:65098138:T:C	0.00916815	10.274	-0.67465
65098378	chr14:65098378:G:A	1.50782e-07	-1.41603	-2.72626e-10
65098748	chr14:65098748:A:T	1.80417e-07	-1.66433e-10	-1.23659
65098940	chr14:65098940:T:A	1.24806e-07	-1.6051	-2.72626e-10
65099118	chr14:65099118:T:C	2.06273e-07	-1.66433e-10	-1.10266
65099538	chr14:65099538:AC:A	2.07783e-07	-1.66433e-10	-1.09537
65099539	chr14:65099539:C:A	0.0062634	9.21837	-2.72626e-10
65099541	chr14:65099541:AAC:A	2.12022e-07	-1.66433e-10	-1.07517
65099977	chr14:65099977:T:C	0.00166927	8.47968	-0.58365
65100246	chr14:65100246:TC:T	5.42073e-05	5.55676	-1.08805
65100327	chr14:65100327:G:T	1.22925e-07	-1.62029	-2.72626e-10
65100579	chr14:65100579:G:A	4.36742e-07	-0.35252	-2.72626e-10
65100782	chr14:65100782:G:C	7.6328e-08	-1.29885	-0.797973
65100797	chr14:65100797:G:T	0.000950158	8.34154	-1.00902
65101479	chr14:65101479:C:T	2.31803e-06	1.31661	-2.72626e-10
65101497	chr14:65101497:G:A	0.00176485	8.93909	-0.987377
65101845	chr14:65101845:C:T	0.00106282	8.46551	-1.02094
65102024	chr14:65102024:G:C	1.21565e-07	-1.63141	-2.72626e-10
65102166	chr14:65102166:G:A	1.50774e-07	-1.41608	-2.72626e-10
65102879	chr14:65102879:A:G	0.00158704	9.00679	-1.16127
65103551	chr14:65103551:C:A	1.75449e-07	-1.30619	0.0416701
65103668	chr14:65103668:C:A	0.000835227	7.88571	-0.682112
65103748	chr14:65103748:C:G	3.97864e-08	-1.57122	-1.17711
65104155	chr14:65104155:G:C	1.53557e-07	-1.39779	-2.72626e-10
65104191	chr14:65104191:C:T	3.70766e-07	-1.66433e-10	-0.516293
65104775	chr14:65104775:T:C	0.00174609	8.66686	-0.725838
65105416	chr14:65105416:C:T	5.13362e-07	-0.190883	-2.72626e-10
65105550	chr14:65105550:T:G	2.02002e-07	-1.66433e-10	-1.12359
65106002	chr14:65106002:G:A	4.77502e-07	-1.66433e-10	-0.263295
65106363	chr14:65106363:G:C	1.96773e-07	-1.14981	-2.72626e-10
65106444	chr14:65106444:G:A	1.33297e-06	1.47136	-0.708063
65106720	chr14:65106720:C:G	2.49163e-05	4.71321	-1.02179
65106820	chr14:65106820:A:G	2.6058e-07	-1.66433e-10	-0.868953
65107400	chr14:65107400:A:G	1.44612e-07	-1.45781	-2.72626e-10
65107600	chr14:65107600:T:C	2.03659e-07	-0.0277684	-1.08765
65107673	chr14:65107673:T:G	8.51696e-07	1.35629	-1.04093
65107764	chr14:65107764:C:T	2.80157e-05	4.89119	-1.08254
65107862	chr14:65107862:C:T	2.16042e-07	-1.05639	-2.72626e-10
65108061	chr14:65108061:G:C	3.36234e-07	-0.444759	-0.169298
65108222	chr14:65108222:A:C	2.65745e-07	-1.66433e-10	-0.849325
65108581	chr14:65108581:C:T	1.987e-05	4.53548	-1.07037
65109447	chr14:65109447:C:T	0.0157202	11.0123	-0.873692
65109483	chr14:65109483:C:T	5.17051e-07	-1.66433e-10	-0.183723
65109539	chr14:65109539:C:T	2.83721e-05	4.87312	-1.05182
65110139	chr14:65110139:G:A	2.76231e-05	4.8415	-1.04695
65110453	chr14:65110453:A:T	2.01833e-07	-1.12442	-2.72626e-10
65110693	chr14:65110693:C:T	3.27883e-05	5.0172	-1.05123
65110753	chr14:65110753:TC:T	5.11947e-07	-0.193643	-2.72626e-10
65110894	chr14:65110894:T:C	0.0178321	11.1253	-0.860643
65110913	chr14:65110913:C:T	2.06536e-07	-1.66433e-10	-1.10139
65111141	chr14:65111141:A:G	1.86935e-07	-1.66433e-10	-1.2011
65111244	chr14:65111244:G:A	6.42022e-07	-1.66433e-10	0.0327598
65111285	chr14:65111285:C:T	2.08184e-07	-1.66433e-10	-1.09344
65111336	chr14:65111336:T:C	4.95593e-07	-1.66433e-10	-0.226109
65111844	chr14:65111844:T:C	1.34885e-07	-1.52744	-2.72626e-10
65112156	chr14:65112156:T:C	0.013673	10.9462	-0.94711
65112469	chr14:65112469:C:T	4.20198e-07	-1.66433e-10	-0.391137
65112652	chr14:65112652:A:G	2.88887e-05	4.99118	-1.15183
65112900	chr14:65112900:G:A	1.81337e-07	-1.66433e-10	-1.23151
65113002	chr14:65113002:T:C	0.00028665	7.22612	-1.09197
65113142	chr14:65113142:C:T	1.07261e-07	-1.7566	-2.72626e-10
65113173	chr14:65113173:A:G	3.28246e-07	-1.66433e-10	-0.638101
65113771	chr14:65113771:A:C	2.80303e-07	-1.66433e-10	-0.795992
65114003	chr14:65114003:A:C	1.81459e-07	-1.66433e-10	-1.23083
65114947	chr14:65114947:T:C	2.43909e-05	4.81268	-1.14258
65114971	chr14:65114971:T:C	4.6816e-07	-0.283053	-2.72626e-10
65115063	chr14:65115063:A:G	1.99277e-07	0.100338	-1.23751
65115122	chr14:65115122:A:G	1.93389e-07	-1.66433e-10	-1.16716
65115242	chr14:65115242:G:A	1.85704e-07	-1.66433e-10	-1.20771
65115355	chr14:65115355:C:T	1.80889e-07	-1.66433e-10	-1.23398
65115379	chr14:65115379:G:A	0.00357728	9.7035	-1.04525
65115388	chr14:65115388:G:A	3.25675e-07	-1.66433e-10	-0.645963
65115425	chr14:65115425:G:A	0.00167867	9.09731	-1.19566
65116037	chr14:65116037:G:A	0.0017607	9.16786	-1.2185
65116406	chr14:65116406:C:T	1.82537e-07	-1.22491	-2.72626e-10
65116529	chr14:65116529:C:T	1.77839e-07	-1.25099	-2.72626e-10
65116697	chr14:65116697:C:T	2.11091e-05	4.754	-1.22841
65116863	chr14:65116863:T:C	0.000732135	7.93052	-0.858666
65117049	chr14:65117049:G:T	1.80871e-07	-1.66433e-10	-1.23408
65117123	chr14:65117123:G:A	2.88663e-07	-1.66433e-10	-0.766603
65117270	chr14:65117270:G:T	1.93896e-07	-1.66433e-10	-1.16454
65117323	chr14:65117323:C:T	3.25001e-07	-1.66433e-10	-0.648035
65117556	chr14:65117556:A:T	1.80384e-07	-1.66433e-10	-1.23678
65117598	chr14:65117598:T:C	4.36617e-07	-1.66433e-10	-0.352806
65118458	chr14:65118458:C:A	1.98419e-07	-1.66433e-10	-1.14148
65118501	chr14:65118501:T:G	5.18491e-08	-1.24648	-1.23705
65119292	chr14:65119292:G:A	3.00521e-07	-1.66433e-10	-0.726346
65119330	chr14:65119330:G:A	4.17722e-07	-1.66433e-10	-0.397048
65119379	chr14:65119379:G:A	5.32846e-08	-1.22132	-1.23489
65119603	chr14:65119603:GCT:G	7.63731e-07	0.206352	-2.72626e-10
65120162	chr14:65120162:A:G	2.53534e-06	-1.46838	2.8746
65120688	chr14:65120688:C:A	3.2127e-07	-1.66433e-10	-0.659581
65121306	chr14:65121306:A:G	1.88389e-07	-1.66433e-10	-1.19335
65122275	chr14:65122275:ATTCACTTATTAG:A	2.07501e-07	-1.66433e-10	-1.09673
65122669	chr14:65122669:G:A	3.82959e-08	-1.62148	-1.16504
65122783	chr14:65122783:G:A	1.81816e-07	-1.22887	-2.72626e-10
65123087	chr14:65123087:T:C	3.11027e-07	-1.66433e-10	-0.691984
65123500	chr14:65123500:G:A	1.93783e-07	-1.66433e-10	-1.16512
65123626	chr14:65123626:G:A	1.93422e-07	-1.66433e-10	-1.16699
65123790	chr14:65123790:C:T	1.91372e-07	-1.66433e-10	-1.17765
65123819	chr14:65123819:A:G	0.000604462	7.91182	-1.03159
65124036	chr14:65124036:A:G	1.87708e-07	-1.66433e-10	-1.19698
65124063	chr14:65124063:C:T	1.81541e-07	-1.66433e-10	-1.23038
65124100	chr14:65124100:T:C	2.34275e-07	-1.66433e-10	-0.975368
65124128	chr14:65124128:A:T	1.94305e-07	-1.66433e-10	-1.16243
65124416	chr14:65124416:C:T	2.03219e-07	-1.66433e-10	-1.11758
65124530	chr14:65124530:A:G	2.39037e-07	-1.66433e-10	-0.955244
65124783	chr14:65124783:T:C	2.18682e-07	-1.66433e-10	-1.04424
65124840	chr14:65124840:A:G	1.87925e-07	-1.19582	-2.72626e-10
65125713	chr14:65125713:T:G	7.88756e-08	-0.847852	-1.21614
65125883	chr14:65125883:C:T	1.90118e-07	-1.66433e-10	-1.18422
65126026	chr14:65126026:C:T	4.45448e-07	-0.332784	-2.72626e-10
65126208	chr14:65126208:G:A	3.086e-06	-1.66433e-10	1.60277
65126584	chr14:65126584:G:A	7.51012e-07	0.189558	-2.72626e-10
65127441	chr14:65127441:T:C	3.5156e-07	-1.66433e-10	-0.569484
65127476	chr14:65127476:C:A	3.42978e-07	-1.66433e-10	-0.594199
65127549	chr14:65127549:T:TA	6.25254e-07	-1.66433e-10	0.00629373
65127550	chr14:65127550:A:T	1.81395e-07	-1.66433e-10	-1.23119
65127578	chr14:65127578:A:C	1.81476e-07	-1.66433e-10	-1.23074
65127742	chr14:65127742:C:T	6.07931e-08	-1.09061	-1.23377
65128480	chr14:65128480:T:C	2.03907e-07	-1.1142	-2.72626e-10
65128531	chr14:65128531:A:G	6.8648e-07	-1.66433e-10	0.0997137
65128538	chr14:65128538:A:T	5.74066e-07	-0.0791194	-2.72626e-10
65128801	chr14:65128801:CTG:C	2.92472e-07	-1.66433e-10	-0.753496
65128889	chr14:65128889:G:A	1.73642e-07	-1.27487	-2.72626e-10
65129430	chr14:65129430:A:C	5.57378e-08	-1.18073	-1.23048
65129566	chr14:65129566:C:A	1.1399e-07	-0.553421	-1.14233
65129600	chr14:65129600:A:T	3.49395e-07	-1.66433e-10	-0.57566
65129710	chr14:65129710:G:A	3.5445e-07	-1.66433e-10	-0.561296
65129772	chr14:65129772:A:G	0.000132815	6.48798	-1.12314
65129820	chr14:65129820:C:T	6.25911e-08	-1.52548	-0.769761
65130147	chr14:65130147:A:G	2.03066e-07	-1.66433e-10	-1.11833
65130169	chr14:65130169:G:A	1.10022e-05	3.92958	-1.05559
65130363	chr14:65130363:C:T	7.24545e-07	-1.66433e-10	0.153681
65130366	chr14:65130366:C:A	1.81407e-07	-1.66433e-10	-1.23112
65130382	chr14:65130382:A:C	2.3537e-07	-1.66433e-10	-0.970705
65130525	chr14:65130525:G:C	1.83443e-07	-1.66433e-10	-1.21996
65130531	chr14:65130531:AAG:A	2.19155e-07	-1.66433e-10	-1.04208
65130536	chr14:65130536:C:T	2.1858e-07	-1.66433e-10	-1.04471
65130791	chr14:65130791:G:A	2.58167e-05	4.18725	-0.460338
65131280	chr14:65131280:A:G	1.17119e-07	-1.66868	-2.72626e-10
65131388	chr14:65131388:C:T	2.44854e-07	-1.66433e-10	-0.931203
65131467	chr14:65131467:T:A	5.84917e-08	-1.15809	-1.20489
65131549	chr14:65131549:C:T	1.44324e-07	-1.4598	-2.72626e-10
65131875	chr14:65131875:C:G	1.84304e-07	-1.66433e-10	-1.21528
65131986	chr14:65131986:G:A	5.04976e-05	5.62631	-1.22849
65132034	chr14:65132034:C:G	6.67161e-06	3.59887	-1.22511
65132091	chr14:65132091:A:G	4.00363e-07	-1.66433e-10	-0.439491
65132269	chr14:65132269:A:T	5.57142e-05	5.33832	-0.842189
65132330	chr14:65132330:C:G	1.4479e-07	-1.45658	-2.72626e-10
65132479	chr14:65132479:T:C	1.81355e-07	-1.66433e-10	-1.23141
65132580	chr14:65132580:G:A	3.53646e-07	-1.66433e-10	-0.563566
65132581	chr14:65132581:G:A	1.81753e-07	-1.66433e-10	-1.22921
65132664	chr14:65132664:G:T	2.82126e-07	-1.66433e-10	-0.789508
65132909	chr14:65132909:G:A	1.80535e-07	-1.66433e-10	-1.23594
65133118	chr14:65133118:G:A	3.61814e-07	-1.66433e-10	-0.540733
65133540	chr14:65133540:A:T	1.81161e-07	-1.66433e-10	-1.23248
65133567	chr14:65133567:C:T	2.49057e-07	-1.66433e-10	-0.914181
65133684	chr14:65133684:G:A	1.83604e-07	-1.66433e-10	-1.21908
65133834	chr14:65133834:A:G	2.78689e-07	-0.251602	-0.550164
65133838	chr14:65133838:G:A	1.84083e-07	-1.66433e-10	-1.21647
65134486	chr14:65134486:T:C	2.07977e-07	-1.66433e-10	-1.09444
65134576	chr14:65134576:G:A	2.45587e-07	-1.66433e-10	-0.928212
65134639	chr14:65134639:G:A	6.99934e-06	3.64137	-1.21967
65134857	chr14:65134857:T:C	5.32666e-08	-1.46997	-0.986581
65134971	chr14:65134971:T:G	0.000191664	6.90685	-1.17521
65135346	chr14:65135346:T:C	3.8995e-05	5.3723	-1.23297
65135368	chr14:65135368:CAGGTGTTT:C	8.40618e-07	-1.66433e-10	0.302274
65135569	chr14:65135569:T:A	0.000175018	6.81681	-1.17602
65135666	chr14:65135666:G:A	1.55394e-05	4.44483	-1.22555
65136181	chr14:65136181:A:G	1.86476e-07	-1.66433e-10	-1.20356
65136275	chr14:65136275:G:A	4.74349e-08	-1.3368	-1.23571
65136583	chr14:65136583:T:C	2.09972e-07	-1.66433e-10	-1.08489
65136892	chr14:65136892:G:A	1.8041e-07	-1.66433e-10	-1.23663
65137643	chr14:65137643:C:T	2.33542e-05	4.71011	-1.08345
65137741	chr14:65137741:A:C	8.14603e-05	6.02656	-1.15055
65138207	chr14:65138207:T:C	5.03366e-08	-1.42168	-1.09145
65138219	chr14:65138219:G:T	1.92502e-07	-1.66433e-10	-1.17176
65138298	chr14:65138298:T:TA	2.11373e-07	-1.66433e-10	-1.07824
65138299	chr14:65138299:T:C	1.99809e-07	-1.66433e-10	-1.1345
65138422	chr14:65138422:G:A	1.23903e-06	-1.21268	1.9029
65138432	chr14:65138432:C:T	1.84121e-07	-1.66433e-10	-1.21627
65138445	chr14:65138445:A:G	2.37999e-07	0.1481	-1.1077
65138694	chr14:65138694:T:C	7.80041e-08	-0.892116	-1.18299
65138733	chr14:65138733:G:A	4.01624e-05	5.39358	-1.22476
65138775	chr14:65138775:C:T	3.34886e-07	-1.66433e-10	-0.618072
65138877	chr14:65138877:G:A	2.09701e-07	-1.66433e-10	-1.08618
65138890	chr14:65138890:A:G	3.40792e-05	5.21923	-1.21466
65139136	chr14:65139136:T:C	4.17846e-05	5.44315	-1.23473
65139137	chr14:65139137:G:A	3.42315e-05	5.22813	-1.21909
65139249	chr14:65139249:T:C	0.000540279	7.99432	-1.22634
65139258	chr14:65139258:A:G	7.82765e-08	-0.883699	-1.18792
65139623	chr14:65139623:G:A	2.31551e-07	-1.66433e-10	-0.987064
65139649	chr14:65139649:A:G	4.19272e-05	5.39767	-1.18584
65139671	chr14:65139671:A:G	1.81664e-07	-1.66433e-10	-1.2297
65141663	chr14:65141663:G:A	1.86302e-07	-1.66433e-10	-1.20449
65141926	chr14:65141926:G:A	2.08029e-07	-1.66433e-10	-1.09419
65142433	chr14:65142433:A:G	5.08864e-05	4.80699	-0.401506
65142694	chr14:65142694:C:G	6.3911e-05	5.08615	-0.452768
65142766	chr14:65142766:T:C	2.93894e-07	-1.66433e-10	-0.748644
65143159	chr14:65143159:A:C	2.10915e-07	-1.66433e-10	-1.08041
65143321	chr14:65143321:G:T	6.29368e-05	5.38728	-0.76926
65143330	chr14:65143330:G:T	3.12136e-07	-1.66433e-10	-0.688425
65143331	chr14:65143331:C:A	2.3352e-07	-1.66433e-10	-0.978596
65143489	chr14:65143489:T:G	1.59632e-07	-1.35899	-2.72626e-10
65143500	chr14:65143500:T:G	1.91214e-07	-1.66433e-10	-1.17847
65143807	chr14:65143807:G:A	1.97616e-07	-1.66433e-10	-1.14554
65143898	chr14:65143898:G:A	1.91903e-07	-1.66433e-10	-1.17488
65143976	chr14:65143976:G:A	2.26948e-07	-1.66433e-10	-1.00714
65144100	chr14:65144100:C:T	1.80746e-07	-1.66433e-10	-1.23477
65144161	chr14:65144161:T:A	4.75533e-07	-1.371	1.10358
65144449	chr14:65144449:G:A	1.97477e-07	-1.66433e-10	-1.14624
65144828	chr14:65144828:G:C	1.09405e-05	3.66299	-0.794629
65144881	chr14:65144881:C:G	1.31585e-06	1.63386	-0.883486
65144957	chr14:65144957:C:T	2.14713e-07	-1.66433e-10	-1.06256
65145157	chr14:65145157:A:G	1.80391e-07	-1.66433e-10	-1.23674
65145261	chr14:65145261:T:G	1.9145e-07	-1.66433e-10	-1.17724
65145426	chr14:65145426:G:A	1.33184e-05	3.83779	-0.772753
65145552	chr14:65145552:C:T	2.39945e-07	-1.66433e-10	-0.951453
65145921	chr14:65145921:G:A	1.91258e-07	-1.66433e-10	-1.17824
65146142	chr14:65146142:G:A	4.49506e-07	-1.66433e-10	-0.323714
65146359	chr14:65146359:G:A	1.81176e-07	-1.66433e-10	-1.23239
65146775	chr14:65146775:TCG:T	1.91134e-07	-1.66433e-10	-1.17889
65146790	chr14:65146790:T:C	1.78846e-06	1.99805	-0.9408
65146911	chr14:65146911:A:G	1.86703e-07	-1.66433e-10	-1.20235
65146940	chr14:65146940:G:A	4.5833e-07	-1.66433e-10	-0.304273
65147170	chr14:65147170:C:T	6.3e-06	2.6805	-0.364057
65147334	chr14:65147334:G:A	2.62539e-05	3.92786	-0.184155
65147784	chr14:65147784:C:A	2.3107e-07	-1.66433e-10	-0.989141
65148174	chr14:65148174:C:T	6.74221e-06	2.73261	-0.348327
65148761	chr14:65148761:T:C	2.62915e-05	4.26209	-0.516953
65148935	chr14:65148935:T:C	9.23019e-06	3.03551	-0.337139
65149231	chr14:65149231:A:G	5.95992e-07	0.466371	-0.508007
65149258	chr14:65149258:C:A	1.80363e-07	-1.66433e-10	-1.23689
65149290	chr14:65149290:C:T	5.94898e-07	-1.66433e-10	-0.043474
65149438	chr14:65149438:T:C	1.8438e-07	-1.66433e-10	-1.21486
65149557	chr14:65149557:G:A	2.40768e-06	2.16678	-0.812226
65149609	chr14:65149609:A:G	4.74611e-07	-0.269369	-2.72626e-10
65149787	chr14:65149787:C:G	1.84974e-07	-1.66433e-10	-1.21165
65150105	chr14:65150105:A:T	3.13309e-07	-0.684675	-2.72626e-10
65150156	chr14:65150156:G:A	2.34196e-07	-1.66433e-10	-0.975704
65150170	chr14:65150170:G:C	9.48986e-07	0.688233	-0.264703
65150257	chr14:65150257:T:C	1.6783e-06	-0.222128	1.2158
65150338	chr14:65150338:A:G	1.81187e-07	-1.66433e-10	-1.23233
65150391	chr14:65150391:T:A	1.97631e-06	1.82097	-0.663844
65150774	chr14:65150774:A:G	2.50097e-07	-1.66433e-10	-0.910014
65151258	chr14:65151258:T:C	6.23424e-07	-1.66433e-10	0.00336338
65151455	chr14:65151455:C:T	1.86822e-07	-1.66433e-10	-1.20171
65151461	chr14:65151461:GC:G	6.3546e-07	-1.66433e-10	0.0224863
65151937	chr14:65151937:A:C	1.92303e-07	-0.143236	-1.02955
65151987	chr14:65151987:C:T	1.80866e-07	-1.66433e-10	-1.2341
65152031	chr14:65152031:TA:T	2.23205e-07	0.0154653	-1.03924
65152373	chr14:65152373:T:C	1.38159e-07	-0.309956	-1.1935
65152513	chr14:65152513:A:G	2.07393e-07	-1.66433e-10	-1.09725
65152773	chr14:65152773:G:T	2.7173e-07	-1.66433e-10	-0.827056
65152794	chr14:65152794:A:G	1.6046e-06	-1.66433e-10	0.948768
65152914	chr14:65152914:A:T	1.28574e-07	-1.57536	-2.72626e-10
65153132	chr14:65153132:G:A	5.30254e-06	-1.66433e-10	2.14408
65153283	chr14:65153283:A:G	1.89733e-07	-1.66433e-10	-1.18624
65153356	chr14:65153356:C:T	2.76274e-07	-1.66433e-10	-0.81047
65153533	chr14:65153533:C:T	1.80446e-07	-1.66433e-10	-1.23643
65153585	chr14:65153585:A:G	7.9151e-08	-1.76083	-0.299674
65153625	chr14:65153625:A:G	1.87399e-07	-1.66433e-10	-1.19862
65153669	chr14:65153669:T:C	1.81069e-07	-1.66433e-10	-1.23298
65153686	chr14:65153686:G:A	1.48326e-06	-1.66433e-10	0.870135
65153732	chr14:65153732:C:T	3.99077e-07	-1.66433e-10	-0.44271
65154304	chr14:65154304:G:T	1.5581e-07	-1.38322	-2.72626e-10
65154345	chr14:65154345:G:A	3.80747e-07	-1.66433e-10	-0.489728
65154496	chr14:65154496:A:C	2.5323e-07	-1.66433e-10	-0.897565
65154520	chr14:65154520:T:C	1.80376e-07	-1.66433e-10	-1.23682
65154534	chr14:65154534:C:T	2.30933e-07	-1.66433e-10	-0.989735
65155150	chr14:65155150:A:G	2.1763e-07	0.0208355	-1.0699
65155277	chr14:65155277:G:A	8.00287e-07	-1.66433e-10	0.253106
65155381	chr14:65155381:C:T	7.16097e-07	-1.69843	1.84039
65155436	chr14:65155436:G:A	3.64808e-07	-1.66433e-10	-0.532493
65155472	chr14:65155472:T:A	6.64266e-07	-1.66433e-10	0.0668196
65155481	chr14:65155481:G:A	5.16859e-06	2.84205	-0.723562
65155643	chr14:65155643:A:G	1.82895e-07	-1.66433e-10	-1.22295
65155835	chr14:65155835:G:A	1.84745e-07	-1.66433e-10	-1.21289
65156074	chr14:65156074:G:A	1.0922e-07	-1.7385	-2.72626e-10
65156123	chr14:65156123:C:T	4.29554e-07	0.288898	-0.658015
65156185	chr14:65156185:G:T	1.93792e-07	-1.66433e-10	-1.16508
65156408	chr14:65156408:T:C	2.24237e-07	-1.66433e-10	-1.01916
65156754	chr14:65156754:C:T	3.98354e-07	-1.66433e-10	-0.444522
65156945	chr14:65156945:C:T	1.20639e-07	-1.42362	-0.215439
65156966	chr14:65156966:G:A	4.18332e-07	-1.66433e-10	-0.395588
65157091	chr14:65157091:A:G	6.48469e-07	1.19674	-1.15399
65157354	chr14:65157354:C:T	8.14032e-07	1.34721	-1.07707
65157459	chr14:65157459:A:G	9.74476e-07	1.48652	-1.03648
65157462	chr14:65157462:A:G	4.23059e-07	0.227222	-0.611574
65157628	chr14:65157628:G:C	2.25039e-07	-1.66433e-10	-1.01559
65157801	chr14:65157801:C:T	5.61845e-07	-1.66433e-10	-0.100637
65157897	chr14:65157897:A:G	6.37367e-07	1.01843	-0.992945
65158089	chr14:65158089:T:C	2.44907e-07	-1.66433e-10	-0.930984
65158376	chr14:65158376:G:T	2.41593e-07	-1.66433e-10	-0.944609
65158458	chr14:65158458:T:A	1.80274e-07	-1.66433e-10	-1.23739
65158624	chr14:65158624:A:AAGTT	1.77826e-07	-1.75583	0.504777
65158641	chr14:65158641:A:G	2.13107e-07	-1.76074	0.690668
65158652	chr14:65158652:C:T	4.9206e-06	-1.66433e-10	2.06932
65158828	chr14:65158828:G:A	2.17005e-07	-1.66433e-10	-1.05194
65159194	chr14:65159194:G:A	2.80431e-07	-1.66433e-10	-0.795536
65159483	chr14:65159483:T:A	2.2385e-07	-1.66433e-10	-1.02089
65159484	chr14:65159484:C:G	2.23681e-07	-1.66433e-10	-1.02164
65159832	chr14:65159832:A:T	8.45824e-07	0.308448	-2.72626e-10
65160257	chr14:65160257:G:C	1.92483e-07	-1.66433e-10	-1.17185
65160515	chr14:65160515:G:A	2.1558e-07	-1.66433e-10	-1.05853
65160748	chr14:65160748:G:A	3.50701e-07	-0.0427694	-0.529159
65160776	chr14:65160776:C:T	2.90213e-07	-1.66433e-10	-0.761248
65160951	chr14:65160951:G:C	4.32963e-07	0.151446	-0.512658
65161562	chr14:65161562:A:T	9.04787e-07	0.607745	-0.231908
65161824	chr14:65161824:A:G	2.1719e-07	-1.66433e-10	-1.05109
65162004	chr14:65162004:T:A	1.8163e-07	-1.66433e-10	-1.22989
65162427	chr14:65162427:G:T	1.11627e-07	-1.68564	-0.0310579
65162431	chr14:65162431:G:A	2.51607e-07	-1.66433e-10	-0.903995
65162595	chr14:65162595:T:A	2.56952e-07	-1.66433e-10	-0.882976
65162605	chr14:65162605:A:G	2.89713e-07	-1.66433e-10	-0.762971
65162719	chr14:65162719:G:A	1.31848e-07	-1.75345	0.203231
65162826	chr14:65162826:C:T	2.3172e-07	-1.66433e-10	-0.986333
65162842	chr14:65162842:C:A	7.18493e-07	0.622886	-0.477593
65163019	chr14:65163019:C:T	3.84008e-08	-1.72909	-1.05469
65163399	chr14:65163399:A:G	4.64782e-08	-1.43476	-1.15812
65163558	chr14:65163558:C:T	1.95639e-07	-1.66433e-10	-1.15559
65163744	chr14:65163744:G:A	2.70247e-07	-1.66433e-10	-0.832527
65163928	chr14:65163928:T:C	1.54777e-06	-1.66433e-10	0.912705
65164223	chr14:65164223:G:A	1.81173e-07	-1.66433e-10	-1.23241
65164801	chr14:65164801:G:A	1.94072e-07	-1.66433e-10	-1.16363
65164902	chr14:65164902:G:T	2.17719e-07	-1.66433e-10	-1.04866
65165111	chr14:65165111:A:G	2.06377e-07	-1.75186	0.649697
65165160	chr14:65165160:G:A	5.46689e-07	-1.66433e-10	-0.127983
65165185	chr14:65165185:G:A	5.69446e-07	-1.66433e-10	-0.0872
65165466	chr14:65165466:C:T	2.58212e-07	-0.878084	-2.72626e-10
65165641	chr14:65165641:G:A	8.73223e-08	-1.7381	-0.224156
65165764	chr14:65165764:C:T	7.03597e-08	-1.74961	-0.428635
65165801	chr14:65165801:A:T	1.74961e-06	-1.66433e-10	1.03529
65166076	chr14:65166076:G:A	7.19425e-08	-1.74934	-0.406651
65166154	chr14:65166154:A:G	3.08242e-07	-1.66433e-10	-0.700977
65166778	chr14:65166778:G:A	1.91021e-07	-1.66433e-10	-1.17948
65166843	chr14:65166843:G:A	5.60725e-08	-1.52575	-0.879466
65167072	chr14:65167072:G:A	2.05758e-07	-1.66433e-10	-1.10516
65167384	chr14:65167384:A:T	1.07383e-07	-1.75546	-2.72626e-10
65167443	chr14:65167443:C:G	2.47875e-07	-1.66433e-10	-0.918938
65167502	chr14:65167502:C:T	1.11299e-07	-1.71964	-2.72626e-10
65167606	chr14:65167606:C:T	7.84523e-07	1.44272	-1.20951
65167658	chr14:65167658:C:T	9.4045e-07	1.5097	-1.0952
65167763	chr14:65167763:G:T	2.86152e-07	-1.66433e-10	-0.775339
65168216	chr14:65168216:G:C	4.45475e-05	3.21184	1.06061
65168372	chr14:65168372:C:G	3.92976e-08	-1.73376	-1.02694
65168377	chr14:65168377:C:G	4.7418e-07	-1.70633	1.43606
65168410	chr14:65168410:C:T	3.68517e-06	-1.66433e-10	1.78021
65168464	chr14:65168464:A:T	4.54834e-07	-1.66433e-10	-0.31193
65168624	chr14:65168624:C:A	1.84018e-05	3.13636	0.251981
65168945	chr14:65168945:T:A	5.06281e-07	-1.69062	1.48585
65169037	chr14:65169037:T:C	4.23205e-05	3.17781	1.04335
65169061	chr14:65169061:G:C	1.25739e-07	-1.59765	-2.72626e-10
65169077	chr14:65169077:G:A	1.05655e-06	1.76375	-1.23286
65169263	chr14:65169263:C:T	6.38456e-08	-1.76071	-0.514689
65169380	chr14:65169380:A:G	1.30756e-07	-1.46028	-0.0982448
65170243	chr14:65170243:A:C	1.92998e-06	-1.66433e-10	1.1334
65170330	chr14:65170330:A:C	2.35784e-07	-1.66433e-10	-0.968946
65171209	chr14:65171209:AGAG:A	1.80243e-07	-1.66433e-10	-1.23756
65171559	chr14:65171559:T:C	1.83349e-06	1.88652	-0.80441
65171721	chr14:65171721:C:A	6.37864e-07	1.23555	-1.20929
65171855	chr14:65171855:A:G	6.63602e-08	-1.76028	-0.476487
65172162	chr14:65172162:T:TA	2.33066e-07	-1.66433e-10	-0.980543
65172169	chr14:65172169:T:G	2.37861e-07	-1.66433e-10	-0.960178
65172249	chr14:65172249:A:G	1.30464e-07	-1.56077	-2.72626e-10
65172314	chr14:65172314:A:T	3.40462e-08	-1.74731	-1.15684
65172512	chr14:65172512:A:G	1.81866e-07	-1.66433e-10	-1.22859
65172538	chr14:65172538:C:T	2.36357e-06	1.85415	-0.518082
65172555	chr14:65172555:C:T	1.39474e-07	-1.36666	-0.127323
65172864	chr14:65172864:C:T	9.02655e-07	1.4002	-1.02673
65173004	chr14:65173004:G:A	6.32769e-08	-1.41898	-0.865358
65173125	chr14:65173125:T:C	4.20372e-08	-1.74982	-0.943485
65173273	chr14:65173273:G:C	3.63925e-06	-1.66433e-10	1.76767
65173492	chr14:65173492:G:A	9.0926e-08	-1.37793	-0.54389
65173716	chr14:65173716:C:T	2.16726e-07	-1.61219	0.558962
65173987	chr14:65173987:G:T	2.29559e-07	-1.66433e-10	-0.995702
65174088	chr14:65174088:CTGAG:C	2.20669e-07	-1.35197	0.316773
65174112	chr14:65174112:A:ATG	2.08946e-07	-1.33624	0.24645
65174231	chr14:65174231:C:T	3.977e-07	0.659726	-1.10589
65174473	chr14:65174473:G:T	5.26744e-07	-1.66433e-10	-0.165149
65174526	chr14:65174526:G:A	2.09911e-07	-1.37343	0.288248
65174539	chr14:65174539:G:A	2.31442e-07	-1.35575	0.368218
65174605	chr14:65174605:C:T	1.89485e-07	-1.66433e-10	-1.18755
65174766	chr14:65174766:C:T	3.58556e-07	-1.66433e-10	-0.549779
65174793	chr14:65174793:G:A	2.03804e-07	-1.38706	0.27236
65174794	chr14:65174794:G:T	1.07566e-07	-1.75376	-2.72626e-10
65174923	chr14:65174923:C:A	1.9172e-07	-1.17583	-2.72626e-10
65174948	chr14:65174948:C:T	2.43058e-07	-1.66433e-10	-0.938563
65174968	chr14:65174968:C:G	3.54597e-06	2.83515	-1.09345
65175024	chr14:65175024:G:A	2.18907e-07	-1.28701	0.243796
65175121	chr14:65175121:C:T	1.62738e-06	-1.66433e-10	0.962863
65175162	chr14:65175162:G:A	1.95191e-07	-1.66433e-10	-1.15788
65175372	chr14:65175372:A:G	2.71985e-07	-1.66433e-10	-0.826116
65175441	chr14:65175441:C:G	1.36288e-07	-1.51709	-2.72626e-10
65175491	chr14:65175491:G:A	2.24423e-07	-1.37422	0.35589
65175507	chr14:65175507:C:A	6.09249e-08	-1.74895	-0.573272
65176015	chr14:65176015:A:G	2.32213e-07	-1.3893	0.40509
65176048	chr14:65176048:A:T	8.66678e-07	-1.66433e-10	0.332804
65176098	chr14:65176098:C:A	2.22301e-07	-1.37494	0.347106
65176169	chr14:65176169:G:A	2.19384e-07	-1.29637	0.25533
65176245	chr14:65176245:G:A	4.83841e-07	-1.66433e-10	-0.250107
65176248	chr14:65176248:C:T	2.34123e-07	-1.66433e-10	-0.976015
65176282	chr14:65176282:A:G	2.33354e-06	1.03819	0.285083
65176284	chr14:65176284:G:A	2.14855e-07	-1.38343	0.321526
65176323	chr14:65176323:C:T	2.30343e-07	-1.37582	0.383524
65176463	chr14:65176463:G:A	2.10057e-07	-1.3777	0.293216
65176556	chr14:65176556:G:T	2.22234e-07	-1.66433e-10	-1.02813
65176591	chr14:65176591:T:C	2.32199e-07	-1.66433e-10	-0.984269
65176771	chr14:65176771:A:G	3.10113e-06	-1.66433e-10	1.60766
65176930	chr14:65176930:G:A	2.47251e-07	-1.37433	0.452874
65177095	chr14:65177095:T:C	1.7877e-07	-1.36617	0.120406
65177381	chr14:65177381:T:C	2.36247e-07	-1.37074	0.40375
65177437	chr14:65177437:C:T	3.53088e-07	-1.66433e-10	-0.565146
65177439	chr14:65177439:T:C	1.39602e-07	-1.49307	-2.72626e-10
65177486	chr14:65177486:C:T	2.53902e-06	2.28915	-0.881476
65178025	chr14:65178025:A:G	1.12413e-06	1.51238	-0.919472
65178279	chr14:65178279:C:G	8.88647e-08	-1.75707	-0.187675
65178389	chr14:65178389:G:A	3.37237e-06	2.53438	-0.84287
65178411	chr14:65178411:T:C	3.50222e-06	2.56091	-0.83162
65178532	chr14:65178532:T:C	3.34111e-06	2.49091	-0.808717
65178606	chr14:65178606:A:G	1.85558e-07	-1.66433e-10	-1.2085
65178750	chr14:65178750:T:A	3.64858e-06	2.49843	-0.728199
65178844	chr14:65178844:A:G	7.21065e-08	-1.03831	-1.11541
65178969	chr14:65178969:C:T	2.04711e-07	-1.66433e-10	-1.11026
65179189	chr14:65179189:G:A	1.88834e-07	-1.66433e-10	-1.191
65179219	chr14:65179219:G:A	3.56564e-07	-0.555349	-2.72626e-10
65179516	chr14:65179516:T:C	3.59169e-07	-1.66433e-10	-0.54807
65179539	chr14:65179539:C:A	3.55471e-07	-1.66433e-10	-0.558419
65179667	chr14:65179667:T:C	1.73822e-06	0.853669	0.175083
65179727	chr14:65179727:C:T	1.83415e-06	0.846266	0.236205
65179818	chr14:65179818:A:G	2.03427e-06	0.832711	0.35332
65180427	chr14:65180427:C:T	2.29791e-06	0.899261	0.408629
65180432	chr14:65180432:ACTT:A	9.55992e-08	-1.49369	-0.378013
65180585	chr14:65180585:CAGCTGGAATG:C	4.09258e-08	-1.70936	-1.01074
65181026	chr14:65181026:T:G	1.07148e-07	-1.75765	-2.72626e-10
65181121	chr14:65181121:C:T	1.42811e-06	2.00406	-1.17182
65181140	chr14:65181140:C:A	1.81222e-07	-1.66433e-10	-1.23214
65181179	chr14:65181179:C:A	1.93169e-07	-1.66433e-10	-1.1683
65181826	chr14:65181826:T:C	4.35381e-06	1.31671	0.630237
65182077	chr14:65182077:G:T	1.27911e-06	-1.66433e-10	0.722057
65182199	chr14:65182199:A:T	4.17951e-08	-1.75346	-0.94562
65182282	chr14:65182282:A:G	2.50129e-07	-1.25461	0.34472
65182288	chr14:65182288:G:A	1.82481e-07	-1.66433e-10	-1.22522
65182418	chr14:65182418:C:T	3.49579e-07	-1.66433e-10	-0.575134
65182486	chr14:65182486:A:C	7.09691e-07	-1.66433e-10	0.132966
65182547	chr14:65182547:A:G	1.7612e-07	-1.33233	0.0716322
65182567	chr14:65182567:A:G	2.48977e-07	-1.30536	0.390858
65182647	chr14:65182647:A:G	3.62162e-07	-1.66433e-10	-0.539771
65182700	chr14:65182700:T:C	4.60248e-07	-1.66433e-10	-0.300099
65182967	chr14:65182967:C:T	5.62227e-07	-1.66433e-10	-0.0999579
65183102	chr14:65183102:A:G	1.81451e-06	-1.66433e-10	1.07171
65183252	chr14:65183252:C:T	1.06854e-07	-1.7604	-2.72626e-10
65183489	chr14:65183489:C:G	2.25164e-06	-1.66433e-10	1.28755
65183747	chr14:65183747:G:A	4.30369e-06	2.50098	-0.565621
65183835	chr14:65183835:C:A	6.08988e-08	-1.74762	-0.575031
65184236	chr14:65184236:G:T	2.62131e-06	2.27528	-0.835717
65184503	chr14:65184503:T:C	3.87394e-08	-1.74331	-1.0317
65184695	chr14:65184695:G:A	2.30515e-07	-1.66433e-10	-0.991547
65184711	chr14:65184711:C:T	1.06909e-07	-1.75988	-2.72626e-10
65184836	chr14:65184836:G:A	1.08954e-07	-1.74094	-2.72626e-10
65184861	chr14:65184861:C:T	1.82695e-07	-1.66433e-10	-1.22405
65185265	chr14:65185265:C:T	4.40958e-07	-1.66433e-10	-0.342915
65185333	chr14:65185333:A:C	8.19554e-08	-1.26721	-0.758483
65185382	chr14:65185382:G:A	3.29863e-08	-1.75975	-1.17602
65185650	chr14:65185650:C:T	6.03329e-08	-1.10084	-1.23114
65185778	chr14:65185778:T:G	1.83122e-07	-1.66433e-10	-1.22171
65186094	chr14:65186094:T:C	1.00479e-07	-1.74233	-0.0795856
65186719	chr14:65186719:T:G	1.92673e-07	-1.66433e-10	-1.17087
65187047	chr14:65187047:C:T	3.74619e-07	-1.13223	0.626279
65187072	chr14:65187072:A:G	2.39909e-06	-1.66433e-10	1.35098
65187290	chr14:65187290:T:C	2.05389e-07	-0.749076	-0.357881
65187459	chr14:65187459:G:A	5.58871e-08	-1.76026	-0.648267
65187465	chr14:65187465:T:C	2.65831e-07	-1.66433e-10	-0.849003
65187483	chr14:65187483:A:G	3.33458e-08	-1.71979	-1.20514
65187816	chr14:65187816:C:T	1.30689e-06	-1.66433e-10	0.743543
65187872	chr14:65187872:A:T	5.71284e-07	-1.66433e-10	-0.0839776
65188258	chr14:65188258:G:C	3.6851e-08	-1.65581	-1.16917
65188314	chr14:65188314:C:T	4.6008e-08	-1.56603	-1.03702
65188406	chr14:65188406:G:A	1.17419e-07	-1.30114	-0.364978
65188717	chr14:65188717:A:G	1.11794e-07	-1.34106	-0.374144
65188820	chr14:65188820:A:G	1.42295e-07	-1.47396	-2.72626e-10
65188842	chr14:65188842:G:T	8.21625e-06	-0.088581	2.67059
65189071	chr14:65189071:G:T	1.30293e-07	-1.56208	-2.72626e-10
65189721	chr14:65189721:A:G	2.26938e-07	-1.66433e-10	-1.00719
65190328	chr14:65190328:C:A	6.60443e-07	-1.66433e-10	0.0610472
65190821	chr14:65190821:AAGAG:A	1.80465e-07	-1.66433e-10	-1.23632
65190926	chr14:65190926:G:T	3.87339e-07	-1.66433e-10	-0.472563
65190946	chr14:65190946:C:T	6.77289e-07	-1.66433e-10	0.0862345
65191044	chr14:65191044:C:T	3.2166e-08	-1.72354	-1.23741
65191324	chr14:65191324:A:G	1.96135e-07	-1.66433e-10	-1.15306
65191477	chr14:65191477:G:A	3.88725e-08	-1.74521	-1.02637
65191523	chr14:65191523:A:G	5.91605e-08	-1.2788	-1.07281
65191606	chr14:65191606:G:C	3.67385e-08	-1.74867	-1.07937
65191686	chr14:65191686:A:G	2.08902e-07	-1.66433e-10	-1.09
65191737	chr14:65191737:C:T	0.00143647	7.74584	-2.72626e-10
65191950	chr14:65191950:T:C	1.86933e-07	-1.66433e-10	-1.20111
65192101	chr14:65192101:G:A	1.64558e-07	-0.17543	-1.15317
65192946	chr14:65192946:C:T	3.78671e-08	-1.74474	-1.05304
65193074	chr14:65193074:A:G	3.64367e-08	-1.73187	-1.10442
65193076	chr14:65193076:G:A	2.6243e-07	-1.66433e-10	-0.86188
65193143	chr14:65193143:C:T	8.28243e-08	-1.05697	-0.958172
65193433	chr14:65193433:A:G	2.67375e-07	-1.66433e-10	-0.843211
65193784	chr14:65193784:C:T	1.58604e-06	-0.572704	1.50984
65193850	chr14:65193850:G:A	9.49075e-07	-1.6476	2.07122
65193926	chr14:65193926:T:C	5.65587e-08	-1.50054	-0.896046
65194044	chr14:65194044:G:A	3.93286e-07	-1.66433e-10	-0.457328
65194336	chr14:65194336:TGGAACACTGG:T	1.82927e-07	-1.66433e-10	-1.22278
65194362	chr14:65194362:A:G	2.20889e-07	-1.66433e-10	-1.03421
65194662	chr14:65194662:G:T	1.93811e-07	-1.66433e-10	-1.16498
65195085	chr14:65195085:C:T	1.89924e-07	-1.66433e-10	-1.18524
65195180	chr14:65195180:G:A	6.07982e-07	-1.47058	1.44887
65195435	chr14:65195435:A:G	3.46972e-08	-1.75885	-1.12635
65195773	chr14:65195773:G:A	4.47231e-08	-1.61477	-1.0166
65195991	chr14:65195991:A:C	6.2682e-08	-1.74638	-0.547412
65196000	chr14:65196000:A:G	6.05398e-07	-0.0259776	-2.72626e-10
65196104	chr14:65196104:T:C	2.00147e-07	-1.66433e-10	-1.13281
65196440	chr14:65196440:G:A	1.23208e-07	-1.61799	-2.72626e-10
65196657	chr14:65196657:A:G	3.42255e-08	-1.71125	-1.18764
65196879	chr14:65196879:C:T	2.13221e-07	-1.66433e-10	-1.06953
65197340	chr14:65197340:C:T	3.86196e-07	-1.66433e-10	-0.475518
65197389	chr14:65197389:T:G	1.89262e-07	-1.66433e-10	-1.18873
65197460	chr14:65197460:C:T	1.28573e-06	-1.66433e-10	0.727218
65198127	chr14:65198127:C:T	2.06506e-07	-1.66433e-10	-1.10153
65198209	chr14:65198209:T:A	1.84548e-07	-1.66433e-10	-1.21396
65198682	chr14:65198682:G:A	4.10316e-07	-1.66433e-10	-0.414937
65198818	chr14:65198818:T:C	2.79723e-07	-1.66433e-10	-0.798064
65198855	chr14:65198855:A:G	2.07371e-07	-1.66433e-10	-1.09736
65198931	chr14:65198931:T:C	1.88549e-07	-1.66433e-10	-1.19251
65199250	chr14:65199250:A:C	3.88998e-07	-1.66433e-10	-0.468289
65200206	chr14:65200206:C:T	2.93255e-07	-1.66433e-10	-0.750821
65200432	chr14:65200432:A:G	5.66293e-08	-1.28163	-1.11371
65200560	chr14:65200560:A:G	1.28068e-07	-1.5793	-2.72626e-10
65200601	chr14:65200601:C:T	9.91656e-07	-1.66433e-10	0.467513
65200828	chr14:65200828:G:A	5.02397e-08	-1.69003	-0.825024
65201460	chr14:65201460:G:A	4.69288e-07	-1.66433e-10	-0.280647
65201843	chr14:65201843:C:T	3.45786e-08	-1.68121	-1.20742
65202324	chr14:65202324:G:T	1.80249e-07	-1.66433e-10	-1.23752
65202634	chr14:65202634:A:G	3.19176e-08	-1.76063	-1.20808
65202670	chr14:65202670:C:G	3.15577e-08	-1.75405	-1.226
65202853	chr14:65202853:T:C	1.86669e-07	-1.66433e-10	-1.20253
65203061	chr14:65203061:A:G	1.08077e-07	-0.973532	-0.775485
65203622	chr14:65203622:A:G	9.20453e-06	0.781992	1.9136
65204170	chr14:65204170:T:C	4.51228e-07	-1.66433e-10	-0.31989
65205194	chr14:65205194:A:G	9.06158e-07	-0.937416	1.31477
65205216	chr14:65205216:C:G	2.24604e-07	-1.66433e-10	-1.01752
65205229	chr14:65205229:G:A	3.11725e-07	-0.885215	0.195473
65205280	chr14:65205280:C:T	3.42582e-06	-0.577023	2.28426
65205618	chr14:65205618:TGTGTGTGTGTGTGTGCGC:T	2.60425e-07	-1.66433e-10	-0.869548
65206037	chr14:65206037:C:T	1.85096e-07	-1.66433e-10	-1.21099
65206058	chr14:65206058:G:T	8.15971e-07	-1.42026	1.69278
65206105	chr14:65206105:G:A	6.27503e-06	-0.272458	2.58493
65206944	chr14:65206944:G:A	2.58272e-07	-1.66433e-10	-0.877849
65207086	chr14:65207086:C:T	6.01285e-07	-0.0327947	-2.72626e-10
65207556	chr14:65207556:C:T	1.93128e-07	-1.66433e-10	-1.16851
65207733	chr14:65207733:C:T	2.12887e-07	-1.66433e-10	-1.0711
65207936	chr14:65207936:G:A	1.80245e-07	-1.66433e-10	-1.23755
65207962	chr14:65207962:T:C	1.80838e-07	-1.66433e-10	-1.23426
65208008	chr14:65208008:C:T	3.89465e-08	-1.5327	-1.23698
65208074	chr14:65208074:T:C	4.12308e-08	-1.49787	-1.21481
65208468	chr14:65208468:C:G	1.15338e-07	-1.684	-2.72626e-10
65208579	chr14:65208579:G:A	2.67478e-07	-1.66433e-10	-0.842828
65208850	chr14:65208850:G:A	1.83002e-07	-1.66433e-10	-1.22237
65209195	chr14:65209195:T:C	7.73798e-07	-1.66433e-10	0.219447
65209416	chr14:65209416:T:G	3.28691e-07	-0.529658	-0.107088
65209447	chr14:65209447:G:T	2.69249e-07	-1.66433e-10	-0.836226
65209577	chr14:65209577:C:T	1.46749e-07	-0.865353	-0.57779
65209844	chr14:65209844:G:GA	1.81053e-07	-1.66433e-10	-1.23307
65210303	chr14:65210303:T:C	2.17175e-07	-1.66433e-10	-1.05116
65210490	chr14:65210490:C:T	1.80676e-07	-1.66433e-10	-1.23516
65210552	chr14:65210552:T:C	2.38972e-07	-1.66433e-10	-0.955515
65210638	chr14:65210638:G:A	9.12435e-08	-1.32542	-0.592915
65210767	chr14:65210767:T:G	1.80542e-07	-1.66433e-10	-1.2359
65210849	chr14:65210849:A:C	1.5896e-06	-1.66433e-10	0.939377
65211176	chr14:65211176:G:C	3.38106e-07	-1.66433e-10	-0.608503
65211567	chr14:65211567:C:T	1.09443e-07	-1.73364	-0.00281521
65212026	chr14:65212026:A:AC	6.46103e-08	-1.75333	-0.510155
65212140	chr14:65212140:C:T	1.29933e-07	-1.56484	-2.72626e-10
65212374	chr14:65212374:T:C	1.81596e-07	-1.66433e-10	-1.23008
65212550	chr14:65212550:T:C	1.09604e-07	-1.73499	-2.72626e-10
65212705	chr14:65212705:G:A	3.20362e-07	-1.66433e-10	-0.662411
65212716	chr14:65212716:G:A	2.0075e-07	-1.66433e-10	-1.1298
65213047	chr14:65213047:G:A	6.55887e-08	-1.74853	-0.499927
65213078	chr14:65213078:G:A	1.83931e-07	-1.66433e-10	-1.2173
65213121	chr14:65213121:AAG:A	6.36476e-08	-1.75064	-0.527867
65213489	chr14:65213489:C:T	8.96349e-08	-1.61128	-0.324841
65213559	chr14:65213559:A:C	3.56058e-07	-1.66433e-10	-0.556769
65214025	chr14:65214025:G:A	1.97273e-07	-1.66433e-10	-1.14728
65214138	chr14:65214138:G:A	4.38496e-07	-1.66433e-10	-0.348512
65214193	chr14:65214193:C:A	3.14483e-08	-1.74725	-1.23627
65214842	chr14:65214842:G:A	1.697e-07	-1.29783	-2.72626e-10
65215080	chr14:65215080:G:A	2.6198e-07	-1.66433e-10	-0.863596
65215090	chr14:65215090:A:G	5.69817e-08	-1.32802	-1.06112
65215386	chr14:65215386:T:C	1.95372e-07	-1.66433e-10	-1.15696
65215418	chr14:65215418:T:A	3.90795e-08	-1.55999	-1.20627
65215511	chr14:65215511:C:G	1.08848e-07	-1.74191	-2.72626e-10
65215637	chr14:65215637:C:T	1.85826e-07	-1.66433e-10	-1.20705
65215671	chr14:65215671:G:T	7.88562e-08	-1.75375	-0.310487
65215835	chr14:65215835:A:G	5.99623e-07	-1.66433e-10	-0.0355618
65216039	chr14:65216039:C:G	1.09722e-07	-1.73391	-2.72626e-10
65216639	chr14:65216639:C:A	1.06836e-07	-1.76057	-2.72626e-10
65216642	chr14:65216642:C:CT	1.10825e-07	-1.72391	-2.72626e-10
65216821	chr14:65216821:C:T	4.07405e-08	-1.50639	-1.21825
65216845	chr14:65216845:A:C	2.05786e-07	-1.66433e-10	-1.10503
65216865	chr14:65216865:T:C	1.99808e-07	-1.66433e-10	-1.13451
65217055	chr14:65217055:C:T	1.80462e-07	-1.66433e-10	-1.23634
65217226	chr14:65217226:ATCT:A	1.19301e-07	-1.65021	-2.72626e-10
65217259	chr14:65217259:C:A	2.65264e-07	-1.66433e-10	-0.851138
65217614	chr14:65217614:CAG:C	1.8309e-07	-1.66433e-10	-1.22189
65218378	chr14:65218378:T:C	2.6914e-07	-1.66433e-10	-0.836631
65218656	chr14:65218656:T:C	1.88313e-07	-1.66433e-10	-1.19376
65218738	chr14:65218738:T:C	1.52758e-06	-1.66433e-10	0.899577
65218933	chr14:65218933:C:A	4.78371e-07	-1.66433e-10	-0.261477
65219116	chr14:65219116:A:T	1.10575e-07	-1.72617	-2.72626e-10
65219185	chr14:65219185:C:G	1.28197e-07	-1.57829	-2.72626e-10
65219406	chr14:65219406:G:A	2.65928e-07	-1.66433e-10	-0.848637
65219817	chr14:65219817:C:G	1.25543e-07	-1.59922	-2.72626e-10
65220249	chr14:65220249:C:T	5.12643e-07	-1.66433e-10	-0.192284
65220579	chr14:65220579:A:G	1.24017e-07	-1.61145	-2.72626e-10
65220594	chr14:65220594:A:G	1.24583e-07	-1.60689	-2.72626e-10
65220818	chr14:65220818:T:G	3.61391e-08	-1.61927	-1.22522
65221101	chr14:65221101:TG:T	1.8171e-07	-1.66433e-10	-1.22945
65221226	chr14:65221226:C:T	1.87836e-07	-1.66433e-10	-1.1963
65221795	chr14:65221795:G:A	1.38413e-07	-0.401655	-1.09997
65222218	chr14:65222218:C:T	4.19025e-08	-1.48118	-1.21534
65222472	chr14:65222472:A:G	2.50824e-07	-1.66433e-10	-0.907112
65222581	chr14:65222581:C:T	1.95287e-07	-1.66433e-10	-1.1574
65222886	chr14:65222886:T:C	1.69523e-07	-1.29887	-2.72626e-10
65223058	chr14:65223058:T:A	1.80455e-07	-1.66433e-10	-1.23638
65223768	chr14:65223768:T:C	5.45005e-08	-1.74937	-0.684285
65224028	chr14:65224028:G:A	1.80453e-07	-1.66433e-10	-1.23639
65224317	chr14:65224317:C:T	3.2741e-08	-1.72788	-1.21535
65224541	chr14:65224541:T:C	9.78858e-08	-1.73253	-0.115531
65224762	chr14:65224762:C:T	1.12604e-07	-1.70798	-2.72626e-10
65224827	chr14:65224827:A:G	4.14341e-08	-1.47889	-1.22887
65224922	chr14:65224922:G:C	2.27061e-07	-1.66433e-10	-1.00664
65224929	chr14:65224929:G:A	6.15149e-08	-1.76097	-0.551612
65224946	chr14:65224946:T:C	1.53519e-07	-1.50309	0.10505
65225216	chr14:65225216:A:C	5.95188e-08	-1.6691	-0.676475
65225376	chr14:65225376:T:G	3.14073e-08	-1.75578	-1.22904
65225495	chr14:65225495:A:C	2.61208e-07	-1.66433e-10	-0.866545
65225613	chr14:65225613:G:A	4.54693e-07	-1.66433e-10	-0.312242
65225634	chr14:65225634:G:T	1.85067e-07	-1.66433e-10	-1.21115
65226342	chr14:65226342:C:G	6.96735e-08	-1.74252	-0.445525
65226940	chr14:65226940:C:T	7.13044e-07	-1.66433e-10	0.137679
65227538	chr14:65227538:T:C	6.71612e-08	-1.75008	-0.474688
65227918	chr14:65227918:A:G	3.76435e-07	-1.66433e-10	-0.501118
65227926	chr14:65227926:A:G	1.17818e-07	-1.66273	-2.72626e-10
65228196	chr14:65228196:C:T	4.65595e-07	-1.66433e-10	-0.288548
65228200	chr14:65228200:C:T	3.0016e-07	-1.66433e-10	-0.727548
65228262	chr14:65228262:C:T	2.60975e-07	-1.66433e-10	-0.86744
65228297	chr14:65228297:G:A	1.83446e-07	-1.66433e-10	-1.21995
65228300	chr14:65228300:A:G	2.10857e-07	-1.66433e-10	-1.08068
65228307	chr14:65228307:T:G	1.82821e-07	-1.22335	-2.72626e-10
65228575	chr14:65228575:G:A	1.83788e-07	-1.66433e-10	-1.21808
65228688	chr14:65228688:G:C	3.18804e-07	0.145093	-0.81238
65228730	chr14:65228730:T:C	8.53705e-07	-1.66433e-10	0.317722
65228744	chr14:65228744:A:G	1.30584e-07	-1.55985	-2.72626e-10
65228759	chr14:65228759:T:C	2.28072e-07	-1.66433e-10	-1.0022
65229015	chr14:65229015:T:C	1.06919e-07	-1.75979	-2.72626e-10
65229231	chr14:65229231:C:T	1.80294e-07	-1.66433e-10	-1.23728
65229599	chr14:65229599:CT:C	3.56249e-07	-1.66433e-10	-0.556234
65230029	chr14:65230029:G:A	3.56536e-07	-1.66433e-10	-0.555427
65230178	chr14:65230178:C:A	4.75476e-08	-1.63879	-0.931345
65230218	chr14:65230218:T:C	1.81403e-07	-1.66433e-10	-1.23114
65230422	chr14:65230422:T:C	3.38178e-08	-1.68158	-1.2293
65230438	chr14:65230438:T:C	1.60711e-06	-1.66433e-10	0.950332
65230595	chr14:65230595:GTTC:G	3.4306e-08	-1.66664	-1.22991
65230870	chr14:65230870:T:C	3.44372e-08	-1.66693	-1.2258
65231234	chr14:65231234:T:C	5.43178e-08	-1.74922	-0.687794
65231377	chr14:65231377:C:T	5.49866e-08	-1.75628	-0.668491
65231403	chr14:65231403:G:A	9.24678e-08	-1.59452	-0.310486
65231614	chr14:65231614:A:G	3.14942e-07	-1.66433e-10	-0.679475
65231622	chr14:65231622:A:G	3.80584e-07	-1.66433e-10	-0.490158
65232110	chr14:65232110:G:A	4.46448e-08	-1.55085	-1.08228
65232177	chr14:65232177:A:T	2.22323e-07	-1.66433e-10	-1.02773
65232446	chr14:65232446:T:C	3.67215e-08	-1.61111	-1.21739
65232583	chr14:65232583:T:C	1.06807e-07	-1.76084	-2.72626e-10
65232934	chr14:65232934:A:T	6.11255e-08	-1.70929	-0.609646
65233035	chr14:65233035:G:A	1.67206e-06	-1.66433e-10	0.989946
65233075	chr14:65233075:A:G	2.52196e-07	-1.66433e-10	-0.901655
65233149	chr14:65233149:C:T	1.93566e-07	-1.66433e-10	-1.16625
65233512	chr14:65233512:A:G	2.51358e-07	-1.66433e-10	-0.904987
65233667	chr14:65233667:G:T	5.06808e-08	-1.47965	-1.02667
65233773	chr14:65233773:T:A	3.4026e-08	-1.75933	-1.14541
65234208	chr14:65234208:C:T	5.53649e-08	-1.32118	-1.09674
65234417	chr14:65234417:T:C	1.86447e-07	-1.66433e-10	-1.20372
65234568	chr14:65234568:G:A	4.60449e-08	-1.75336	-0.848885
65234903	chr14:65234903:T:C	5.04306e-08	-1.42835	-1.08291
65235655	chr14:65235655:C:T	1.80627e-07	-1.66433e-10	-1.23543
65235876	chr14:65235876:T:G	5.40498e-08	-1.23936	-1.2026
65235911	chr14:65235911:C:T	1.61989e-07	-1.34434	-2.72626e-10
65235927	chr14:65235927:C:T	6.20491e-08	-1.50561	-0.798323
65235955	chr14:65235955:CAA:C	7.45035e-07	-1.66433e-10	0.181568
65236223	chr14:65236223:T:C	7.15813e-08	-0.953694	-1.20733
65236241	chr14:65236241:A:G	1.94561e-07	-1.66433e-10	-1.16112
65236333	chr14:65236333:C:T	9.71748e-08	-1.01945	-0.835905
65236446	chr14:65236446:G:T	4.83318e-08	-1.71628	-0.837489
65236917	chr14:65236917:G:A	8.72776e-08	-1.05939	-0.903375
65237109	chr14:65237109:A:C	3.70733e-07	-1.66433e-10	-0.51638
65237265	chr14:65237265:T:C	1.08007e-07	-1.74967	-2.72626e-10
65237284	chr14:65237284:C:G	3.36544e-08	-1.6878	-1.22792
65237426	chr14:65237426:T:C	7.07306e-08	-0.990657	-1.18233
65237444	chr14:65237444:C:T	1.50873e-07	-1.41543	-2.72626e-10
65237579	chr14:65237579:T:C	1.67323e-07	-1.31194	-2.72626e-10
65237643	chr14:65237643:C:T	1.45658e-07	-1.4506	-2.72626e-10
65237715	chr14:65237715:C:T	6.63177e-08	-1.03732	-1.20009
65237876	chr14:65237876:ACT:A	6.59346e-07	-1.66433e-10	0.0593851
65238401	chr14:65238401:A:C	3.64859e-07	-1.66433e-10	-0.532353
65238462	chr14:65238462:G:A	1.93262e-07	-1.66433e-10	-1.16782
65238644	chr14:65238644:T:C	3.94097e-07	-1.66433e-10	-0.455267
65238674	chr14:65238674:C:T	8.35003e-08	-0.875361	-1.13165
65238754	chr14:65238754:A:G	9.65301e-07	-1.66433e-10	0.440577
65239156	chr14:65239156:A:G	8.58266e-08	-1.41439	-0.565141
65239297	chr14:65239297:T:C	5.23043e-08	-1.65749	-0.817294
65239556	chr14:65239556:G:C	3.86996e-07	-1.66433e-10	-0.473449
65239968	chr14:65239968:C:G	4.51031e-08	-1.75956	-0.863353
65240040	chr14:65240040:A:G	1.18509e-07	-1.42079	-0.236088
65240043	chr14:65240043:C:T	5.03163e-08	-1.66378	-0.849754
65240335	chr14:65240335:G:A	5.42193e-07	-1.66433e-10	-0.136242
65240396	chr14:65240396:T:G	5.9586e-07	-1.66433e-10	-0.0418577
65240584	chr14:65240584:G:A	2.0835e-07	-1.66433e-10	-1.09264
65240792	chr14:65240792:C:T	3.49477e-07	-1.66433e-10	-0.575427
65240904	chr14:65240904:T:G	8.89421e-08	-1.15951	-0.784364
65241237	chr14:65241237:AT:A	1.07817e-07	-1.75142	-2.72626e-10
65241610	chr14:65241610:T:C	3.59932e-07	-1.66433e-10	-0.545949
65241650	chr14:65241650:C:T	3.6061e-07	-1.66433e-10	-0.544066
65241844	chr14:65241844:T:C	3.58878e-07	-1.66433e-10	-0.548881
65241942	chr14:65241942:T:C	3.59442e-07	-1.66433e-10	-0.54731
65241979	chr14:65241979:G:A	1.95898e-07	-1.66433e-10	-1.15427
65241980	chr14:65241980:A:C	1.4135e-07	-1.08293	-0.39769
65241984	chr14:65241984:T:C	2.11847e-07	-0.849117	-0.22688
65242137	chr14:65242137:T:C	1.11435e-06	-1.66433e-10	0.584161
65242193	chr14:65242193:G:A	1.70817e-07	-1.32927	0.0379948
65242279	chr14:65242279:T:C	6.58903e-08	-1.586	-0.657872
65242301	chr14:65242301:G:A	4.88893e-08	-1.75689	-0.785415
65242352	chr14:65242352:G:A	4.65769e-08	-1.75467	-0.836084
65242390	chr14:65242390:C:T	1.97937e-07	-1.66433e-10	-1.14392
65242394	chr14:65242394:A:G	4.09837e-07	-1.66433e-10	-0.416104
65242498	chr14:65242498:C:T	1.51831e-07	-1.65244	0.243345
65242827	chr14:65242827:T:C	2.99672e-07	-1.66433e-10	-0.729174
65242880	chr14:65242880:G:A	1.98431e-07	-1.28993	0.148505
65243059	chr14:65243059:G:A	4.17461e-08	-1.72098	-0.979273
65243108	chr14:65243108:T:G	2.2818e-07	-1.66433e-10	-1.00173
65243166	chr14:65243166:C:T	3.18248e-07	-0.669032	-2.72626e-10
65243404	chr14:65243404:A:G	1.15672e-07	-1.28521	-0.395895
65243681	chr14:65243681:G:A	6.11653e-08	-1.48069	-0.837592
65243862	chr14:65243862:T:G	1.8989e-07	-1.66433e-10	-1.18542
65243989	chr14:65243989:A:T	4.4453e-07	-1.66433e-10	-0.334845
65244027	chr14:65244027:T:A	6.30109e-07	-1.66433e-10	0.0140289
65244038	chr14:65244038:C:A	5.56122e-08	-1.67556	-0.737904
65244462	chr14:65244462:A:G	1.21054e-07	-1.30628	-0.329342
65244474	chr14:65244474:A:G	1.16675e-07	-1.35131	-0.321162
65244618	chr14:65244618:G:A	3.40955e-08	-1.76005	-1.14265
65244658	chr14:65244658:C:T	1.19081e-07	-1.65206	-2.72626e-10
65244669	chr14:65244669:C:T	1.16777e-07	-1.30109	-0.370507
65244721	chr14:65244721:T:G	1.13881e-07	-1.32724	-0.369467
65244861	chr14:65244861:G:A	2.81399e-07	-1.66433e-10	-0.792089
65245195	chr14:65245195:C:A	1.36901e-07	-1.31046	-0.202145
65245406	chr14:65245406:AAG:A	1.24419e-07	-1.34268	-0.265527
65245702	chr14:65245702:T:C	6.41507e-08	-1.42899	-0.841637
65245861	chr14:65245861:C:T	2.11714e-07	-1.66433e-10	-1.07663
65246171	chr14:65246171:G:A	1.33966e-07	-1.28485	-0.249424
65246596	chr14:65246596:T:C	2.10421e-07	-1.08276	-2.72626e-10
65246605	chr14:65246605:TA:T	4.13831e-08	-1.72957	-0.979422
65246615	chr14:65246615:G:A	3.19794e-08	-1.73109	-1.23568
65246649	chr14:65246649:G:C	5.24601e-07	-1.66433e-10	-0.169226
65246702	chr14:65246702:G:A	2.32603e-07	-1.07481	0.0922816
65246712	chr14:65246712:A:G	2.46101e-07	-1.01942	0.0932964
65246719	chr14:65246719:A:G	2.30424e-07	-1.06277	0.0708248
65247177	chr14:65247177:G:A	2.50916e-07	-0.906747	-2.72626e-10
65247222	chr14:65247222:A:G	1.92381e-07	-1.66433e-10	-1.17239
65247480	chr14:65247480:C:T	6.85618e-08	-1.71288	-0.491251
65247562	chr14:65247562:AT:A	6.85233e-08	-1.70978	-0.494906
65247685	chr14:65247685:G:A	4.45104e-08	-1.60854	-1.0276
65247765	chr14:65247765:A:T	4.51871e-07	-1.66433e-10	-0.318467
65247944	chr14:65247944:A:G	2.54505e-07	-0.892543	-2.72626e-10
65247982	chr14:65247982:A:G	2.38577e-07	-1.66433e-10	-0.957171
65248120	chr14:65248120:A:G	4.85067e-07	-1.66433e-10	-0.247576
65248264	chr14:65248264:G:T	2.66718e-07	-0.948797	0.103127
65248272	chr14:65248272:A:G	3.97113e-07	-0.447642	-2.72626e-10
65248307	chr14:65248307:T:TTG	4.09355e-08	-1.48344	-1.23643
65248675	chr14:65248675:G:A	7.37315e-07	-0.882928	1.05408
65248703	chr14:65248703:T:C	3.63176e-07	-0.642663	0.105687
65248706	chr14:65248706:A:G	1.66265e-07	-1.59406	0.275776
65248723	chr14:65248723:G:A	3.23585e-07	-1.66433e-10	-0.652403
65248829	chr14:65248829:C:T	2.28214e-07	-1.66433e-10	-1.00158
65249066	chr14:65249066:C:T	3.24071e-07	-1.66433e-10	-0.650901
65249080	chr14:65249080:A:G	6.64055e-07	-0.830529	0.89703
65249135	chr14:65249135:T:C	7.52781e-07	-0.816686	1.0086
65249295	chr14:65249295:T:C	7.69917e-07	-0.832393	1.04681
65249330	chr14:65249330:T:C	7.16407e-07	-0.868565	1.01095
65249449	chr14:65249449:C:T	4.04307e-08	-1.52118	-1.21109
65249805	chr14:65249805:A:G	1.99912e-07	-1.13398	-2.72626e-10
65249920	chr14:65249920:T:C	6.5579e-07	-0.924201	0.978179
65249932	chr14:65249932:A:G	6.40746e-07	-0.942034	0.972804
65250028	chr14:65250028:G:A	2.66616e-07	-0.221293	-0.624762
65250127	chr14:65250127:G:T	3.46209e-07	-0.148972	-0.435849
65250249	chr14:65250249:A:G	3.1185e-08	-1.7609	-1.23102
65250781	chr14:65250781:C:T	2.89001e-07	-0.765434	-2.72626e-10
65251153	chr14:65251153:C:T	8.89614e-08	-0.784781	-1.15888
65251349	chr14:65251349:G:A	4.51338e-08	-1.50293	-1.1193
65251365	chr14:65251365:C:T	2.2161e-07	-1.66433e-10	-1.03094
65251893	chr14:65251893:A:G	6.36474e-07	-1.66433e-10	0.0240799
65251914	chr14:65251914:A:G	5.98884e-07	-1.66433e-10	-0.036795
65251956	chr14:65251956:G:A	7.20779e-08	-0.916694	-1.23742
65252272	chr14:65252272:G:A	5.59312e-08	-1.17422	-1.23352
65252368	chr14:65252368:C:T	4.82587e-07	-1.66433e-10	-0.252703
65252413	chr14:65252413:A:G	1.21237e-07	-1.75385	0.119735
65252444	chr14:65252444:T:A	2.02824e-07	-1.11953	-2.72626e-10
65252497	chr14:65252497:G:T	8.32507e-08	-0.773084	-1.23692
65252522	chr14:65252522:C:T	5.95903e-08	-1.109	-1.23537
65252781	chr14:65252781:C:T	1.38193e-07	-1.37437	-0.128845
65253012	chr14:65253012:C:T	2.12815e-07	-1.07144	-2.72626e-10
65253087	chr14:65253087:C:T	2.1039e-07	-1.0829	-2.72626e-10
65253338	chr14:65253338:T:C	3.57542e-08	-1.76069	-1.09451
65253347	chr14:65253347:G:A	7.53336e-08	-0.928896	-1.18104
65253426	chr14:65253426:G:A	2.92254e-07	-1.66433e-10	-0.754242
65253861	chr14:65253861:G:A	5.59383e-08	-1.5273	-0.88031
65254165	chr14:65254165:G:A	3.6256e-08	-1.60421	-1.23705
65254444	chr14:65254444:A:G	3.451e-08	-1.68086	-1.20976
65254502	chr14:65254502:G:A	9.28544e-08	-0.744409	-1.15642
65254791	chr14:65254791:T:C	3.53296e-08	-1.65518	-1.21197
65254848	chr14:65254848:G:C	4.27702e-07	-1.66433e-10	-0.373437
65254923	chr14:65254923:G:A	4.39127e-08	-1.45618	-1.19348
65255165	chr14:65255165:G:A	5.7992e-07	-1.66433e-10	-0.0689732
65255485	chr14:65255485:T:G	9.858e-07	-1.66433e-10	0.46159
65255961	chr14:65255961:G:GA	1.97506e-07	-1.66433e-10	-1.14609
65255963	chr14:65255963:G:GGTGGGCT	1.9822e-07	-1.66433e-10	-1.14249
65256386	chr14:65256386:G:A	4.42543e-07	-1.66433e-10	-0.339326
65256488	chr14:65256488:A:C	1.95127e-07	-1.66433e-10	-1.15821
65256546	chr14:65256546:C:T	3.74709e-07	-1.66433e-10	-0.505713
65256823	chr14:65256823:A:C	3.09692e-07	-1.66433e-10	-0.696286
65257203	chr14:65257203:C:T	3.86959e-07	-1.66433e-10	-0.473544
65257244	chr14:65257244:A:G	1.59699e-07	-1.73456	0.37599
65257291	chr14:65257291:G:A	4.70817e-07	-1.66433e-10	-0.277394
65257307	chr14:65257307:T:C	4.78938e-07	-1.66433e-10	-0.260293
65257377	chr14:65257377:T:A	4.89708e-07	-1.66433e-10	-0.238054
65257389	chr14:65257389:C:T	3.5968e-08	-1.74302	-1.10621
65257599	chr14:65257599:T:C	4.6558e-07	-1.66433e-10	-0.288579
65257602	chr14:65257602:C:T	4.7129e-07	-1.66433e-10	-0.276391
65257614	chr14:65257614:A:G	8.96972e-07	-1.66433e-10	0.367161
65257632	chr14:65257632:C:T	2.67252e-07	-1.66433e-10	-0.843671
65257931	chr14:65257931:C:T	4.53878e-07	-1.66433e-10	-0.314035
65258234	chr14:65258234:T:G	8.38199e-08	-0.88082	-1.12237
65258236	chr14:65258236:T:C	4.88364e-07	-1.66433e-10	-0.240802
65258308	chr14:65258308:A:T	3.1794e-08	-1.76044	-1.21214
65258452	chr14:65258452:A:G	1.26086e-07	-0.958467	-0.636435
65258481	chr14:65258481:G:C	3.80493e-07	-1.66433e-10	-0.490395
65258499	chr14:65258499:T:G	5.9106e-08	-1.15092	-1.20161
65258719	chr14:65258719:T:C	3.77799e-07	-1.66433e-10	-0.4975
65258846	chr14:65258846:G:A	1.87488e-07	-1.66433e-10	-1.19815
65258946	chr14:65258946:G:A	1.9152e-07	-1.17687	-2.72626e-10
65259012	chr14:65259012:G:C	1.55356e-07	-1.38614	-2.72626e-10
65259033	chr14:65259033:T:C	4.0503e-08	-1.70103	-1.02946
65259090	chr14:65259090:A:T	2.05782e-07	-1.66433e-10	-1.10505
65259574	chr14:65259574:T:C	2.02477e-07	-1.66433e-10	-1.12124
65260126	chr14:65260126:A:C	5.98573e-08	-1.11742	-1.22248
65260176	chr14:65260176:T:A	2.45377e-07	-1.66433e-10	-0.929069
65260260	chr14:65260260:T:A	2.04663e-07	-1.66433e-10	-1.1105
65261170	chr14:65261170:T:G	7.96873e-08	-0.938087	-1.11567
65261353	chr14:65261353:T:TG	6.03437e-07	-1.66433e-10	-0.0292225
65261598	chr14:65261598:T:G	4.7206e-07	-1.66433e-10	-0.274756
65261693	chr14:65261693:T:G	7.36409e-08	-1.01537	-1.1173
65262102	chr14:65262102:G:A	1.10118e-07	-1.73031	-2.72626e-10
65262256	chr14:65262256:T:C	2.73352e-07	-1.5982	0.777097
65262399	chr14:65262399:G:A	2.01562e-07	-1.66433e-10	-1.12577
65262400	chr14:65262400:C:G	2.01671e-07	-1.66433e-10	-1.12523
65262819	chr14:65262819:C:T	7.39837e-08	-0.923935	-1.20408
65262839	chr14:65262839:T:G	1.06094e-07	-1.6805	-0.0870426
65262968	chr14:65262968:T:C	1.1002e-07	-1.7312	-2.72626e-10
65263056	chr14:65263056:T:C	3.35151e-07	-1.66433e-10	-0.617282
65263281	chr14:65263281:A:C	1.96771e-07	-1.47427	0.324446
65263415	chr14:65263415:A:G	6.59901e-07	-1.66433e-10	0.0602261
65263488	chr14:65263488:G:A	3.0713e-07	-1.66433e-10	-0.704592
65263803	chr14:65263803:G:A	7.38198e-07	-1.66433e-10	0.172349
65263879	chr14:65263879:A:T	1.14393e-07	-1.69223	-2.72626e-10
65264779	chr14:65264779:A:G	4.0509e-06	2.71956	-0.844726
65265069	chr14:65265069:A:C	2.05414e-06	2.32965	-1.1339
65265314	chr14:65265314:C:T	1.14877e-06	-1.66433e-10	0.614582
65266004	chr14:65266004:G:T	4.04752e-07	0.485382	-0.91397
65266013	chr14:65266013:G:T	1.13855e-07	-1.29854	-0.398397
65266206	chr14:65266206:GA:G	2.64039e-07	-1.66433e-10	-0.855767
65266266	chr14:65266266:G:A	1.95221e-07	-1.66433e-10	-1.15773
65266350	chr14:65266350:C:A	3.38968e-08	-1.71724	-1.1913
65266637	chr14:65266637:A:G	9.87463e-08	-1.35534	-0.483969
65267336	chr14:65267336:G:A	4.00525e-08	-1.66783	-1.07384
65267622	chr14:65267622:T:C	1.08623e-07	-1.74398	-2.72626e-10
65267773	chr14:65267773:T:A	3.75395e-08	-1.70056	-1.10591
65267987	chr14:65267987:A:G	3.70481e-08	-1.69011	-1.12954
65268153	chr14:65268153:A:G	3.61764e-08	-1.70025	-1.1432
65268417	chr14:65268417:T:A	3.58595e-08	-1.70677	-1.14548
65268478	chr14:65268478:T:C	6.75439e-07	-1.66433e-10	0.0834987
65268639	chr14:65268639:C:T	3.8225e-08	-1.70862	-1.07975
65268821	chr14:65268821:C:T	4.16533e-08	-1.65225	-1.05023
65268966	chr14:65268966:T:C	3.58556e-08	-1.76088	-1.09148
65269214	chr14:65269214:T:G	1.47895e-06	-0.164311	1.03154
65269460	chr14:65269460:A:C	1.41004e-07	-1.68373	0.200652
65269464	chr14:65269464:C:T	1.32368e-07	-1.68785	0.141571
65269606	chr14:65269606:G:A	5.81034e-08	-1.37973	-0.989906
65269979	chr14:65269979:A:C	1.83985e-07	-1.66433e-10	-1.21701
65270113	chr14:65270113:A:T	2.77586e-07	-1.66433e-10	-0.805733
65270386	chr14:65270386:ACT:A	3.70882e-07	0.32483	-0.84081
65270475	chr14:65270475:C:A	3.35289e-07	0.503174	-1.12004
65270780	chr14:65270780:G:A	9.22811e-07	-1.66433e-10	0.395561
65270862	chr14:65270862:C:G	1.48087e-06	1.0378	-0.16928
65270888	chr14:65270888:G:A	4.71901e-08	-1.34179	-1.23589
65270890	chr14:65270890:T:C	2.46712e-07	0.222231	-1.14587
65271311	chr14:65271311:C:T	3.59363e-07	0.689809	-1.23734
65271408	chr14:65271408:A:G	3.50785e-07	0.665759	-1.23745
65271608	chr14:65271608:T:C	1.83862e-07	-1.66433e-10	-1.21768
65271682	chr14:65271682:G:A	2.02323e-07	-1.66433e-10	-1.122
65271717	chr14:65271717:T:C	3.5762e-07	0.685155	-1.23755
65271832	chr14:65271832:G:C	3.46019e-07	0.642719	-1.22809
65272389	chr14:65272389:C:T	5.64128e-08	-1.16431	-1.23485
65273084	chr14:65273084:A:C	1.22672e-07	-1.62235	-2.72626e-10
65273187	chr14:65273187:T:G	3.01264e-07	0.499595	-1.22347
65273578	chr14:65273578:A:G	7.93645e-08	-1.23738	-0.820433
65274048	chr14:65274048:C:T	1.16192e-07	-1.69249	0.0158665
65274248	chr14:65274248:A:G	4.4802e-08	-1.40453	-1.22508
65274359	chr14:65274359:CT:C	2.02961e-07	-1.11885	-2.72626e-10
65274793	chr14:65274793:A:G	4.3728e-07	0.859548	-1.21084
65275709	chr14:65275709:A:G	2.19771e-07	-1.03928	-2.72626e-10
65275745	chr14:65275745:C:T	1.39332e-06	0.921254	-0.113674
65276082	chr14:65276082:C:T	1.83988e-07	-1.66433e-10	-1.21699
65276141	chr14:65276141:C:T	1.72522e-07	-0.110449	-1.17089
65276144	chr14:65276144:C:T	1.87635e-07	-1.66433e-10	-1.19736
65276151	chr14:65276151:T:C	1.42098e-07	-0.373462	-1.10188
65276289	chr14:65276289:C:G	5.02183e-08	-1.3004	-1.21508
65276792	chr14:65276792:T:C	4.91113e-08	-1.36634	-1.17143
65276952	chr14:65276952:C:T	4.40503e-06	1.95864	-2.72626e-10
65277328	chr14:65277328:A:G	1.14804e-07	-1.68864	-2.72626e-10
65277722	chr14:65277722:C:T	1.06976e-07	-1.75926	-2.72626e-10
65277732	chr14:65277732:T:C	4.69351e-08	-1.44214	-1.14096
65277999	chr14:65277999:A:G	4.517e-07	-1.66433e-10	-0.318845
65278262	chr14:65278262:G:C	5.40119e-08	-1.36888	-1.07378
65278431	chr14:65278431:G:T	2.68108e-07	-1.66433e-10	-0.840475
65278438	chr14:65278438:A:G	6.22638e-07	-1.66433e-10	0.00210239
65278459	chr14:65278459:G:A	1.94764e-07	-1.66433e-10	-1.16007
65278777	chr14:65278777:C:T	5.34941e-08	-1.37668	-1.07561
65278929	chr14:65278929:C:T	5.4318e-08	-1.37315	-1.06386
65279126	chr14:65279126:G:T	1.54581e-07	-1.39114	-2.72626e-10
65279181	chr14:65279181:C:T	5.33076e-08	-1.37588	-1.0799
65279247	chr14:65279247:A:G	5.50587e-08	-1.34559	-1.07787
65279520	chr14:65279520:T:C	5.43541e-08	-1.35655	-1.07979
65279691	chr14:65279691:C:A	2.78138e-06	1.49884	-2.72626e-10
65279848	chr14:65279848:C:T	5.30258e-08	-1.38159	-1.07949
65280151	chr14:65280151:G:A	5.33521e-08	-1.35765	-1.0973
65280244	chr14:65280244:T:C	5.51962e-08	-1.3306	-1.09037
65280611	chr14:65280611:G:A	2.26785e-07	-1.66433e-10	-1.00786
65280727	chr14:65280727:C:T	5.27797e-08	-1.39436	-1.07138
65280873	chr14:65280873:C:T	1.85443e-06	-1.66433e-10	1.09347
65280892	chr14:65280892:AG:A	5.58023e-08	-1.33659	-1.07346
65281011	chr14:65281011:A:G	5.41837e-08	-1.3583	-1.08118
65281036	chr14:65281036:A:G	1.86892e-07	-1.66433e-10	-1.20133
65281041	chr14:65281041:A:G	9.3508e-08	-0.952111	-0.941706
65281051	chr14:65281051:T:C	2.66771e-07	-1.66433e-10	-0.845471
65281119	chr14:65281119:A:G	5.11448e-08	-1.40296	-1.09424
65281570	chr14:65281570:A:G	5.41693e-08	-1.34645	-1.0933
65282422	chr14:65282422:G:C	1.83749e-07	-1.66433e-10	-1.21829
65282471	chr14:65282471:T:TG	4.18966e-08	-1.50662	-1.19004
65282576	chr14:65282576:T:A	5.34873e-08	-1.37785	-1.07457
65282577	chr14:65282577:C:A	5.36597e-08	-1.37321	-1.07599
65282679	chr14:65282679:G:A	5.39705e-08	-1.36886	-1.07457
65282777	chr14:65282777:G:A	2.07852e-07	-1.66433e-10	-1.09504
65283066	chr14:65283066:C:A	3.01369e-07	-1.66433e-10	-0.723528
65283117	chr14:65283117:TGAA:T	5.47206e-08	-1.3555	-1.07412
65283127	chr14:65283127:A:G	5.39725e-08	-1.37041	-1.07297
65283130	chr14:65283130:G:A	5.43829e-08	-1.3622	-1.07362
65283254	chr14:65283254:C:G	5.33074e-08	-1.3823	-1.07349
65283352	chr14:65283352:T:C	1.17864e-07	-1.66233	-2.72626e-10
65283470	chr14:65283470:A:T	2.64683e-07	-1.66433e-10	-0.85333
65283508	chr14:65283508:T:C	5.31324e-08	-1.38793	-1.07115
65283622	chr14:65283622:C:T	2.50929e-07	-1.66433e-10	-0.906692
65284127	chr14:65284127:C:T	2.1362e-07	-1.66433e-10	-1.06766
65284156	chr14:65284156:T:C	1.41539e-07	-0.503411	-0.975879
65284264	chr14:65284264:C:T	5.48482e-08	-1.33211	-1.09518
65284347	chr14:65284347:G:A	4.74034e-08	-1.34094	-1.23223
65284708	chr14:65284708:C:T	1.19781e-07	-0.409968	-1.23623
65284804	chr14:65284804:C:T	4.2357e-08	-1.47818	-1.20755
65285753	chr14:65285753:G:A	9.35063e-08	-1.35163	-0.542203
65287302	chr14:65287302:C:G	6.74222e-08	-0.986107	-1.23478
65287332	chr14:65287332:G:A	1.84036e-07	-1.21673	-2.72626e-10
65287557	chr14:65287557:C:T	9.25439e-08	-0.712217	-1.19196
65288068	chr14:65288068:T:G	1.80388e-07	-1.66433e-10	-1.23676
65288412	chr14:65288412:C:T	3.27318e-07	-1.66433e-10	-0.640932
65288550	chr14:65288550:G:A	1.07659e-07	-1.75289	-2.72626e-10
65288627	chr14:65288627:C:T	3.57688e-07	-1.66433e-10	-0.552202
65288654	chr14:65288654:G:A	3.82681e-07	-1.66433e-10	-0.484661
65288869	chr14:65288869:A:G	4.97548e-07	-1.66433e-10	-0.222172
65289168	chr14:65289168:C:T	2.27126e-07	-1.66433e-10	-1.00636
65289563	chr14:65289563:A:T	0.000146095	5.52808	-0.0679289
65289971	chr14:65289971:A:G	3.80839e-06	1.8131	-2.72626e-10
65289989	chr14:65289989:CA:C	3.45914e-06	1.71691	-2.72626e-10
65290013	chr14:65290013:C:T	2.7019e-07	-1.66433e-10	-0.832738
65290227	chr14:65290227:C:A	2.55847e-07	-1.66433e-10	-0.887283
65290313	chr14:65290313:C:T	2.53212e-07	-1.66433e-10	-0.897636
65290435	chr14:65290435:A:G	6.79017e-08	-1.31703	-0.896777
65290503	chr14:65290503:G:A	2.30312e-07	-1.66433e-10	-0.992427
65290648	chr14:65290648:G:A	1.79309e-07	-1.24275	-2.72626e-10
65291030	chr14:65291030:C:T	5.01498e-07	-1.66433e-10	-0.214265
65291157	chr14:65291157:C:T	2.49155e-07	-1.66433e-10	-0.913789
65291195	chr14:65291195:G:A	1.96419e-07	-1.66433e-10	-1.15161
65291379	chr14:65291379:G:A	0.000178566	6.04323	-0.382381
65291395	chr14:65291395:T:C	2.66982e-07	-1.66433e-10	-0.844681
65291516	chr14:65291516:G:A	1.86013e-07	-1.66433e-10	-1.20605
65291518	chr14:65291518:G:A	0.000171477	6.19814	-0.577794
65291809	chr14:65291809:A:G	3.06802e-07	-1.66433e-10	-0.705661
65291924	chr14:65291924:G:A	1.76519e-07	-0.050069	-1.20837
65292318	chr14:65292318:C:T	6.62431e-08	-1.01816	-1.22037
65292527	chr14:65292527:A:G	1.71565e-07	-1.2869	-2.72626e-10
65292815	chr14:65292815:A:G	1.13886e-07	-1.69667	-2.72626e-10
65292976	chr14:65292976:C:T	5.01058e-08	-1.37448	-1.14324
65293545	chr14:65293545:C:T	1.81364e-07	-1.66433e-10	-1.23136
65293546	chr14:65293546:G:A	2.00049e-07	-1.66433e-10	-1.1333
65293825	chr14:65293825:C:A	6.70927e-06	3.20615	-0.826767
65294188	chr14:65294188:T:C	1.80453e-07	-1.66433e-10	-1.23639
65294214	chr14:65294214:C:T	2.04584e-07	-1.66433e-10	-1.11089
65294376	chr14:65294376:TAAGTC:T	2.04356e-07	-1.66433e-10	-1.112
65294491	chr14:65294491:T:C	2.04667e-07	-1.66433e-10	-1.11048
65294573	chr14:65294573:T:A	6.85985e-08	-1.27311	-0.93048
65294600	chr14:65294600:C:T	1.3861e-07	-0.263265	-1.23693
65294910	chr14:65294910:G:A	1.06834e-07	-1.76059	-2.72626e-10
65295222	chr14:65295222:T:C	2.04253e-07	-1.66433e-10	-1.1125
65295574	chr14:65295574:C:G	6.84906e-07	-1.66433e-10	0.0974174
65295675	chr14:65295675:T:C	1.38845e-07	-0.587028	-0.911478
65295758	chr14:65295758:A:G	7.15756e-06	3.08134	-0.637279
65295908	chr14:65295908:T:C	4.67002e-08	-1.4515	-1.13662
65296206	chr14:65296206:T:C	5.47832e-08	-1.75352	-0.674957
65296618	chr14:65296618:C:A	2.1008e-07	-1.66433e-10	-1.08437
65296974	chr14:65296974:G:A	2.09641e-07	-1.66433e-10	-1.08647
65297033	chr14:65297033:G:A	1.08708e-07	-1.7432	-2.72626e-10
65297142	chr14:65297142:T:G	1.5428e-05	3.21207	-2.72626e-10
65297351	chr14:65297351:T:C	1.47929e-05	4.05381	-0.883769
65297806	chr14:65297806:C:T	2.24119e-07	-1.66433e-10	-1.01968
65297839	chr14:65297839:T:C	8.5871e-08	-1.06156	-0.917458
65297855	chr14:65297855:G:C	3.44423e-08	-1.68213	-1.21045
65297891	chr14:65297891:G:A	1.06909e-07	-1.75988	-2.72626e-10
65297960	chr14:65297960:A:G	1.97413e-07	-1.66433e-10	-1.14657
65298016	chr14:65298016:G:T	7.62377e-08	-1.14234	-0.955663
65298256	chr14:65298256:A:G	1.80297e-07	-1.66433e-10	-1.23726
65298852	chr14:65298852:T:C	7.65856e-08	-1.10539	-0.988065
65299074	chr14:65299074:AAAAAG:A	3.15198e-08	-1.74381	-1.23744
65299117	chr14:65299117:C:T	5.83319e-08	-1.21294	-1.15278
65300196	chr14:65300196:T:C	2.10564e-07	-1.66433e-10	-1.08207
65300271	chr14:65300271:T:C	1.99149e-07	-1.66433e-10	-1.13781
65300443	chr14:65300443:A:G	6.0567e-05	4.57964	-2.72626e-10
65300615	chr14:65300615:C:T	1.46631e-05	3.90954	-0.74832
65301061	chr14:65301061:G:A	0.000304585	6.45002	-0.25518
65301567	chr14:65301567:G:A	3.89355e-07	-1.66433e-10	-0.467373
65301872	chr14:65301872:T:A	5.15251e-08	-1.4786	-1.01119
65302014	chr14:65302014:A:G	4.0117e-07	-1.66433e-10	-0.437479
65302264	chr14:65302264:T:C	2.13929e-07	-1.66433e-10	-1.06622
65302522	chr14:65302522:T:C	1.85831e-07	-1.66433e-10	-1.20703
65302552	chr14:65302552:T:A	4.47557e-08	-1.71251	-0.918139
65302699	chr14:65302699:A:T	4.27252e-08	-1.72066	-0.956413
65302776	chr14:65302776:A:G	3.08939e-07	-1.66433e-10	-0.69872
65303256	chr14:65303256:A:G	1.85642e-07	-1.66433e-10	-1.20804
65303411	chr14:65303411:C:T	1.85854e-07	-1.66433e-10	-1.2069
65304195	chr14:65304195:C:T	2.11271e-07	-1.66433e-10	-1.07872
65304229	chr14:65304229:A:G	4.14452e-08	-1.74478	-0.96271
65304260	chr14:65304260:C:T	3.30177e-08	-1.69787	-1.23695
65304329	chr14:65304329:T:G	1.22644e-06	1.74671	-1.0667
65304332	chr14:65304332:G:A	2.06831e-05	3.50521	-2.72626e-10
65304392	chr14:65304392:G:A	3.31443e-08	-1.75949	-1.17151
65304972	chr14:65304972:C:T	1.8027e-07	-1.66433e-10	-1.23741
65305981	chr14:65305981:G:A	2.01093e-07	-1.66433e-10	-1.1281
65306131	chr14:65306131:G:A	4.38508e-07	-0.348485	-2.72626e-10
65306837	chr14:65306837:T:C	3.74446e-08	-1.62222	-1.18678
65307264	chr14:65307264:C:T	4.03737e-08	-1.60195	-1.13174
65307759	chr14:65307759:T:C	4.01419e-08	-1.63314	-1.1063
65307768	chr14:65307768:C:G	7.3484e-08	-1.40251	-0.732287
65308012	chr14:65308012:C:T	1.44081e-07	-1.46149	-2.72626e-10
65308153	chr14:65308153:G:A	2.80652e-07	-1.66433e-10	-0.79475
65308469	chr14:65308469:T:C	4.04382e-08	-1.6328	-1.09929
65308500	chr14:65308500:C:T	5.21689e-07	-1.66433e-10	-0.174792
65308977	chr14:65308977:T:G	4.80368e-07	0.976591	-1.2339
65309124	chr14:65309124:G:A	2.04875e-07	-1.66433e-10	-1.10946
65309575	chr14:65309575:C:T	1.73168e-07	-1.2776	-2.72626e-10
65309697	chr14:65309697:G:C	6.23799e-08	-1.53681	-0.761808
65310406	chr14:65310406:G:A	7.128e-05	5.17755	-0.435045
65311386	chr14:65311386:A:G	5.47466e-08	-1.21344	-1.21571
65311398	chr14:65311398:G:GA	4.9099e-05	4.49262	-0.122886
65311461	chr14:65311461:A:G	4.03008e-08	-1.56822	-1.16728
65311512	chr14:65311512:AAAG:A	4.26953e-08	-1.55573	-1.12205
65311547	chr14:65311547:A:T	5.09241e-07	-1.66433e-10	-0.198942
65311572	chr14:65311572:A:C	4.27847e-08	-1.56267	-1.11301
65311702	chr14:65311702:A:G	3.06123e-07	-1.66433e-10	-0.707877
65311766	chr14:65311766:T:C	2.88755e-07	-1.66433e-10	-0.766285
65311781	chr14:65311781:G:A	1.93902e-07	-1.66433e-10	-1.16451
65312090	chr14:65312090:C:T	1.95518e-07	-1.66433e-10	-1.15621
65312115	chr14:65312115:T:C	4.0996e-08	-1.563	-1.15539
65312410	chr14:65312410:G:A	3.90247e-08	-1.69369	-1.07397
65312420	chr14:65312420:G:A	4.16747e-08	-1.51996	-1.18201
65312764	chr14:65312764:A:G	3.99541e-08	-1.6828	-1.06133
65313142	chr14:65313142:T:C	1.9518e-07	-1.66433e-10	-1.15794
65313785	chr14:65313785:C:T	1.56319e-07	-1.37996	-2.72626e-10
65314513	chr14:65314513:TA:T	6.33468e-08	-1.3803	-0.902936
65314516	chr14:65314516:A:T	2.8359e-07	-1.68291	0.898574
65314877	chr14:65314877:C:T	6.14303e-07	-0.25696	0.245584
65315994	chr14:65315994:G:A	4.24349e-08	-1.67111	-1.01278
65316301	chr14:65316301:T:C	4.14714e-08	-1.68584	-1.02102
65316552	chr14:65316552:T:G	4.22775e-08	-1.6798	-1.00781
65316627	chr14:65316627:T:C	3.235e-07	-1.66433e-10	-0.652666
65316676	chr14:65316676:G:A	1.15244e-07	-1.09256	-0.592256
65316742	chr14:65316742:A:G	4.16182e-08	-1.68787	-1.01546
65317148	chr14:65317148:G:T	1.80267e-07	-1.66433e-10	-1.23742
65317391	chr14:65317391:G:A	4.83527e-08	-1.46717	-1.08617
65317441	chr14:65317441:C:T	1.80295e-07	-1.66433e-10	-1.23727
65317841	chr14:65317841:G:A	4.71483e-08	-1.49945	-1.07912
65318142	chr14:65318142:G:T	4.28569e-08	-1.67963	-0.994366
65318259	chr14:65318259:G:A	2.27756e-07	-1.66433e-10	-1.00359
65318476	chr14:65318476:G:A	4.509e-08	-1.48038	-1.14282
65319013	chr14:65319013:C:T	1.90751e-07	-1.18089	-2.72626e-10
65319067	chr14:65319067:G:A	9.05406e-08	-1.35969	-0.566374
65319111	chr14:65319111:T:C	3.9556e-08	-1.67812	-1.07603
65319340	chr14:65319340:G:A	2.02232e-07	-1.66433e-10	-1.12245
65319491	chr14:65319491:A:G	1.57848e-05	3.23494	-2.72626e-10
65319842	chr14:65319842:C:G	2.20562e-07	-1.66433e-10	-1.03569
65320397	chr14:65320397:A:T	3.90858e-08	-1.71072	-1.05539
65320699	chr14:65320699:C:T	5.5405e-07	-1.66433e-10	-0.114609
65321217	chr14:65321217:T:C	3.97278e-07	-1.66433e-10	-0.447227
65321223	chr14:65321223:T:C	4.0138e-08	-1.69183	-1.04771
65321468	chr14:65321468:A:G	2.46204e-07	-1.66433e-10	-0.925703
65321719	chr14:65321719:C:T	3.90658e-08	-1.71162	-1.055
65321772	chr14:65321772:A:G	5.15209e-08	-1.35485	-1.13503
65322359	chr14:65322359:G:A	1.10451e-05	3.49045	-0.612576
65322539	chr14:65322539:C:T	1.25752e-07	-1.59755	-2.72626e-10
65322701	chr14:65322701:T:C	4.43013e-07	-1.66433e-10	-0.338266
65322776	chr14:65322776:T:G	3.04145e-07	-1.66433e-10	-0.714358
65322853	chr14:65322853:A:C	4.69239e-05	4.49774	-0.173321
65322974	chr14:65322974:A:AC	2.93883e-07	-0.497158	-0.251525
65323011	chr14:65323011:C:T	4.19233e-08	-1.50021	-1.19582
65323144	chr14:65323144:G:A	2.20433e-07	-1.66433e-10	-1.03627
65323189	chr14:65323189:A:G	2.03559e-07	-1.66433e-10	-1.11591
65323254	chr14:65323254:G:A	1.81462e-07	-1.66433e-10	-1.23082
65323273	chr14:65323273:C:G	6.23023e-08	-1.60249	-0.697375
65323697	chr14:65323697:A:G	5.20942e-08	-1.35317	-1.12564
65323725	chr14:65323725:T:C	1.80243e-07	-1.66433e-10	-1.23756
65324573	chr14:65324573:G:A	2.16412e-07	-1.66433e-10	-1.05468
65325066	chr14:65325066:A:G	5.45797e-07	-1.66433e-10	-0.129617
65325210	chr14:65325210:A:G	1.0126e-05	2.791	-2.72626e-10
65325433	chr14:65325433:G:T	8.06569e-08	-1.21626	-0.825401
65325551	chr14:65325551:A:C	4.62735e-08	-1.45137	-1.14592
65326121	chr14:65326121:C:T	0.000519328	6.31398	0.414451
65326134	chr14:65326134:A:G	0.00052565	6.33562	0.404904
65326450	chr14:65326450:T:C	0.000560261	6.40193	0.402361
65326506	chr14:65326506:A:G	0.000502966	6.23218	0.464238
65326856	chr14:65326856:G:A	1.80257e-07	-1.66433e-10	-1.23748
65327032	chr14:65327032:A:C	1.81195e-07	-1.66433e-10	-1.23229
65327033	chr14:65327033:C:G	1.82026e-07	-1.66433e-10	-1.22772
65327609	chr14:65327609:G:A	0.000291694	6.12309	0.0285047
65327647	chr14:65327647:A:C	2.9549e-07	-1.66433e-10	-0.743227
65327650	chr14:65327650:G:T	1.29992e-07	-1.56439	-2.72626e-10
65327974	chr14:65327974:C:T	4.97785e-08	-1.52093	-1.00335
65328045	chr14:65328045:G:T	4.51342e-08	-1.48781	-1.13441
65328363	chr14:65328363:C:T	0.000129088	5.87654	-0.54016
65328414	chr14:65328414:G:A	2.29025e-07	-1.66433e-10	-0.998034
65328466	chr14:65328466:CAATATTTAATTTTCAATG:C	5.46035e-07	-0.357102	0.227922
65328491	chr14:65328491:T:C	2.08372e-07	-1.66433e-10	-1.09254
65330269	chr14:65330269:G:A	4.42985e-07	-1.66433e-10	-0.338327
65330471	chr14:65330471:C:T	3.67529e-05	4.08011	-2.72626e-10
65330975	chr14:65330975:A:T	5.11022e-05	4.76195	-0.352228
65331048	chr14:65331048:G:T	1.03415e-05	3.59007	-0.778012
65331066	chr14:65331066:A:G	0.00153575	7.13094	0.681725
65331278	chr14:65331278:G:A	1.36437e-07	-1.516	-2.72626e-10
65332110	chr14:65332110:G:C	2.71351e-07	-1.66433e-10	-0.828451
65332230	chr14:65332230:G:T	1.97474e-07	-1.66433e-10	-1.14626
65332630	chr14:65332630:A:T	4.66845e-08	-1.54586	-1.04259
65333087	chr14:65333087:G:A	1.0113e-05	3.61668	-0.826965
65333111	chr14:65333111:G:T	8.4044e-08	-1.30222	-0.698307
65333178	chr14:65333178:G:A	6.6765e-05	4.67707	-2.72626e-10
65333586	chr14:65333586:C:T	2.85948e-07	-1.66433e-10	-0.776054
65334297	chr14:65334297:A:G	4.02778e-07	-1.66433e-10	-0.433479
65334306	chr14:65334306:G:A	7.45039e-05	4.82498	-0.0382323
65334381	chr14:65334381:C:T	1.39516e-07	-1.49369	-2.72626e-10
65334767	chr14:65334767:G:C	1.48747e-07	-1.42962	-2.72626e-10
65334786	chr14:65334786:T:C	5.31545e-07	-1.66433e-10	-0.156076
65335093	chr14:65335093:A:G	2.53791e-05	3.46385	0.245969
65335231	chr14:65335231:C:T	1.49606e-07	-1.42386	-2.72626e-10
65335604	chr14:65335604:A:G	8.21694e-08	-1.72431	-0.298772
65335848	chr14:65335848:A:G	1.06888e-07	-1.76009	-2.72626e-10
65336499	chr14:65336499:G:A	3.48974e-07	-1.66433e-10	-0.576867
65336589	chr14:65336589:T:C	1.02221e-07	-1.27705	-0.527675
65336855	chr14:65336855:C:T	2.08897e-07	-1.66433e-10	-1.09002
65337610	chr14:65337610:G:A	2.79852e-07	0.415344	-1.21295
65338090	chr14:65338090:C:T	2.1887e-07	-1.66433e-10	-1.04339
65338807	chr14:65338807:A:G	1.01092e-07	-1.26312	-0.552712
65338934	chr14:65338934:A:G	5.38812e-07	-1.66433e-10	-0.142496
65338991	chr14:65338991:T:A	7.59636e-06	3.19089	-0.687332
65339119	chr14:65339119:C:T	2.29807e-07	-1.66433e-10	-0.994622
65339299	chr14:65339299:C:T	3.78714e-06	-1.66433e-10	1.8075
65339397	chr14:65339397:A:G	3.30367e-06	-1.66433e-10	1.67093
65339423	chr14:65339423:T:G	3.6323e-06	-1.66433e-10	1.76576
65339713	chr14:65339713:G:A	1.33969e-06	-1.66433e-10	0.768331
65339771	chr14:65339771:G:A	1.82535e-07	-1.66433e-10	-1.22492
65339772	chr14:65339772:T:G	3.31347e-08	-1.71355	-1.21774
65339789	chr14:65339789:G:A	6.09737e-07	-1.66433e-10	-0.0188362
65339918	chr14:65339918:G:A	1.80267e-07	-1.66433e-10	-1.23742
65339919	chr14:65339919:C:T	1.33919e-07	-1.16474	-0.369891
65340159	chr14:65340159:T:C	6.9842e-06	0.786125	1.63342
65340449	chr14:65340449:C:G	3.47955e-08	-1.74672	-1.13565
65340528	chr14:65340528:A:G	2.03798e-07	-1.66433e-10	-1.11473
65340724	chr14:65340724:C:T	5.02688e-06	1.77137	0.319317
65340976	chr14:65340976:G:A	6.51843e-08	-1.21626	-1.03838
65341063	chr14:65341063:G:A	3.18743e-07	0.542324	-1.2098
65341082	chr14:65341082:C:A	3.812e-08	-1.59984	-1.19128
65341750	chr14:65341750:C:T	2.88957e-07	0.453836	-1.21942
65341896	chr14:65341896:A:G	7.98966e-08	-1.44912	-0.602015
65342083	chr14:65342083:C:T	1.80628e-07	-1.66433e-10	-1.23542
65342529	chr14:65342529:C:T	5.39935e-06	2.81293	-0.650757
65342539	chr14:65342539:AT:A	7.25921e-08	-1.23674	-0.910267
65342568	chr14:65342568:C:A	1.16913e-05	3.64518	-0.710449
65342813	chr14:65342813:G:T	1.80269e-07	-1.66433e-10	-1.23742
65342877	chr14:65342877:C:T	1.25048e-06	-1.66433e-10	0.699421
65343259	chr14:65343259:A:C	3.1547e-06	1.24735	0.377436
65343971	chr14:65343971:G:A	3.09307e-07	-1.66433e-10	-0.69753
65344682	chr14:65344682:A:T	9.92453e-06	3.39227	-0.62137
65344819	chr14:65344819:T:C	7.40309e-06	2.00942	0.468368
65344954	chr14:65344954:C:T	1.33999e-07	-1.23599	-0.298044
65345208	chr14:65345208:T:C	1.66418e-06	-1.66433e-10	0.985226
65345562	chr14:65345562:AATGCATAGTTT:A	2.06186e-07	-1.66433e-10	-1.10309
65345647	chr14:65345647:GA:G	2.96266e-07	0.475543	-1.21615
65345870	chr14:65345870:T:C	1.19728e-07	-1.64664	-2.72626e-10
65345897	chr14:65345897:T:G	1.38683e-07	-1.49967	-2.72626e-10
65346472	chr14:65346472:C:T	1.23219e-07	-1.6179	-2.72626e-10
65346665	chr14:65346665:G:C	2.04106e-07	-1.66433e-10	-1.11322
65346677	chr14:65346677:C:T	1.93082e-07	-1.66433e-10	-1.16875
65346678	chr14:65346678:G:A	2.19328e-07	-1.66433e-10	-1.0413
65346837	chr14:65346837:A:G	2.1834e-07	-1.66433e-10	-1.04581
65347287	chr14:65347287:G:A	1.80309e-07	-1.66433e-10	-1.23719
65347544	chr14:65347544:A:T	2.50653e-07	0.0885096	-0.996303
65347885	chr14:65347885:C:T	2.66512e-07	-1.66433e-10	-0.846444
65348036	chr14:65348036:T:C	4.93202e-07	-1.66433e-10	-0.230945
65349028	chr14:65349028:T:C	2.24537e-07	-1.66433e-10	-1.01782
65349268	chr14:65349268:A:G	1.34864e-07	-1.21114	-0.316458
65349483	chr14:65349483:C:T	4.33285e-07	-1.66433e-10	-0.360468
65349590	chr14:65349590:G:A	8.5851e-08	-1.54672	-0.432531
65349674	chr14:65349674:C:T	1.07746e-07	-1.75208	-2.72626e-10
65349675	chr14:65349675:G:A	6.06109e-07	-0.0248038	-2.72626e-10
65349769	chr14:65349769:A:G	1.15826e-07	-1.15988	-0.519894
65349877	chr14:65349877:T:C	1.28799e-06	-1.66433e-10	0.728978
65350469	chr14:65350469:A:G	3.66386e-07	-1.27147	0.743297
65350518	chr14:65350518:G:C	1.44106e-07	-1.14291	-0.318409
65350585	chr14:65350585:A:G	1.85504e-07	-1.66433e-10	-1.20879
65351225	chr14:65351225:C:T	2.06405e-07	-1.66433e-10	-1.10202
65351521	chr14:65351521:T:C	8.2496e-08	-1.54965	-0.469464
65351744	chr14:65351744:G:T	1.3483e-07	-1.52785	-2.72626e-10
65351783	chr14:65351783:G:T	2.08772e-07	-1.66433e-10	-1.09062
65352013	chr14:65352013:T:G	8.92455e-08	-1.60216	-0.33831
65352106	chr14:65352106:G:A	1.13973e-07	-1.6959	-2.72626e-10
65352205	chr14:65352205:T:A	2.06493e-07	-1.66433e-10	-1.1016
65352307	chr14:65352307:G:A	2.00999e-07	-1.66433e-10	-1.12857
65352357	chr14:65352357:C:T	2.34052e-07	-1.66433e-10	-0.97632
65352358	chr14:65352358:G:A	1.06938e-07	-1.75962	-2.72626e-10
65352775	chr14:65352775:T:A	1.70851e-06	-1.66433e-10	1.01152
65353157	chr14:65353157:A:G	2.07666e-07	-1.66433e-10	-1.09593
65353197	chr14:65353197:C:T	6.61655e-07	0.0628814	-2.72626e-10
65353530	chr14:65353530:C:T	2.00165e-07	-1.66433e-10	-1.13272
65353698	chr14:65353698:A:G	1.80394e-07	-1.66433e-10	-1.23672
65353773	chr14:65353773:A:G	2.71285e-07	-1.66433e-10	-0.828692
65354217	chr14:65354217:A:C	6.42945e-07	0.0341959	-2.72626e-10
65354267	chr14:65354267:C:G	1.82864e-07	-1.66433e-10	-1.22312
65354422	chr14:65354422:G:T	6.58457e-08	-1.15603	-1.08852
65354508	chr14:65354508:G:A	1.13108e-06	-1.66433e-10	0.599064
65355263	chr14:65355263:C:T	1.11397e-06	-1.66433e-10	0.583821
65355276	chr14:65355276:G:A	8.26285e-08	-1.26909	-0.748421
65355444	chr14:65355444:G:A	1.81326e-07	-1.66433e-10	-1.23157
65355775	chr14:65355775:C:T	9.50187e-06	3.10924	-0.381859
65355937	chr14:65355937:A:G	2.53468e-07	-1.66433e-10	-0.896626
65356205	chr14:65356205:G:T	1.67715e-07	-0.437617	-0.87198
65356218	chr14:65356218:G:A	3.04778e-07	-1.66433e-10	-0.71228
65356814	chr14:65356814:T:TA	1.81263e-07	-1.66433e-10	-1.23192
65356844	chr14:65356844:G:A	1.97614e-07	-1.66433e-10	-1.14555
65356868	chr14:65356868:C:T	2.34959e-07	-1.66433e-10	-0.972451
65357031	chr14:65357031:A:G	2.93914e-07	-1.66433e-10	-0.748578
65357578	chr14:65357578:C:T	2.43578e-07	-1.66433e-10	-0.936428
65358149	chr14:65358149:G:A	1.97557e-07	-1.66433e-10	-1.14584
65358269	chr14:65358269:C:T	2.39283e-07	-1.66433e-10	-0.954215
65358410	chr14:65358410:A:C	7.62407e-07	0.204616	-2.72626e-10
65359545	chr14:65359545:T:A	8.01724e-07	0.2549	-2.72626e-10
65359715	chr14:65359715:A:G	1.35975e-07	-1.59192	0.0725303
65359860	chr14:65359860:C:G	3.62713e-08	-1.71794	-1.1229
65359862	chr14:65359862:A:G	1.19305e-07	-1.59896	-0.0512172
65359995	chr14:65359995:G:A	1.82473e-07	-1.66433e-10	-1.22526
65360371	chr14:65360371:A:G	2.01574e-07	-1.66433e-10	-1.12571
65361184	chr14:65361184:C:T	2.3965e-07	-1.66433e-10	-0.952686
65361216	chr14:65361216:C:T	1.43212e-06	-1.66433e-10	0.83505
65361218	chr14:65361218:T:C	9.82355e-07	-1.66433e-10	0.458089
65361224	chr14:65361224:T:C	5.28196e-07	-1.66433e-10	-0.162396
65361225	chr14:65361225:G:T	9.0687e-07	-1.66433e-10	0.378136
65361243	chr14:65361243:CT:C	9.11626e-07	-1.66433e-10	0.383367
65361489	chr14:65361489:C:T	1.24046e-05	3.40964	-0.41568
65361903	chr14:65361903:C:T	1.9239e-07	-1.66433e-10	-1.17234
65362834	chr14:65362834:T:C	2.70357e-07	0.257551	-1.08967
65362880	chr14:65362880:C:T	7.10195e-07	-1.66433e-10	0.133676
65363233	chr14:65363233:TGCCTCA:T	8.33913e-06	2.80681	-0.209959
65363295	chr14:65363295:TATTTTTAGTAGAGA:T	1.22886e-05	3.10407	-0.119502
65363314	chr14:65363314:GTTTCA:G	1.62568e-05	3.62234	-0.357935
65363346	chr14:65363346:T:TC	6.95832e-08	-1.51531	-0.674028
65363357	chr14:65363357:G:A	1.86374e-07	-1.66433e-10	-1.20411
65363504	chr14:65363504:G:A	1.48008e-06	-1.66433e-10	0.867987
65363641	chr14:65363641:C:T	5.31516e-07	-1.66433e-10	-0.156131
65363987	chr14:65363987:T:C	5.80141e-08	-1.18011	-1.19107
65364036	chr14:65364036:G:A	1.80241e-07	-1.66433e-10	-1.23757
65364216	chr14:65364216:T:C	3.01612e-07	-1.66433e-10	-0.722723
65364274	chr14:65364274:G:A	5.60791e-08	-1.73096	-0.674137
65364326	chr14:65364326:C:G	2.11262e-07	-1.66433e-10	-1.07876
65364423	chr14:65364423:G:A	4.0211e-07	0.540109	-0.975248
65364503	chr14:65364503:T:C	1.09517e-05	3.29352	-0.424131
65364858	chr14:65364858:G:A	1.91515e-07	-1.66433e-10	-1.1769
65364868	chr14:65364868:A:C	4.79184e-08	-1.71885	-0.843514
65365200	chr14:65365200:C:T	4.80911e-08	-1.7146	-0.844167
65365288	chr14:65365288:A:G	6.48626e-08	-1.2685	-0.991089
65365416	chr14:65365416:A:G	2.90119e-07	-1.66433e-10	-0.761572
65365589	chr14:65365589:A:AC	3.97216e-07	-1.66433e-10	-0.447384
65365689	chr14:65365689:A:G	4.28533e-08	-1.7043	-0.969777
65365773	chr14:65365773:A:T	8.8597e-08	-1.49665	-0.45112
65365812	chr14:65365812:A:G	8.66834e-08	-1.50865	-0.460953
65366068	chr14:65366068:C:T	4.47674e-08	-1.42941	-1.20097
65366656	chr14:65366656:A:G	5.14821e-08	-1.75821	-0.732422
65366693	chr14:65366693:C:T	2.8654e-07	-1.66433e-10	-0.773984
65366722	chr14:65366722:T:C	3.16092e-07	0.535642	-1.21147
65366774	chr14:65366774:T:G	2.30364e-07	-1.66433e-10	-0.992201
65366781	chr14:65366781:C:T	2.28368e-07	-0.431153	-0.569751
65366821	chr14:65366821:T:C	1.2291e-07	-0.494419	-1.12599
65367272	chr14:65367272:C:T	2.083e-07	-1.66433e-10	-1.09288
65367334	chr14:65367334:A:G	2.0605e-07	-1.66433e-10	-1.10374
65367614	chr14:65367614:A:G	6.84046e-08	-1.21568	-0.990747
65368018	chr14:65368018:A:T	1.62842e-07	-1.33908	-2.72626e-10
65368165	chr14:65368165:T:C	6.19096e-07	-0.00360251	-2.72626e-10
65369082	chr14:65369082:G:A	1.56406e-07	-1.37941	-2.72626e-10
65369377	chr14:65369377:T:A	8.33463e-08	-1.36768	-0.641175
65369513	chr14:65369513:A:T	1.50852e-06	-1.66433e-10	0.887021
65369533	chr14:65369533:GC:G	6.93142e-07	0.109371	-2.72626e-10
65369563	chr14:65369563:C:T	3.97e-08	-1.68239	-1.06813
65369859	chr14:65369859:A:C	2.28642e-07	-1.66433e-10	-0.999705
65369867	chr14:65369867:A:G	3.37028e-08	-1.76083	-1.15345
65369995	chr14:65369995:C:T	1.80718e-07	-1.66433e-10	-1.23492
65370043	chr14:65370043:TATA:T	2.11007e-07	-1.66433e-10	-1.07997
65370293	chr14:65370293:C:T	2.692e-07	-1.66433e-10	-0.83641
65370503	chr14:65370503:C:T	2.9767e-07	-1.66433e-10	-0.735878
65370785	chr14:65370785:C:T	3.60226e-07	-0.13254	-0.412593
65371100	chr14:65371100:G:C	7.36524e-07	0.170078	-2.72626e-10
65372092	chr14:65372092:T:G	2.5188e-07	-1.66433e-10	-0.902911
65372233	chr14:65372233:G:A	1.08316e-07	-1.74681	-2.72626e-10
65372460	chr14:65372460:A:G	3.93487e-07	-1.66433e-10	-0.456816
65372694	chr14:65372694:G:A	1.4011e-06	-1.66433e-10	0.813147
65372796	chr14:65372796:G:C	1.13816e-05	3.19582	-0.287929
65372920	chr14:65372920:A:T	1.87714e-07	-1.66433e-10	-1.19694
65372943	chr14:65372943:T:C	7.78069e-07	0.224951	-2.72626e-10
65372956	chr14:65372956:A:G	5.9515e-08	-1.29222	-1.05342
65373063	chr14:65373063:C:T	3.03204e-07	-1.66433e-10	-0.717458
65373502	chr14:65373502:C:T	2.09782e-07	-1.66433e-10	-1.08579
65373542	chr14:65373542:C:CT	7.0919e-07	0.13226	-2.72626e-10
65373714	chr14:65373714:A:G	2.06579e-07	-1.66433e-10	-1.10118
65373788	chr14:65373788:T:G	1.84191e-07	-1.21589	-2.72626e-10
65373801	chr14:65373801:G:C	3.22398e-08	-1.75225	-1.20642
65373848	chr14:65373848:A:G	1.02005e-07	-1.3447	-0.46214
65373941	chr14:65373941:T:C	2.12253e-07	-1.66433e-10	-1.07408
65373944	chr14:65373944:AGAG:A	7.49009e-08	-1.45707	-0.658623
65373985	chr14:65373985:G:A	2.96619e-07	-1.66433e-10	-0.739415
65374056	chr14:65374056:A:G	2.44495e-06	2.57191	-1.20199
65374175	chr14:65374175:CTGTT:C	1.86068e-07	-1.66433e-10	-1.20575
65374345	chr14:65374345:T:G	4.33881e-08	-1.73002	-0.93166
65374604	chr14:65374604:T:G	6.14353e-06	2.82642	-0.535126
65374784	chr14:65374784:T:C	2.94848e-07	-1.66433e-10	-0.745402
65374858	chr14:65374858:C:T	2.93435e-07	-1.66433e-10	-0.750209
65375300	chr14:65375300:T:A	4.27884e-08	-1.74983	-0.925768
65376641	chr14:65376641:A:G	2.13702e-07	0.107194	-1.17448
65376655	chr14:65376655:A:G	1.99815e-07	0.0868535	-1.22133
65377101	chr14:65377101:G:A	8.49854e-07	0.313202	-2.72626e-10
65377116	chr14:65377116:A:G	1.41696e-06	-1.66433e-10	0.824407
65377277	chr14:65377277:G:C	1.81941e-06	-1.66433e-10	1.0744
65377702	chr14:65377702:C:T	2.80775e-07	-1.66433e-10	-0.794311
65377729	chr14:65377729:TGAG:T	2.17741e-07	0.170739	-1.2193
65378006	chr14:65378006:A:G	3.45463e-07	-1.66433e-10	-0.586977
65378044	chr14:65378044:C:T	1.31672e-06	-1.66433e-10	0.751037
65378168	chr14:65378168:C:A	2.85063e-07	-1.66433e-10	-0.779152
65378635	chr14:65378635:T:A	3.40628e-07	-1.66433e-10	-0.601072
65378727	chr14:65378727:C:T	2.66002e-07	-1.66433e-10	-0.848359
65378979	chr14:65378979:T:A	1.28708e-07	-1.57432	-2.72626e-10
65379066	chr14:65379066:C:T	1.86507e-07	-1.66433e-10	-1.20339
65379175	chr14:65379175:A:G	3.27867e-07	-1.66433e-10	-0.639255
65379238	chr14:65379238:T:C	8.44877e-08	-1.38915	-0.606105
65379421	chr14:65379421:T:G	3.13062e-07	-1.66433e-10	-0.685462
65379548	chr14:65379548:A:C	2.20747e-06	-1.66433e-10	1.26774
65380063	chr14:65380063:C:A	1.81549e-06	-1.66433e-10	1.07225
65380108	chr14:65380108:G:A	6.59024e-08	-1.38264	-0.861051
65380123	chr14:65380123:G:T	4.53411e-06	2.76909	-0.781574
65380143	chr14:65380143:T:G	1.12707e-07	-1.70707	-2.72626e-10
65380147	chr14:65380147:T:C	6.76821e-08	-1.23094	-0.986105
65380177	chr14:65380177:C:T	4.73356e-08	-1.37455	-1.20005
65380333	chr14:65380333:C:T	2.8801e-07	-1.66433e-10	-0.768867
65380340	chr14:65380340:C:T	9.22346e-08	-1.02147	-0.886055
65380426	chr14:65380426:T:G	1.31703e-06	1.37522	-0.623952
65380482	chr14:65380482:A:C	6.28006e-07	0.0106856	-2.72626e-10
65380633	chr14:65380633:C:T	3.35106e-07	-1.66433e-10	-0.617417
65380655	chr14:65380655:A:G	1.83159e-07	-1.66433e-10	-1.22151
65380732	chr14:65380732:T:C	1.82224e-07	-1.66433e-10	-1.22663
65381067	chr14:65381067:T:C	1.82495e-07	-1.66433e-10	-1.22514
65381082	chr14:65381082:G:A	3.1109e-07	-1.66433e-10	-0.691781
65381141	chr14:65381141:G:A	2.13419e-07	-1.66433e-10	-1.06861
65381400	chr14:65381400:C:G	3.60431e-08	-1.73123	-1.11592
65381405	chr14:65381405:T:C	3.33067e-08	-1.72737	-1.19874
65381427	chr14:65381427:T:A	3.14958e-08	-1.7451	-1.23692
65381788	chr14:65381788:G:A	2.04419e-07	-1.66433e-10	-1.11169
65382057	chr14:65382057:C:T	2.72211e-07	-1.66433e-10	-0.825287
65382449	chr14:65382449:GC:G	1.81563e-07	-1.66433e-10	-1.23026
65382483	chr14:65382483:A:G	2.11519e-07	-1.66433e-10	-1.07755
65383535	chr14:65383535:G:A	3.45846e-08	-1.76078	-1.12767
65383991	chr14:65383991:C:CAAGAATCACAGTGTGGAAGCAGAATGGGCACAGTGAAG	1.43201e-07	-1.46761	-2.72626e-10
65384440	chr14:65384440:T:C	3.42253e-08	-1.66527	-1.23363
65384492	chr14:65384492:A:G	2.78788e-07	-1.66433e-10	-0.801413
65385190	chr14:65385190:C:T	2.71132e-07	-1.66433e-10	-0.829258
65385299	chr14:65385299:G:A	3.32714e-08	-1.69252	-1.23464
65385390	chr14:65385390:A:T	7.04099e-08	-1.42133	-0.756201
65385421	chr14:65385421:C:G	3.72379e-08	-1.65576	-1.15878
65385452	chr14:65385452:G:T	3.42856e-08	-1.66532	-1.23182
65385570	chr14:65385570:A:AT	3.37934e-08	-1.67914	-1.23246
65385894	chr14:65385894:G:A	3.35585e-07	-1.66433e-10	-0.615988
65386029	chr14:65386029:G:A	7.13983e-07	-1.66433e-10	0.138996
65386243	chr14:65386243:C:T	7.09542e-07	0.132756	-2.72626e-10
65386253	chr14:65386253:G:A	2.46834e-07	-1.66433e-10	-0.923146
65386396	chr14:65386396:T:C	3.3031e-08	-1.70787	-1.22654
65386415	chr14:65386415:C:G	3.27738e-08	-1.70831	-1.23392
65386628	chr14:65386628:T:C	3.36208e-08	-1.68176	-1.23496
65386683	chr14:65386683:G:C	3.37285e-08	-1.68077	-1.23275
65387008	chr14:65387008:A:G	2.90622e-07	-1.66433e-10	-0.759839
65387065	chr14:65387065:C:T	2.92978e-07	-1.66433e-10	-0.751766
65387509	chr14:65387509:T:C	2.87725e-07	-1.66433e-10	-0.769857
65387519	chr14:65387519:G:C	3.37245e-08	-1.68104	-1.2326
65387542	chr14:65387542:T:C	1.81451e-07	-1.66433e-10	-1.23088
65387608	chr14:65387608:C:T	2.01532e-07	-1.66433e-10	-1.12592
65387958	chr14:65387958:A:G	3.31191e-08	-1.7003	-1.23145
65388184	chr14:65388184:G:A	2.11332e-07	-1.66433e-10	-1.07843
65388240	chr14:65388240:A:G	3.40472e-08	-1.67706	-1.22705
65388630	chr14:65388630:T:C	3.41649e-08	-1.67055	-1.23011
65388670	chr14:65388670:G:A	3.40788e-08	-1.67116	-1.23203
65389044	chr14:65389044:C:T	8.84245e-07	1.56664	-1.21377
65389103	chr14:65389103:C:T	1.80258e-07	-1.66433e-10	-1.23747
65389253	chr14:65389253:G:A	6.51715e-08	-1.43952	-0.815325
65389297	chr14:65389297:T:C	3.48203e-08	-1.65276	-1.2289
65389359	chr14:65389359:G:A	3.35295e-08	-1.68406	-1.23538
65389393	chr14:65389393:C:T	3.3407e-08	-1.68554	-1.23756
65389415	chr14:65389415:A:G	2.86801e-07	-1.66433e-10	-0.773075
65389472	chr14:65389472:C:T	3.8589e-08	-1.59123	-1.18767
65389533	chr14:65389533:G:A	3.40142e-08	-1.67135	-1.23373
65389537	chr14:65389537:C:T	3.35802e-08	-1.6823	-1.23563
65389675	chr14:65389675:G:A	4.51334e-08	-1.61272	-1.00953
65389912	chr14:65389912:G:A	1.31898e-07	-1.54984	-2.72626e-10
65389918	chr14:65389918:G:A	3.37521e-08	-1.6759	-1.23692
65389951	chr14:65389951:G:A	2.73704e-07	-1.66433e-10	-0.819817
65390106	chr14:65390106:A:G	3.43249e-08	-1.66205	-1.23394
65390406	chr14:65390406:A:G	6.11575e-08	-1.0859	-1.23251
65390428	chr14:65390428:A:G	3.69991e-08	-1.66043	-1.16053
65390573	chr14:65390573:A:C	2.63703e-06	-1.66433e-10	1.44555
65390694	chr14:65390694:A:G	3.39592e-08	-1.67392	-1.23278
65390763	chr14:65390763:A:G	6.90442e-08	-1.25617	-0.940945
65391278	chr14:65391278:G:C	2.11401e-07	-1.66433e-10	-1.07811
65391539	chr14:65391539:A:G	3.40298e-08	-1.6714	-1.23323
65391590	chr14:65391590:G:A	3.62004e-08	-1.68566	-1.15713
65391623	chr14:65391623:G:A	2.7925e-07	-1.66433e-10	-0.799756
65391842	chr14:65391842:G:A	2.45445e-07	-1.66433e-10	-0.92879
65391996	chr14:65391996:G:A	3.37956e-08	-1.67666	-1.23488
65392020	chr14:65392020:C:A	3.38828e-08	-1.67381	-1.23515
65392089	chr14:65392089:C:T	1.88257e-07	-1.66433e-10	-1.19406
65392246	chr14:65392246:A:G	4.02386e-08	-1.57893	-1.15811
65392580	chr14:65392580:A:G	1.80258e-07	-1.66433e-10	-1.23747
65392591	chr14:65392591:C:T	2.13218e-07	0.111791	-1.18134
65392657	chr14:65392657:A:G	1.90262e-07	-1.66433e-10	-1.18346
65392762	chr14:65392762:C:T	3.19924e-08	-1.7376	-1.22877
65393250	chr14:65393250:G:T	9.64913e-08	-0.633493	-1.22892
65393320	chr14:65393320:A:G	1.01205e-07	-0.595122	-1.21959
65393521	chr14:65393521:A:G	9.25336e-08	-1.59246	-0.31183
65394029	chr14:65394029:T:C	2.62214e-07	-1.66433e-10	-0.862703
65394177	chr14:65394177:T:C	3.2599e-06	-1.66433e-10	1.65759
65394182	chr14:65394182:C:T	2.86888e-07	-1.66433e-10	-0.772773
65394684	chr14:65394684:A:C	1.07108e-07	-0.553923	-1.20411
65394975	chr14:65394975:C:T	3.81437e-08	-1.5563	-1.2342
65395005	chr14:65395005:G:T	4.69963e-08	-1.3458	-1.236
65395030	chr14:65395030:C:T	2.56602e-07	-1.66433e-10	-0.884337
65395411	chr14:65395411:C:T	4.29466e-07	-0.369321	-2.72626e-10
65395438	chr14:65395438:C:T	4.47187e-08	-1.48777	-1.1437
65395742	chr14:65395742:A:T	1.85049e-07	-1.66433e-10	-1.21124
65396245	chr14:65396245:C:T	1.9723e-07	-1.66433e-10	-1.1475
65396269	chr14:65396269:C:T	5.89808e-07	-0.329449	0.277383
65396843	chr14:65396843:G:A	2.07228e-07	0.114645	-1.21269
65397030	chr14:65397030:T:C	2.10779e-07	0.154596	-1.23565
65397066	chr14:65397066:T:A	1.18299e-07	-0.495867	-1.16278
65397090	chr14:65397090:C:T	4.32851e-07	-1.66433e-10	-0.36147
65397629	chr14:65397629:C:T	2.92583e-07	-1.66433e-10	-0.753116
65397734	chr14:65397734:A:G	5.77233e-08	-1.50028	-0.875927
65397891	chr14:65397891:T:C	3.90307e-07	-0.46493	-2.72626e-10
65398348	chr14:65398348:C:T	9.68492e-08	-0.778156	-1.08055
65398907	chr14:65398907:T:G	3.54211e-08	-1.64718	-1.21737
65398953	chr14:65398953:A:C	7.32045e-08	-1.56215	-0.576457
65399011	chr14:65399011:C:G	3.25253e-07	-1.66433e-10	-0.647259
65400029	chr14:65400029:G:A	3.21667e-07	-1.66433e-10	-0.658347
65400163	chr14:65400163:T:C	1.85681e-07	-1.66433e-10	-1.20783
65400666	chr14:65400666:G:T	3.67301e-07	-1.66433e-10	-0.525682
65400940	chr14:65400940:G:A	1.45392e-07	-1.45243	-2.72626e-10
65401494	chr14:65401494:G:A	6.76012e-07	-1.66433e-10	0.0843478
65401751	chr14:65401751:T:A	1.75675e-07	-1.19798	-0.0652492
65402439	chr14:65402439:C:T	2.17641e-07	-1.66433e-10	-1.04902
65402519	chr14:65402519:T:A	7.21463e-08	-1.01806	-1.13511
65402548	chr14:65402548:A:G	3.47126e-08	-1.65328	-1.23148
65402823	chr14:65402823:C:T	7.27384e-08	-1.42312	-0.721873
65402886	chr14:65402886:CT:C	5.80374e-07	-1.66433e-10	-0.0681907
65403160	chr14:65403160:A:G	1.06877e-07	-1.76019	-2.72626e-10
65403643	chr14:65403643:T:A	2.18943e-07	-1.66433e-10	-1.04305
65403675	chr14:65403675:T:C	1.80472e-07	-1.66433e-10	-1.23629
65403876	chr14:65403876:G:T	8.76115e-08	-0.764735	-1.19422
65404659	chr14:65404659:G:C	1.28423e-07	-1.59198	0.0154436
65404664	chr14:65404664:G:A	1.23917e-07	-1.60391	-0.00834313
65404784	chr14:65404784:C:T	1.14276e-07	-0.456616	-1.23663
65405367	chr14:65405367:T:C	2.8355e-07	-1.66433e-10	-0.784475
65405847	chr14:65405847:C:A	2.2014e-07	-1.66433e-10	-1.0376
65406092	chr14:65406092:T:C	2.13143e-07	-1.0699	-2.72626e-10
65406519	chr14:65406519:C:T	1.23075e-07	-1.61907	-2.72626e-10
65406729	chr14:65406729:A:G	1.04743e-07	-0.650132	-1.13022
65406799	chr14:65406799:A:C	3.06024e-07	-1.66433e-10	-0.7082
65406889	chr14:65406889:T:G	2.11922e-07	-1.66433e-10	-1.07564
65406979	chr14:65406979:A:G	2.25871e-07	-1.66433e-10	-1.0119
65407489	chr14:65407489:CA:C	7.13564e-07	-1.66433e-10	0.138409
65407980	chr14:65407980:C:T	1.54342e-07	-0.226591	-1.1661
65409313	chr14:65409313:G:C	1.99119e-07	-1.66433e-10	-1.13796
65409402	chr14:65409402:C:G	3.0852e-07	-1.66433e-10	-0.700076
65409710	chr14:65409710:C:T	8.36533e-08	-0.914125	-1.09106
65411493	chr14:65411493:TAAG:T	8.90802e-08	-0.73294	-1.20939
65412191	chr14:65412191:C:T	1.26958e-07	-1.6545	0.0664964
65412384	chr14:65412384:C:T	8.22358e-07	-1.66433e-10	0.280312
65412636	chr14:65412636:T:G	8.83703e-08	-0.888715	-1.06161
65413647	chr14:65413647:C:T	2.69851e-07	-1.66433e-10	-0.833992
65413903	chr14:65413903:C:A	5.97353e-07	0.513329	-0.552684
65414222	chr14:65414222:A:G	4.69051e-07	0.396442	-0.677595
65414994	chr14:65414994:C:G	1.47297e-07	-1.43942	-2.72626e-10
65415579	chr14:65415579:A:G	4.50937e-07	-1.66433e-10	-0.320536
65415747	chr14:65415747:G:A	8.18756e-07	-1.66433e-10	0.275923
65415867	chr14:65415867:A:AG	1.9373e-07	-1.66433e-10	-1.1654
65416025	chr14:65416025:A:T	1.89677e-07	-1.66433e-10	-1.18654
65417082	chr14:65417082:G:A	4.38067e-07	-0.349491	-2.72626e-10
65417405	chr14:65417405:A:T	2.91837e-07	-1.66433e-10	-0.755668
65417432	chr14:65417432:A:G	1.06841e-07	-1.76052	-2.72626e-10
65417668	chr14:65417668:A:G	2.3956e-07	-1.66433e-10	-0.95306
65418173	chr14:65418173:G:C	1.74605e-07	-1.26934	-2.72626e-10
65418557	chr14:65418557:T:C	4.56626e-08	-1.41322	-1.19736
65418682	chr14:65418682:A:T	4.14793e-07	-0.404085	-2.72626e-10
65419400	chr14:65419400:A:G	1.33832e-07	-1.53528	-2.72626e-10
65419724	chr14:65419724:T:C	3.98159e-07	-1.66433e-10	-0.445011
65420765	chr14:65420765:C:T	2.62429e-07	-1.66433e-10	-0.861882
65421495	chr14:65421495:C:T	2.52434e-07	-1.66433e-10	-0.900714
65421658	chr14:65421658:G:A	1.9303e-07	-1.66433e-10	-1.16902
65422612	chr14:65422612:C:A	4.91586e-07	-0.234227	-2.72626e-10
65423540	chr14:65423540:G:C	3.77768e-08	-1.63646	-1.16371
65423932	chr14:65423932:A:G	2.22315e-07	-1.02777	-2.72626e-10
65424009	chr14:65424009:A:G	3.4468e-07	-1.66433e-10	-0.589246
65424134	chr14:65424134:G:A	2.59438e-07	-1.66433e-10	-0.873347
65424263	chr14:65424263:G:A	2.07743e-07	-1.66433e-10	-1.09556
65424484	chr14:65424484:C:T	4.35127e-07	-1.66433e-10	-0.356225
65425117	chr14:65425117:T:C	3.72495e-07	-0.511641	-2.72626e-10
65425155	chr14:65425155:A:G	1.06792e-07	-1.76098	-2.72626e-10
65425206	chr14:65425206:C:T	2.90732e-07	-1.66433e-10	-0.759462
65425349	chr14:65425349:G:A	3.61356e-07	-0.542	-2.72626e-10
65425421	chr14:65425421:C:G	1.26927e-07	-0.508006	-1.08025
65425453	chr14:65425453:C:T	1.84123e-07	0.0151469	-1.23141
65425715	chr14:65425715:T:C	2.10516e-07	-1.66433e-10	-1.0823
65425724	chr14:65425724:T:G	2.66278e-07	-0.847323	-2.72626e-10
65426077	chr14:65426077:A:G	8.15481e-07	-1.66433e-10	0.271914
65426177	chr14:65426177:A:G	2.70685e-07	-1.66433e-10	-0.830909
65426838	chr14:65426838:C:A	4.43928e-07	-1.66433e-10	-0.336202
65426951	chr14:65426951:C:T	2.54925e-07	-1.66433e-10	-0.890894
65427008	chr14:65427008:G:A	3.97263e-07	-1.66433e-10	-0.447265
65427028	chr14:65427028:T:G	2.97557e-07	-1.66433e-10	-0.736258
65427097	chr14:65427097:C:T	3.0761e-07	-1.66433e-10	-0.70303
65427357	chr14:65427357:A:G	3.8176e-06	1.81551	-2.72626e-10
65427482	chr14:65427482:G:A	1.27518e-07	-1.58361	-2.72626e-10
65427993	chr14:65427993:A:C	1.85777e-07	-1.66433e-10	-1.20732
65428602	chr14:65428602:A:G	4.27128e-08	-1.61049	-1.06687
65428605	chr14:65428605:A:C	3.70861e-08	-1.61595	-1.20267
65428721	chr14:65428721:A:AT	1.02776e-07	-1.4485	-0.350814
65428988	chr14:65428988:G:T	1.26722e-07	-1.56868	-0.0211842
65429043	chr14:65429043:T:C	4.70358e-07	-0.102555	-0.175814
65429323	chr14:65429323:G:A	5.81166e-07	-1.66433e-10	-0.0668265
65429516	chr14:65429516:A:G	1.2408e-07	-1.5198	-0.091137
65429567	chr14:65429567:T:G	1.9857e-07	-1.66433e-10	-1.14072
65430049	chr14:65430049:TCA:T	2.81462e-07	-1.66433e-10	-0.791866
65430195	chr14:65430195:TG:T	7.03181e-08	-0.993201	-1.18563
65430196	chr14:65430196:G:T	3.10135e-08	-1.76005	-1.23739
65430252	chr14:65430252:A:C	7.21896e-08	-1.37236	-0.780205
65430650	chr14:65430650:T:A	1.00511e-07	-0.774058	-1.04754
65430729	chr14:65430729:A:C	5.35739e-08	-1.30812	-1.14268
65430910	chr14:65430910:T:A	4.48554e-07	-1.66433e-10	-0.325834
65431524	chr14:65431524:G:T	2.24509e-07	-1.01795	-2.72626e-10
65431903	chr14:65431903:A:G	3.60659e-08	-1.76097	-1.08554
65431906	chr14:65431906:A:C	4.61484e-07	-1.66433e-10	-0.297416
65431924	chr14:65431924:T:C	2.64879e-07	-1.66433e-10	-0.852589
65432667	chr14:65432667:A:C	5.73072e-08	-1.25695	-1.12648
65432808	chr14:65432808:G:T	1.28576e-07	-1.49133	-0.0840112
65433086	chr14:65433086:A:G	4.53807e-07	-0.160515	-0.153677
65433565	chr14:65433565:T:C	3.88164e-07	-0.141184	-0.329251
65434296	chr14:65434296:G:T	4.11012e-07	-0.413242	-2.72626e-10
65434514	chr14:65434514:AG:A	2.18056e-07	-1.66433e-10	-1.04711
65434886	chr14:65434886:G:A	3.46994e-07	-0.0221867	-0.560368
65434998	chr14:65434998:C:T	4.39451e-07	-1.66433e-10	-0.346337
65435517	chr14:65435517:C:T	6.76045e-07	-1.66433e-10	0.0843965
65435531	chr14:65435531:C:G	5.10762e-06	-1.66433e-10	2.10662
65435871	chr14:65435871:A:G	2.0083e-07	-1.66433e-10	-1.1294
65436096	chr14:65436096:A:G	2.68116e-07	0.240767	-1.08121
65436137	chr14:65436137:C:G	1.40839e-07	-1.48425	-2.72626e-10
65436700	chr14:65436700:T:C	2.12255e-07	-1.66433e-10	-1.07407
65436723	chr14:65436723:T:C	5.10678e-07	-0.0620299	-0.134095
65437508	chr14:65437508:A:G	3.86224e-07	-1.66433e-10	-0.475445
65437519	chr14:65437519:G:A	1.27942e-07	-0.401863	-1.17843
65437778	chr14:65437778:A:G	1.55695e-07	-1.38396	-2.72626e-10
65438513	chr14:65438513:T:C	1.06791e-07	-1.76099	-2.72626e-10
65438652	chr14:65438652:G:A	1.9379e-07	-1.66433e-10	-1.16509
65438693	chr14:65438693:C:T	8.75034e-08	-0.730585	-1.2296
65439541	chr14:65439541:T:A	2.73002e-07	-1.66433e-10	-0.822384
65439651	chr14:65439651:A:G	1.42743e-07	-0.233252	-1.23757
65440760	chr14:65440760:A:G	2.79064e-07	0.266757	-1.06718
65441140	chr14:65441140:T:TA	2.99552e-07	-1.66433e-10	-0.729575
65441510	chr14:65441510:G:A	3.00317e-07	-1.66433e-10	-0.727024
65441559	chr14:65441559:G:C	6.439e-07	-1.66433e-10	0.0356801
65441596	chr14:65441596:A:C	3.0102e-07	0.28346	-1.00815
65441677	chr14:65441677:C:T	2.16393e-07	-1.66433e-10	-1.05477
65441811	chr14:65441811:A:T	1.52737e-07	-1.5062	0.103059
65442236	chr14:65442236:C:T	7.39666e-07	-1.66433e-10	0.174335
65442287	chr14:65442287:T:G	2.50837e-07	0.185843	-1.0929
65442292	chr14:65442292:C:T	8.11944e-07	-1.66433e-10	0.267568
65442636	chr14:65442636:A:G	6.9318e-08	-1.42481	-0.768344
65442698	chr14:65442698:T:C	2.21115e-07	-1.66433e-10	-1.03318
65443215	chr14:65443215:C:T	1.06078e-07	-0.536828	-1.23086
65443801	chr14:65443801:TTGAC:T	2.24284e-07	-1.66433e-10	-1.01895
65443932	chr14:65443932:A:G	7.11302e-07	-1.66433e-10	0.135234
65444007	chr14:65444007:A:C	2.08553e-07	-1.66433e-10	-1.09167
65444014	chr14:65444014:G:T	2.43861e-07	-1.66433e-10	-0.935264
65444126	chr14:65444126:G:C	9.47991e-08	-0.879717	-1.00039
65444819	chr14:65444819:A:G	2.83248e-07	-1.66433e-10	-0.78554
65444845	chr14:65444845:G:T	4.37581e-07	-1.66433e-10	-0.350601
65445220	chr14:65445220:G:A	4.35729e-07	-1.66433e-10	-0.354843
65445777	chr14:65445777:C:T	2.64793e-07	-1.66433e-10	-0.852915
65446111	chr14:65446111:G:A	8.70249e-08	-0.967035	-0.998634
65446818	chr14:65446818:T:G	3.39674e-08	-1.76024	-1.14622
65446856	chr14:65446856:G:C	4.84451e-08	-1.33338	-1.21806
65447126	chr14:65447126:C:CTA	2.98476e-07	-1.66433e-10	-0.733173
65447229	chr14:65447229:C:T	3.32172e-08	-1.76099	-1.16781
65448149	chr14:65448149:A:G	2.87031e-07	0.288214	-1.06049
65448205	chr14:65448205:A:G	4.26789e-07	-1.66433e-10	-0.375575
65448508	chr14:65448508:G:A	9.01937e-08	-0.880875	-1.04903
65448579	chr14:65448579:A:C	4.12822e-07	0.0317686	-0.440616
65448651	chr14:65448651:T:C	2.11846e-07	-1.66433e-10	-1.07601
65448751	chr14:65448751:TAGAA:T	1.20385e-07	-1.64117	-2.72626e-10
65448954	chr14:65448954:A:G	1.14615e-07	-1.58102	-0.109266
65449060	chr14:65449060:T:C	4.13001e-08	-1.62825	-1.08274
65449332	chr14:65449332:G:A	5.10802e-07	-0.195882	-2.72626e-10
65450073	chr14:65450073:C:T	9.02606e-08	-0.925233	-1.00393
65450246	chr14:65450246:T:C	2.04973e-07	-1.66433e-10	-1.10898
65450251	chr14:65450251:C:T	2.94097e-07	0.283516	-1.03147
65450641	chr14:65450641:T:A	1.60737e-07	-1.35209	-2.72626e-10
65450699	chr14:65450699:G:A	5.01812e-06	-1.66433e-10	2.08895
65450822	chr14:65450822:C:T	2.19064e-07	-1.66433e-10	-1.0425
65450942	chr14:65450942:C:T	6.18044e-08	-1.17637	-1.13152
65451058	chr14:65451058:G:A	4.44834e-07	-1.66433e-10	-0.334162
65451147	chr14:65451147:C:T	7.11748e-07	-1.66433e-10	0.13586
65451152	chr14:65451152:T:G	2.04048e-07	-1.66433e-10	-1.11351
65451359	chr14:65451359:C:T	4.43022e-08	-1.44223	-1.1986
65451511	chr14:65451511:C:T	2.23377e-07	-1.66433e-10	-1.023
65451789	chr14:65451789:G:A	7.38125e-07	-1.66433e-10	0.172249
65451873	chr14:65451873:C:T	3.0607e-07	0.34338	-1.05143
65451934	chr14:65451934:C:T	1.15339e-07	-0.457589	-1.2264
65452328	chr14:65452328:T:C	2.80478e-07	0.250482	-1.04585
65452395	chr14:65452395:C:T	2.19798e-07	-1.66433e-10	-1.03915
65452466	chr14:65452466:A:T	1.84404e-07	-1.66433e-10	-1.21473
65452821	chr14:65452821:T:C	5.9938e-07	-1.66433e-10	-0.035968
65453034	chr14:65453034:G:GT	4.70209e-08	-1.36317	-1.21811
65453100	chr14:65453100:G:A	2.59252e-07	-1.66433e-10	-0.874062
65453300	chr14:65453300:A:G	4.51003e-08	-1.4065	-1.21648
65453717	chr14:65453717:G:A	4.79148e-07	-0.0852347	-0.17462
65453870	chr14:65453870:C:T	1.80424e-07	-1.66433e-10	-1.23655
65455233	chr14:65455233:C:T	2.28093e-07	-1.66433e-10	-1.00211
65455513	chr14:65455513:T:C	4.83914e-08	-1.34053	-1.21201
65455956	chr14:65455956:T:C	2.23335e-07	-1.66433e-10	-1.02319
65456525	chr14:65456525:T:C	4.63361e-08	-1.37861	-1.21733
65456595	chr14:65456595:T:G	2.04946e-07	-1.66433e-10	-1.10912
65456649	chr14:65456649:C:T	5.0292e-07	-0.084845	-0.126587
65456771	chr14:65456771:G:A	5.06556e-06	-1.66433e-10	2.09836
65456847	chr14:65456847:T:C	2.47324e-07	-1.66433e-10	-0.921163
65456909	chr14:65456909:G:A	9.85221e-08	-1.43334	-0.408242
65457020	chr14:65457020:A:G	8.57989e-08	-0.798039	-1.18182
65457052	chr14:65457052:C:G	2.50785e-07	-1.66433e-10	-0.907269
65457182	chr14:65457182:C:T	2.04165e-07	-1.66433e-10	-1.11293
65457233	chr14:65457233:G:A	2.12859e-07	-1.07123	-2.72626e-10
65457555	chr14:65457555:G:A	6.55667e-07	-1.66433e-10	0.0537889
65457567	chr14:65457567:C:T	6.80134e-07	-1.66433e-10	0.0904263
65457638	chr14:65457638:A:G	2.1409e-07	-1.66433e-10	-1.06547
65457910	chr14:65457910:C:T	1.93624e-07	-1.66433e-10	-1.16594
65458054	chr14:65458054:C:T	1.81047e-07	-1.66433e-10	-1.23311
65458075	chr14:65458075:A:G	1.26889e-07	-1.65604	0.0674881
65458527	chr14:65458527:T:A	5.18672e-07	-1.66433e-10	-0.180591
65459107	chr14:65459107:A:G	4.26239e-07	-1.66433e-10	-0.376863
65460030	chr14:65460030:T:G	4.34296e-07	0.0224981	-0.380636
65460051	chr14:65460051:G:C	4.77111e-08	-1.35245	-1.21425
65460644	chr14:65460644:A:G	2.78111e-07	-1.66433e-10	-0.803842
65460804	chr14:65460804:G:A	5.29754e-06	-1.66433e-10	2.14313
65461310	chr14:65461310:C:T	4.21717e-07	-1.66433e-10	-0.38753
65461365	chr14:65461365:A:G	4.22269e-07	-1.66433e-10	-0.386221
65461387	chr14:65461387:T:C	2.02985e-07	-1.66433e-10	-1.11873
65461394	chr14:65461394:T:TAC	2.03017e-07	-1.66433e-10	-1.11858
65461908	chr14:65461908:C:T	2.10408e-07	-1.66433e-10	-1.08282
65462120	chr14:65462120:T:C	2.08582e-07	-1.66433e-10	-1.09153
65462278	chr14:65462278:A:G	2.03925e-07	-1.66433e-10	-1.11411
65462414	chr14:65462414:T:C	1.19516e-07	-0.416361	-1.23206
65462618	chr14:65462618:C:T	5.30622e-07	0.469731	-0.627544
65462874	chr14:65462874:C:T	1.09437e-07	-1.73651	-2.72626e-10
65462875	chr14:65462875:G:A	1.83001e-07	-1.66433e-10	-1.22237
65463090	chr14:65463090:A:G	7.25178e-08	-1.47139	-0.676646
65463292	chr14:65463292:G:A	2.78698e-07	-1.66433e-10	-0.801733
65463303	chr14:65463303:A:G	4.92378e-07	-1.66433e-10	-0.232617
65463507	chr14:65463507:G:A	2.14111e-07	-1.66433e-10	-1.06537
65463518	chr14:65463518:C:T	2.81006e-07	-1.66433e-10	-0.793486
65463559	chr14:65463559:G:C	2.85937e-07	-1.66433e-10	-0.776091
65464530	chr14:65464530:T:G	6.83434e-07	-1.66433e-10	0.0952659
65464598	chr14:65464598:T:A	2.17854e-07	-1.66433e-10	-1.04804
65464940	chr14:65464940:T:A	4.61098e-08	-1.38913	-1.21171
65465003	chr14:65465003:T:C	5.04593e-08	-1.30262	-1.20807
65465549	chr14:65465549:A:G	2.12572e-07	-1.66433e-10	-1.07258
65465879	chr14:65465879:G:A	7.0376e-08	-0.969371	-1.20864
65465988	chr14:65465988:T:C	3.82531e-07	-1.66433e-10	-0.485053
65466383	chr14:65466383:T:C	1.01575e-07	-1.4235	-0.387567
65466481	chr14:65466481:T:G	9.02153e-08	-0.915762	-1.0139
65466487	chr14:65466487:T:C	2.07405e-07	-1.66433e-10	-1.09719
65466753	chr14:65466753:A:G	4.77646e-08	-1.68397	-0.881613
65466979	chr14:65466979:A:G	1.89307e-07	-1.66433e-10	-1.1885
65467015	chr14:65467015:A:G	1.36097e-07	-1.5185	-2.72626e-10
65467353	chr14:65467353:A:G	2.18359e-07	-1.66433e-10	-1.04572
65467445	chr14:65467445:G:A	2.84983e-07	-1.66433e-10	-0.779436
65467579	chr14:65467579:C:T	5.69226e-08	-1.49925	-0.890917
65467880	chr14:65467880:T:G	2.80296e-07	-1.66433e-10	-0.796019
65468187	chr14:65468187:A:C	1.72878e-07	-1.27928	-2.72626e-10
65468203	chr14:65468203:T:C	1.92008e-07	-1.66433e-10	-1.17433
65468292	chr14:65468292:G:A	2.16548e-07	-1.66433e-10	-1.05405
65468479	chr14:65468479:A:G	2.53199e-07	-1.66433e-10	-0.897686
65468526	chr14:65468526:T:C	2.16651e-07	-1.66433e-10	-1.05358
65468606	chr14:65468606:T:A	3.08548e-07	-1.66433e-10	-0.699985
65468846	chr14:65468846:G:A	1.84085e-07	-1.66433e-10	-1.21647
65469478	chr14:65469478:TTCTGTCTAG:T	1.0736e-07	-1.75567	-2.72626e-10
65469489	chr14:65469489:AACCTC:A	1.07856e-07	-1.75107	-2.72626e-10
65469495	chr14:65469495:T:G	1.07893e-07	-1.75073	-2.72626e-10
65469707	chr14:65469707:C:T	7.23061e-07	-1.66433e-10	0.151631
65469728	chr14:65469728:A:G	1.15635e-07	-1.68142	-2.72626e-10
65469821	chr14:65469821:C:T	1.93624e-07	-1.66433e-10	-1.16594
65470136	chr14:65470136:C:T	3.14791e-07	-1.66433e-10	-0.679954
65470218	chr14:65470218:G:A	1.18129e-07	-1.56506	-0.0950302
65470366	chr14:65470366:T:C	2.52335e-07	-1.66433e-10	-0.901106
65471233	chr14:65471233:C:G	2.44302e-07	-1.66433e-10	-0.933458
65471363	chr14:65471363:A:T	4.87638e-07	-1.66433e-10	-0.24229
65471650	chr14:65471650:A:G	1.18972e-07	-1.57051	-0.0824639
65471923	chr14:65471923:C:T	3.5289e-08	-1.76015	-1.10814
65472540	chr14:65472540:T:C	9.77494e-08	-0.613655	-1.2358
65472723	chr14:65472723:C:T	2.00559e-07	-1.66433e-10	-1.13075
65473454	chr14:65473454:T:C	5.82419e-07	-1.66433e-10	-0.0646728
65473482	chr14:65473482:T:TA	6.80462e-07	-1.66433e-10	0.0909092
65473971	chr14:65473971:G:A	7.37619e-08	-0.902371	-1.22865
65474177	chr14:65474177:C:T	1.91484e-07	-1.66433e-10	-1.17706
65474372	chr14:65474372:G:A	5.42795e-06	-1.66433e-10	2.16745
65474775	chr14:65474775:T:C	5.21908e-07	-1.66433e-10	-0.174372
65474825	chr14:65474825:T:C	1.10027e-07	-1.73114	-2.72626e-10
65474829	chr14:65474829:T:C	1.90244e-07	-1.66433e-10	-1.18355
65474860	chr14:65474860:A:G	1.84356e-07	-1.66433e-10	-1.215
65474906	chr14:65474906:C:T	5.09432e-08	-1.27642	-1.22473
65475452	chr14:65475452:C:T	2.58272e-07	-1.66433e-10	-0.877852
65475791	chr14:65475791:A:G	2.41005e-07	-1.66433e-10	-0.947047
65475993	chr14:65475993:G:C	1.35158e-07	-0.398786	-1.12663
65476052	chr14:65476052:T:A	2.15171e-07	-1.66433e-10	-1.06043
65476122	chr14:65476122:A:G	1.18511e-07	-1.58983	-0.0670213
65476206	chr14:65476206:G:C	1.14435e-07	-0.52912	-1.16273
65477061	chr14:65477061:A:C	4.14425e-07	-0.404972	-2.72626e-10
65477674	chr14:65477674:T:G	1.08003e-07	-1.74971	-2.72626e-10
65477971	chr14:65477971:A:AGTCTAGAT	1.89051e-07	-1.66433e-10	-1.18985
65478144	chr14:65478144:C:T	1.23174e-07	-1.61827	-2.72626e-10
65478149	chr14:65478149:G:A	1.90916e-07	-1.66433e-10	-1.18003
65478359	chr14:65478359:T:C	2.21283e-07	-1.66433e-10	-1.03242
65478760	chr14:65478760:T:C	2.10424e-07	-1.66433e-10	-1.08274
65479608	chr14:65479608:C:CAA	5.77147e-08	-1.14002	-1.23633
65479894	chr14:65479894:A:T	1.11221e-07	-1.58921	-0.13113
65479913	chr14:65479913:G:T	3.01328e-07	-1.66433e-10	-0.723663
65480025	chr14:65480025:G:A	1.89715e-07	-1.66433e-10	-1.18634
65480026	chr14:65480026:C:T	9.33228e-08	-0.90542	-0.99038
65480155	chr14:65480155:T:C	4.78791e-08	-1.353	-1.21018
65480688	chr14:65480688:T:G	4.70663e-08	-1.37148	-1.20883
65481347	chr14:65481347:C:T	2.34405e-07	-1.66433e-10	-0.974811
65481358	chr14:65481358:T:G	1.08647e-07	-1.74376	-2.72626e-10
65481689	chr14:65481689:T:C	2.78645e-07	-1.66433e-10	-0.801924
65482214	chr14:65482214:C:T	4.70175e-08	-1.37269	-1.20866
65482219	chr14:65482219:T:G	7.09101e-06	2.43472	-2.72626e-10
65482244	chr14:65482244:T:C	2.15847e-07	-1.66433e-10	-1.05729
65482710	chr14:65482710:A:G	2.08135e-07	-1.66433e-10	-1.09367
65482802	chr14:65482802:A:G	2.46834e-07	-1.66433e-10	-0.923146
65482937	chr14:65482937:C:T	1.14318e-07	-1.69288	-2.72626e-10
65482989	chr14:65482989:G:A	7.93554e-07	-1.66433e-10	0.244658
65484062	chr14:65484062:T:C	2.0319e-07	-1.66433e-10	-1.11772
65484447	chr14:65484447:A:G	1.81089e-07	-1.66433e-10	-1.23287
65485137	chr14:65485137:G:A	2.34911e-07	-1.66433e-10	-0.972658
65485163	chr14:65485163:T:C	9.26681e-08	-0.667406	-1.23543
65485182	chr14:65485182:AT:A	7.93435e-08	-1.44977	-0.608304
65485183	chr14:65485183:T:A	6.34213e-07	0.020521	-2.72626e-10
65485186	chr14:65485186:T:A	9.07769e-08	-0.689467	-1.23399
65485253	chr14:65485253:T:A	3.83185e-07	-0.483347	-2.72626e-10
65485386	chr14:65485386:G:C	2.1763e-07	-1.66433e-10	-1.04907
65485447	chr14:65485447:G:A	3.00879e-07	-1.66433e-10	-0.725156
65485800	chr14:65485800:C:T	6.79689e-07	-1.66433e-10	0.0897714
65485859	chr14:65485859:A:C	1.98485e-07	-1.66433e-10	-1.14115
65485913	chr14:65485913:A:C	1.94645e-07	-1.16068	-2.72626e-10
65486280	chr14:65486280:G:C	1.12866e-07	-1.70566	-2.72626e-10
65486430	chr14:65486430:G:A	2.19441e-07	-1.66433e-10	-1.04078
65486607	chr14:65486607:T:C	4.13344e-07	-0.407584	-2.72626e-10
65486874	chr14:65486874:G:T	2.59807e-07	-1.66433e-10	-0.871926
65487043	chr14:65487043:G:A	4.44834e-07	-1.66433e-10	-0.334162
65487283	chr14:65487283:G:T	6.00713e-06	-1.66433e-10	2.26884
65488014	chr14:65488014:G:A	1.99765e-07	-1.66433e-10	-1.13472
65488799	chr14:65488799:A:G	1.22573e-07	-1.62315	-2.72626e-10
65488854	chr14:65488854:C:T	4.16389e-07	-1.66433e-10	-0.400245
65488925	chr14:65488925:T:G	1.9197e-07	-1.66433e-10	-1.17453
65489079	chr14:65489079:A:G	3.02354e-07	-1.66433e-10	-0.720266
65489732	chr14:65489732:A:C	1.81841e-07	-1.22873	-2.72626e-10
65489813	chr14:65489813:A:G	7.60693e-08	-1.41882	-0.681399
65490179	chr14:65490179:A:G	1.28382e-07	-0.508699	-1.06816
65490397	chr14:65490397:A:G	3.12118e-07	-0.135139	-0.553344
65490558	chr14:65490558:T:C	2.55975e-07	-0.886785	-2.72626e-10
65490736	chr14:65490736:A:G	1.0952e-07	-0.503893	-1.23186
65491985	chr14:65491985:G:A	6.27517e-08	-1.09397	-1.1987
65492121	chr14:65492121:C:T	9.68106e-08	-1.398	-0.461112
65492684	chr14:65492684:G:A	1.06831e-07	-1.76061	-2.72626e-10
65493081	chr14:65493081:A:G	7.42192e-07	-1.66433e-10	0.177745
65493308	chr14:65493308:C:G	4.45466e-08	-1.43553	-1.19979
65493458	chr14:65493458:G:A	2.18762e-07	-1.66433e-10	-1.04388
65493474	chr14:65493474:G:A	1.47034e-07	-1.4412	-2.72626e-10
65493552	chr14:65493552:G:A	3.8108e-07	-1.66433e-10	-0.488854
65493587	chr14:65493587:T:C	5.28761e-08	-1.2538	-1.21011
65493687	chr14:65493687:G:C	9.1384e-08	-1.59027	-0.326522
65494725	chr14:65494725:A:G	3.31813e-06	-1.66433e-10	1.67529
65494851	chr14:65494851:T:G	2.84298e-07	-1.66433e-10	-0.781841
65495149	chr14:65495149:C:T	4.00103e-06	1.86244	-2.72626e-10
65495371	chr14:65495371:A:G	3.01053e-07	0.358491	-1.08307
65495491	chr14:65495491:C:T	7.46011e-07	-1.66433e-10	0.182877
65495566	chr14:65495566:T:C	1.17746e-07	-1.66333	-2.72626e-10
65495627	chr14:65495627:G:A	1.42849e-07	-1.47007	-2.72626e-10
65496225	chr14:65496225:C:T	1.62085e-07	-1.34374	-2.72626e-10
65496800	chr14:65496800:G:A	4.63339e-07	-0.293405	-2.72626e-10
65496818	chr14:65496818:G:T	2.81076e-07	-1.66433e-10	-0.79324
65496917	chr14:65496917:C:T	6.57097e-07	-1.66433e-10	0.0559681
65497106	chr14:65497106:T:C	4.91832e-07	-0.233726	-2.72626e-10
65497227	chr14:65497227:T:C	2.02043e-07	-1.66433e-10	-1.12339
65497229	chr14:65497229:A:C	1.12157e-07	-1.71196	-2.72626e-10
65497670	chr14:65497670:T:A	1.17291e-07	-0.430749	-1.23646
65497784	chr14:65497784:G:C	2.08179e-07	-1.66433e-10	-1.09347
65498039	chr14:65498039:T:G	2.08274e-07	-1.66433e-10	-1.09301
65498357	chr14:65498357:G:A	2.52231e-07	-1.66433e-10	-0.901517
65498637	chr14:65498637:C:T	7.45489e-08	-1.46247	-0.657936
65498904	chr14:65498904:T:C	4.64419e-07	-1.66433e-10	-0.291076
65499674	chr14:65499674:G:T	1.29266e-07	-1.41975	-0.15024
65499837	chr14:65499837:C:T	2.54045e-07	0.332981	-1.22733
65500413	chr14:65500413:A:G	4.1352e-07	-1.66433e-10	-0.407158
65501037	chr14:65501037:G:C	1.07435e-07	-1.75498	-2.72626e-10
65501105	chr14:65501105:T:A	2.69232e-07	-1.66433e-10	-0.83629
65501405	chr14:65501405:T:A	4.89669e-07	-1.66433e-10	-0.238134
65501777	chr14:65501777:T:C	7.4385e-07	-1.66433e-10	0.179976
65501955	chr14:65501955:G:A	4.44768e-08	-1.42019	-1.21671
65502237	chr14:65502237:T:G	5.11189e-08	-1.59366	-0.904053
65502439	chr14:65502439:G:A	4.66968e-07	-1.66433e-10	-0.285603
65502455	chr14:65502455:C:A	2.28031e-07	-1.66433e-10	-1.00238
65502889	chr14:65502889:T:G	2.93231e-07	-1.66433e-10	-0.750905
65502952	chr14:65502952:T:A	6.90929e-08	-0.997555	-1.19886
65503063	chr14:65503063:C:T	4.55962e-07	-0.309454	-2.72626e-10
65503652	chr14:65503652:G:C	4.06288e-08	-1.71121	-1.01618
65503796	chr14:65503796:C:G	1.80425e-07	-1.66433e-10	-1.23655
65504457	chr14:65504457:G:A	1.16627e-07	-1.67288	-2.72626e-10
65504686	chr14:65504686:G:C	2.71053e-07	-1.66433e-10	-0.829549
65505171	chr14:65505171:C:T	2.97223e-07	-1.66433e-10	-0.737381
65505227	chr14:65505227:T:C	1.00893e-07	-0.581801	-1.236
65505497	chr14:65505497:A:G	4.67247e-07	-0.285006	-2.72626e-10
65505711	chr14:65505711:G:A	6.90029e-08	-1.43594	-0.761779
65505833	chr14:65505833:A:G	6.64638e-05	4.67255	-2.72626e-10
65505892	chr14:65505892:A:T	3.63262e-07	-0.53674	-2.72626e-10
65505923	chr14:65505923:T:C	4.1476e-07	-0.404162	-2.72626e-10
65506651	chr14:65506651:C:T	2.58479e-07	-1.66433e-10	-0.877047
65506664	chr14:65506664:G:A	2.00597e-07	-1.66433e-10	-1.13057
65506690	chr14:65506690:G:A	2.79425e-07	-1.66433e-10	-0.79913
65506693	chr14:65506693:G:A	8.27176e-07	-1.66433e-10	0.286154
65507238	chr14:65507238:G:A	3.97699e-08	-1.67306	-1.0757
65507589	chr14:65507589:C:T	1.85591e-07	-1.20832	-2.72626e-10
65508106	chr14:65508106:TG:T	3.50201e-08	-1.64741	-1.22853
65508220	chr14:65508220:G:A	2.30063e-07	-1.66433e-10	-0.993509
65508309	chr14:65508309:A:G	1.91922e-07	-1.66433e-10	-1.17478
65510075	chr14:65510075:G:T	2.79e-07	-0.341543	-0.459109
65510464	chr14:65510464:C:T	3.93924e-07	-0.349579	-0.106128
65510498	chr14:65510498:A:G	4.98644e-07	-0.219972	-2.72626e-10
65510747	chr14:65510747:G:A	2.90961e-07	-1.66433e-10	-0.758674
65510838	chr14:65510838:G:A	1.86639e-07	-1.66433e-10	-1.20269
65510881	chr14:65510881:A:G	5.8984e-08	-1.341	-1.01359
65510911	chr14:65510911:G:T	1.27115e-07	-1.58677	-2.72626e-10
65511109	chr14:65511109:A:G	4.71513e-08	-1.43052	-1.14798
65511186	chr14:65511186:C:A	2.92658e-07	-1.66433e-10	-0.75286
65511387	chr14:65511387:T:C	3.87972e-07	-0.470931	-2.72626e-10
65511424	chr14:65511424:A:G	2.84101e-07	-1.66433e-10	-0.782534
65511496	chr14:65511496:A:C	2.36194e-07	0.0348385	-1.00205
65512118	chr14:65512118:T:G	3.77495e-07	0.3436	-0.841905
65512354	chr14:65512354:C:T	2.35019e-07	-1.66433e-10	-0.972197
65512455	chr14:65512455:G:A	1.21741e-07	-1.72924	0.0992716
65512711	chr14:65512711:G:A	3.3174e-08	-1.75821	-1.17189
65512738	chr14:65512738:G:A	4.53437e-08	-1.42298	-1.19461
65512840	chr14:65512840:G:A	1.95164e-07	-1.66433e-10	-1.15802
65512850	chr14:65512850:G:A	6.76961e-07	-1.66433e-10	0.0857499
65513024	chr14:65513024:G:C	2.29523e-07	-1.66433e-10	-0.99586
65513184	chr14:65513184:A:G	2.32177e-07	-1.66433e-10	-0.984362
65513362	chr14:65513362:G:GAGCT	2.03447e-07	-1.66433e-10	-1.11646
65513491	chr14:65513491:AG:A	1.12978e-07	-0.705736	-0.998931
65513851	chr14:65513851:C:T	4.74607e-08	-1.36982	-1.20215
65514021	chr14:65514021:A:G	7.93695e-07	-1.66433e-10	0.244835
65514284	chr14:65514284:A:G	2.00296e-07	-1.66433e-10	-1.13207
65514705	chr14:65514705:A:T	4.13446e-08	-1.48179	-1.22813
65514721	chr14:65514721:G:T	9.98265e-08	-0.944423	-0.884007
65515113	chr14:65515113:T:TCATTTTTCTCTAACATAAAA	1.19185e-07	-0.43433	-1.21686
65515117	chr14:65515117:G:GAAA	9.97924e-08	-0.6121	-1.21667
65515119	chr14:65515119:T:A	1.0334e-07	-0.577202	-1.21664
65515830	chr14:65515830:A:G	4.44666e-07	-1.66433e-10	-0.334539
65516172	chr14:65516172:C:T	5.88208e-07	0.5157	-0.570483
65516730	chr14:65516730:G:A	9.12384e-08	-0.698182	-1.22021
65517205	chr14:65517205:T:C	9.85894e-08	-1.31791	-0.52299
65517292	chr14:65517292:T:C	3.93634e-07	-1.66433e-10	-0.456442
65517455	chr14:65517455:A:G	1.3321e-07	-1.53994	-2.72626e-10
65517947	chr14:65517947:A:G	4.502e-07	-1.66433e-10	-0.322172
65517967	chr14:65517967:AT:A	8.39573e-08	-0.799345	-1.20221
65518453	chr14:65518453:T:C	3.60182e-08	-1.64419	-1.20365
65518764	chr14:65518764:C:T	2.03383e-07	-1.66433e-10	-1.11677
65518783	chr14:65518783:G:A	2.87755e-06	-1.66433e-10	1.53283
65519231	chr14:65519231:A:C	4.17685e-08	-1.48306	-1.21666
65520482	chr14:65520482:C:T	9.14826e-08	-1.60726	-0.308451
65520527	chr14:65520527:G:C	2.62673e-07	-1.66433e-10	-0.860954
65521026	chr14:65521026:G:A	3.54805e-07	-0.560295	-2.72626e-10
65521377	chr14:65521377:TAC:T	9.16618e-07	-1.66433e-10	0.388827
65521391	chr14:65521391:T:A	2.13755e-07	-1.66433e-10	-1.06703
65521660	chr14:65521660:T:C	3.26036e-07	-0.644857	-2.72626e-10
65522340	chr14:65522340:A:G	1.00691e-07	-0.616655	-1.20316
65522817	chr14:65522817:G:A	2.7442e-07	-1.66433e-10	-0.817204
65523025	chr14:65523025:A:G	1.95366e-07	-1.66433e-10	-1.15699
65523058	chr14:65523058:G:A	1.44616e-07	-1.44629	-0.0114959
65523420	chr14:65523420:T:G	4.29467e-07	-1.66433e-10	-0.369319
65523671	chr14:65523671:C:T	3.40937e-08	-1.72394	-1.17881
65523753	chr14:65523753:A:T	6.87322e-08	-1.45964	-0.742005
65523911	chr14:65523911:T:G	2.11895e-07	-1.66433e-10	-1.07577
65524603	chr14:65524603:A:G	1.95696e-07	-1.66433e-10	-1.1553
65524642	chr14:65524642:G:C	1.93359e-07	-1.66433e-10	-1.16731
65524969	chr14:65524969:G:A	1.83361e-07	-1.66433e-10	-1.2204
65525019	chr14:65525019:A:G	4.12636e-07	0.0339124	-0.443211
65525214	chr14:65525214:G:A	4.17122e-07	-0.398484	-2.72626e-10
65525433	chr14:65525433:G:A	3.09615e-07	-1.66433e-10	-0.696535
65525982	chr14:65525982:T:C	2.19263e-07	-1.66433e-10	-1.04159
65526448	chr14:65526448:A:G	7.54395e-08	-0.898368	-1.21017
65526449	chr14:65526449:C:T	2.06643e-07	-1.66433e-10	-1.10087
65526539	chr14:65526539:AT:A	1.94046e-07	-1.66433e-10	-1.16377
65526543	chr14:65526543:GA:G	1.94046e-07	-1.66433e-10	-1.16377
65526545	chr14:65526545:G:A	4.12738e-07	-1.66433e-10	-0.409051
65526724	chr14:65526724:T:C	2.19454e-07	-1.66433e-10	-1.04072
65526797	chr14:65526797:G:T	2.02809e-07	-1.66433e-10	-1.1196
65526922	chr14:65526922:T:C	4.14592e-08	-1.47576	-1.23139
65526953	chr14:65526953:A:C	5.56436e-08	-1.69211	-0.720787
65527139	chr14:65527139:A:G	9.71252e-08	-1.58189	-0.273977
65527363	chr14:65527363:T:C	2.07084e-07	-1.66433e-10	-1.09874
65527695	chr14:65527695:C:CT	1.07032e-07	-1.75874	-2.72626e-10
65527759	chr14:65527759:TAA:T	2.19314e-07	-1.66433e-10	-1.04136
65527861	chr14:65527861:A:G	7.75361e-08	-0.843992	-1.23713
65527982	chr14:65527982:G:T	1.81059e-07	-1.66433e-10	-1.23304
65528063	chr14:65528063:C:T	2.19444e-07	-1.66433e-10	-1.04077
65528162	chr14:65528162:G:A	3.14977e-07	-0.0555843	-0.623779
65528231	chr14:65528231:C:T	6.79269e-08	-1.51774	-0.695688
65528506	chr14:65528506:C:T	9.45293e-07	-1.66433e-10	0.419631
65528592	chr14:65528592:C:G	4.39977e-07	-1.66433e-10	-0.345141
65528619	chr14:65528619:A:G	2.46829e-07	-1.66433e-10	-0.923168
65528673	chr14:65528673:A:G	1.47105e-07	-1.39658	-0.0441362
65529901	chr14:65529901:T:C	9.56384e-08	-1.38291	-0.488379
65529924	chr14:65529924:A:G	2.03114e-07	-1.66433e-10	-1.1181
65530232	chr14:65530232:C:T	1.95831e-07	-1.66433e-10	-1.15461
65530282	chr14:65530282:A:G	2.10424e-07	-1.66433e-10	-1.08274
65530506	chr14:65530506:G:A	1.97703e-07	-1.66433e-10	-1.1451
65530791	chr14:65530791:C:T	2.42031e-07	-1.66433e-10	-0.942798
65531213	chr14:65531213:G:A	4.34537e-07	0.647484	-1.00507
65531351	chr14:65531351:C:T	4.59873e-07	-0.0233956	-0.277518
65531556	chr14:65531556:A:G	5.88254e-07	-1.66433e-10	-0.0547052
65531815	chr14:65531815:G:A	1.09797e-07	-1.73323	-2.72626e-10
65531891	chr14:65531891:A:G	2.43753e-07	-1.66433e-10	-0.935708
65532370	chr14:65532370:T:C	2.46133e-07	0.309998	-1.23599
65532408	chr14:65532408:C:T	3.79316e-07	-0.493495	-2.72626e-10
65532537	chr14:65532537:T:C	3.55995e-07	-1.66433e-10	-0.556948
65532852	chr14:65532852:G:A	9.13159e-07	-1.66433e-10	0.385046
65532857	chr14:65532857:G:C	8.06062e-07	-1.66433e-10	0.260297
65533377	chr14:65533377:G:A	9.91995e-08	-0.599003	-1.23573
65533471	chr14:65533471:A:G	2.19201e-07	-1.66433e-10	-1.04188
65534195	chr14:65534195:T:A	1.01483e-06	-1.66433e-10	0.490614
65534358	chr14:65534358:T:G	5.51197e-08	-1.69868	-0.723677
65534524	chr14:65534524:A:G	4.69667e-08	-1.38004	-1.20239
65536157	chr14:65536157:A:G	4.6779e-08	-1.3696	-1.21683
65536358	chr14:65536358:T:C	3.00379e-07	-1.66433e-10	-0.726819
65536406	chr14:65536406:A:G	2.25293e-07	-1.66433e-10	-1.01446
65536485	chr14:65536485:AG:A	9.84837e-08	-1.5607	-0.281269
65536627	chr14:65536627:A:T	7.06068e-08	-1.47122	-0.703519
65536708	chr14:65536708:T:C	8.92577e-08	-0.708449	-1.23189
65536748	chr14:65536748:T:A	3.09717e-07	-0.125133	-0.571071
65536972	chr14:65536972:T:C	5.5881e-07	-1.66433e-10	-0.106055
65537488	chr14:65537488:C:T	4.28378e-07	-1.66433e-10	-0.371858
65537569	chr14:65537569:A:G	2.08442e-07	-1.66433e-10	-1.0922
65538495	chr14:65538495:G:A	0.000138691	5.40814	-2.72626e-10
65538697	chr14:65538697:A:G	3.42264e-07	-1.66433e-10	-0.596282
65538950	chr14:65538950:A:C	2.13507e-07	-1.66433e-10	-1.06819
65539080	chr14:65539080:C:T	9.07741e-08	-0.899344	-1.02414
65539202	chr14:65539202:A:G	2.23134e-07	-1.66433e-10	-1.02409
65539554	chr14:65539554:A:G	1.91763e-07	-1.66433e-10	-1.1756
65539864	chr14:65539864:T:A	4.62961e-08	-1.47893	-1.11788
65540384	chr14:65540384:G:C	1.80296e-07	-1.66433e-10	-1.23726
65540688	chr14:65540688:A:G	1.81059e-07	-1.66433e-10	-1.23304
65540951	chr14:65540951:G:A	2.94402e-07	-1.66433e-10	-0.746916
65541315	chr14:65541315:A:G	1.95611e-07	-1.66433e-10	-1.15573
65541442	chr14:65541442:T:C	3.1942e-08	-1.75925	-1.20869
65541517	chr14:65541517:T:C	2.56003e-07	-1.66433e-10	-0.886674
65542218	chr14:65542218:T:C	2.06322e-07	-1.66433e-10	-1.10243
65543001	chr14:65543001:C:T	2.7287e-07	-1.66433e-10	-0.822869
65543002	chr14:65543002:A:G	2.71729e-07	-1.66433e-10	-0.82706
65543006	chr14:65543006:C:T	2.71729e-07	-1.66433e-10	-0.82706
65543071	chr14:65543071:C:T	9.33243e-08	-1.56449	-0.331292
65543077	chr14:65543077:T:C	1.80878e-07	-1.66433e-10	-1.23404
65543151	chr14:65543151:C:T	2.83246e-07	-1.66433e-10	-0.785549
65543638	chr14:65543638:G:A	3.02974e-06	-1.66433e-10	1.58437
65543640	chr14:65543640:G:A	2.1466e-07	-1.66433e-10	-1.06281
65544366	chr14:65544366:T:C	1.28023e-07	-1.57966	-2.72626e-10
65544879	chr14:65544879:A:G	3.82392e-07	-1.66433e-10	-0.485419
65545583	chr14:65545583:C:G	3.17642e-07	-1.66433e-10	-0.670939
65545584	chr14:65545584:T:A	3.15734e-07	-1.66433e-10	-0.676964
65545896	chr14:65545896:A:G	1.93871e-07	-1.66433e-10	-1.16467
65545906	chr14:65545906:G:A	3.95554e-07	0.500711	-0.952287
65546305	chr14:65546305:C:T	4.43879e-08	-1.52938	-1.10952
65546327	chr14:65546327:A:G	2.71166e-07	-1.66433e-10	-0.829133
65546627	chr14:65546627:A:G	6.22757e-07	-1.66433e-10	0.00229276
65546792	chr14:65546792:TTA:T	8.09588e-08	-1.51156	-0.526359
65547202	chr14:65547202:G:T	5.6674e-07	-0.0919623	-2.72626e-10
65547489	chr14:65547489:A:T	7.88595e-08	-1.53253	-0.531666
65547693	chr14:65547693:A:G	1.91484e-07	-1.66433e-10	-1.17706
65547841	chr14:65547841:A:G	2.06026e-07	-1.66433e-10	-1.10386
65547879	chr14:65547879:A:T	4.32677e-08	-1.59406	-1.0704
65547963	chr14:65547963:T:G	9.34181e-08	-0.690538	-1.20424
65548526	chr14:65548526:A:C	2.27101e-07	-1.66433e-10	-1.00647
65548763	chr14:65548763:C:T	2.31715e-07	-1.66433e-10	-0.986355
65548827	chr14:65548827:T:C	2.05915e-07	-1.66433e-10	-1.1044
65549130	chr14:65549130:A:T	4.55375e-08	-1.54062	-1.07271
65549529	chr14:65549529:A:G	3.85161e-07	0.69191	-1.17011
65549666	chr14:65549666:G:A	5.09833e-07	0.155414	-0.353194
65549790	chr14:65549790:C:A	7.06256e-07	-1.66433e-10	0.128114
65550506	chr14:65550506:C:T	1.83135e-07	-1.66433e-10	-1.22164
65550684	chr14:65550684:G:A	2.38846e-07	-1.66433e-10	-0.956046
65550709	chr14:65550709:C:T	1.93036e-07	-1.66433e-10	-1.16899
65550799	chr14:65550799:T:C	4.84608e-08	-1.47713	-1.07398
65550906	chr14:65550906:C:CT	2.01733e-07	-1.66433e-10	-1.12492
65551128	chr14:65551128:CA:C	4.58458e-08	-1.5308	-1.07578
65551168	chr14:65551168:A:G	1.10242e-07	-1.48085	-0.248338
65551208	chr14:65551208:C:T	7.18398e-07	-1.66433e-10	0.145161
65551592	chr14:65551592:A:G	3.52692e-06	1.73632	-2.72626e-10
65551907	chr14:65551907:ATGTT:A	2.02064e-07	-1.66433e-10	-1.12328
65551941	chr14:65551941:C:T	9.90289e-08	-1.60772	-0.228736
65552289	chr14:65552289:G:C	5.81186e-07	-1.66433e-10	-0.0667931
65552301	chr14:65552301:A:G	1.88453e-07	-1.66433e-10	-1.19301
65552379	chr14:65552379:T:C	1.6718e-07	-1.31279	-2.72626e-10
65553304	chr14:65553304:T:G	9.92712e-08	-1.54132	-0.292691
65553353	chr14:65553353:A:T	8.93269e-08	-0.789765	-1.1498
65553382	chr14:65553382:A:G	4.18014e-08	-1.5886	-1.11033
65553941	chr14:65553941:A:AT	1.94284e-07	-1.66433e-10	-1.16254
65553954	chr14:65553954:G:A	2.15941e-07	-1.66433e-10	-1.05686
65554606	chr14:65554606:T:C	3.9368e-08	-1.52214	-1.23677
65554851	chr14:65554851:A:T	5.66039e-08	-1.60615	-0.789638
65555181	chr14:65555181:G:A	1.55782e-07	-1.38341	-2.72626e-10
65555329	chr14:65555329:C:T	1.01985e-07	-1.58183	-0.225205
65555937	chr14:65555937:T:C	2.67424e-07	-1.66433e-10	-0.843026
65556085	chr14:65556085:T:C	4.40278e-07	-1.66433e-10	-0.344458
65556114	chr14:65556114:T:A	3.29057e-08	-1.75959	-1.17863
65556413	chr14:65556413:A:T	1.48215e-07	-0.308997	-1.1242
65556472	chr14:65556472:G:A	4.23879e-08	-1.58633	-1.09867
65556779	chr14:65556779:G:A	9.93188e-08	-1.59984	-0.233692
65556865	chr14:65556865:A:G	5.7941e-07	-1.66433e-10	-0.0698532
65557035	chr14:65557035:TG:T	6.16574e-07	-1.66433e-10	-0.00768502
65557188	chr14:65557188:G:A	4.60893e-08	-1.37815	-1.22313
65557243	chr14:65557243:T:C	1.4082e-07	-0.581101	-0.903283
65557382	chr14:65557382:G:C	1.14006e-07	-1.69561	-2.72626e-10
65557435	chr14:65557435:G:C	3.19624e-08	-1.75899	-1.20831
65557823	chr14:65557823:A:G	4.40278e-07	-1.66433e-10	-0.344458
65558221	chr14:65558221:A:C	2.91655e-07	-1.66433e-10	-0.756291
65558645	chr14:65558645:A:G	4.04451e-07	0.408274	-0.837608
65558880	chr14:65558880:T:TTA	4.04509e-08	-1.59913	-1.13264
65559196	chr14:65559196:G:GT	2.23778e-07	-1.66433e-10	-1.02121
65559222	chr14:65559222:G:A	8.94785e-08	-1.6184	-0.319469
65559536	chr14:65559536:ATAGCTTAGAATTAACTAGGATATAGTACAGTTTCAGCATATAAGTATAGTAACATTTTACAG:A	2.05068e-07	-1.66433e-10	-1.10852
65559705	chr14:65559705:C:T	2.23966e-07	-1.66433e-10	-1.02037
65560080	chr14:65560080:A:G	2.29406e-07	-1.66433e-10	-0.996372
65560362	chr14:65560362:A:G	2.50487e-07	-1.66433e-10	-0.908456
65561038	chr14:65561038:C:T	4.82551e-07	-0.252776	-2.72626e-10
65561064	chr14:65561064:A:G	2.57357e-07	-1.66433e-10	-0.881398
65561728	chr14:65561728:A:G	1.26303e-07	-0.500523	-1.09266
65561787	chr14:65561787:T:C	1.27719e-07	-0.487535	-1.09449
65561807	chr14:65561807:T:C	1.85046e-07	-1.66433e-10	-1.21126
65562129	chr14:65562129:T:C	1.26789e-07	-0.503158	-1.08618
65562150	chr14:65562150:G:A	2.13446e-07	-1.66433e-10	-1.06848
65562200	chr14:65562200:A:C	6.50585e-07	-1.66433e-10	0.0460077
65562421	chr14:65562421:T:C	2.04783e-07	-1.10991	-2.72626e-10
65562588	chr14:65562588:C:A	1.80392e-07	-1.66433e-10	-1.23673
65562705	chr14:65562705:G:GAA	1.29472e-07	-0.491288	-1.07711
65562901	chr14:65562901:G:C	2.12966e-07	-1.66433e-10	-1.07073
65562960	chr14:65562960:G:A	2.18868e-07	-1.66433e-10	-1.04339
65563043	chr14:65563043:C:T	4.35602e-08	-1.5916	-1.06612
65563781	chr14:65563781:G:A	5.14821e-07	-0.188045	-2.72626e-10
65564296	chr14:65564296:G:T	2.23768e-07	-1.66433e-10	-1.02125
65564347	chr14:65564347:T:G	4.29752e-08	-1.48932	-1.18193
65564920	chr14:65564920:T:G	6.23247e-08	-1.36841	-0.931092
65565384	chr14:65565384:T:C	1.06961e-07	-1.7594	-2.72626e-10
65565471	chr14:65565471:T:A	4.12705e-07	-1.66433e-10	-0.40913
65565948	chr14:65565948:A:G	3.88798e-07	-1.66433e-10	-0.468804
65565989	chr14:65565989:A:G	2.14549e-07	-1.66433e-10	-1.06332
65565990	chr14:65565990:A:G	2.14864e-07	-1.66433e-10	-1.06186
65566079	chr14:65566079:G:C	1.49224e-07	-1.42642	-2.72626e-10
65566084	chr14:65566084:A:C	5.49135e-08	-1.40121	-1.0249
65566136	chr14:65566136:A:G	1.82616e-07	-1.66433e-10	-1.22448
65566143	chr14:65566143:G:A	1.29308e-07	-1.56967	-2.72626e-10
65566216	chr14:65566216:G:A	1.13357e-07	-0.519559	-1.18177
65566327	chr14:65566327:T:G	1.62671e-07	-1.34014	-2.72626e-10
65567112	chr14:65567112:T:C	4.00438e-08	-1.56724	-1.17465
65567648	chr14:65567648:A:G	1.88405e-07	-1.66433e-10	-1.19327
65568045	chr14:65568045:C:T	2.58749e-07	-1.66433e-10	-0.876005
65568048	chr14:65568048:G:C	8.54319e-08	-1.52276	-0.461381
65568103	chr14:65568103:A:G	4.24852e-08	-1.64775	-1.03495
65568109	chr14:65568109:C:T	1.06791e-07	-1.76099	-2.72626e-10
65568253	chr14:65568253:A:G	2.8147e-07	-1.66433e-10	-0.791839
65568594	chr14:65568594:T:C	4.44311e-07	-1.66433e-10	-0.335338
65568711	chr14:65568711:T:C	1.17148e-07	-0.565065	-1.10336
65568712	chr14:65568712:G:A	2.17833e-07	-1.66433e-10	-1.04814
65568978	chr14:65568978:C:A	1.78104e-05	3.35567	-2.72626e-10
65569036	chr14:65569036:A:C	1.81473e-07	-1.66433e-10	-1.23076
65569395	chr14:65569395:T:C	1.44936e-07	-1.45557	-2.72626e-10
65569443	chr14:65569443:G:A	3.02091e-07	-1.66433e-10	-0.721136
65569745	chr14:65569745:G:A	2.66047e-06	-1.66433e-10	1.4544
65569759	chr14:65569759:T:A	5.82252e-07	-1.66433e-10	-0.0649609
65569809	chr14:65569809:T:C	3.02295e-07	-1.66433e-10	-0.72046
65569856	chr14:65569856:T:C	4.04143e-07	-1.66433e-10	-0.430096
65570043	chr14:65570043:T:G	4.24112e-07	0.442897	-0.824762
65570886	chr14:65570886:T:C	3.58594e-07	-0.549674	-2.72626e-10
65571797	chr14:65571797:G:A	5.05176e-07	-0.206957	-2.72626e-10
65572706	chr14:65572706:A:C	2.97692e-07	-1.66433e-10	-0.735805
65572809	chr14:65572809:T:C	5.75833e-07	-1.66433e-10	-0.0760456
65573479	chr14:65573479:A:T	2.16542e-07	-1.66433e-10	-1.05408
65573587	chr14:65573587:G:A	2.16343e-07	-1.66433e-10	-1.055
65573795	chr14:65573795:A:G	4.46052e-07	-0.331428	-2.72626e-10
65573911	chr14:65573911:C:G	2.20392e-07	-1.66433e-10	-1.03646
65574575	chr14:65574575:G:A	4.87357e-07	-0.242866	-2.72626e-10
65574927	chr14:65574927:C:T	5.74551e-07	0.321669	-0.399943
65575132	chr14:65575132:A:G	3.68622e-07	-0.522093	-2.72626e-10
65575462	chr14:65575462:G:A	4.78122e-07	-0.261998	-2.72626e-10
65575676	chr14:65575676:C:T	5.59866e-07	-1.66433e-10	-0.104165
65575741	chr14:65575741:C:T	3.33863e-07	-0.0743091	-0.546825
65575835	chr14:65575835:A:T	4.6308e-07	-0.293963	-2.72626e-10
65576100	chr14:65576100:G:A	2.55969e-07	-1.66433e-10	-0.886808
65576939	chr14:65576939:G:A	2.15741e-07	-1.66433e-10	-1.05779
65577008	chr14:65577008:C:T	2.37954e-07	-0.959788	-2.72626e-10
65577327	chr14:65577327:A:G	1.84507e-07	-1.66433e-10	-1.21418
65577377	chr14:65577377:G:A	5.05894e-07	-1.66433e-10	-0.205536
65577411	chr14:65577411:G:A	1.28521e-07	-0.815025	-0.760748
65577608	chr14:65577608:AAT:A	2.70926e-07	-1.66433e-10	-0.830016
65577758	chr14:65577758:T:C	9.5199e-08	-0.665029	-1.21087
65577909	chr14:65577909:A:G	3.41895e-06	-1.66433e-10	1.70522
65578825	chr14:65578825:G:C	5.30739e-07	0.46407	-0.621663
65579205	chr14:65579205:G:A	2.1196e-07	-1.66433e-10	-1.07546
65579230	chr14:65579230:C:T	6.06446e-07	-1.66433e-10	-0.0242479
65579524	chr14:65579524:G:C	5.15842e-07	0.337382	-0.523445
65579816	chr14:65579816:G:A	1.73034e-07	-0.176936	-1.10144
65580098	chr14:65580098:A:G	1.10698e-07	-0.64453	-1.08053
65580304	chr14:65580304:T:C	9.58963e-08	-0.634973	-1.23362
65580543	chr14:65580543:A:G	2.20244e-07	-1.66433e-10	-1.03713
65581077	chr14:65581077:T:C	4.21806e-07	0.271453	-0.658772
65581118	chr14:65581118:T:C	2.21559e-07	-1.66433e-10	-1.03118
65581188	chr14:65581188:T:G	2.61528e-07	-1.66433e-10	-0.86532
65581301	chr14:65581301:G:A	5.38998e-08	-1.51983	-0.924906
65581940	chr14:65581940:A:G	4.52096e-07	-0.317968	-2.72626e-10
65582154	chr14:65582154:C:T	1.76481e-07	-0.422398	-0.836253
65582383	chr14:65582383:T:C	3.31926e-07	-0.626951	-2.72626e-10
65582453	chr14:65582453:C:T	2.55085e-07	-1.66433e-10	-0.890268
65582466	chr14:65582466:C:T	2.02408e-07	-1.66433e-10	-1.12158
65582687	chr14:65582687:G:A	3.1405e-07	-1.66433e-10	-0.68231
65582788	chr14:65582788:TA:T	4.18275e-07	-1.66433e-10	-0.395725
65584298	chr14:65584298:A:T	2.5208e-07	-1.66433e-10	-0.902117
65584380	chr14:65584380:A:G	2.51578e-07	-1.66433e-10	-0.904111
65584382	chr14:65584382:G:T	5.90837e-07	0.752566	-0.80289
65584400	chr14:65584400:G:A	5.30876e-07	-0.157335	-2.72626e-10
65584818	chr14:65584818:G:A	1.69777e-07	-0.139434	-1.15794
65585252	chr14:65585252:G:A	4.28335e-07	-1.66433e-10	-0.371958
65585306	chr14:65585306:C:T	6.06704e-07	-1.66433e-10	-0.0238228
65585323	chr14:65585323:G:A	2.62974e-07	-1.66433e-10	-0.859808
65585475	chr14:65585475:C:T	6.07136e-07	-1.66433e-10	-0.0231106
65585648	chr14:65585648:T:C	5.83744e-06	2.24018	-2.72626e-10
65585754	chr14:65585754:G:A	4.94244e-08	-1.60396	-0.927457
65586066	chr14:65586066:A:G	3.66831e-08	-1.7409	-1.08865
65586288	chr14:65586288:G:A	3.0005e-07	0.382561	-1.11047
65586373	chr14:65586373:G:A	3.15872e-07	0.435482	-1.11201
65586443	chr14:65586443:G:A	1.6465e-07	-0.12452	-1.20352
65586628	chr14:65586628:C:G	2.04524e-07	-1.66433e-10	-1.11118
65587005	chr14:65587005:G:A	4.75832e-07	-1.66433e-10	-0.266798
65587052	chr14:65587052:G:A	1.81242e-07	-1.66433e-10	-1.23203
65587113	chr14:65587113:C:T	2.20854e-07	-1.66433e-10	-1.03436
65587251	chr14:65587251:A:G	3.31966e-07	-0.62683	-2.72626e-10
65587307	chr14:65587307:C:T	2.02208e-07	-1.66433e-10	-1.12257
65587522	chr14:65587522:G:A	4.27256e-07	-1.66433e-10	-0.374481
65587865	chr14:65587865:T:G	2.50075e-07	-1.66433e-10	-0.910101
65588060	chr14:65588060:T:C	9.58394e-08	-1.56596	-0.303226
65588237	chr14:65588237:A:G	4.46064e-07	-1.66433e-10	-0.331402
65588432	chr14:65588432:C:T	1.81376e-07	-1.66433e-10	-1.23129
65588445	chr14:65588445:T:C	2.62166e-07	-1.66433e-10	-0.862887
65588578	chr14:65588578:G:C	2.16432e-07	-1.66433e-10	-1.05459
65588709	chr14:65588709:GAT:G	4.38314e-07	0.365365	-0.714293
65588892	chr14:65588892:G:A	4.10989e-08	-1.64522	-1.07067
65589001	chr14:65589001:G:A	6.73784e-07	-1.66433e-10	0.0810462
65589225	chr14:65589225:C:A	4.86685e-07	0.508983	-0.75323
65589589	chr14:65589589:G:A	6.66042e-07	-1.66433e-10	0.0694898
65589592	chr14:65589592:C:T	5.61257e-07	-1.66433e-10	-0.101685
65589593	chr14:65589593:G:A	2.77429e-06	-1.66433e-10	1.49629
65589690	chr14:65589690:C:T	9.1868e-08	-0.682168	-1.22934
65589734	chr14:65589734:A:G	9.1436e-08	-0.869005	-1.04722
65589790	chr14:65589790:T:A	8.44542e-08	-1.54106	-0.454599
65590584	chr14:65590584:A:G	5.86334e-07	-1.66433e-10	-0.0579737
65590734	chr14:65590734:A:G	3.15506e-07	0.303363	-0.981049
65591320	chr14:65591320:T:C	3.57423e-08	-1.74788	-1.10765
65591886	chr14:65591886:ATACTT:A	2.20596e-07	-1.66433e-10	-1.03553
65591946	chr14:65591946:T:A	6.88038e-07	0.654248	-0.552268
65591952	chr14:65591952:G:A	2.85178e-07	-1.66433e-10	-0.778749
65592360	chr14:65592360:TG:T	2.09075e-07	-1.66433e-10	-1.08917
65593979	chr14:65593979:G:A	8.91393e-08	-1.54324	-0.39842
65593989	chr14:65593989:C:A	3.93675e-07	0.413961	-0.870299
65594006	chr14:65594006:G:A	4.5933e-08	-1.73613	-0.868552
65594420	chr14:65594420:A:AG	1.94639e-07	-1.66433e-10	-1.16071
65594606	chr14:65594606:G:A	4.32062e-07	-1.66433e-10	-0.363295
65594793	chr14:65594793:C:T	2.43647e-07	-1.66433e-10	-0.936143
65594842	chr14:65594842:T:C	1.8783e-07	-0.434509	-0.761817
65595002	chr14:65595002:T:C	2.85772e-07	-1.66433e-10	-0.776671
65595377	chr14:65595377:T:C	5.28238e-07	-0.162316	-2.72626e-10
65595414	chr14:65595414:T:C	3.3986e-08	-1.75632	-1.1496
65595605	chr14:65595605:T:C	2.55478e-07	-1.66433e-10	-0.888728
65595758	chr14:65595758:G:A	1.63601e-07	-1.33444	-2.72626e-10
65596307	chr14:65596307:T:C	1.9015e-07	-1.66433e-10	-1.18405
65596378	chr14:65596378:A:G	4.69182e-07	-1.66433e-10	-0.280873
65596630	chr14:65596630:C:T	6.93885e-07	-1.66433e-10	0.110442
65596677	chr14:65596677:A:G	1.16171e-07	-1.51994	-0.156861
65596864	chr14:65596864:C:G	4.37319e-07	0.489095	-0.840295
65597181	chr14:65597181:T:C	3.35761e-08	-1.71063	-1.20742
65597187	chr14:65597187:G:A	2.22049e-07	-1.66433e-10	-1.02897
65597197	chr14:65597197:T:C	5.72399e-07	-0.0820272	-2.72626e-10
65597201	chr14:65597201:TA:T	1.24789e-07	-0.371108	-1.23413
65597402	chr14:65597402:G:A	7.27705e-07	0.798843	-0.64081
65597438	chr14:65597438:C:G	4.44675e-08	-1.74337	-0.893733
65597582	chr14:65597582:C:T	1.98451e-07	-1.66433e-10	-1.14132
65597592	chr14:65597592:C:T	1.0829e-07	-1.74705	-2.72626e-10
65597610	chr14:65597610:G:A	5.90446e-08	-1.51065	-0.84292
65598042	chr14:65598042:G:A	2.11265e-07	-1.66433e-10	-1.07875
65598109	chr14:65598109:G:A	1.26612e-07	-0.449064	-1.14167
65598207	chr14:65598207:G:A	6.30414e-07	-1.66433e-10	0.014513
65598362	chr14:65598362:A:G	2.51735e-07	-1.66433e-10	-0.903485
65598490	chr14:65598490:G:C	2.89598e-07	-1.66433e-10	-0.763371
65598916	chr14:65598916:C:G	9.0393e-08	-0.697548	-1.23015
65598948	chr14:65598948:G:A	4.28344e-07	0.436391	-0.808328
65599262	chr14:65599262:A:AT	2.67943e-07	-1.66433e-10	-0.841089
65599283	chr14:65599283:A:G	2.12358e-07	0.0497854	-1.12338
65599305	chr14:65599305:A:G	6.63568e-07	-1.66433e-10	0.0657676
65599455	chr14:65599455:A:T	6.23971e-07	-1.66433e-10	0.00424
65599543	chr14:65599543:T:TA	1.96969e-07	-1.66433e-10	-1.14882
65600288	chr14:65600288:T:C	4.19366e-07	0.026562	-0.419681
65600370	chr14:65600370:T:G	9.57557e-08	-0.646479	-1.22358
65600422	chr14:65600422:T:C	6.99932e-07	-1.66433e-10	0.11912
65600598	chr14:65600598:T:G	3.53253e-08	-1.75376	-1.11351
65600771	chr14:65600771:A:C	1.97902e-07	-1.66433e-10	-1.14409
65600999	chr14:65600999:G:A	2.84764e-07	-1.66433e-10	-0.780203
65601089	chr14:65601089:A:G	1.79127e-07	-1.24377	-2.72626e-10
65601150	chr14:65601150:T:C	2.08582e-07	-1.66433e-10	-1.09153
65601265	chr14:65601265:A:C	2.59176e-07	-1.66433e-10	-0.874355
65601372	chr14:65601372:A:G	1.96081e-07	-1.66433e-10	-1.15334
65601484	chr14:65601484:T:G	3.26405e-08	-1.7218	-1.22451
65601487	chr14:65601487:T:C	1.88731e-07	-1.66433e-10	-1.19154
65601497	chr14:65601497:A:G	1.63688e-06	-1.66433e-10	0.968682
65601567	chr14:65601567:A:G	3.90177e-08	-1.64569	-1.12216
65601602	chr14:65601602:G:C	3.89342e-08	-1.65987	-1.11012
65601837	chr14:65601837:T:C	1.64962e-07	-1.32615	-2.72626e-10
65602233	chr14:65602233:T:C	1.97089e-07	-1.66433e-10	-1.14821
65602316	chr14:65602316:T:A	6.67272e-07	-1.66433e-10	0.0713338
65602519	chr14:65602519:C:T	4.39971e-07	-1.66433e-10	-0.345155
65602864	chr14:65602864:C:T	2.17935e-07	-1.66433e-10	-1.04767
65602949	chr14:65602949:G:A	4.83678e-08	-1.55386	-0.99917
65603242	chr14:65603242:C:G	6.91713e-07	-1.66433e-10	0.107308
65603416	chr14:65603416:C:G	2.0171e-07	-1.66433e-10	-1.12503
65603699	chr14:65603699:C:G	1.59782e-07	-0.275097	-1.08296
65604013	chr14:65604013:C:T	1.77722e-07	-0.241235	-1.01041
65604294	chr14:65604294:G:A	3.53434e-08	-1.75283	-1.11392
65605015	chr14:65605015:T:G	3.22174e-07	0.244987	-0.901758
65605248	chr14:65605248:A:G	2.8637e-07	-1.66433e-10	-0.77458
65605322	chr14:65605322:C:T	2.00934e-07	-0.216287	-0.912601
65605760	chr14:65605760:TCTCA:T	8.35731e-08	-1.5374	-0.468744
65605800	chr14:65605800:TAGAGGAG:T	1.87654e-07	-1.66433e-10	-1.19726
65606340	chr14:65606340:G:A	1.96902e-07	-1.66433e-10	-1.14916
65606653	chr14:65606653:A:G	6.19498e-07	-1.66433e-10	-0.00295386
65606993	chr14:65606993:A:G	3.33502e-08	-1.76078	-1.16402
65607392	chr14:65607392:G:A	2.79631e-07	-1.66433e-10	-0.798394
65607917	chr14:65607917:T:G	4.23488e-07	0.370422	-0.753759
65607972	chr14:65607972:G:A	2.41816e-07	-1.66433e-10	-0.943686
65608179	chr14:65608179:A:C	1.13821e-07	-1.69724	-2.72626e-10
65608286	chr14:65608286:C:T	1.56573e-07	-0.294006	-1.08434
65608301	chr14:65608301:G:A	1.18589e-07	-1.6562	-2.72626e-10
65608609	chr14:65608609:G:A	3.33095e-07	-1.66433e-10	-0.623435
65608936	chr14:65608936:T:C	3.46839e-08	-1.76087	-1.12472
65609251	chr14:65609251:C:T	1.2455e-07	-1.60715	-2.72626e-10
65609311	chr14:65609311:T:A	2.54763e-07	0.316161	-1.20769
65609396	chr14:65609396:T:C	2.5461e-07	-0.892129	-2.72626e-10
65609634	chr14:65609634:A:G	4.65421e-08	-1.54066	-1.05084
65609812	chr14:65609812:T:C	5.19397e-08	-1.44578	-1.036
65610070	chr14:65610070:T:C	5.03306e-08	-1.53962	-0.973627
65610098	chr14:65610098:AAAC:A	2.05004e-07	-1.66433e-10	-1.10883
65610483	chr14:65610483:A:G	3.67407e-07	-1.66433e-10	-0.525393
65610508	chr14:65610508:GC:G	2.15044e-07	-1.66433e-10	-1.06102
65610953	chr14:65610953:G:T	4.7778e-07	-1.66433e-10	-0.262714
65611551	chr14:65611551:C:T	1.47208e-07	-1.44002	-2.72626e-10
65611826	chr14:65611826:A:G	4.49417e-07	-1.66433e-10	-0.323912
65612330	chr14:65612330:T:C	3.81308e-07	-0.488257	-2.72626e-10
65612397	chr14:65612397:C:T	8.9538e-08	-0.867325	-1.06988
65612786	chr14:65612786:C:T	2.16305e-07	-1.66433e-10	-1.05518
65613412	chr14:65613412:A:T	5.31892e-08	-1.62278	-0.835233
65613923	chr14:65613923:C:A	4.28278e-07	-1.66433e-10	-0.372091
65614387	chr14:65614387:A:G	3.37052e-08	-1.69861	-1.2156
65615398	chr14:65615398:C:T	2.04806e-07	-1.66433e-10	-1.1098
65615484	chr14:65615484:T:C	6.13828e-08	-1.72898	-0.585757
65615510	chr14:65615510:A:G	2.2876e-07	-1.66433e-10	-0.999191
65615765	chr14:65615765:T:C	2.28983e-07	-1.66433e-10	-0.998216
65615777	chr14:65615777:A:G	1.80264e-07	-1.66433e-10	-1.23744
65615827	chr14:65615827:C:T	1.81038e-07	-1.66433e-10	-1.23316
65615855	chr14:65615855:A:G	5.03696e-07	0.444037	-0.653928
65616452	chr14:65616452:A:G	1.09518e-07	-1.73578	-2.72626e-10
65616485	chr14:65616485:A:G	5.81909e-08	-1.30949	-1.05864
65617338	chr14:65617338:G:A	2.72294e-07	-1.66433e-10	-0.824982
65617777	chr14:65617777:C:T	2.85257e-06	-1.66433e-10	1.52411
65617782	chr14:65617782:A:C	3.59852e-08	-1.75457	-1.09419
65618165	chr14:65618165:T:A	2.54414e-07	-1.66433e-10	-0.8929
65618249	chr14:65618249:T:C	2.84164e-07	-1.66433e-10	-0.782312
65618711	chr14:65618711:G:T	3.48967e-08	-1.74525	-1.13422
65618818	chr14:65618818:T:A	2.57927e-07	-1.66433e-10	-0.879185
65618990	chr14:65618990:A:G	2.22515e-07	-1.66433e-10	-1.02687
65619355	chr14:65619355:C:G	2.36e-07	-1.52142	0.553389
65619911	chr14:65619911:G:C	2.60583e-07	-0.868943	-2.72626e-10
65620238	chr14:65620238:A:G	3.52885e-08	-1.75832	-1.10998
65620460	chr14:65620460:A:G	1.01683e-07	-0.699241	-1.11076
65620546	chr14:65620546:G:A	2.19457e-07	-1.66433e-10	-1.04071
65620623	chr14:65620623:G:C	2.38312e-07	0.0799471	-1.03823
65621172	chr14:65621172:T:C	3.70647e-07	-0.516613	-2.72626e-10
65621232	chr14:65621232:A:T	5.86474e-07	-1.66433e-10	-0.0577346
65621257	chr14:65621257:G:T	4.00167e-08	-1.71942	-1.02315
65621855	chr14:65621855:C:T	3.74191e-08	-1.73731	-1.07237
65621952	chr14:65621952:T:C	2.89992e-07	-1.66433e-10	-0.762009
65622187	chr14:65622187:C:T	6.20674e-08	-1.68581	-0.617834
65622380	chr14:65622380:C:G	2.08114e-07	-1.66433e-10	-1.09378
65622830	chr14:65622830:A:AT	1.1448e-07	-1.69146	-2.72626e-10
65623009	chr14:65623009:G:C	2.06363e-07	-1.66433e-10	-1.10223
65623221	chr14:65623221:C:T	4.60341e-08	-1.48867	-1.11382
65624794	chr14:65624794:C:T	4.40627e-07	-1.66433e-10	-0.343665
65624819	chr14:65624819:A:G	4.53408e-08	-1.49722	-1.12043
65625802	chr14:65625802:C:T	2.41853e-07	-1.66433e-10	-0.943533
65626107	chr14:65626107:G:A	2.6455e-07	-1.66433e-10	-0.853833
65626525	chr14:65626525:T:G	1.0929e-07	-1.61629	-0.121567
65627067	chr14:65627067:C:T	2.00098e-07	-1.66433e-10	-1.13306
65627154	chr14:65627154:G:A	3.90792e-08	-1.63313	-1.13314
65627345	chr14:65627345:A:G	2.06843e-07	-0.0550701	-1.04483
65627732	chr14:65627732:G:A	1.08785e-07	-0.70221	-1.04028
65627953	chr14:65627953:T:G	4.8979e-07	0.437508	-0.675394
65628831	chr14:65628831:G:A	5.7176e-07	-1.66433e-10	-0.0831444
65628927	chr14:65628927:T:C	2.14462e-07	-1.66433e-10	-1.06373
65629286	chr14:65629286:C:T	5.71947e-07	-1.66433e-10	-0.082817
65629287	chr14:65629287:A:G	3.93048e-07	-1.66433e-10	-0.457932
65631307	chr14:65631307:A:G	7.1345e-08	-1.7205	-0.443831
65632216	chr14:65632216:C:T	4.46176e-08	-1.7479	-0.88583
65632690	chr14:65632690:C:G	2.08356e-07	-1.66433e-10	-1.09261
65633359	chr14:65633359:C:T	2.3868e-07	-1.66433e-10	-0.956739
65633444	chr14:65633444:G:A	2.02603e-07	-1.66433e-10	-1.12061
65633677	chr14:65633677:G:A	4.35781e-06	-1.66433e-10	1.94786
65633705	chr14:65633705:G:A	2.25075e-07	-1.66433e-10	-1.01543
65633822	chr14:65633822:G:A	2.74364e-07	-1.66433e-10	-0.817406
65633973	chr14:65633973:C:T	2.16581e-07	-1.66433e-10	-1.0539
65633974	chr14:65633974:A:G	1.8256e-07	-1.66433e-10	-1.22478
65633987	chr14:65633987:G:C	4.36741e-07	-0.352523	-2.72626e-10
65634065	chr14:65634065:C:T	2.14913e-07	-1.66433e-10	-1.06163
65634134	chr14:65634134:G:A	2.66057e-07	-1.66433e-10	-0.848152
65634470	chr14:65634470:G:C	3.68819e-07	-0.521558	-2.72626e-10
65634501	chr14:65634501:A:G	4.28102e-07	0.410964	-0.783465
65634997	chr14:65634997:A:G	2.6312e-07	-1.66433e-10	-0.859254
65635097	chr14:65635097:C:T	2.86845e-07	-1.66433e-10	-0.772923
65635281	chr14:65635281:C:T	5.22643e-07	-0.172964	-2.72626e-10
65635314	chr14:65635314:C:T	1.80259e-07	-1.66433e-10	-1.23747
65635546	chr14:65635546:G:A	4.58769e-08	-1.53385	-1.07205
65636098	chr14:65636098:C:T	2.27438e-07	-0.00739075	-0.997593
65636121	chr14:65636121:G:A	3.29135e-08	-1.75693	-1.18105
65636181	chr14:65636181:T:C	6.74469e-06	-1.66433e-10	2.38465
65636709	chr14:65636709:G:A	7.93704e-08	-1.67778	-0.37996
65636960	chr14:65636960:A:G	3.14201e-07	-1.66433e-10	-0.681831
65637063	chr14:65637063:G:A	2.17679e-07	-1.66433e-10	-1.04884
65637450	chr14:65637450:C:T	1.89676e-07	-1.66433e-10	-1.18655
65637469	chr14:65637469:T:C	5.35371e-08	-1.70738	-0.744113
65637985	chr14:65637985:A:T	1.04212e-07	-0.723058	-1.06238
65638251	chr14:65638251:G:A	4.24568e-07	0.433396	-0.814187
65638361	chr14:65638361:T:C	4.28802e-08	-1.53761	-1.13584
65638480	chr14:65638480:AAAC:A	4.14143e-07	-0.405653	-2.72626e-10
65638556	chr14:65638556:A:C	1.80384e-07	-1.66433e-10	-1.23678
65638615	chr14:65638615:A:G	4.37875e-08	-1.52275	-1.12976
65638748	chr14:65638748:A:G	2.82798e-07	-1.66433e-10	-0.787132
65639105	chr14:65639105:A:G	1.80768e-07	-1.66433e-10	-1.23465
65639847	chr14:65639847:T:C	6.12062e-07	-1.66433e-10	-0.0150304
65640493	chr14:65640493:G:A	4.85113e-08	-1.70547	-0.844596
65640765	chr14:65640765:CT:C	4.61895e-08	-1.72064	-0.878471
65640918	chr14:65640918:A:G	4.14311e-08	-1.63682	-1.07101
65640954	chr14:65640954:A:G	5.02691e-08	-1.52322	-0.99125
65641068	chr14:65641068:T:A	1.23029e-07	-1.61945	-2.72626e-10
65641123	chr14:65641123:A:G	2.99648e-07	-1.66433e-10	-0.729254
65641300	chr14:65641300:C:T	5.19823e-07	0.582992	-0.761366
65641497	chr14:65641497:A:G	4.53678e-08	-1.72366	-0.893397
65642004	chr14:65642004:A:G	2.99572e-07	-1.66433e-10	-0.729509
65642084	chr14:65642084:G:A	2.13569e-07	-1.66433e-10	-1.0679
65642413	chr14:65642413:G:A	4.67391e-08	-1.69262	-0.894668
65642787	chr14:65642787:T:G	1.80798e-07	-1.66433e-10	-1.23448
65643045	chr14:65643045:C:G	1.11153e-07	-1.72095	-2.72626e-10
65643432	chr14:65643432:G:A	1.03189e-07	-0.722231	-1.07307
65643610	chr14:65643610:T:C	7.20881e-08	-1.36356	-0.790413
65643859	chr14:65643859:A:G	4.39928e-07	-1.66433e-10	-0.345253
65643910	chr14:65643910:T:C	1.09676e-07	-0.53331	-1.20102
65643935	chr14:65643935:A:G	3.40272e-08	-1.75101	-1.15369
65643952	chr14:65643952:G:A	3.85674e-07	-1.66433e-10	-0.47687
65644301	chr14:65644301:T:A	6.69193e-07	-0.552896	0.627105
65645123	chr14:65645123:G:C	1.11464e-07	-0.633522	-1.08464
65645183	chr14:65645183:T:A	3.35915e-08	-1.75902	-1.15857
65645956	chr14:65645956:A:G	4.94007e-07	-1.66433e-10	-0.229314
65646035	chr14:65646035:G:A	1.24682e-07	-1.6061	-2.72626e-10
65646453	chr14:65646453:T:G	4.26018e-08	-1.5275	-1.15247
65646515	chr14:65646515:C:T	6.46427e-08	-1.63285	-0.630139
65646778	chr14:65646778:A:G	2.00441e-07	-1.66433e-10	-1.13134
65646898	chr14:65646898:C:T	2.09602e-07	-1.66433e-10	-1.08666
65647119	chr14:65647119:G:A	6.43873e-08	-1.61452	-0.652432
65648323	chr14:65648323:T:A	2.56473e-07	-1.66433e-10	-0.884841
65648527	chr14:65648527:A:G	7.0401e-07	-1.66433e-10	0.12493
65648625	chr14:65648625:A:G	1.94872e-07	-1.66433e-10	-1.15952
65649061	chr14:65649061:T:G	1.06853e-07	-1.76041	-2.72626e-10
65649309	chr14:65649309:A:T	2.59003e-07	-1.66433e-10	-0.875024
65649534	chr14:65649534:C:T	2.06575e-07	-1.66433e-10	-1.1012
65649904	chr14:65649904:T:A	4.77048e-07	0.578093	-0.84234
65649916	chr14:65649916:A:G	2.11845e-07	-1.07601	-2.72626e-10
65650003	chr14:65650003:A:G	1.12842e-07	-1.70588	-2.72626e-10
65650072	chr14:65650072:G:A	2.15932e-07	-0.0123434	-1.04456
65650078	chr14:65650078:C:T	1.09614e-07	-1.7349	-2.72626e-10
65650153	chr14:65650153:G:T	3.0076e-07	-1.66433e-10	-0.725552
65650354	chr14:65650354:AG:A	4.03282e-07	-1.66433e-10	-0.432229
65651294	chr14:65651294:C:T	8.06576e-08	-1.31794	-0.723712
65652137	chr14:65652137:A:G	3.76909e-07	-1.66433e-10	-0.49986
65652782	chr14:65652782:A:C	3.79946e-07	-1.66433e-10	-0.491833
65652800	chr14:65652800:A:G	3.00794e-07	-1.66433e-10	-0.725439
65652859	chr14:65652859:C:T	4.21247e-07	-1.66433e-10	-0.388643
65653082	chr14:65653082:A:G	1.33806e-07	-0.427119	-1.10835
65653108	chr14:65653108:A:G	4.41129e-07	-1.66433e-10	-0.342527
65653215	chr14:65653215:T:A	1.87838e-07	-1.66433e-10	-1.19628
65653278	chr14:65653278:A:T	1.83762e-07	-1.66433e-10	-1.21822
65653297	chr14:65653297:G:C	7.7208e-07	0.930395	-0.71317
65653344	chr14:65653344:A:G	1.80594e-07	-1.66433e-10	-1.23561
65653443	chr14:65653443:GAAGAA:G	3.94822e-07	-0.453429	-2.72626e-10
65653720	chr14:65653720:T:C	2.9455e-07	-1.66433e-10	-0.746416
65653877	chr14:65653877:C:G	2.0169e-07	-1.66433e-10	-1.12513
65653932	chr14:65653932:G:A	1.39418e-07	-0.39247	-1.10192
65653957	chr14:65653957:C:T	1.45128e-07	-0.378207	-1.07604
65654206	chr14:65654206:T:C	1.07702e-07	-1.75249	-2.72626e-10
65654404	chr14:65654404:C:T	2.97996e-07	-1.66433e-10	-0.734783
65654650	chr14:65654650:C:T	1.64965e-07	-1.32613	-2.72626e-10
65654774	chr14:65654774:A:G	7.12619e-07	0.669879	-0.532796
65654835	chr14:65654835:T:G	1.25194e-07	-1.6854	0.0834015
65655409	chr14:65655409:G:A	1.16251e-07	-1.67611	-2.72626e-10
65655542	chr14:65655542:A:C	2.77889e-07	-1.66433e-10	-0.804642
65655614	chr14:65655614:CAT:C	1.00784e-06	-1.66433e-10	0.483705
65655707	chr14:65655707:C:T	2.87764e-07	-1.66433e-10	-0.769723
65655737	chr14:65655737:C:T	2.91087e-07	-1.66433e-10	-0.75824
65655738	chr14:65655738:G:A	5.28161e-07	-1.66433e-10	-0.162462
65656007	chr14:65656007:TG:T	9.91623e-08	-0.610987	-1.22412
65656081	chr14:65656081:A:C	4.35338e-07	-0.355741	-2.72626e-10
65656102	chr14:65656102:G:C	2.83012e-07	-1.66433e-10	-0.786374
65656819	chr14:65656819:A:G	2.10092e-07	-1.66433e-10	-1.08432
65656852	chr14:65656852:T:G	1.83835e-07	-1.66433e-10	-1.21782
65656860	chr14:65656860:A:G	2.0491e-07	-1.66433e-10	-1.1093
65657289	chr14:65657289:T:G	4.40297e-07	-1.66433e-10	-0.344415
65657372	chr14:65657372:A:G	4.40891e-07	-1.66433e-10	-0.343066
65657386	chr14:65657386:A:C	4.72218e-07	0.830568	-1.10499
65657867	chr14:65657867:T:G	6.32932e-07	0.702689	-0.684189
65657923	chr14:65657923:A:G	4.38157e-07	-0.349285	-2.72626e-10
65657943	chr14:65657943:C:CA	2.97059e-07	0.303153	-1.04108
65658453	chr14:65658453:G:A	4.30692e-08	-1.73473	-0.934325
65658625	chr14:65658625:CAAG:C	1.26257e-07	-1.59458	0.0010332
65658672	chr14:65658672:T:C	1.07639e-07	-1.75308	-2.72626e-10
65658932	chr14:65658932:A:G	4.86559e-08	-1.49818	-1.04891
65658935	chr14:65658935:T:G	2.01761e-07	-1.66433e-10	-1.12478
65659210	chr14:65659210:A:T	6.61238e-07	-1.66433e-10	0.0622509
65659512	chr14:65659512:A:G	1.19272e-07	-1.62514	-0.0253207
65659585	chr14:65659585:C:T	4.47928e-07	-1.66433e-10	-0.32723
65659708	chr14:65659708:C:T	1.09603e-07	-1.735	-2.72626e-10
65659816	chr14:65659816:A:G	3.57133e-07	-1.66433e-10	-0.553755
65659869	chr14:65659869:A:C	1.89364e-07	-1.66433e-10	-1.18819
65660061	chr14:65660061:T:C	4.40161e-08	-1.72079	-0.926516
65660374	chr14:65660374:A:G	3.52102e-08	-1.71343	-1.1571
65660536	chr14:65660536:C:G	2.61155e-07	-1.66433e-10	-0.86675
65660805	chr14:65660805:A:C	1.06791e-07	-1.76099	-2.72626e-10
65660952	chr14:65660952:T:C	2.50633e-07	-1.66433e-10	-0.907873
65660960	chr14:65660960:C:T	1.9898e-07	-1.66433e-10	-1.13866
65661299	chr14:65661299:A:G	2.45749e-07	-1.66433e-10	-0.927555
65661520	chr14:65661520:A:T	5.62074e-08	-1.6083	-0.794519
65661920	chr14:65661920:T:C	4.40278e-07	-1.66433e-10	-0.344458
65662423	chr14:65662423:C:A	9.32534e-08	-1.29357	-0.602974
65662436	chr14:65662436:G:T	7.29181e-08	-1.51029	-0.63224
65662526	chr14:65662526:A:C	1.81402e-07	-1.66433e-10	-1.23115
65663453	chr14:65663453:C:T	1.62609e-07	-1.34051	-2.72626e-10
65663932	chr14:65663932:G:A	2.05962e-07	-1.66433e-10	-1.10417
65664673	chr14:65664673:T:A	1.11434e-07	-1.71843	-2.72626e-10
65665008	chr14:65665008:G:T	1.1028e-07	-1.72884	-2.72626e-10
65665190	chr14:65665190:C:T	2.13228e-07	-1.66433e-10	-1.0695
65665562	chr14:65665562:C:T	3.03989e-07	0.417363	-1.13224
65665730	chr14:65665730:C:T	1.14248e-07	-1.46745	-0.226037
65666050	chr14:65666050:A:G	4.14196e-07	-0.405524	-2.72626e-10
65666193	chr14:65666193:C:T	1.0791e-07	-1.75056	-2.72626e-10
65666247	chr14:65666247:A:G	3.22041e-07	-1.66433e-10	-0.657184
65666468	chr14:65666468:C:G	9.40504e-08	-1.49352	-0.394517
65666890	chr14:65666890:G:A	1.14601e-07	-1.64222	-0.048188
65667004	chr14:65667004:C:T	4.55989e-08	-1.67938	-0.9326
65667187	chr14:65667187:A:G	4.89743e-08	-1.44894	-1.09163
65667572	chr14:65667572:C:T	5.71947e-07	-1.66433e-10	-0.082817
65667811	chr14:65667811:A:G	1.08571e-07	-1.74446	-2.72626e-10
65667833	chr14:65667833:T:C	2.91569e-07	0.381518	-1.13811
65668103	chr14:65668103:C:G	3.12691e-07	-0.686647	-2.72626e-10
65668753	chr14:65668753:G:C	2.81797e-07	-1.66433e-10	-0.790678
65669129	chr14:65669129:C:T	2.12038e-07	-1.66433e-10	-1.0751
65669157	chr14:65669157:T:C	2.04278e-07	-1.66433e-10	-1.11238
65669445	chr14:65669445:C:A	3.41678e-07	0.3645	-0.962496
65669501	chr14:65669501:A:G	1.9201e-07	-1.66433e-10	-1.17431
65669699	chr14:65669699:A:C	5.3052e-07	-1.66433e-10	-0.158006
65669954	chr14:65669954:C:T	3.66145e-07	-1.66433e-10	-0.528835
65671375	chr14:65671375:C:G	4.85674e-06	-1.66433e-10	2.05626
65671556	chr14:65671556:C:T	1.10982e-07	-0.584773	-1.13772
65672799	chr14:65672799:T:G	4.19505e-08	-1.70922	-0.986154
65673105	chr14:65673105:T:A	2.40376e-07	-1.66433e-10	-0.949657
65673833	chr14:65673833:A:C	1.86404e-07	-1.66433e-10	-1.20395
65674728	chr14:65674728:A:G	4.40799e-08	-1.50229	-1.14357
65675438	chr14:65675438:A:G	2.69634e-07	-1.66433e-10	-0.834799
65675782	chr14:65675782:A:G	3.41236e-08	-1.76082	-1.14105
65675806	chr14:65675806:A:G	1.63802e-07	-1.58298	0.249776
65675950	chr14:65675950:T:C	1.80241e-07	-1.66433e-10	-1.23757
65676626	chr14:65676626:C:G	3.55252e-07	-1.66433e-10	-0.559036
65677037	chr14:65677037:C:T	1.42531e-07	-1.65601	0.183707
65677062	chr14:65677062:A:G	4.92822e-08	-1.71268	-0.82162
65677434	chr14:65677434:T:C	2.51474e-07	-1.66433e-10	-0.904523
65677472	chr14:65677472:A:G	1.83967e-07	-1.66433e-10	-1.21711
65677542	chr14:65677542:C:A	2.63552e-07	-1.66433e-10	-0.857613
65677774	chr14:65677774:A:G	4.75181e-08	-1.7277	-0.843054
65677912	chr14:65677912:A:C	6.55073e-08	-1.53219	-0.717511
65678259	chr14:65678259:C:T	4.46254e-07	-1.66433e-10	-0.330975
65678363	chr14:65678363:C:T	5.04479e-08	-1.70936	-0.801564
65678430	chr14:65678430:C:A	2.15854e-07	-1.66433e-10	-1.05726
65678481	chr14:65678481:C:G	2.07876e-07	-1.66433e-10	-1.09492
65678600	chr14:65678600:C:A	2.78729e-07	0.356369	-1.15799
65678656	chr14:65678656:G:A	2.18304e-07	-1.66433e-10	-1.04597
65678678	chr14:65678678:C:T	5.52906e-07	0.752713	-0.869388
65678782	chr14:65678782:A:G	1.41216e-07	-1.63022	0.148645
65679371	chr14:65679371:T:C	1.45621e-07	-1.45086	-2.72626e-10
65679574	chr14:65679574:A:G	3.94563e-08	-1.5449	-1.21176
65680047	chr14:65680047:T:C	5.76503e-07	0.795543	-0.870426
65680437	chr14:65680437:T:C	2.21477e-07	-1.66433e-10	-1.03154
65680834	chr14:65680834:T:C	2.43374e-07	-1.66433e-10	-0.937265
65681528	chr14:65681528:G:T	6.8427e-07	0.92785	-0.831361
65681631	chr14:65681631:C:G	4.61683e-08	-1.73675	-0.862823
65683036	chr14:65683036:G:A	2.9141e-07	-1.66433e-10	-0.757131
65683158	chr14:65683158:C:T	2.81466e-06	-1.66433e-10	1.51073
65683256	chr14:65683256:G:A	1.25688e-06	-1.66433e-10	0.704523
65683538	chr14:65683538:G:A	2.76557e-07	-1.66433e-10	-0.809446
65683633	chr14:65683633:C:T	5.59875e-06	2.19844	-2.72626e-10
65684406	chr14:65684406:C:A	3.35472e-07	-1.66433e-10	-0.616324
65684680	chr14:65684680:T:C	3.43339e-07	-1.66433e-10	-0.593145
65684901	chr14:65684901:G:A	8.65326e-08	-1.58397	-0.387367
65685286	chr14:65685286:A:G	2.82692e-07	-1.66433e-10	-0.787506
65685300	chr14:65685300:T:C	1.76816e-07	-1.25676	-2.72626e-10
65685316	chr14:65685316:A:G	1.14096e-07	-1.69482	-2.72626e-10
65685319	chr14:65685319:A:C	2.16962e-07	-1.66433e-10	-1.05214
65685711	chr14:65685711:CG:C	2.26828e-07	-1.66433e-10	-1.00767
65685749	chr14:65685749:G:A	3.26648e-07	-1.66433e-10	-0.64298
65686402	chr14:65686402:G:A	1.15094e-06	-1.742	2.35846
65686509	chr14:65686509:T:C	5.00992e-06	-1.66433e-10	2.08731
65687420	chr14:65687420:G:A	3.02428e-07	-1.66433e-10	-0.720019
65687478	chr14:65687478:T:G	1.95831e-07	-1.66433e-10	-1.15461
65688168	chr14:65688168:A:G	2.27304e-07	-1.66433e-10	-1.00558
65688213	chr14:65688213:T:A	3.03449e-07	-1.66433e-10	-0.716649
65688469	chr14:65688469:T:C	2.24206e-07	-1.66433e-10	-1.0193
65688853	chr14:65688853:C:T	2.9904e-07	-1.66433e-10	-0.731287
65689001	chr14:65689001:A:G	2.52305e-07	-1.66433e-10	-0.901224
65689218	chr14:65689218:GTAT:G	2.43879e-07	-1.66433e-10	-0.935193
65689255	chr14:65689255:A:G	2.48702e-07	-1.66433e-10	-0.91561
65689382	chr14:65689382:C:T	2.41748e-07	-1.66433e-10	-0.943969
65689819	chr14:65689819:G:GAGCCAC	4.43206e-07	-0.337829	-2.72626e-10
65689901	chr14:65689901:T:G	2.51202e-07	-1.66433e-10	-0.905607
65689951	chr14:65689951:A:G	4.40278e-07	-1.66433e-10	-0.344458
65690150	chr14:65690150:A:G	2.25523e-07	-1.01344	-2.72626e-10
65690221	chr14:65690221:T:A	2.37882e-07	-1.66433e-10	-0.960091
65690492	chr14:65690492:T:A	3.45623e-07	-1.66433e-10	-0.586516
65690570	chr14:65690570:T:C	2.1089e-07	-1.66433e-10	-1.08052
65690655	chr14:65690655:T:C	2.21708e-07	0.0664626	-1.09696
65691043	chr14:65691043:A:G	4.58147e-07	-0.304674	-2.72626e-10
65691143	chr14:65691143:C:A	5.38715e-07	0.78572	-0.928397
65691664	chr14:65691664:G:A	2.21257e-07	-1.66433e-10	-1.03254
65691868	chr14:65691868:T:G	2.54269e-07	-1.66433e-10	-0.893469
65692017	chr14:65692017:G:A	4.97122e-07	-1.66433e-10	-0.223028
65692072	chr14:65692072:A:G	1.64676e-07	-1.64728	0.319395
65692204	chr14:65692204:G:A	3.58893e-07	-1.66433e-10	-0.548841
65693055	chr14:65693055:C:G	4.92448e-07	-0.232475	-2.72626e-10
65693069	chr14:65693069:G:C	5.69308e-06	-1.66433e-10	2.21514
65693314	chr14:65693314:A:G	2.88009e-07	-1.66433e-10	-0.768871
65693333	chr14:65693333:C:T	1.98732e-07	-1.66433e-10	-1.13991
65693612	chr14:65693612:G:T	1.82321e-07	-1.66433e-10	-1.2261
65694036	chr14:65694036:CCTGT:C	6.79527e-07	0.927531	-0.837998
65694109	chr14:65694109:C:A	2.96165e-07	0.494287	-1.23524
65694256	chr14:65694256:T:G	2.18362e-07	-1.66433e-10	-1.04571
65694274	chr14:65694274:TCTTC:T	6.37585e-06	-1.66433e-10	2.32841
65694620	chr14:65694620:A:G	3.10833e-07	-1.66433e-10	-0.692608
65694801	chr14:65694801:C:T	4.78245e-08	-1.3447	-1.21962
65694810	chr14:65694810:G:A	3.33101e-07	-1.66433e-10	-0.623419
65695081	chr14:65695081:C:T	7.78989e-07	1.03733	-0.811201
65695393	chr14:65695393:CCT:C	2.56453e-07	-1.66433e-10	-0.884917
65695553	chr14:65695553:A:G	2.21754e-07	-1.66433e-10	-1.03029
65695864	chr14:65695864:A:G	2.01004e-07	-1.66433e-10	-1.12854
65696031	chr14:65696031:C:A	1.84793e-07	-0.557962	-0.654668
65696175	chr14:65696175:C:T	5.01186e-07	-0.214886	-2.72626e-10
65696188	chr14:65696188:C:T	1.07197e-07	-1.75719	-2.72626e-10
65696840	chr14:65696840:A:G	7.80301e-07	-1.66433e-10	0.227817
65696960	chr14:65696960:C:T	1.14703e-07	-1.68951	-2.72626e-10
65697062	chr14:65697062:G:A	4.7007e-08	-1.57721	-1.00435
65697350	chr14:65697350:G:T	2.95392e-07	-1.66433e-10	-0.743559
65697512	chr14:65697512:T:G	2.6874e-07	-1.66433e-10	-0.838117
65697554	chr14:65697554:T:C	2.23877e-07	-1.66433e-10	-1.02077
65697627	chr14:65697627:T:C	3.22567e-07	-1.66433e-10	-0.655553
65697660	chr14:65697660:G:C	2.68866e-07	-1.66433e-10	-0.837649
65697899	chr14:65697899:C:T	6.54147e-08	-1.55703	-0.694086
65698082	chr14:65698082:C:T	6.13185e-08	-1.5517	-0.764084
65698151	chr14:65698151:G:A	6.22323e-08	-1.36162	-0.939369
65698321	chr14:65698321:C:G	2.11751e-07	-1.66433e-10	-1.07645
65699682	chr14:65699682:C:T	1.24911e-07	-1.60426	-2.72626e-10
65700641	chr14:65700641:C:T	2.42958e-07	-1.66433e-10	-0.938976
65700729	chr14:65700729:G:C	2.37752e-07	-1.66433e-10	-0.960637
65700738	chr14:65700738:T:C	2.18149e-07	-1.66433e-10	-1.04669
65701392	chr14:65701392:T:G	1.40183e-07	-1.64727	0.158362
65701812	chr14:65701812:A:G	1.37439e-07	-1.50868	-2.72626e-10
65702422	chr14:65702422:T:G	3.16505e-07	-1.66433e-10	-0.674523
65702437	chr14:65702437:C:T	5.6739e-06	-1.66433e-10	2.21177
65702639	chr14:65702639:G:A	2.27897e-07	-1.66433e-10	-1.00297
65703203	chr14:65703203:C:A	3.42342e-07	-1.66433e-10	-0.596052
65703204	chr14:65703204:T:C	1.21898e-07	-1.62868	-2.72626e-10
65703305	chr14:65703305:C:T	2.48647e-07	-1.509	0.593169
65703587	chr14:65703587:CA:C	1.68875e-07	-1.3027	-2.72626e-10
65703779	chr14:65703779:A:G	2.2612e-07	-1.66433e-10	-1.0108
65704415	chr14:65704415:G:A	5.46545e-08	-1.68615	-0.744682
65704823	chr14:65704823:T:C	5.3393e-07	0.654667	-0.806265
65704970	chr14:65704970:T:C	2.31506e-07	-1.66433e-10	-0.987258
65705015	chr14:65705015:A:G	2.71406e-07	-1.66433e-10	-0.828246
65705028	chr14:65705028:C:T	3.13719e-07	-1.66433e-10	-0.683365
65705137	chr14:65705137:A:C	3.30214e-07	-1.66433e-10	-0.632124
65705582	chr14:65705582:A:T	1.33305e-07	-1.37719	-0.162032
65706032	chr14:65706032:C:G	1.49985e-07	-1.64798	0.226648
65706485	chr14:65706485:A:C	5.08138e-07	-1.66433e-10	-0.201111
65706581	chr14:65706581:G:T	2.37882e-07	-1.66433e-10	-0.960091
65706603	chr14:65706603:A:G	2.71664e-07	-1.66433e-10	-0.827297
65706818	chr14:65706818:A:G	1.94079e-07	-1.66433e-10	-1.1636
65707113	chr14:65707113:T:C	7.21963e-07	0.15011	-2.72626e-10
65707222	chr14:65707222:C:G	3.56674e-07	-1.66433e-10	-0.555042
65707262	chr14:65707262:C:T	7.91662e-07	-1.75848	2.00075
65707398	chr14:65707398:T:C	1.85256e-07	-1.66433e-10	-1.21013
65709675	chr14:65709675:T:G	8.98265e-08	-1.48684	-0.44714
65709765	chr14:65709765:G:A	3.56674e-07	-1.66433e-10	-0.555042
65709886	chr14:65709886:A:G	3.61016e-07	-1.66433e-10	-0.542942
65710434	chr14:65710434:T:C	2.21284e-07	-1.66433e-10	-1.03242
65711362	chr14:65711362:T:G	2.75735e-07	-1.66433e-10	-0.812425
65711613	chr14:65711613:G:A	2.74526e-07	-1.66433e-10	-0.816819
65711627	chr14:65711627:A:T	3.01717e-07	-1.66433e-10	-0.722376
65711969	chr14:65711969:G:C	2.60418e-05	3.7356	-2.72626e-10
65712128	chr14:65712128:T:A	1.84409e-07	-1.66433e-10	-1.2147
65712830	chr14:65712830:A:G	2.80043e-07	-1.66433e-10	-0.79692
65712892	chr14:65712892:T:C	5.70859e-07	-1.66433e-10	-0.0847213
65712898	chr14:65712898:T:G	1.48159e-07	-1.43358	-2.72626e-10
65713351	chr14:65713351:G:T	5.38079e-07	-0.143857	-2.72626e-10
65713535	chr14:65713535:C:G	4.1145e-07	-1.66433e-10	-0.412176
65713674	chr14:65713674:A:G	4.59547e-07	-1.66433e-10	-0.301623
65713721	chr14:65713721:T:C	4.29604e-07	-1.66433e-10	-0.369001
65713832	chr14:65713832:C:A	2.97094e-07	-1.66433e-10	-0.737813
65714277	chr14:65714277:C:T	6.82504e-07	-0.295835	0.38974
65714670	chr14:65714670:G:A	1.58196e-07	-1.69511	0.327074
65715302	chr14:65715302:A:G	4.36962e-08	-1.45721	-1.1974
65715323	chr14:65715323:A:C	1.93468e-07	-1.66433e-10	-1.16675
65715365	chr14:65715365:A:G	1.12832e-05	2.8992	-2.72626e-10
65715660	chr14:65715660:A:G	8.23239e-08	-1.671	-0.350199
65715694	chr14:65715694:C:T	3.15754e-07	-1.66433e-10	-0.676899
65715718	chr14:65715718:T:C	5.922e-08	-1.63141	-0.71919
65716344	chr14:65716344:A:G	4.39198e-07	-1.66433e-10	-0.346912
65716579	chr14:65716579:A:G	4.67679e-06	-1.66433e-10	2.0185
65716631	chr14:65716631:T:G	6.4961e-08	-1.62801	-0.630071
65716999	chr14:65716999:G:T	1.06933e-07	-1.75966	-2.72626e-10
65717790	chr14:65717790:C:T	2.52703e-07	-1.66433e-10	-0.899649
65718251	chr14:65718251:G:A	4.32587e-07	-1.66433e-10	-0.36208
65718513	chr14:65718513:C:T	2.68354e-07	-1.66433e-10	-0.839556
65719114	chr14:65719114:T:A	2.29188e-07	-1.66433e-10	-0.99732
65719209	chr14:65719209:T:C	2.20033e-07	-1.66433e-10	-1.03809
65719937	chr14:65719937:A:G	2.23472e-07	-1.66433e-10	-1.02258
65720349	chr14:65720349:T:C	1.58047e-07	-0.411771	-0.957201
65720373	chr14:65720373:T:C	3.5337e-08	-1.75973	-1.1072
65720393	chr14:65720393:G:A	7.32065e-08	-1.66612	-0.47246
65720610	chr14:65720610:C:T	2.23472e-07	-1.66433e-10	-1.02258
65720630	chr14:65720630:G:A	4.17091e-07	-1.66433e-10	-0.398558
65720652	chr14:65720652:A:G	1.9614e-07	-1.66433e-10	-1.15303
65720726	chr14:65720726:G:A	4.59188e-08	-1.41914	-1.18585
65721192	chr14:65721192:G:A	2.60104e-07	-1.66433e-10	-0.870784
65721401	chr14:65721401:C:T	3.97033e-07	-1.66433e-10	-0.447844
65721645	chr14:65721645:CT:C	3.92249e-08	-1.72126	-1.04129
65722164	chr14:65722164:T:A	3.00992e-07	0.511059	-1.23584
65722649	chr14:65722649:C:G	5.54412e-07	-0.113955	-2.72626e-10
65722739	chr14:65722739:A:G	4.1864e-06	-1.66433e-10	1.90773
65723044	chr14:65723044:T:C	2.25028e-07	-1.66433e-10	-1.01564
65724028	chr14:65724028:AT:A	2.20164e-07	-1.66433e-10	-1.03749
65724488	chr14:65724488:T:C	7.66052e-08	-1.68038	-0.412824
65725064	chr14:65725064:T:A	4.09011e-07	0.509371	-0.927492
65725422	chr14:65725422:ACTT:A	1.09656e-07	-1.73451	-2.72626e-10
65726005	chr14:65726005:C:T	2.17632e-07	-1.66433e-10	-1.04906
65726009	chr14:65726009:T:C	7.88793e-08	-1.67011	-0.393837
65726036	chr14:65726036:G:A	7.22519e-08	-1.65984	-0.491866
65726081	chr14:65726081:A:G	1.93337e-07	-1.66433e-10	-1.16743
65726197	chr14:65726197:G:T	1.35442e-07	-0.459595	-1.06372
65726940	chr14:65726940:C:T	4.9409e-08	-1.75086	-0.780873
65727216	chr14:65727216:AGCTCCACTAG:A	3.60088e-07	-1.66433e-10	-0.545514
65727301	chr14:65727301:T:C	1.56781e-07	-1.67689	0.299874
65727813	chr14:65727813:T:C	2.84416e-07	0.0321425	-0.813567
65727914	chr14:65727914:C:G	1.37041e-07	-1.51159	-2.72626e-10
65728485	chr14:65728485:C:T	2.50217e-07	-1.66433e-10	-0.909536
65728582	chr14:65728582:A:G	2.56827e-07	-0.883463	-2.72626e-10
65728686	chr14:65728686:TA:T	9.62857e-08	-0.678289	-1.18625
65728728	chr14:65728728:T:A	1.80699e-07	-1.66433e-10	-1.23503
65728865	chr14:65728865:G:A	8.2444e-08	-1.58061	-0.439138
65729238	chr14:65729238:G:A	5.74021e-06	-1.66433e-10	2.22339
65729444	chr14:65729444:A:G	1.11669e-07	-1.71633	-2.72626e-10
65729545	chr14:65729545:T:A	2.02003e-07	-1.66433e-10	-1.12358
65729601	chr14:65729601:G:A	4.30414e-07	-1.66433e-10	-0.367117
65729858	chr14:65729858:T:C	4.66094e-07	-1.66433e-10	-0.287475
65730659	chr14:65730659:G:A	2.8644e-07	-1.66433e-10	-0.774333
65731003	chr14:65731003:C:G	2.04461e-07	-1.66433e-10	-1.11149
65731048	chr14:65731048:T:C	3.78941e-07	-1.66433e-10	-0.494484
65731207	chr14:65731207:G:A	5.53363e-08	-1.73279	-0.685646
65731412	chr14:65731412:C:T	2.26046e-07	-1.66433e-10	-1.01112
65731417	chr14:65731417:A:G	4.07366e-06	-1.66433e-10	1.88043
65731710	chr14:65731710:G:T	4.10166e-06	-1.66433e-10	1.88728
65731847	chr14:65731847:C:A	2.85758e-07	-1.66433e-10	-0.776718
65731967	chr14:65731967:C:T	2.19036e-07	-1.66433e-10	-1.04263
65732085	chr14:65732085:G:A	2.03924e-07	-1.66433e-10	-1.11412
65732357	chr14:65732357:T:C	2.28632e-07	-1.66433e-10	-0.999751
65732421	chr14:65732421:C:G	2.86884e-07	-0.155323	-0.617464
65732492	chr14:65732492:C:T	1.73741e-07	-1.2743	-2.72626e-10
65732567	chr14:65732567:C:T	5.3558e-07	-0.148514	-2.72626e-10
65732636	chr14:65732636:T:A	2.26058e-07	-1.66433e-10	-1.01107
65732717	chr14:65732717:T:C	1.08583e-07	-1.74435	-2.72626e-10
65732944	chr14:65732944:G:A	3.43222e-08	-1.75943	-1.13664
65733114	chr14:65733114:A:C	1.85101e-07	-1.66433e-10	-1.21096
65733459	chr14:65733459:A:G	1.63438e-07	-0.109815	-1.22562
65733740	chr14:65733740:T:C	2.54069e-07	-0.113169	-0.781087
65733949	chr14:65733949:TG:T	4.2203e-07	-1.66433e-10	-0.386787
65733959	chr14:65733959:G:A	1.8121e-07	-1.66433e-10	-1.23221
65733974	chr14:65733974:A:G	2.23472e-07	-1.66433e-10	-1.02258
65734050	chr14:65734050:G:A	3.33694e-08	-1.76059	-1.16364
65734493	chr14:65734493:C:T	1.81242e-07	-1.66433e-10	-1.23203
65734655	chr14:65734655:G:C	7.82346e-08	-1.69922	-0.372933
65735158	chr14:65735158:A:G	1.30865e-07	-1.69106	0.133366
65735613	chr14:65735613:TTA:T	1.15407e-07	-1.05011	-0.633293
65736288	chr14:65736288:T:C	2.69431e-07	-1.66433e-10	-0.835552
65736521	chr14:65736521:T:C	3.86539e-07	-1.66433e-10	-0.47463
65736733	chr14:65736733:G:A	1.23806e-07	-1.61315	-2.72626e-10
65737089	chr14:65737089:C:T	4.57014e-08	-1.71788	-0.891856
65737704	chr14:65737704:A:G	2.55953e-07	-1.66433e-10	-0.886871
65737871	chr14:65737871:C:T	4.46971e-08	-1.70854	-0.923417
65738941	chr14:65738941:G:A	1.8342e-07	-1.66433e-10	-1.22009
65739235	chr14:65739235:A:G	6.02188e-06	-1.66433e-10	2.27129
65739250	chr14:65739250:A:G	1.16672e-07	-1.74149	0.0689962
65739561	chr14:65739561:C:T	1.3632e-07	-1.51686	-2.72626e-10
65740258	chr14:65740258:A:G	2.58018e-07	-0.150046	-0.728788
65740332	chr14:65740332:G:T	3.3405e-08	-1.7598	-1.16336
65740562	chr14:65740562:T:C	4.38525e-08	-1.41384	-1.23719
65740595	chr14:65740595:G:T	5.29539e-08	-1.73055	-0.731896
65741035	chr14:65741035:T:C	6.76576e-08	-1.75034	-0.467062
65741265	chr14:65741265:T:G	2.39759e-07	-1.66433e-10	-0.952231
65741395	chr14:65741395:A:G	1.81117e-07	-1.66433e-10	-1.23272
65741511	chr14:65741511:A:T	3.00444e-07	-1.66433e-10	-0.726601
65741590	chr14:65741590:G:C	4.20995e-06	-1.66433e-10	1.91334
65742680	chr14:65742680:CT:C	3.58923e-06	-1.66433e-10	1.75383
65742737	chr14:65742737:G:A	2.03844e-07	-1.66433e-10	-1.11451
65743065	chr14:65743065:A:G	7.07445e-07	-0.423146	0.552942
65743922	chr14:65743922:A:T	3.4971e-07	-1.66433e-10	-0.574761
65745051	chr14:65745051:A:G	1.81763e-07	-1.66433e-10	-1.22916
65745227	chr14:65745227:TG:T	4.41861e-08	-1.41398	-1.22947
65745373	chr14:65745373:ATGTATTTTT:A	9.25122e-08	-1.61406	-0.290463
65745586	chr14:65745586:C:T	1.12254e-07	-1.7111	-2.72626e-10
65745653	chr14:65745653:A:G	5.26498e-08	-1.71818	-0.750018
65746268	chr14:65746268:G:A	1.03642e-07	-0.697513	-1.09341
65746355	chr14:65746355:G:A	3.83346e-07	-1.66433e-10	-0.482924
65746498	chr14:65746498:A:G	2.65147e-07	-1.66433e-10	-0.851578
65746747	chr14:65746747:G:A	3.75932e-08	-1.70531	-1.09973
65747502	chr14:65747502:C:T	4.86545e-08	-1.67588	-0.871238
65747511	chr14:65747511:A:G	3.80661e-07	-1.66433e-10	-0.489954
65747699	chr14:65747699:C:T	2.49957e-07	-1.66433e-10	-0.910575
65747785	chr14:65747785:A:G	2.6665e-07	-1.66433e-10	-0.845927
65747788	chr14:65747788:G:A	1.95659e-07	-1.66433e-10	-1.15549
65747844	chr14:65747844:TCAC:T	1.24749e-07	-1.60556	-2.72626e-10
65747985	chr14:65747985:GT:G	2.45788e-07	-1.66433e-10	-0.927395
65748093	chr14:65748093:A:G	3.17743e-08	-1.7609	-1.2123
65748124	chr14:65748124:A:T	3.99431e-08	-1.74131	-1.0031
65748751	chr14:65748751:T:A	3.499e-07	-1.66433e-10	-0.574215
65749115	chr14:65749115:G:T	4.35419e-08	-1.73441	-0.92373
65749338	chr14:65749338:G:A	1.89374e-05	3.41703	-2.72626e-10
65749560	chr14:65749560:C:T	7.66212e-08	-1.70888	-0.38411
65750108	chr14:65750108:G:C	4.5626e-08	-1.74403	-0.867359
65750154	chr14:65750154:AG:A	4.41647e-08	-1.74315	-0.900788
65751487	chr14:65751487:T:C	1.07347e-07	-1.75579	-2.72626e-10
65751816	chr14:65751816:G:A	2.79454e-07	-1.66433e-10	-0.799028
65751877	chr14:65751877:C:T	1.52584e-07	-0.185149	-1.219
65751925	chr14:65751925:TAGGG:T	1.14808e-07	-1.39752	-0.291085
65752224	chr14:65752224:T:G	1.16386e-07	-1.67495	-2.72626e-10
65752229	chr14:65752229:G:C	2.03701e-07	-1.66433e-10	-1.11521
65752976	chr14:65752976:A:G	6.77362e-08	-1.74348	-0.472757
65753094	chr14:65753094:A:G	2.89404e-07	-1.66433e-10	-0.764039
65753198	chr14:65753198:G:A	4.42515e-08	-1.72128	-0.920693
65753448	chr14:65753448:A:G	2.10266e-07	-1.66433e-10	-1.08349
65754139	chr14:65754139:C:T	2.09318e-07	-1.08801	-2.72626e-10
65754481	chr14:65754481:C:A	3.90239e-07	-1.66433e-10	-0.465105
65754906	chr14:65754906:TTTGA:T	1.15393e-07	-1.68352	-2.72626e-10
65755053	chr14:65755053:T:C	2.42165e-07	-0.226073	-0.71617
65755062	chr14:65755062:G:T	4.38658e-08	-1.75136	-0.899371
65755197	chr14:65755197:T:C	3.04961e-07	-1.66433e-10	-0.711678
65755298	chr14:65755298:C:T	4.19556e-06	-1.66433e-10	1.90992
65755720	chr14:65755720:T:C	4.53114e-08	-1.73799	-0.880317
65756126	chr14:65756126:G:GT	2.60205e-07	-1.66433e-10	-0.870394
65756642	chr14:65756642:G:A	1.26808e-07	-1.58919	-2.72626e-10
65756674	chr14:65756674:C:G	1.20623e-07	-1.34258	-0.296616
65756778	chr14:65756778:C:T	4.53997e-08	-1.69472	-0.921638
65757314	chr14:65757314:G:T	2.08373e-07	-1.66433e-10	-1.09253
65757504	chr14:65757504:G:A	1.22429e-06	-1.66433e-10	0.678252
65757519	chr14:65757519:T:A	1.20573e-06	-1.66433e-10	0.662979
65757528	chr14:65757528:C:A	1.1631e-06	-1.66433e-10	0.626981
65757814	chr14:65757814:G:A	2.18649e-07	-1.66433e-10	-1.04439
65758139	chr14:65758139:T:G	3.86279e-07	-1.66433e-10	-0.475304
65758236	chr14:65758236:C:T	3.47593e-07	-1.66433e-10	-0.58083
65758434	chr14:65758434:T:A	4.40333e-08	-1.73016	-0.916757
65758489	chr14:65758489:G:A	3.90368e-07	-1.66433e-10	-0.464774
65758579	chr14:65758579:T:C	6.30011e-07	0.0138738	-2.72626e-10
65758738	chr14:65758738:CAT:C	2.36729e-07	-0.0578381	-0.907109
65758939	chr14:65758939:AGT:A	1.55178e-07	-1.38729	-2.72626e-10
65759382	chr14:65759382:C:T	4.91264e-08	-1.7606	-0.776865
65759421	chr14:65759421:A:T	2.96206e-07	-1.66433e-10	-0.740808
65759746	chr14:65759746:G:A	2.23341e-07	-1.66433e-10	-1.02317
65760167	chr14:65760167:G:A	2.2742e-07	-0.157165	-0.8479
65760262	chr14:65760262:C:T	4.4981e-08	-1.72535	-0.900269
65760268	chr14:65760268:C:T	2.154e-07	-1.66433e-10	-1.05937
65760417	chr14:65760417:T:C	3.77235e-07	-1.66433e-10	-0.498994
65760458	chr14:65760458:G:A	1.07039e-07	-1.75867	-2.72626e-10
65760464	chr14:65760464:T:G	4.68318e-07	-1.66433e-10	-0.282716
65760787	chr14:65760787:G:T	5.04303e-08	-1.51636	-0.99491
65761035	chr14:65761035:G:A	3.98937e-08	-1.74022	-1.00543
65761065	chr14:65761065:T:G	2.14303e-07	-1.66433e-10	-1.06447
65761074	chr14:65761074:T:G	4.46049e-08	-1.7474	-0.886616
65761115	chr14:65761115:T:C	4.01146e-06	-1.66433e-10	1.86505
65761372	chr14:65761372:T:G	1.06881e-07	-1.76014	-2.72626e-10
65761674	chr14:65761674:T:C	5.74889e-07	-0.077687	-2.72626e-10
65762147	chr14:65762147:A:G	3.92242e-06	-1.66433e-10	1.8426
65762269	chr14:65762269:A:G	2.04308e-07	-1.66433e-10	-1.11224
65762641	chr14:65762641:T:C	1.04566e-07	-1.67217	-0.109883
65763130	chr14:65763130:G:A	2.18036e-07	-1.66433e-10	-1.0472
65763314	chr14:65763314:C:A	1.93629e-06	-0.0813436	1.21801
65763430	chr14:65763430:C:T	7.01095e-07	0.12078	-2.72626e-10
65763696	chr14:65763696:A:G	4.66764e-07	-0.231257	-0.0547821
65763724	chr14:65763724:C:T	4.43448e-08	-1.65317	-0.986701
65763795	chr14:65763795:T:C	2.10547e-07	-1.66433e-10	-1.08215
65763938	chr14:65763938:T:C	1.14794e-07	-1.68873	-2.72626e-10
65764247	chr14:65764247:T:C	3.63387e-06	-1.66433e-10	1.76619
65764558	chr14:65764558:A:T	2.18082e-07	-1.66433e-10	-1.04699
65764742	chr14:65764742:A:G	6.79505e-07	0.0895014	-2.72626e-10
65765368	chr14:65765368:A:G	1.76451e-07	-0.186105	-1.07272
65765625	chr14:65765625:A:G	3.3447e-07	-1.66433e-10	-0.619316
65765756	chr14:65765756:A:G	8.28096e-08	-0.789903	-1.22542
65765884	chr14:65765884:T:C	1.83718e-07	-0.274616	-0.943847
65766031	chr14:65766031:G:A	3.25359e-07	-1.66433e-10	-0.646934
65766076	chr14:65766076:T:C	6.93636e-08	-1.58293	-0.609574
65766240	chr14:65766240:T:TA	1.65114e-07	-0.200283	-1.12494
65766675	chr14:65766675:G:A	2.10114e-07	-1.66433e-10	-1.08421
65766874	chr14:65766874:T:C	3.19188e-07	-1.66433e-10	-0.666085
65766894	chr14:65766894:C:G	3.22386e-07	-1.66433e-10	-0.656113
65767570	chr14:65767570:A:G	3.22361e-06	-1.66433e-10	1.64639
65767730	chr14:65767730:C:T	3.02987e-07	-0.0307059	-0.687467
65768082	chr14:65768082:A:G	3.2672e-07	-1.66433e-10	-0.642761
65768125	chr14:65768125:C:T	2.23532e-06	-1.66433e-10	1.28028
65768169	chr14:65768169:T:C	3.70173e-07	-1.66433e-10	-0.517892
65768298	chr14:65768298:T:C	2.13672e-07	-0.00797085	-1.05945
65768375	chr14:65768375:G:A	3.49658e-07	-1.66433e-10	-0.574908
65768444	chr14:65768444:T:C	2.25653e-07	-1.66433e-10	-1.01287
65768924	chr14:65768924:A:G	2.06496e-07	-0.0374381	-1.06414
65768972	chr14:65768972:T:C	2.06674e-07	-0.0878992	-1.01282
65769217	chr14:65769217:C:T	1.06984e-07	-1.75919	-2.72626e-10
65769575	chr14:65769575:C:T	1.12838e-07	-1.70591	-2.72626e-10
65769772	chr14:65769772:C:T	3.26544e-07	-1.66433e-10	-0.643299
65769932	chr14:65769932:C:G	3.19188e-07	-1.66433e-10	-0.666085
65770050	chr14:65770050:G:A	5.01262e-08	-1.67129	-0.846026
65770099	chr14:65770099:T:C	5.93217e-07	-0.0463038	-2.72626e-10
65770235	chr14:65770235:A:C	6.42793e-08	-1.7291	-0.539522
65770289	chr14:65770289:G:A	3.42816e-07	-1.66433e-10	-0.59467
65770729	chr14:65770729:C:G	3.27996e-06	-1.66433e-10	1.66372
65771248	chr14:65771248:C:T	6.07977e-07	0.481192	-0.502919
65771913	chr14:65771913:G:A	3.82562e-07	-1.66433e-10	-0.484974
65771983	chr14:65771983:G:A	1.96692e-07	-0.277116	-0.873109
65772045	chr14:65772045:T:C	2.02028e-07	-0.0108722	-1.11258
65772572	chr14:65772572:C:T	2.51004e-07	0.134791	-1.04118
65772604	chr14:65772604:T:C	2.04158e-07	-1.11297	-2.72626e-10
65772652	chr14:65772652:T:C	4.73879e-07	0.165647	-0.436559
65772683	chr14:65772683:C:G	2.85097e-07	0.0562721	-0.835307
65772739	chr14:65772739:C:T	2.50637e-07	0.152801	-1.06066
65772807	chr14:65772807:C:T	3.25391e-07	-1.66433e-10	-0.646837
65773008	chr14:65773008:G:A	3.25385e-07	-1.66433e-10	-0.646856
65773123	chr14:65773123:T:C	3.7064e-06	-1.66433e-10	1.78595
65773321	chr14:65773321:A:G	6.00094e-06	-1.66433e-10	2.26781
65773419	chr14:65773419:T:G	2.48499e-07	0.107056	-1.02348
65773565	chr14:65773565:G:A	5.73094e-08	-1.70449	-0.678909
65773728	chr14:65773728:C:T	2.08991e-07	-1.08957	-2.72626e-10
65773860	chr14:65773860:G:T	1.10572e-07	-1.72619	-2.72626e-10
65773916	chr14:65773916:T:C	9.14633e-08	-0.823115	-1.09281
65774011	chr14:65774011:T:A	9.33451e-08	-0.806325	-1.08924
65774049	chr14:65774049:G:A	5.25996e-07	0.0685548	-0.235124
65774065	chr14:65774065:A:G	1.1716e-07	-0.430769	-1.23755
65774079	chr14:65774079:G:A	6.045e-08	-1.75693	-0.573122
65774149	chr14:65774149:A:C	2.79214e-07	-1.66433e-10	-0.799884
65774163	chr14:65774163:C:T	2.66181e-07	-1.66433e-10	-0.847686
65774350	chr14:65774350:T:C	1.319e-07	-0.423976	-1.12584
65774800	chr14:65774800:T:G	3.63659e-06	-1.66433e-10	1.76694
65774861	chr14:65774861:G:A	1.08456e-07	-0.516473	-1.22904
65774955	chr14:65774955:G:T	4.96239e-07	0.184467	-0.409272
65775063	chr14:65775063:G:A	4.85663e-07	-0.0125011	-0.233847
65775290	chr14:65775290:A:T	3.70305e-07	-1.66433e-10	-0.517537
65775596	chr14:65775596:A:G	3.29554e-08	-1.7175	-1.21921
65776081	chr14:65776081:A:G	2.73217e-07	-1.66433e-10	-0.821596
65776186	chr14:65776186:T:C	1.69002e-07	-0.350651	-0.951303
65776256	chr14:65776256:G:A	3.17688e-08	-1.73941	-1.23397
65776327	chr14:65776327:G:C	2.52886e-07	-1.66433e-10	-0.898927
65776362	chr14:65776362:C:T	3.23521e-07	0.0635797	-0.716178
65776676	chr14:65776676:AG:A	2.43853e-07	-1.66433e-10	-0.9353
65777296	chr14:65777296:A:G	2.41663e-07	-1.66433e-10	-0.944318
65777466	chr14:65777466:A:G	2.06361e-07	-1.66433e-10	-1.10224
65778245	chr14:65778245:T:C	2.61226e-07	-1.66433e-10	-0.866477
65778359	chr14:65778359:T:C	3.56898e-08	-1.74238	-1.11462
65778447	chr14:65778447:A:G	1.43015e-07	-1.46891	-2.72626e-10
65778481	chr14:65778481:G:A	4.09899e-07	0.021828	-0.437781
65778508	chr14:65778508:A:G	3.83448e-07	-1.66433e-10	-0.482661
65778632	chr14:65778632:G:A	3.34879e-08	-1.73524	-1.18544
65778644	chr14:65778644:C:T	1.26669e-07	-1.59028	-2.72626e-10
65778667	chr14:65778667:G:A	2.0391e-07	-1.66433e-10	-1.11418
65778747	chr14:65778747:A:G	2.26333e-07	-1.66433e-10	-1.00986
65778752	chr14:65778752:G:C	3.37381e-07	-1.66433e-10	-0.610651
65778854	chr14:65778854:A:G	1.83919e-07	-1.66433e-10	-1.21737
65778894	chr14:65778894:G:A	1.9315e-07	-1.66433e-10	-1.1684
65778957	chr14:65778957:C:T	1.88045e-07	-1.66433e-10	-1.19518
65778999	chr14:65778999:C:G	3.26254e-07	-1.66433e-10	-0.644188
65779032	chr14:65779032:C:T	1.82312e-07	-1.66433e-10	-1.22615
65779033	chr14:65779033:C:A	1.9315e-07	-1.66433e-10	-1.1684
65779484	chr14:65779484:A:T	2.56146e-07	-1.66433e-10	-0.886117
65779598	chr14:65779598:C:T	1.80484e-07	-1.66433e-10	-1.23622
65779874	chr14:65779874:G:A	4.53145e-07	0.175647	-0.491299
65779919	chr14:65779919:G:A	4.00011e-07	-1.66433e-10	-0.440371
65779964	chr14:65779964:C:T	7.17716e-08	-1.69177	-0.466607
65780636	chr14:65780636:G:A	7.82234e-07	0.23029	-2.72626e-10
65781294	chr14:65781294:A:G	4.08318e-07	-0.023205	-0.396613
65781330	chr14:65781330:A:T	3.78311e-07	-1.66433e-10	-0.496147
65781743	chr14:65781743:A:G	9.65372e-08	-0.624577	-1.23736
65782012	chr14:65782012:G:C	2.61381e-07	-1.66433e-10	-0.865884
65782049	chr14:65782049:C:T	1.09566e-07	-1.73534	-2.72626e-10
65782053	chr14:65782053:AC:A	2.85215e-07	-1.66433e-10	-0.778621
65782096	chr14:65782096:C:T	1.81577e-06	-1.66433e-10	1.0724
65782177	chr14:65782177:C:T	1.15368e-07	-1.68373	-2.72626e-10
65782346	chr14:65782346:G:T	2.37074e-07	-0.673506	-0.289985
65782818	chr14:65782818:G:C	2.82489e-06	-1.66433e-10	1.51436
65783439	chr14:65783439:A:G	1.40679e-07	-0.248619	-1.23676
65783514	chr14:65783514:G:A	5.3986e-07	0.277987	-0.418542
65783556	chr14:65783556:T:G	1.46343e-07	-0.208424	-1.23748
65783693	chr14:65783693:C:G	4.5458e-08	-1.58948	-1.0256
65783820	chr14:65783820:A:T	3.42942e-06	-1.66433e-10	1.70828
65783961	chr14:65783961:A:G	1.40376e-07	-0.291125	-1.19641
65784238	chr14:65784238:A:G	8.98865e-08	-0.73927	-1.19405
65784281	chr14:65784281:G:T	1.45751e-07	-0.322637	-1.12733
65784332	chr14:65784332:T:C	7.22608e-08	-1.2465	-0.905086
65784477	chr14:65784477:A:C	2.78739e-07	-1.66433e-10	-0.801587
65784725	chr14:65784725:T:TA	3.90085e-07	-1.66433e-10	-0.465498
65785273	chr14:65785273:T:C	6.18177e-07	-0.0050894	-2.72626e-10
65785661	chr14:65785661:A:G	2.21395e-07	-1.66433e-10	-1.03192
65785872	chr14:65785872:A:G	1.82767e-07	-0.0112618	-1.21239
65786164	chr14:65786164:C:A	1.92375e-07	-1.66433e-10	-1.17242
65786219	chr14:65786219:A:G	3.3303e-08	-1.75974	-1.16648
65786368	chr14:65786368:CAG:C	2.36434e-07	-1.66433e-10	-0.966193
65786372	chr14:65786372:G:A	2.03489e-07	-1.66433e-10	-1.11625
65786731	chr14:65786731:T:C	1.31656e-06	-1.66433e-10	0.750911
65786739	chr14:65786739:G:A	7.68073e-08	-1.00129	-1.08927
65786995	chr14:65786995:G:A	4.52478e-07	-1.66433e-10	-0.317125
65787097	chr14:65787097:A:T	2.11471e-07	-1.5854	0.507625
65787220	chr14:65787220:A:G	3.14551e-07	-1.66433e-10	-0.680717
65787477	chr14:65787477:G:T	8.43191e-08	-1.5052	-0.49206
65787860	chr14:65787860:A:C	1.7773e-07	-0.726091	-0.525508
65787863	chr14:65787863:T:C	5.77527e-08	-1.59815	-0.777547
65788679	chr14:65788679:A:C	5.28027e-08	-1.22774	-1.23756
65788690	chr14:65788690:G:A	7.81374e-08	-1.73273	-0.340667
65788758	chr14:65788758:T:G	1.80289e-07	-1.66433e-10	-1.2373
65788762	chr14:65788762:C:T	1.81461e-07	-1.66433e-10	-1.23082
65789327	chr14:65789327:C:T	2.65936e-07	-1.66433e-10	-0.848608
65789446	chr14:65789446:G:C	2.1178e-07	-1.66433e-10	-1.07632
65789505	chr14:65789505:G:A	5.86705e-08	-1.54805	-0.811877
65789592	chr14:65789592:G:A	1.83591e-07	-1.66433e-10	-1.21915
65789618	chr14:65789618:C:T	1.13958e-07	-0.458733	-1.2373
65789754	chr14:65789754:A:T	1.85704e-07	-0.716901	-0.490809
65789771	chr14:65789771:T:C	3.12817e-07	-0.702142	0.0158968
65789945	chr14:65789945:G:T	1.80864e-07	-1.66433e-10	-1.23412
65789998	chr14:65789998:C:T	1.96163e-07	-1.66433e-10	-1.15292
65790250	chr14:65790250:C:T	4.41488e-08	-1.40682	-1.23747
65790252	chr14:65790252:T:C	1.8116e-07	-1.66433e-10	-1.23249
65790485	chr14:65790485:G:T	1.07398e-07	-1.75532	-2.72626e-10
65790522	chr14:65790522:T:G	1.88341e-07	-1.66433e-10	-1.19361
65790565	chr14:65790565:G:A	1.8361e-07	-1.66433e-10	-1.21905
65790576	chr14:65790576:G:A	1.82006e-07	-0.682767	-0.545055
65790701	chr14:65790701:C:T	1.87074e-07	-0.701745	-0.498617
65790732	chr14:65790732:C:T	1.88823e-07	-1.66433e-10	-1.19105
65790736	chr14:65790736:A:G	1.89737e-07	-1.66433e-10	-1.18623
65790749	chr14:65790749:A:G	1.39677e-07	-0.672305	-0.820223
65791093	chr14:65791093:A:C	1.90341e-07	-1.66433e-10	-1.18305
65791314	chr14:65791314:C:A	1.36425e-07	-0.711989	-0.804103
65791429	chr14:65791429:G:A	1.8305e-07	-1.66433e-10	-1.2221
65791817	chr14:65791817:C:G	4.85128e-08	-1.72765	-0.822389
65791862	chr14:65791862:T:C	1.80923e-07	-1.66433e-10	-1.23379
65791965	chr14:65791965:C:T	1.33577e-07	-0.712216	-0.82497
65792197	chr14:65792197:C:G	1.85745e-07	-1.66433e-10	-1.20749
65792238	chr14:65792238:A:G	1.86049e-07	-1.66433e-10	-1.20585
65792428	chr14:65792428:A:G	5.74877e-07	0.437845	-0.515552
65792447	chr14:65792447:G:C	1.18464e-07	-0.77559	-0.881666
65792675	chr14:65792675:G:A	4.5103e-07	-1.66433e-10	-0.320331
65792676	chr14:65792676:T:C	9.35912e-08	-1.02125	-0.871673
65792710	chr14:65792710:A:G	1.77491e-07	-1.25269	-0.000251784
65792774	chr14:65792774:A:G	1.84556e-07	-1.66433e-10	-1.21391
65793001	chr14:65793001:G:A	6.38613e-08	-1.69128	-0.583869
65793076	chr14:65793076:C:T	7.10249e-07	0.133752	-2.72626e-10
65793147	chr14:65793147:G:A	7.21949e-08	-1.51883	-0.63366
65793497	chr14:65793497:C:T	3.68202e-08	-1.7242	-1.10162
65793661	chr14:65793661:T:C	4.31148e-08	-1.50706	-1.16094
65793844	chr14:65793844:G:A	2.30183e-07	-1.66433e-10	-0.992989
65793884	chr14:65793884:C:A	1.05946e-07	-1.48889	-0.280048
65793936	chr14:65793936:C:T	5.16095e-08	-1.73191	-0.756243
65794179	chr14:65794179:C:T	3.28537e-07	-1.66433e-10	-0.637215
65794204	chr14:65794204:G:A	1.99642e-07	-1.66433e-10	-1.13534
65794265	chr14:65794265:TG:T	1.1802e-07	-1.69252	0.0315043
65794343	chr14:65794343:G:A	5.95951e-08	-1.68877	-0.655519
65794617	chr14:65794617:G:A	3.43489e-08	-1.66172	-1.23357
65794650	chr14:65794650:C:T	7.87959e-08	-1.71769	-0.347315
65794802	chr14:65794802:G:A	4.64695e-08	-1.36104	-1.23202
65794902	chr14:65794902:A:G	6.29818e-08	-1.76087	-0.528149
65794994	chr14:65794994:T:C	8.07441e-08	-1.73864	-0.301934
65795523	chr14:65795523:G:A	6.38446e-08	-1.29798	-0.97743
65795773	chr14:65795773:A:G	1.0835e-07	-1.7465	-2.72626e-10
65796076	chr14:65796076:C:G	3.69236e-08	-1.67305	-1.14996
65796261	chr14:65796261:A:T	1.11035e-07	-1.72201	-2.72626e-10
65796318	chr14:65796318:G:A	3.75148e-08	-1.6998	-1.10733
65796537	chr14:65796537:A:G	3.74871e-08	-1.58824	-1.21963
65796565	chr14:65796565:A:C	1.17778e-07	-1.66306	-2.72626e-10
65796689	chr14:65796689:C:T	3.01052e-07	-0.38972	-0.33486
65796792	chr14:65796792:G:T	2.43429e-07	-1.66433e-10	-0.937039
65796810	chr14:65796810:A:G	2.6656e-07	-1.66433e-10	-0.846263
65797142	chr14:65797142:T:C	4.24422e-08	-1.5587	-1.12502
65797289	chr14:65797289:T:C	3.87145e-08	-1.5498	-1.22585
65797303	chr14:65797303:T:C	3.9343e-08	-1.5337	-1.22585
65797369	chr14:65797369:T:C	1.96892e-07	-0.595931	-0.553278
65797400	chr14:65797400:A:G	4.20378e-08	-1.5571	-1.13619
65797468	chr14:65797468:A:G	4.14781e-08	-1.55881	-1.14789
65797512	chr14:65797512:G:A	4.10722e-08	-1.57235	-1.14419
65797629	chr14:65797629:C:T	4.20291e-08	-1.56032	-1.13318
65797685	chr14:65797685:T:A	3.6232e-08	-1.76007	-1.08185
65797687	chr14:65797687:T:A	4.01086e-08	-1.60399	-1.13628
65797689	chr14:65797689:T:A	1.42352e-07	-1.47356	-2.72626e-10
65797691	chr14:65797691:T:A	1.54177e-07	-1.39376	-2.72626e-10
65797697	chr14:65797697:T:C	1.80243e-07	-1.66433e-10	-1.23756
65797703	chr14:65797703:C:T	2.12188e-07	-1.66433e-10	-1.07439
65797749	chr14:65797749:A:G	3.49008e-07	-1.66433e-10	-0.576768
65797819	chr14:65797819:T:C	2.36237e-07	-1.66433e-10	-0.967028
65797959	chr14:65797959:A:G	1.47854e-07	-1.43564	-2.72626e-10
65798175	chr14:65798175:A:G	2.05677e-07	-0.545621	-0.559938
65798472	chr14:65798472:T:G	4.04977e-08	-1.55335	-1.17727
65798558	chr14:65798558:T:C	2.45298e-07	-0.438757	-0.490633
65798678	chr14:65798678:G:T	4.09016e-08	-1.58323	-1.13746
65798681	chr14:65798681:T:C	4.04113e-08	-1.59479	-1.13796
65798695	chr14:65798695:C:T	2.94966e-07	-1.66433e-10	-0.745004
65798810	chr14:65798810:G:A	2.1155e-07	-1.66433e-10	-1.0774
65798836	chr14:65798836:G:A	1.80942e-07	-1.66433e-10	-1.23369
65798851	chr14:65798851:T:C	4.21551e-08	-1.57225	-1.11826
65798889	chr14:65798889:A:T	1.80765e-07	-1.66433e-10	-1.23466
65798943	chr14:65798943:AG:A	9.61368e-08	-1.71968	-0.146411
65799064	chr14:65799064:C:T	3.87902e-08	-1.56386	-1.20984
65799211	chr14:65799211:A:G	2.12007e-07	-0.944326	-0.130917
65799362	chr14:65799362:T:A	3.7304e-08	-1.58195	-1.23081
65799478	chr14:65799478:T:C	1.81453e-07	-1.66433e-10	-1.23087
65799503	chr14:65799503:T:C	2.31023e-07	-1.66433e-10	-0.989344
65799690	chr14:65799690:T:C	2.4478e-07	-1.66433e-10	-0.931502
65799959	chr14:65799959:G:T	7.82134e-08	-1.23542	-0.837006
65800106	chr14:65800106:G:T	3.83473e-08	-1.60972	-1.17546
65800148	chr14:65800148:C:G	1.89952e-07	-1.66433e-10	-1.18509
65800390	chr14:65800390:G:A	1.8045e-07	-1.66433e-10	-1.23641
65800642	chr14:65800642:C:T	4.32139e-07	-0.0493237	-0.313792
65801358	chr14:65801358:A:G	5.63485e-07	-0.296679	0.198957
65802588	chr14:65802588:G:A	2.09797e-07	-1.66433e-10	-1.08572
65802596	chr14:65802596:G:A	1.35431e-07	-1.5234	-2.72626e-10
65802859	chr14:65802859:A:G	3.02003e-07	-1.66433e-10	-0.721426
65802930	chr14:65802930:A:C	8.61765e-06	3.29593	-0.666229
65803027	chr14:65803027:C:T	2.60978e-07	-1.66433e-10	-0.867426
65803154	chr14:65803154:A:G	2.22973e-06	-0.493558	1.77133
65803191	chr14:65803191:A:G	2.1668e-07	-1.66433e-10	-1.05344
65803486	chr14:65803486:G:A	2.83091e-07	-0.786094	-2.72626e-10
65803524	chr14:65803524:G:A	5.07541e-08	-1.32774	-1.17713
65803557	chr14:65803557:C:T	1.22342e-07	-1.62504	-2.72626e-10
65803559	chr14:65803559:C:A	2.54693e-07	-1.66433e-10	-0.891804
65803578	chr14:65803578:G:A	2.05556e-07	-1.66433e-10	-1.10614
65803624	chr14:65803624:C:T	4.21811e-08	-1.60506	-1.08484
65803692	chr14:65803692:C:T	3.70302e-08	-1.65395	-1.16618
65803733	chr14:65803733:C:T	1.80989e-07	-1.66433e-10	-1.23343
65804149	chr14:65804149:G:A	2.36071e-07	-1.66433e-10	-0.967732
65804526	chr14:65804526:GGCTC:G	3.47171e-08	-1.72965	-1.15498
65804622	chr14:65804622:C:G	2.99785e-07	-1.66433e-10	-0.728798
65804794	chr14:65804794:T:C	1.78601e-07	-1.24671	-2.72626e-10
65804931	chr14:65804931:C:G	2.27417e-07	-1.42375	0.41867
65805092	chr14:65805092:A:G	3.40914e-07	-1.66433e-10	-0.600232
65805638	chr14:65805638:T:C	1.10186e-07	-1.72969	-2.72626e-10
65805842	chr14:65805842:A:G	1.40926e-07	-1.75339	0.269761
65805929	chr14:65805929:A:G	9.18814e-08	-1.4986	-0.41276
65805946	chr14:65805946:G:A	9.56769e-08	-1.40512	-0.465766
65806116	chr14:65806116:A:G	5.37393e-08	-1.27254	-1.17518
65807020	chr14:65807020:C:T	7.09508e-08	-0.949835	-1.22004
65808324	chr14:65808324:G:A	6.58102e-07	-1.66433e-10	0.0574957
65808689	chr14:65808689:G:T	3.6828e-07	-1.66433e-10	-0.52302
65808979	chr14:65808979:T:A	4.08857e-08	-1.54935	-1.17173
65809037	chr14:65809037:A:G	5.47067e-08	-1.19639	-1.23349
65809105	chr14:65809105:A:G	5.72534e-05	4.52338	-2.72626e-10
65809292	chr14:65809292:C:T	2.66901e-07	-1.66433e-10	-0.844984
65809806	chr14:65809806:T:C	7.31988e-07	-1.66433e-10	0.163901
65810047	chr14:65810047:C:A	2.69833e-07	-1.66433e-10	-0.83406
65810257	chr14:65810257:T:TTATTTCTTTTTTA	4.3625e-08	-1.51341	-1.14282
65810559	chr14:65810559:C:T	7.16916e-08	-1.10928	-1.05021
65810567	chr14:65810567:T:G	6.64891e-08	-1.08859	-1.14624
65810649	chr14:65810649:G:A	7.46084e-08	-1.06598	-1.05363
65810730	chr14:65810730:G:A	1.80978e-07	-1.66433e-10	-1.23349
65810939	chr14:65810939:G:A	6.6121e-08	-1.62464	-0.615739
65811261	chr14:65811261:A:G	4.99201e-07	-0.218854	-2.72626e-10
65811478	chr14:65811478:A:G	1.94668e-07	-1.57999	0.419426
65811751	chr14:65811751:T:A	2.03473e-07	-1.56425	0.447922
65811802	chr14:65811802:C:T	2.17191e-07	-1.54665	0.49556
65812129	chr14:65812129:ACACT:A	1.80882e-07	-1.66433e-10	-1.23402
65812235	chr14:65812235:AACCTCC:A	3.86266e-08	-1.68539	-1.09253
65812274	chr14:65812274:T:A	2.7499e-07	-1.50688	0.691752
65812733	chr14:65812733:C:T	1.77808e-07	-1.25116	-2.72626e-10
65812818	chr14:65812818:C:T	3.22638e-07	-1.59374	0.938412
65813057	chr14:65813057:C:T	1.99147e-07	-1.13782	-2.72626e-10
65813085	chr14:65813085:C:T	7.12141e-07	1.37262	-1.2362
65813715	chr14:65813715:T:G	3.8795e-08	-1.53782	-1.23576
65814552	chr14:65814552:T:C	3.10061e-07	-1.66433e-10	-0.695094
65814857	chr14:65814857:A:G	2.34601e-07	-0.0144356	-0.959542
65815717	chr14:65815717:G:A	6.28581e-07	-1.66433e-10	0.011602
65817036	chr14:65817036:T:C	4.44189e-08	-1.40185	-1.23635
65817319	chr14:65817319:T:G	4.71759e-08	-1.34161	-1.23637
65817450	chr14:65817450:T:C	3.75839e-07	-1.66433e-10	-0.502703
65817555	chr14:65817555:TCCATACACACA:T	5.57077e-07	-1.5196	1.41044
65818817	chr14:65818817:C:T	4.99684e-07	-1.66433e-10	-0.217888
65819039	chr14:65819039:CACACACACACATTACACCACATAA:C	4.23419e-08	-1.55257	-1.13351
65819403	chr14:65819403:G:A	1.83689e-07	-1.66433e-10	-1.21862
65819643	chr14:65819643:G:A	2.49685e-07	-1.66433e-10	-0.911663
65820148	chr14:65820148:C:T	3.15701e-07	-1.66433e-10	-0.677068
65820477	chr14:65820477:T:C	1.9974e-07	-1.66433e-10	-1.13485
65820613	chr14:65820613:G:T	9.85781e-08	-0.703236	-1.13778
65821054	chr14:65821054:G:T	4.6525e-07	-1.66433e-10	-0.289288
65821192	chr14:65821192:C:T	7.11933e-08	-1.65261	-0.513853
65821203	chr14:65821203:C:A	1.44739e-06	1.93522	-1.08957
65821220	chr14:65821220:G:C	1.80248e-07	-1.66433e-10	-1.23753
65821256	chr14:65821256:T:C	6.98802e-08	-0.95107	-1.23401
65821852	chr14:65821852:A:G	4.13545e-07	-1.66433e-10	-0.407097
65821912	chr14:65821912:G:T	3.57268e-07	-1.11543	0.562051
65822023	chr14:65822023:A:G	1.80355e-07	-1.66433e-10	-1.23694
65822180	chr14:65822180:T:C	2.293e-06	-1.66433e-10	1.30575
65822606	chr14:65822606:G:A	1.58711e-07	-1.36478	-2.72626e-10
65822632	chr14:65822632:G:A	6.98685e-08	-1.07448	-1.11077
65822863	chr14:65822863:C:T	3.86591e-08	-1.71645	-1.06063
65823014	chr14:65823014:A:G	8.04729e-07	-1.66433e-10	0.258643
65823408	chr14:65823408:G:T	4.76977e-08	-1.33343	-1.23355
65823410	chr14:65823410:G:C	3.37056e-07	-1.66433e-10	-0.611614
65823431	chr14:65823431:T:C	2.41803e-07	-1.66433e-10	-0.943741
65823437	chr14:65823437:T:C	3.06259e-07	-1.66433e-10	-0.707431
65824276	chr14:65824276:A:C	2.78181e-07	-1.66433e-10	-0.803592
65824294	chr14:65824294:A:C	1.8027e-07	-1.66433e-10	-1.23741
65824297	chr14:65824297:T:A	1.8027e-07	-1.66433e-10	-1.23741
65824578	chr14:65824578:T:C	1.80927e-07	-1.66433e-10	-1.23377
65825267	chr14:65825267:A:C	3.91032e-08	-1.58399	-1.18167
65825275	chr14:65825275:G:A	3.26682e-08	-1.76073	-1.18473
65825463	chr14:65825463:C:G	1.80469e-07	-1.66433e-10	-1.23631
65825681	chr14:65825681:A:C	2.92751e-07	-1.66433e-10	-0.752542
65825734	chr14:65825734:T:C	2.05848e-07	-1.66433e-10	-1.10472
65825771	chr14:65825771:AG:A	3.10138e-08	-1.76098	-1.23645
65825848	chr14:65825848:C:T	3.1008e-08	-1.76095	-1.23666
65826102	chr14:65826102:C:T	3.89774e-08	-1.54439	-1.22449
65826199	chr14:65826199:A:G	3.40714e-08	-1.7514	-1.152
65826202	chr14:65826202:A:G	5.38217e-08	-1.55725	-0.888941
65826214	chr14:65826214:A:G	1.80423e-07	-1.66433e-10	-1.23656
65826410	chr14:65826410:G:A	1.81962e-07	-1.66433e-10	-1.22807
65826556	chr14:65826556:C:T	1.52878e-06	-1.66433e-10	0.90036
65826695	chr14:65826695:T:G	2.60802e-07	-1.66433e-10	-0.868101
65826782	chr14:65826782:G:A	3.12072e-08	-1.75604	-1.23518
65827050	chr14:65827050:T:C	1.81739e-07	-1.66433e-10	-1.22929
65827425	chr14:65827425:T:C	5.43189e-08	-1.50933	-0.927659
65827563	chr14:65827563:G:A	1.32838e-06	-1.66433e-10	0.759851
65827957	chr14:65827957:C:A	4.1961e-07	-0.392537	-2.72626e-10
65827997	chr14:65827997:C:T	2.28545e-07	-1.66433e-10	-1.00013
65828059	chr14:65828059:G:A	1.31092e-06	-1.66433e-10	0.746619
65828732	chr14:65828732:T:C	2.266e-07	-1.66433e-10	-1.00868
65828976	chr14:65828976:A:G	3.81884e-07	-0.486747	-2.72626e-10
65829360	chr14:65829360:T:C	4.5511e-08	-1.40947	-1.20444
65829369	chr14:65829369:A:G	3.13274e-08	-1.7543	-1.23307
65829489	chr14:65829489:T:C	7.69858e-08	-1.72412	-0.364122
65829790	chr14:65829790:A:G	3.23308e-07	-0.653257	-2.72626e-10
65829906	chr14:65829906:C:T	3.12056e-08	-1.75388	-1.23739
65830059	chr14:65830059:A:G	2.46535e-07	-1.66433e-10	-0.92436
65830277	chr14:65830277:T:C	6.52934e-08	-1.53896	-0.714017
65830285	chr14:65830285:G:A	4.35602e-07	-1.66433e-10	-0.355135
65830408	chr14:65830408:C:T	8.07434e-08	-1.15597	-0.884613
65830422	chr14:65830422:G:A	2.49083e-06	2.45327	-1.06476
65830464	chr14:65830464:A:G	1.20426e-06	-1.66433e-10	0.661756
65830493	chr14:65830493:T:C	1.82935e-07	-1.66433e-10	-1.22273
65830501	chr14:65830501:T:C	8.06963e-08	-0.809087	-1.23208
65830649	chr14:65830649:C:T	3.2569e-07	-1.66433e-10	-0.645918
65830822	chr14:65830822:C:T	1.64161e-06	-1.66433e-10	0.971571
65831020	chr14:65831020:G:A	2.50206e-07	-1.66433e-10	-0.909581
65831462	chr14:65831462:C:T	3.82436e-08	-1.55157	-1.23631
65831556	chr14:65831556:C:T	1.20818e-07	-1.63758	-2.72626e-10
65831768	chr14:65831768:C:T	7.01048e-08	-1.03557	-1.1463
65832117	chr14:65832117:A:G	2.37918e-07	-1.66433e-10	-0.959938
65832176	chr14:65832176:G:A	3.5738e-08	-1.61871	-1.23694
65832293	chr14:65832293:A:C	1.83429e-07	-1.66433e-10	-1.22004
65832396	chr14:65832396:AT:A	7.14877e-08	-0.986358	-1.17598
65832667	chr14:65832667:G:A	1.8223e-07	-1.66433e-10	-1.2266
65832692	chr14:65832692:C:G	1.82019e-07	-1.66433e-10	-1.22775
65832792	chr14:65832792:A:C	1.84143e-07	-1.66433e-10	-1.21615
65833263	chr14:65833263:G:A	3.44344e-08	-1.72506	-1.16775
65833558	chr14:65833558:C:T	3.26425e-07	-1.66433e-10	-0.643664
65833989	chr14:65833989:T:C	3.35951e-08	-1.75901	-1.15847
65834225	chr14:65834225:G:A	2.91521e-07	-1.66433e-10	-0.756753
65834982	chr14:65834982:C:T	2.63928e-07	-1.66433e-10	-0.856188
65835048	chr14:65835048:A:G	2.64536e-07	-1.66433e-10	-0.853886
65835058	chr14:65835058:A:G	1.456e-07	-1.72942	0.278414
65835806	chr14:65835806:G:A	2.62542e-07	-1.44664	0.585193
65836101	chr14:65836101:C:T	3.93762e-07	-1.66433e-10	-0.456117
65836211	chr14:65836211:C:G	3.2133e-08	-1.73412	-1.22786
65836226	chr14:65836226:A:G	1.84177e-07	-1.66433e-10	-1.21597
65836722	chr14:65836722:G:GT	1.80533e-07	-1.66433e-10	-1.23595
65837092	chr14:65837092:A:T	1.88599e-07	-1.66433e-10	-1.19224
65837335	chr14:65837335:A:G	2.77162e-07	-0.80726	-2.72626e-10
65837362	chr14:65837362:A:G	1.22387e-07	-1.62468	-2.72626e-10
65837656	chr14:65837656:A:T	5.09726e-08	-1.7596	-0.740975
65837696	chr14:65837696:C:T	6.1228e-07	-1.66433e-10	-0.0146734
65837752	chr14:65837752:C:T	3.11962e-08	-1.75409	-1.23747
65838035	chr14:65838035:G:A	1.80487e-07	-1.66433e-10	-1.2362
65838139	chr14:65838139:A:C	1.80705e-07	-1.66433e-10	-1.235
65838428	chr14:65838428:G:T	5.99019e-07	-1.66433e-10	-0.0365705
65838629	chr14:65838629:G:A	2.54606e-07	-1.66433e-10	-0.892145
65838702	chr14:65838702:G:C	1.04383e-06	-1.21237	1.73116
65838762	chr14:65838762:G:A	4.73029e-07	-1.66433e-10	-0.272708
65839399	chr14:65839399:C:T	2.22201e-06	1.7831	-0.508795
65839479	chr14:65839479:C:T	4.95042e-07	-1.66433e-10	-0.227222
65840343	chr14:65840343:G:A	2.17437e-06	-1.19273	2.44536
65840393	chr14:65840393:C:T	2.26892e-06	1.29519	-2.72626e-10
65840796	chr14:65840796:C:T	5.63785e-07	-1.66433e-10	-0.0971904
65840840	chr14:65840840:C:T	1.80408e-07	-1.66433e-10	-1.23664
65840885	chr14:65840885:C:T	1.98618e-07	-1.66433e-10	-1.14048
65841095	chr14:65841095:T:C	9.62184e-08	-1.20201	-0.663235
65841509	chr14:65841509:AC:A	1.35032e-07	-1.52635	-2.72626e-10
65841713	chr14:65841713:T:C	3.04542e-07	-1.66433e-10	-0.713054
65841742	chr14:65841742:G:A	1.84939e-07	-1.66433e-10	-1.21184
65841836	chr14:65841836:T:C	2.99193e-07	-1.66433e-10	-0.730776
65841875	chr14:65841875:A:G	5.22006e-07	-1.66433e-10	-0.174184
65842066	chr14:65842066:T:C	1.7638e-07	-0.840289	-0.418931
65842084	chr14:65842084:A:G	1.08036e-07	-1.7494	-2.72626e-10
65842116	chr14:65842116:A:T	3.67891e-06	-0.0349957	1.8135
65842202	chr14:65842202:T:C	3.18783e-08	-1.73237	-1.23757
65842208	chr14:65842208:T:C	5.60269e-06	-1.66433e-10	2.19914
65842238	chr14:65842238:G:A	2.19889e-07	-1.66433e-10	-1.03874
65842384	chr14:65842384:G:A	4.49643e-08	-1.74428	-0.881712
65842709	chr14:65842709:C:T	2.36056e-07	-1.66433e-10	-0.967796
65842885	chr14:65842885:T:C	4.75729e-08	-1.76076	-0.808844
65842897	chr14:65842897:A:C	3.15068e-07	0.155241	-0.834315
65843614	chr14:65843614:A:G	4.08549e-08	-1.48466	-1.23717
65843832	chr14:65843832:G:A	1.07745e-07	-1.30501	-0.447086
65843943	chr14:65843943:C:T	1.81943e-07	-1.66433e-10	-1.22817
65844159	chr14:65844159:G:C	1.99518e-07	-0.747562	-0.388396
65844273	chr14:65844273:T:A	1.81048e-07	-1.66433e-10	-1.2331
65844304	chr14:65844304:A:C	2.71023e-07	-1.66433e-10	-0.82966
65844495	chr14:65844495:AAG:A	2.4168e-07	-1.66433e-10	-0.944249
65844631	chr14:65844631:T:C	3.69942e-07	-1.66433e-10	-0.518516
65844662	chr14:65844662:C:T	3.07372e-07	-1.66433e-10	-0.703805
65844750	chr14:65844750:G:A	2.20963e-07	-1.66433e-10	-1.03387
65845130	chr14:65845130:C:A	2.25997e-07	-1.66433e-10	-1.01134
65845255	chr14:65845255:A:G	1.91215e-07	-1.66433e-10	-1.17846
65845641	chr14:65845641:T:C	1.98355e-07	-1.66433e-10	-1.14181
65845680	chr14:65845680:GCTGT:G	1.82541e-07	-1.66433e-10	-1.22489
65845689	chr14:65845689:GGAA:G	1.87705e-07	-1.66433e-10	-1.19699
65845693	chr14:65845693:TCTGGCACCAATTTTTTTTTCCCAAGACAGA:T	1.87727e-07	-1.66433e-10	-1.19687
65845777	chr14:65845777:A:C	2.04673e-07	-1.66433e-10	-1.11045
65845797	chr14:65845797:A:G	1.30127e-07	-0.515163	-1.04819
65846396	chr14:65846396:T:C	2.09433e-07	-1.66433e-10	-1.08746
65846518	chr14:65846518:T:C	7.13952e-07	-1.66433e-10	0.138952
65846807	chr14:65846807:T:C	2.37237e-07	-1.66433e-10	-0.962802
65846849	chr14:65846849:A:G	1.3336e-07	-1.31753	-0.221289
65846857	chr14:65846857:A:G	2.04983e-07	-1.66433e-10	-1.10893
65847194	chr14:65847194:G:A	1.96547e-07	-1.66433e-10	-1.15096
65847340	chr14:65847340:T:C	1.08519e-06	-1.66433e-10	0.557642
65847592	chr14:65847592:C:T	1.30336e-07	-1.56175	-2.72626e-10
65847831	chr14:65847831:G:A	2.39401e-07	-1.66433e-10	-0.953725
65847837	chr14:65847837:G:A	5.75889e-07	-1.4462	1.37025
65847869	chr14:65847869:TTTA:T	1.08753e-07	-1.14888	-0.593899
65847876	chr14:65847876:T:G	1.8108e-07	-1.23292	-2.72626e-10
65848473	chr14:65848473:A:C	1.85236e-07	-1.66433e-10	-1.21023
65848536	chr14:65848536:A:T	1.81137e-07	-1.66433e-10	-1.23261
65848541	chr14:65848541:G:T	5.88353e-07	0.26592	-0.320456
65848782	chr14:65848782:G:A	1.98447e-07	-1.66433e-10	-1.14134
65848872	chr14:65848872:G:C	1.20345e-06	-1.66433e-10	0.661081
65848890	chr14:65848890:C:T	1.29903e-07	-1.25453	-0.310539
65849165	chr14:65849165:G:A	6.40166e-08	-1.75964	-0.513079
65849851	chr14:65849851:T:A	1.80671e-07	-1.66433e-10	-1.23519
65850122	chr14:65850122:T:A	3.2583e-07	-1.66433e-10	-0.645486
65850394	chr14:65850394:G:T	6.16128e-06	0.0751232	2.21905
65850481	chr14:65850481:T:C	1.92071e-07	-1.66433e-10	-1.174
65850894	chr14:65850894:T:C	1.89207e-07	-1.66433e-10	-1.18902
65850908	chr14:65850908:T:C	1.97551e-07	-1.66433e-10	-1.14586
65851532	chr14:65851532:TG:T	3.10002e-07	-1.66433e-10	-0.695285
65851911	chr14:65851911:G:A	6.08018e-08	-1.76094	-0.563307
65852212	chr14:65852212:C:T	2.0091e-07	-1.66433e-10	-1.12901
65852741	chr14:65852741:T:C	1.95582e-07	-1.66433e-10	-1.15588
65852806	chr14:65852806:G:A	8.87062e-07	-1.66433e-10	0.356051
65852878	chr14:65852878:G:A	1.34529e-07	-1.53008	-2.72626e-10
65853062	chr14:65853062:C:T	3.15657e-07	-1.66433e-10	-0.677207
65853321	chr14:65853321:C:T	4.81382e-08	-1.75788	-0.799903
65853397	chr14:65853397:A:T	2.11334e-07	-1.66433e-10	-1.07842
65853562	chr14:65853562:C:T	2.82398e-07	-1.66433e-10	-0.788546
65853571	chr14:65853571:A:G	1.80628e-07	-0.895246	-0.340179
65854224	chr14:65854224:G:A	1.85083e-07	-1.66433e-10	-1.21106
65854291	chr14:65854291:G:T	2.67805e-07	-1.66433e-10	-0.841603
65854314	chr14:65854314:T:C	1.91392e-07	-1.66433e-10	-1.17754
65854537	chr14:65854537:G:A	3.15873e-07	-1.66433e-10	-0.676524
65854659	chr14:65854659:A:G	3.52298e-07	-0.777581	0.210194
65854957	chr14:65854957:G:A	1.21527e-07	-1.27437	-0.357348
65856192	chr14:65856192:C:G	3.59654e-07	-1.66433e-10	-0.546722
65856234	chr14:65856234:C:T	1.804e-07	-1.66433e-10	-1.23669
65856241	chr14:65856241:A:G	1.07134e-07	-1.75778	-2.72626e-10
65856243	chr14:65856243:T:C	1.8444e-07	-1.66433e-10	-1.21454
65856679	chr14:65856679:A:G	1.94042e-07	-1.66433e-10	-1.16379
65856966	chr14:65856966:A:T	2.47924e-07	-0.918743	-2.72626e-10
65857163	chr14:65857163:A:G	1.06845e-07	-1.76048	-2.72626e-10
65857608	chr14:65857608:A:T	2.14698e-07	-1.66433e-10	-1.06263
65857732	chr14:65857732:C:T	2.93449e-07	-1.66433e-10	-0.750161
65858070	chr14:65858070:C:T	1.00815e-06	-1.66433e-10	0.484013
65858241	chr14:65858241:C:T	1.87556e-07	-1.66433e-10	-1.19778
65858504	chr14:65858504:TG:T	4.14527e-08	-1.74031	-0.967003
65858775	chr14:65858775:C:T	3.85691e-08	-1.74704	-1.03237
65858902	chr14:65858902:TATG:T	2.75328e-07	-1.66433e-10	-0.813901
65858960	chr14:65858960:G:T	3.01469e-07	-1.66433e-10	-0.723195
65858962	chr14:65858962:T:G	3.07728e-07	-1.66433e-10	-0.702647
65858963	chr14:65858963:C:A	3.00792e-07	-1.66433e-10	-0.725445
65859321	chr14:65859321:G:A	2.24571e-07	-1.66433e-10	-1.01767
65859481	chr14:65859481:G:A	2.10752e-07	-1.66433e-10	-1.08118
65859508	chr14:65859508:C:T	2.99191e-07	-1.66433e-10	-0.730781
65859577	chr14:65859577:T:C	3.01495e-07	-1.66433e-10	-0.72311
65859593	chr14:65859593:C:T	2.00962e-07	-1.66433e-10	-1.12875
65859952	chr14:65859952:A:G	4.36971e-06	-0.82461	2.7752
65859974	chr14:65859974:C:T	1.87462e-07	-1.66433e-10	-1.19829
65860042	chr14:65860042:G:T	1.14531e-07	-1.69101	-2.72626e-10
65860172	chr14:65860172:G:A	2.02961e-07	-1.66433e-10	-1.11885
65860260	chr14:65860260:C:G	5.92158e-07	-0.0480906	-2.72626e-10
65860431	chr14:65860431:C:T	4.77413e-08	-1.75523	-0.810833
65860489	chr14:65860489:GAA:G	3.3026e-07	-1.66433e-10	-0.631984
65860572	chr14:65860572:C:G	2.52141e-07	-0.286792	-0.615082
65860757	chr14:65860757:C:G	8.90067e-07	-1.66433e-10	0.359433
65861042	chr14:65861042:G:A	1.96629e-07	-1.66433e-10	-1.15055
65861133	chr14:65861133:C:T	4.43878e-07	-1.66433e-10	-0.336313
65861497	chr14:65861497:G:T	1.8206e-07	-1.66433e-10	-1.22752
65861682	chr14:65861682:A:T	3.85613e-06	-1.66433e-10	1.82556
65861735	chr14:65861735:T:G	3.09289e-07	-1.66433e-10	-0.697587
65861762	chr14:65861762:T:C	3.73548e-07	-1.66433e-10	-0.508816
65862204	chr14:65862204:C:T	1.95726e-07	-1.66433e-10	-1.15515
65862279	chr14:65862279:T:C	1.32118e-07	-1.0111	-0.53707
65862499	chr14:65862499:T:A	1.77387e-07	-1.25353	-2.72626e-10
65862615	chr14:65862615:G:A	1.83696e-07	-1.66433e-10	-1.21858
65862896	chr14:65862896:TA:T	1.82847e-07	-1.66433e-10	-1.22321
65862989	chr14:65862989:G:A	1.83104e-07	-1.66433e-10	-1.22181
65863201	chr14:65863201:C:G	1.82805e-07	-1.66433e-10	-1.22344
65863844	chr14:65863844:G:C	9.93866e-08	-1.63404	-0.198806
65863858	chr14:65863858:A:G	1.85016e-07	-1.66433e-10	-1.21142
65863862	chr14:65863862:C:T	2.21027e-07	-1.66433e-10	-1.03358
65863885	chr14:65863885:G:A	3.56003e-07	-1.66433e-10	-0.556925
65863972	chr14:65863972:G:A	4.45392e-07	-1.66433e-10	-0.332909
65863999	chr14:65863999:G:A	1.97695e-07	-1.66433e-10	-1.14514
65864003	chr14:65864003:T:G	6.42496e-08	-1.05063	-1.21846
65864330	chr14:65864330:T:G	4.58525e-07	-0.303849	-2.72626e-10
65864849	chr14:65864849:C:T	6.66167e-08	-1.39172	-0.841188
65864850	chr14:65864850:A:G	8.46266e-08	-1.74201	-0.251607
65865128	chr14:65865128:T:C	2.03178e-07	-1.66433e-10	-1.11778
65865293	chr14:65865293:C:CTCTT	1.91617e-07	-1.66433e-10	-1.17637
65865688	chr14:65865688:G:A	8.70979e-08	-1.39508	-0.569747
65865830	chr14:65865830:C:T	1.85368e-07	-1.66433e-10	-1.20952
65866047	chr14:65866047:C:T	3.68621e-07	-1.66433e-10	-0.522093
65866549	chr14:65866549:A:G	1.35364e-07	-0.698843	-0.825052
65866633	chr14:65866633:G:A	1.80603e-07	-1.66433e-10	-1.23556
65866676	chr14:65866676:T:G	2.22912e-07	-1.66433e-10	-1.02509
65866914	chr14:65866914:G:A	4.63845e-07	-1.66433e-10	-0.292312
65866952	chr14:65866952:G:A	8.68199e-08	-1.75867	-0.209358
65867240	chr14:65867240:T:A	2.35917e-07	-1.66433e-10	-0.968383
65867418	chr14:65867418:T:C	1.81277e-07	-1.66433e-10	-1.23184
65867462	chr14:65867462:T:C	1.81407e-07	-1.66433e-10	-1.23112
65867620	chr14:65867620:C:T	2.49483e-07	-1.66433e-10	-0.912472
65867714	chr14:65867714:G:A	1.80374e-07	-1.66433e-10	-1.23683
65867820	chr14:65867820:A:G	4.46398e-07	-1.66433e-10	-0.330652
65867869	chr14:65867869:G:T	4.23761e-07	-1.66433e-10	-0.382695
65867885	chr14:65867885:A:G	1.8036e-07	-1.66433e-10	-1.23691
65867899	chr14:65867899:C:T	1.94463e-07	-1.66433e-10	-1.16162
65868170	chr14:65868170:G:A	3.63994e-08	-1.62391	-1.2134
65868310	chr14:65868310:C:A	1.99159e-07	-1.66433e-10	-1.13776
65868383	chr14:65868383:A:G	1.97717e-07	-1.66433e-10	-1.14503
65868441	chr14:65868441:T:C	5.9093e-08	-1.28645	-1.0663
65868451	chr14:65868451:A:G	1.98209e-07	-1.66433e-10	-1.14254
65868549	chr14:65868549:A:C	2.65057e-07	-1.66433e-10	-0.851919
65868884	chr14:65868884:T:G	2.99596e-07	-1.57869	0.849265
65868915	chr14:65868915:A:G	1.94442e-07	-1.66433e-10	-1.16173
65869034	chr14:65869034:G:C	2.20886e-07	-1.66433e-10	-1.03422
65869086	chr14:65869086:T:C	1.21601e-07	-1.63112	-2.72626e-10
65869212	chr14:65869212:G:T	1.16027e-07	-1.67804	-2.72626e-10
65869244	chr14:65869244:C:T	3.53105e-08	-1.66965	-1.19804
65869321	chr14:65869321:A:G	2.34102e-07	-1.66433e-10	-0.976108
65869532	chr14:65869532:C:T	1.33657e-07	-0.334312	-1.20227
65869705	chr14:65869705:C:T	3.62352e-08	-1.66059	-1.18124
65870300	chr14:65870300:G:A	1.10296e-07	-1.7287	-2.72626e-10
65870345	chr14:65870345:A:G	1.1948e-07	-1.64871	-2.72626e-10
65870431	chr14:65870431:G:A	3.37401e-07	-1.66433e-10	-0.610592
65870492	chr14:65870492:T:C	4.51277e-07	-1.66433e-10	-0.319782
65870599	chr14:65870599:G:A	1.1422e-07	-1.69374	-2.72626e-10
65870840	chr14:65870840:C:T	4.09167e-06	-0.0403199	1.92517
65870964	chr14:65870964:C:T	1.81358e-07	-1.66433e-10	-1.23139
65871006	chr14:65871006:A:C	1.95743e-07	-1.66433e-10	-1.15506
65871028	chr14:65871028:G:A	1.85419e-07	-1.66433e-10	-1.20924
65871264	chr14:65871264:C:A	1.78805e-07	-1.72799	0.482419
65871297	chr14:65871297:A:G	2.53409e-07	-1.66433e-10	-0.896857
65871526	chr14:65871526:A:G	1.17118e-07	-0.46646	-1.20222
65871594	chr14:65871594:A:G	1.82541e-07	-1.66433e-10	-1.22489
65871786	chr14:65871786:A:C	7.405e-07	-1.34989	1.52535
65871953	chr14:65871953:C:T	1.84474e-07	-1.66433e-10	-1.21436
65872300	chr14:65872300:A:G	5.5811e-07	-1.39731	1.29
65873007	chr14:65873007:G:A	6.18258e-08	-1.45467	-0.852869
65873785	chr14:65873785:C:T	1.8863e-07	-1.66433e-10	-1.19208
65873850	chr14:65873850:C:T	1.88546e-07	-1.66433e-10	-1.19252
65873871	chr14:65873871:C:T	4.10634e-08	-1.56329	-1.15345
65874417	chr14:65874417:T:A	5.75001e-08	-1.4551	-0.924975
65874902	chr14:65874902:T:A	5.73429e-08	-1.55776	-0.825052
65874924	chr14:65874924:A:T	1.71074e-07	-1.28977	-2.72626e-10
65875170	chr14:65875170:T:G	2.48859e-07	-1.66433e-10	-0.914977
65875353	chr14:65875353:C:A	5.31909e-08	-1.54791	-0.910068
65875385	chr14:65875385:A:G	2.70418e-07	-1.66433e-10	-0.831893
65876156	chr14:65876156:T:C	2.88665e-07	-1.66433e-10	-0.766596
65876336	chr14:65876336:T:C	1.8743e-07	-1.66433e-10	-1.19846
65876450	chr14:65876450:G:T	4.7398e-07	-1.36448	1.09379
65876491	chr14:65876491:G:A	2.13373e-06	-1.66433e-10	1.23376
65876529	chr14:65876529:G:A	3.10906e-08	-1.76098	-1.23398
65877073	chr14:65877073:C:G	2.00051e-07	-1.66433e-10	-1.13329
65877297	chr14:65877297:G:A	1.97239e-07	-1.14745	-2.72626e-10
65877873	chr14:65877873:A:G	2.51567e-07	-1.66433e-10	-0.904156
65878190	chr14:65878190:C:A	6.45105e-07	-1.65524	1.69279
65878358	chr14:65878358:T:C	2.4024e-07	-0.950226	-2.72626e-10
65878651	chr14:65878651:G:C	5.76774e-08	-1.70659	-0.670411
65878679	chr14:65878679:A:G	3.3854e-07	-1.66433e-10	-0.607222
65878932	chr14:65878932:T:TAA	3.41032e-07	-1.66433e-10	-0.599886
65879317	chr14:65879317:G:T	2.02675e-07	-1.66433e-10	-1.12026
65879553	chr14:65879553:G:T	8.35208e-07	-0.512605	0.808423
65880224	chr14:65880224:A:G	4.30593e-08	-1.54654	-1.12274
65880400	chr14:65880400:G:A	4.1698e-08	-1.73796	-0.963454
65880694	chr14:65880694:G:A	8.37625e-08	-1.64278	-0.3611
65881719	chr14:65881719:C:T	1.39556e-07	-1.4934	-2.72626e-10
65881742	chr14:65881742:T:C	6.42604e-07	-1.66433e-10	0.033665
65882014	chr14:65882014:T:G	4.18224e-08	-1.54165	-1.15679
65882087	chr14:65882087:T:G	1.93109e-07	-1.66433e-10	-1.16861
65882513	chr14:65882513:G:A	3.25918e-07	-0.965616	0.320397
65882549	chr14:65882549:C:T	6.21822e-07	-1.66433e-10	0.000790049
65882870	chr14:65882870:G:T	6.53372e-07	-1.66433e-10	0.050283
65883316	chr14:65883316:TG:T	3.1725e-08	-1.75007	-1.22468
65883370	chr14:65883370:A:G	3.23009e-07	-1.65085	0.996663
65883378	chr14:65883378:T:C	1.93448e-06	-1.66433e-10	1.13573
65883442	chr14:65883442:G:T	1.98157e-07	-1.66433e-10	-1.1428
65883792	chr14:65883792:A:G	1.33197e-07	-1.54004	-2.72626e-10
65884015	chr14:65884015:C:T	2.33199e-07	-1.14765	0.167677
65884265	chr14:65884265:T:G	6.801e-08	-1.75202	-0.460186
65884886	chr14:65884886:T:C	1.02178e-06	-1.66433e-10	0.497434
65884949	chr14:65884949:A:C	6.72845e-08	-1.76099	-0.461945
65884980	chr14:65884980:C:T	1.89149e-07	-1.66433e-10	-1.18933
65885563	chr14:65885563:A:G	9.518e-08	-1.74832	-0.127773
65885903	chr14:65885903:A:G	6.19463e-08	-1.07082	-1.23478
65886350	chr14:65886350:G:T	1.07093e-07	-1.75817	-2.72626e-10
65886366	chr14:65886366:C:T	1.81704e-07	-1.66433e-10	-1.22949
65886608	chr14:65886608:C:A	1.64817e-06	-1.66433e-10	0.975557
65886680	chr14:65886680:G:A	1.86816e-07	-1.66433e-10	-1.20174
65886699	chr14:65886699:T:A	1.41977e-07	-1.4762	-2.72626e-10
65887030	chr14:65887030:C:T	1.86245e-07	-1.33378	0.128985
65887247	chr14:65887247:T:C	1.19041e-07	-1.65239	-2.72626e-10
65887381	chr14:65887381:A:G	2.39941e-06	-1.66433e-10	1.35112
65887532	chr14:65887532:A:G	1.87865e-07	-1.66433e-10	-1.19614
65887749	chr14:65887749:A:G	6.98104e-07	-1.66433e-10	0.116505
65887759	chr14:65887759:C:T	1.94214e-07	-1.33591	0.173007
65887762	chr14:65887762:C:T	2.86373e-07	-1.59078	0.816212
65887764	chr14:65887764:G:A	2.49466e-07	-1.66433e-10	-0.912541
65887888	chr14:65887888:T:C	3.68902e-08	-1.5864	-1.23751
65888149	chr14:65888149:A:T	2.88439e-07	-1.66433e-10	-0.767379
65888162	chr14:65888162:T:A	2.33852e-07	-1.66433e-10	-0.977177
65888435	chr14:65888435:A:G	4.84809e-07	-1.66433e-10	-0.248109
65888764	chr14:65888764:A:G	1.17853e-07	-1.66242	-2.72626e-10
65888787	chr14:65888787:G:A	2.7463e-07	-1.66433e-10	-0.81644
65889029	chr14:65889029:T:C	2.93115e-07	-1.66433e-10	-0.7513
65889161	chr14:65889161:A:T	6.54318e-07	-1.62663	1.67836
65889274	chr14:65889274:G:C	1.89599e-06	-1.66433e-10	1.11563
65889446	chr14:65889446:C:T	7.94045e-07	-1.66433e-10	0.245276
65889549	chr14:65889549:A:G	8.37832e-08	-1.2641	-0.739535
65889623	chr14:65889623:G:A	9.07423e-07	0.378745	-2.72626e-10
65889632	chr14:65889632:A:G	1.96349e-07	-1.66433e-10	-1.15197
65889756	chr14:65889756:A:T	1.64179e-06	-1.66433e-10	0.971681
65889874	chr14:65889874:G:A	2.73351e-07	-1.66433e-10	-0.821108
65890241	chr14:65890241:A:T	1.08333e-07	-1.74665	-2.72626e-10
65890761	chr14:65890761:C:T	1.07194e-07	-1.75722	-2.72626e-10
65891350	chr14:65891350:ATAT:A	1.57223e-07	-0.93636	-0.437839
65891544	chr14:65891544:G:A	1.06844e-07	-1.76049	-2.72626e-10
65891969	chr14:65891969:G:A	8.47914e-08	-0.91619	-1.07548
65892187	chr14:65892187:C:T	6.72634e-08	-1.38566	-0.837587
65892386	chr14:65892386:G:A	1.68882e-06	-1.66433e-10	0.999924
65892566	chr14:65892566:A:G	1.23497e-07	-0.840941	-0.774706
65892598	chr14:65892598:C:T	4.43953e-07	-1.66433e-10	-0.336144
65893394	chr14:65893394:G:C	1.49052e-07	-1.26818	-0.159385
65893457	chr14:65893457:T:A	4.70625e-08	-1.40772	-1.17267
65893467	chr14:65893467:A:C	1.86363e-07	-1.66433e-10	-1.20416
65894140	chr14:65894140:G:A	5.44768e-08	-1.72814	-0.705953
65894214	chr14:65894214:G:T	1.63585e-07	-0.201414	-1.13312
65894439	chr14:65894439:CAAAG:C	3.49834e-07	-1.66433e-10	-0.574405
65894575	chr14:65894575:T:C	1.43228e-07	-1.20522	-0.262204
65894636	chr14:65894636:G:T	2.33688e-07	-1.66433e-10	-0.977877
65895545	chr14:65895545:C:T	1.45427e-07	-1.45219	-2.72626e-10
65895709	chr14:65895709:C:T	5.57712e-07	-1.66433e-10	-0.108021
65896181	chr14:65896181:A:G	1.07679e-07	-1.75271	-2.72626e-10
65896344	chr14:65896344:T:A	7.53803e-08	-1.23371	-0.875612
65896511	chr14:65896511:G:A	7.33663e-08	-1.24247	-0.893925
65896847	chr14:65896847:A:G	1.99606e-07	-1.66433e-10	-1.13552
65897256	chr14:65897256:G:C	1.95502e-07	-1.66433e-10	-1.15629
65897472	chr14:65897472:T:C	3.59324e-08	-1.75865	-1.09157
65897473	chr14:65897473:T:A	3.60353e-08	-1.75744	-1.08992
65897604	chr14:65897604:G:C	1.79603e-07	-0.16287	-1.07824
65897787	chr14:65897787:C:T	1.93635e-07	-1.04432	-0.121568
65898182	chr14:65898182:G:A	2.14721e-07	-1.66433e-10	-1.06252
65898845	chr14:65898845:C:G	5.27967e-07	-1.66433e-10	-0.162829
65899126	chr14:65899126:G:C	1.35369e-07	-0.96463	-0.55923
65899355	chr14:65899355:A:G	1.84845e-07	-1.66433e-10	-1.21235
65899593	chr14:65899593:C:T	2.73206e-07	-1.20233	0.380689
65899693	chr14:65899693:C:T	1.64688e-07	-1.32781	-2.72626e-10
65899824	chr14:65899824:G:C	1.0681e-07	-1.76081	-2.72626e-10
65899961	chr14:65899961:T:G	1.94689e-07	-1.66433e-10	-1.16046
65900146	chr14:65900146:C:T	3.16157e-07	-1.51891	0.843282
65900574	chr14:65900574:A:G	3.43477e-07	0.537417	-1.13016
65900675	chr14:65900675:T:G	5.63701e-08	-1.38131	-1.01861
65900969	chr14:65900969:C:T	3.05587e-07	-0.828023	0.118392
65901173	chr14:65901173:A:G	5.45896e-08	-1.36932	-1.0627
65901227	chr14:65901227:A:G	1.44848e-06	-1.66433e-10	0.846404
65901267	chr14:65901267:G:C	5.09428e-08	-1.3068	-1.19436
65901328	chr14:65901328:A:G	2.85746e-07	-1.66433e-10	-0.776759
65901379	chr14:65901379:G:A	1.48088e-07	-1.43405	-2.72626e-10
65901400	chr14:65901400:T:C	5.52145e-08	-1.36735	-1.05329
65901541	chr14:65901541:C:T	2.52232e-07	-1.66433e-10	-0.901513
65902209	chr14:65902209:T:C	1.08029e-07	-1.74946	-2.72626e-10
65902349	chr14:65902349:TC:T	3.68352e-07	-0.609334	0.0865083
65902417	chr14:65902417:G:A	1.36966e-07	-0.992224	-0.519905
65902548	chr14:65902548:G:A	1.80246e-07	-1.66433e-10	-1.23754
65902587	chr14:65902587:C:T	1.80914e-07	-1.66433e-10	-1.23384
65902706	chr14:65902706:A:C	1.11744e-07	-1.71566	-2.72626e-10
65903757	chr14:65903757:A:G	7.5542e-08	-1.54165	-0.565523
65903822	chr14:65903822:G:A	6.54019e-07	-1.66433e-10	0.0512732
65904051	chr14:65904051:A:G	6.67911e-07	-1.66433e-10	0.072292
65904258	chr14:65904258:C:G	1.66814e-06	-1.66433e-10	0.987603
65904544	chr14:65904544:G:A	4.84759e-07	-1.36056	1.11235
65904977	chr14:65904977:G:C	5.74253e-07	-1.66433e-10	-0.0787941
65905122	chr14:65905122:G:A	1.90192e-07	-0.800746	-0.383085
65905376	chr14:65905376:C:T	1.80375e-07	-1.66433e-10	-1.23683
65905711	chr14:65905711:C:A	4.20419e-08	-1.74453	-0.948661
65905801	chr14:65905801:G:A	1.82336e-07	-1.66433e-10	-1.22601
65905957	chr14:65905957:A:G	5.96926e-08	-1.38926	-0.953399
65906084	chr14:65906084:AC:A	2.58432e-07	-1.00096	0.123733
65906089	chr14:65906089:C:T	6.37698e-08	-1.22316	-1.05343
65906214	chr14:65906214:A:G	3.55553e-07	-0.558189	-2.72626e-10
65906277	chr14:65906277:A:G	6.04949e-08	-1.31536	-1.01395
65906666	chr14:65906666:A:T	2.49595e-07	-1.66433e-10	-0.912023
65906667	chr14:65906667:C:T	2.49595e-07	-1.66433e-10	-0.912023
65906797	chr14:65906797:A:G	1.812e-07	-1.66433e-10	-1.23226
65906937	chr14:65906937:G:T	1.30815e-06	-1.66433e-10	0.744505
65906943	chr14:65906943:G:A	1.80447e-07	-1.66433e-10	-1.23642
65906968	chr14:65906968:G:A	5.89436e-08	-1.32401	-1.03127
65906970	chr14:65906970:A:G	1.09157e-07	-0.777245	-0.961828
65907096	chr14:65907096:GGAAA:G	1.60494e-07	-1.35361	-2.72626e-10
65907132	chr14:65907132:G:A	1.84357e-07	-1.66433e-10	-1.21499
65907226	chr14:65907226:C:G	1.31084e-07	-1.27245	-0.283572
65907305	chr14:65907305:TCTGTTACAG:T	5.61451e-08	-1.32169	-1.08223
65907397	chr14:65907397:G:A	2.03784e-07	-1.66433e-10	-1.1148
65907443	chr14:65907443:G:T	2.20833e-07	-0.758574	-0.275883
65907646	chr14:65907646:C:T	1.07297e-07	-1.75626	-2.72626e-10
65908505	chr14:65908505:A:G	1.33669e-07	-0.396685	-1.13981
65908528	chr14:65908528:G:C	1.80891e-07	-1.66433e-10	-1.23397
65908736	chr14:65908736:G:A	7.6803e-07	-1.36938	1.58135
65908783	chr14:65908783:G:A	1.46235e-07	-0.34327	-1.10338
65908889	chr14:65908889:T:C	2.28326e-07	-1.66433e-10	-1.00109
65908952	chr14:65908952:G:A	1.07316e-07	-1.75608	-2.72626e-10
65908960	chr14:65908960:T:C	1.18726e-07	-0.417599	-1.23745
65909142	chr14:65909142:C:A	5.24389e-07	-1.35686	1.18723
65909168	chr14:65909168:C:T	1.41553e-07	-0.322103	-1.15709
65909347	chr14:65909347:A:G	5.6478e-08	-1.60163	-0.796382
65909862	chr14:65909862:A:G	8.72798e-07	0.339841	-2.72626e-10
65910032	chr14:65910032:T:G	3.13301e-07	-1.66433e-10	-0.684699
65910620	chr14:65910620:G:A	5.61151e-08	-1.55453	-0.849932
65911026	chr14:65911026:A:G	1.92536e-07	-1.66433e-10	-1.17158
65911135	chr14:65911135:G:T	6.48023e-08	-1.36275	-0.897768
65911295	chr14:65911295:T:C	2.17697e-07	-1.66433e-10	-1.04876
65911613	chr14:65911613:A:G	2.50582e-06	-1.66433e-10	1.39451
65912160	chr14:65912160:A:G	2.30702e-07	0.245806	-1.23654
65912482	chr14:65912482:T:C	2.08458e-07	-1.66433e-10	-1.09213
65912595	chr14:65912595:C:A	1.28838e-06	-1.66433e-10	0.729274
65912631	chr14:65912631:G:C	4.51356e-07	-1.66433e-10	-0.319607
65912733	chr14:65912733:T:C	9.70018e-08	-1.67072	-0.186409
65912753	chr14:65912753:G:A	8.09679e-07	-1.3933	1.65807
65913005	chr14:65913005:C:T	7.33798e-07	-1.54214	1.70851
65913345	chr14:65913345:C:T	1.12666e-07	-1.70743	-2.72626e-10
65914017	chr14:65914017:T:A	7.08516e-07	-0.733876	0.865185
65914128	chr14:65914128:T:C	2.62501e-07	0.312632	-1.17424
65914482	chr14:65914482:T:C	1.17262e-07	-1.66745	-2.72626e-10
65914851	chr14:65914851:T:C	5.28379e-08	-1.59318	-0.871453
65915117	chr14:65915117:A:T	1.81343e-07	-1.66433e-10	-1.23147
65915343	chr14:65915343:C:T	8.59799e-07	-1.3962	1.72104
65915406	chr14:65915406:T:A	1.90135e-07	-1.66433e-10	-1.18413
65915438	chr14:65915438:A:G	5.94358e-07	-0.662324	0.617943
65915694	chr14:65915694:C:A	8.52439e-07	-0.797283	1.11352
65916040	chr14:65916040:T:A	1.81152e-07	-1.66433e-10	-1.23253
65916177	chr14:65916177:A:G	1.13208e-07	-0.688535	-1.0141
65916682	chr14:65916682:T:G	1.83345e-07	-1.66433e-10	-1.22049
65916953	chr14:65916953:C:A	1.82712e-07	-1.66433e-10	-1.22395
65917034	chr14:65917034:T:G	3.25493e-07	-1.57232	0.925796
65917097	chr14:65917097:G:C	1.06796e-07	-1.76094	-2.72626e-10
65917197	chr14:65917197:A:G	5.93328e-07	-1.60551	1.55939
65917294	chr14:65917294:T:A	1.86246e-07	-1.66433e-10	-1.20479
65918478	chr14:65918478:C:T	1.89559e-07	-1.66433e-10	-1.18716
65919172	chr14:65919172:G:A	1.07119e-07	-1.75792	-2.72626e-10
65919559	chr14:65919559:C:A	2.89659e-07	-1.66433e-10	-0.763159
65919563	chr14:65919563:C:T	1.87347e-07	-1.66433e-10	-1.1989
65920289	chr14:65920289:G:A	5.53208e-07	-1.66433e-10	-0.116129
65920297	chr14:65920297:C:T	1.85831e-07	-1.66433e-10	-1.20703
65920351	chr14:65920351:G:A	5.40772e-07	-1.66433e-10	-0.138865
65920400	chr14:65920400:C:T	4.16178e-07	-0.480951	0.0802011
65920763	chr14:65920763:A:G	5.63301e-08	-1.18444	-1.21619
65920974	chr14:65920974:C:T	1.0979e-07	-0.517924	-1.21537
65921089	chr14:65921089:T:C	1.80644e-07	-1.66433e-10	-1.23534
65921162	chr14:65921162:T:C	2.27542e-06	-1.66433e-10	1.29806
65921765	chr14:65921765:A:G	1.8099e-07	-1.66433e-10	-1.23342
65922480	chr14:65922480:G:A	2.64398e-07	-0.854408	-2.72626e-10
65922553	chr14:65922553:T:C	1.8146e-07	-1.66433e-10	-1.23083
65923683	chr14:65923683:T:G	1.12558e-07	-1.70839	-2.72626e-10
65923985	chr14:65923985:T:G	3.96501e-08	-1.70459	-1.04718
65924203	chr14:65924203:A:G	5.59744e-07	-1.62695	1.52257
65924381	chr14:65924381:G:A	1.18176e-06	-1.55216	2.19506
65924599	chr14:65924599:A:G	6.87615e-07	-1.66433e-10	0.101365
65924647	chr14:65924647:C:T	4.15246e-07	-1.66433e-10	-0.402994
65924756	chr14:65924756:C:T	9.93744e-07	-1.66433e-10	0.469616
65924879	chr14:65924879:C:T	6.34563e-07	-1.66433e-10	0.0210726
65924891	chr14:65924891:C:T	1.82114e-07	-1.66433e-10	-1.22723
65925056	chr14:65925056:C:T	1.80257e-07	-1.66433e-10	-1.23748
65925065	chr14:65925065:C:T	1.05136e-07	-1.524	-0.252605
65925170	chr14:65925170:C:T	1.83546e-07	-1.66433e-10	-1.2194
65925431	chr14:65925431:C:T	1.94744e-07	0.047967	-1.20815
65925526	chr14:65925526:C:T	1.11842e-07	-1.71477	-2.72626e-10
65925680	chr14:65925680:T:G	1.46593e-07	-0.786135	-0.65807
65926208	chr14:65926208:C:G	2.85958e-07	-1.66433e-10	-0.776018
65926433	chr14:65926433:A:G	1.93783e-07	-1.66433e-10	-1.16513
65926671	chr14:65926671:A:G	1.84125e-07	-1.66433e-10	-1.21625
65926705	chr14:65926705:G:A	1.13194e-06	-1.64515	2.24498
65926810	chr14:65926810:A:G	1.83433e-07	-1.66433e-10	-1.22001
65926859	chr14:65926859:G:A	1.80241e-07	-1.66433e-10	-1.23757
65927182	chr14:65927182:T:C	6.12786e-07	-1.66433e-10	-0.0138485
65927213	chr14:65927213:A:T	4.51127e-07	-1.66433e-10	-0.320114
65927500	chr14:65927500:G:A	3.79952e-07	-1.66433e-10	-0.49182
65928110	chr14:65928110:G:A	4.1823e-07	-1.66433e-10	-0.395832
65928515	chr14:65928515:T:C	6.12114e-07	-1.35433	1.33939
65928622	chr14:65928622:T:C	1.40984e-07	-0.318426	-1.16479
65928733	chr14:65928733:A:G	3.06922e-07	-1.66433e-10	-0.70527
65929450	chr14:65929450:C:T	4.6093e-08	-1.58323	-1.01797
65929562	chr14:65929562:C:T	1.93358e-07	-1.66433e-10	-1.16732
65929798	chr14:65929798:G:A	6.77917e-08	-1.47172	-0.743702
65929833	chr14:65929833:T:C	2.02251e-07	-1.66433e-10	-1.12235
65930468	chr14:65930468:C:T	8.93761e-07	-0.86733	1.23091
65930609	chr14:65930609:G:A	2.18495e-07	-1.66433e-10	-1.0451
65930651	chr14:65930651:A:G	6.2571e-07	-1.31309	1.32012
65930664	chr14:65930664:G:C	5.35393e-08	-1.23215	-1.2193
65930771	chr14:65930771:T:C	1.19835e-07	-1.64575	-2.72626e-10
65931317	chr14:65931317:T:C	1.80272e-07	-1.66433e-10	-1.23739
65931419	chr14:65931419:T:C	2.3093e-07	-1.66433e-10	-0.989747
65931840	chr14:65931840:C:T	2.22851e-07	-1.66433e-10	-1.02536
65931892	chr14:65931892:G:C	2.16491e-07	-1.66433e-10	-1.05431
65931973	chr14:65931973:T:C	2.00142e-07	-1.66433e-10	-1.13284
65932192	chr14:65932192:C:T	3.78432e-07	-1.66433e-10	-0.495827
65932527	chr14:65932527:C:T	4.87369e-07	0.994441	-1.23728
65932574	chr14:65932574:C:T	2.31345e-07	-1.66433e-10	-0.987952
65932937	chr14:65932937:A:G	3.26413e-08	-1.70916	-1.23713
65932981	chr14:65932981:G:A	5.57439e-07	-0.10851	-2.72626e-10
65933279	chr14:65933279:G:A	3.63564e-08	-1.75329	-1.0852
65933731	chr14:65933731:T:G	2.43167e-06	-1.66433e-10	1.36447
65933914	chr14:65933914:G:A	2.3233e-07	-1.66433e-10	-0.983704
65934020	chr14:65934020:C:A	3.23388e-08	-1.73051	-1.22509
65934088	chr14:65934088:A:G	2.49969e-07	-1.66433e-10	-0.910528
65934255	chr14:65934255:T:C	1.84666e-07	-1.66433e-10	-1.21332
65934477	chr14:65934477:C:T	1.22123e-07	-1.62683	-2.72626e-10
65934549	chr14:65934549:C:T	5.92793e-07	-1.66433e-10	-0.0470186
65935266	chr14:65935266:A:G	1.23758e-07	-1.61353	-2.72626e-10
65935287	chr14:65935287:CAAAGAA:C	1.91491e-07	-1.66433e-10	-1.17702
65935975	chr14:65935975:TATA:T	1.98423e-07	-1.66433e-10	-1.14146
65936201	chr14:65936201:T:C	2.44664e-05	3.31957	0.353625
65936267	chr14:65936267:C:T	3.65445e-08	-1.67136	-1.16197
65936318	chr14:65936318:T:A	3.46728e-08	-1.76084	-1.12507
65936381	chr14:65936381:TA:T	2.18835e-07	-1.66433e-10	-1.04354
65936715	chr14:65936715:G:A	3.68434e-07	-1.66433e-10	-0.522603
65936739	chr14:65936739:T:C	2.15072e-07	-1.66433e-10	-1.06089
65936970	chr14:65936970:G:A	2.90494e-07	-1.66433e-10	-0.760279
65937410	chr14:65937410:G:A	2.85769e-07	-1.66433e-10	-0.77668
65937412	chr14:65937412:C:T	2.90494e-07	-1.66433e-10	-0.760279
65937525	chr14:65937525:T:C	4.39958e-07	-1.66433e-10	-0.345185
65937715	chr14:65937715:T:C	3.40265e-08	-1.71887	-1.18585
65937743	chr14:65937743:A:G	5.57572e-07	-1.66433e-10	-0.108271
65937774	chr14:65937774:T:C	3.37997e-08	-1.71475	-1.19666
65938024	chr14:65938024:G:C	1.81784e-07	-1.66433e-10	-1.22905
65938166	chr14:65938166:A:G	2.55517e-07	-0.888575	-2.72626e-10
65938178	chr14:65938178:T:C	4.38891e-07	-1.66433e-10	-0.347613
65938506	chr14:65938506:T:C	3.0866e-07	-1.66433e-10	-0.699623
65938712	chr14:65938712:T:A	4.75308e-07	-0.212799	-0.0551029
65939197	chr14:65939197:A:G	1.68609e-06	2.02271	-1.0244
65939243	chr14:65939243:T:C	2.95032e-07	-1.66433e-10	-0.744778
65939366	chr14:65939366:C:T	2.93719e-07	-1.66433e-10	-0.749239
65939506	chr14:65939506:T:C	1.94597e-07	-1.66433e-10	-1.16093
65939705	chr14:65939705:A:G	1.11688e-07	-1.71616	-2.72626e-10
65939869	chr14:65939869:G:A	2.99182e-07	-1.66433e-10	-0.73081
65940156	chr14:65940156:C:T	1.82628e-07	-1.22441	-2.72626e-10
65940226	chr14:65940226:G:A	7.05501e-07	-1.66433e-10	0.127045
65940344	chr14:65940344:A:C	1.63279e-05	4.48208	-1.21332
65940465	chr14:65940465:C:T	2.01907e-05	3.57963	-0.0985158
65940528	chr14:65940528:G:A	5.83269e-08	-1.13634	-1.22946
65940621	chr14:65940621:T:C	3.7281e-07	0.041153	-0.551948
65940658	chr14:65940658:C:A	5.15697e-07	-1.66433e-10	-0.186345
65940970	chr14:65940970:A:G	1.09071e-07	-1.73986	-2.72626e-10
65941146	chr14:65941146:G:T	3.37219e-07	-1.66433e-10	-0.611132
65941166	chr14:65941166:A:G	3.41405e-07	-1.66433e-10	-0.598793
65941401	chr14:65941401:G:A	3.35272e-07	-0.61692	-2.72626e-10
65941497	chr14:65941497:T:G	2.52175e-07	-1.66433e-10	-0.90174
65941664	chr14:65941664:A:C	2.9725e-07	-1.66433e-10	-0.737289
65941759	chr14:65941759:A:G	5.88717e-06	3.47003	-1.22137
65941774	chr14:65941774:C:T	2.91758e-07	-1.66433e-10	-0.75594
65942559	chr14:65942559:T:C	2.01189e-07	-1.66433e-10	-1.12762
65942610	chr14:65942610:T:C	3.36796e-08	-1.70187	-1.2131
65942701	chr14:65942701:A:AT	1.8695e-07	-1.66433e-10	-1.20102
65942726	chr14:65942726:C:T	1.93143e-07	-1.66433e-10	-1.16843
65942870	chr14:65942870:T:C	2.11679e-07	-1.66433e-10	-1.07679
65943119	chr14:65943119:A:T	1.87792e-07	-1.66433e-10	-1.19653
65943563	chr14:65943563:A:G	1.88149e-07	-1.66433e-10	-1.19463
65943747	chr14:65943747:G:A	2.98005e-07	-1.66433e-10	-0.734753
65943843	chr14:65943843:T:C	3.78814e-07	-1.66433e-10	-0.494819
65944008	chr14:65944008:T:TG	3.09262e-07	-1.66433e-10	-0.697675
65944115	chr14:65944115:C:T	3.09694e-07	-1.66433e-10	-0.69628
65944138	chr14:65944138:T:C	5.074e-07	-1.66433e-10	-0.202565
65944394	chr14:65944394:G:T	2.81481e-07	-1.66433e-10	-0.7918
65944436	chr14:65944436:G:A	5.38457e-06	3.33288	-1.17345
65944608	chr14:65944608:A:G	4.43359e-06	2.38909	-0.423987
65944763	chr14:65944763:T:A	6.21954e-07	-1.66433e-10	0.00100311
65945047	chr14:65945047:A:G	3.25433e-07	-1.66433e-10	-0.646707
65945211	chr14:65945211:T:C	2.18373e-07	-1.66433e-10	-1.04566
65945517	chr14:65945517:G:A	5.99132e-08	-1.14174	-1.19722
65945581	chr14:65945581:G:C	2.3175e-07	-0.355738	-0.630468
65945728	chr14:65945728:A:G	4.20533e-08	-1.56168	-1.13125
65945970	chr14:65945970:AC:A	1.90863e-07	-1.66433e-10	-1.18031
65946672	chr14:65946672:T:C	2.63047e-07	0.151392	-1.01092
65946685	chr14:65946685:G:A	5.6657e-08	-1.16117	-1.23368
65946764	chr14:65946764:G:A	2.53663e-07	-1.66433e-10	-0.895855
65946942	chr14:65946942:C:T	1.80755e-06	2.08891	-1.02104
65946943	chr14:65946943:C:T	2.46334e-07	-1.66433e-10	-0.925175
65947068	chr14:65947068:C:T	5.54817e-07	-1.66433e-10	-0.113224
65947572	chr14:65947572:A:G	2.23865e-07	-0.368314	-0.652507
65947886	chr14:65947886:C:A	1.06637e-07	-0.947475	-0.814959
65948062	chr14:65948062:C:T	3.64728e-07	-0.532712	-2.72626e-10
65948243	chr14:65948243:G:A	9.58228e-08	-1.29024	-0.579119
65948422	chr14:65948422:G:A	2.53532e-07	-1.66433e-10	-0.896374
65948706	chr14:65948706:A:G	1.63425e-07	-1.33551	-2.72626e-10
65948761	chr14:65948761:C:T	1.54771e-06	-1.66433e-10	0.912665
65948776	chr14:65948776:C:T	2.54399e-07	-1.66433e-10	-0.892958
65949254	chr14:65949254:CA:C	1.92565e-07	-1.66433e-10	-1.17143
65949316	chr14:65949316:G:A	6.64967e-08	-1.11225	-1.12246
65949508	chr14:65949508:T:C	4.79085e-08	-1.41079	-1.15178
65949659	chr14:65949659:G:T	2.0682e-07	-1.66433e-10	-1.10002
65949660	chr14:65949660:A:T	2.0682e-07	-1.66433e-10	-1.10002
65949696	chr14:65949696:T:A	2.01743e-07	-1.66433e-10	-1.12487
65950424	chr14:65950424:T:C	2.03599e-07	-1.66433e-10	-1.11571
65950526	chr14:65950526:C:A	1.95562e-07	-1.66433e-10	-1.15598
65950570	chr14:65950570:C:T	4.18181e-08	-1.75098	-0.947557
65950706	chr14:65950706:T:C	2.26542e-07	-1.66433e-10	-1.00893
65950850	chr14:65950850:TC:T	2.49226e-07	-1.70625	0.792746
65951005	chr14:65951005:T:C	7.64467e-08	-1.74262	-0.352647
65951009	chr14:65951009:A:G	8.65444e-08	-1.74132	-0.229883
65951033	chr14:65951033:A:G	6.96368e-08	-1.00664	-1.18193
65951242	chr14:65951242:C:T	1.63954e-07	-1.72529	0.393014
65951594	chr14:65951594:G:A	1.80342e-07	-1.66433e-10	-1.23701
65951750	chr14:65951750:T:A	5.72971e-08	-1.17751	-1.2061
65952237	chr14:65952237:G:A	1.29315e-07	-1.56962	-2.72626e-10
65952268	chr14:65952268:G:A	1.42413e-07	-1.47313	-2.72626e-10
65952381	chr14:65952381:G:C	4.88178e-07	0.931931	-1.17311
65952470	chr14:65952470:A:C	1.85636e-07	-1.66433e-10	-1.20807
65952866	chr14:65952866:T:G	2.11115e-07	-1.66433e-10	-1.07946
65952892	chr14:65952892:T:C	2.03115e-07	-1.66433e-10	-1.11809
65953034	chr14:65953034:C:T	3.11927e-08	-1.75509	-1.23659
65953429	chr14:65953429:G:T	7.84271e-07	-1.66433e-10	0.23289
65953500	chr14:65953500:A:G	1.80706e-07	-1.66433e-10	-1.23499
65953759	chr14:65953759:G:C	1.88347e-07	-1.66433e-10	-1.19358
65954096	chr14:65954096:A:G	4.96729e-06	-1.66433e-10	2.07877
65954377	chr14:65954377:A:C	8.38396e-08	-1.63072	-0.372236
65954405	chr14:65954405:G:A	1.80746e-07	-1.23477	-2.72626e-10
65954691	chr14:65954691:A:G	1.91643e-07	-1.66433e-10	-1.17623
65955051	chr14:65955051:C:A	3.40173e-07	-1.66433e-10	-0.60241
65955372	chr14:65955372:G:C	1.07455e-07	-1.75479	-2.72626e-10
65956042	chr14:65956042:C:T	2.32192e-07	-1.66433e-10	-0.984299
65956406	chr14:65956406:T:G	2.25474e-07	-1.66433e-10	-1.01366
65956817	chr14:65956817:T:C	2.29609e-07	-1.66433e-10	-0.995484
65956861	chr14:65956861:C:T	1.81192e-07	-1.66433e-10	-1.23231
65956946	chr14:65956946:G:C	4.84895e-08	-1.40083	-1.14969
65957051	chr14:65957051:C:T	1.89961e-07	-1.66433e-10	-1.18505
65957059	chr14:65957059:A:G	2.16698e-07	-1.66433e-10	-1.05336
65957454	chr14:65957454:T:C	2.90352e-07	0.315496	-1.07627
65957538	chr14:65957538:C:T	5.01386e-07	-1.66433e-10	-0.214488
65957887	chr14:65957887:C:A	4.74041e-08	-1.37498	-1.19817
65957985	chr14:65957985:G:GC	1.86794e-07	-1.66433e-10	-1.20186
65958052	chr14:65958052:T:C	5.56021e-08	-1.61183	-0.801813
65958100	chr14:65958100:T:C	1.13109e-07	-1.70351	-2.72626e-10
65958118	chr14:65958118:G:T	4.20054e-08	-1.47449	-1.21958
65958177	chr14:65958177:C:T	7.01998e-08	-0.994146	-1.18637
65958224	chr14:65958224:T:C	1.34702e-07	-0.534178	-0.994617
65958413	chr14:65958413:T:A	1.80401e-07	-1.66433e-10	-1.23668
65958441	chr14:65958441:A:C	4.47262e-08	-1.66291	-0.968394
65958565	chr14:65958565:A:G	2.16533e-07	-1.3647	0.310575
65958769	chr14:65958769:T:C	8.63321e-08	-1.33228	-0.641378
65958859	chr14:65958859:T:C	8.25114e-07	-1.66433e-10	0.283658
65958900	chr14:65958900:G:A	6.59975e-07	-1.76047	1.82081
65959044	chr14:65959044:G:A	5.2875e-07	-1.66433e-10	-0.161348
65959156	chr14:65959156:T:C	4.16814e-07	0.690032	-1.08926
65959159	chr14:65959159:G:A	3.12038e-07	-1.66433e-10	-0.688738
65959160	chr14:65959160:T:G	3.55701e-08	-1.64039	-1.21996
65959358	chr14:65959358:A:G	1.81711e-07	-1.66433e-10	-1.22945
65960108	chr14:65960108:C:T	2.98421e-07	0.49516	-1.22852
65960258	chr14:65960258:A:G	1.81581e-07	-1.66433e-10	-1.23016
65960524	chr14:65960524:G:A	1.04748e-07	-0.543089	-1.23722
65960930	chr14:65960930:G:A	6.66669e-07	-1.66433e-10	0.0704301
65961051	chr14:65961051:A:G	5.86157e-08	-1.55242	-0.808445
65961193	chr14:65961193:C:T	5.76114e-07	-0.653399	0.577841
65961569	chr14:65961569:G:T	3.44182e-07	-1.66433e-10	-0.590693
65961619	chr14:65961619:A:G	4.6432e-07	-1.66433e-10	-0.291289
65961920	chr14:65961920:A:G	1.49635e-07	-0.69745	-0.726211
65961994	chr14:65961994:G:A	4.93743e-07	-1.66433e-10	-0.229849
65962030	chr14:65962030:C:A	3.04945e-07	-1.66433e-10	-0.711733
65962319	chr14:65962319:G:A	4.14519e-07	-1.66433e-10	-0.404745
65962416	chr14:65962416:G:A	1.13307e-07	-1.70176	-2.72626e-10
65962603	chr14:65962603:G:A	3.35129e-08	-1.70466	-1.21527
65962629	chr14:65962629:A:G	1.80247e-07	-1.66433e-10	-1.23753
65962691	chr14:65962691:T:C	8.14391e-08	-1.56687	-0.465136
65962788	chr14:65962788:G:A	7.34281e-08	-1.5707	-0.564853
65962951	chr14:65962951:C:T	4.44731e-07	-1.66433e-10	-0.334393
65963399	chr14:65963399:A:G	6.27187e-07	-1.66433e-10	0.00938112
65963605	chr14:65963605:G:A	5.13042e-07	-1.62478	1.43328
65963924	chr14:65963924:G:A	3.69113e-08	-1.65164	-1.1717
65963972	chr14:65963972:C:T	5.18045e-08	-1.55967	-0.924717
65964085	chr14:65964085:C:T	2.39471e-07	-1.66433e-10	-0.95343
65964121	chr14:65964121:C:T	2.71388e-07	-1.66433e-10	-0.828313
65964676	chr14:65964676:C:T	9.85329e-08	-0.767567	-1.07391
65965036	chr14:65965036:T:C	6.71512e-07	-1.66433e-10	0.0776685
65965178	chr14:65965178:C:T	1.83841e-07	-1.66433e-10	-1.21779
65965217	chr14:65965217:T:C	1.54776e-07	-1.63508	0.245191
65965375	chr14:65965375:GGTATC:G	2.8841e-07	-1.66433e-10	-0.767479
65965577	chr14:65965577:A:C	2.49076e-07	-1.71353	0.79942
65965628	chr14:65965628:G:A	2.7372e-07	-1.66433e-10	-0.819756
65965843	chr14:65965843:A:G	1.5097e-07	-0.680071	-0.73471
65966026	chr14:65966026:C:A	1.07523e-07	-1.75416	-2.72626e-10
65966042	chr14:65966042:G:A	1.06791e-07	-1.76099	-2.72626e-10
65966481	chr14:65966481:C:T	1.95223e-07	-1.15772	-2.72626e-10
65966697	chr14:65966697:A:G	2.53875e-07	-1.66433e-10	-0.89502
65967167	chr14:65967167:T:A	1.07913e-07	-1.75054	-2.72626e-10
65967318	chr14:65967318:T:C	3.48053e-08	-1.64484	-1.23726
65967473	chr14:65967473:C:T	3.89084e-07	-1.66433e-10	-0.468068
65967475	chr14:65967475:C:T	5.7333e-07	-1.66433e-10	-0.0804016
65967520	chr14:65967520:T:A	1.54501e-07	-0.786632	-0.605032
65967919	chr14:65967919:A:G	1.97486e-07	-1.66433e-10	-1.14619
65969002	chr14:65969002:G:A	1.80845e-07	-1.66433e-10	-1.23422
65969231	chr14:65969231:A:G	8.81648e-08	-0.771558	-1.1811
65969453	chr14:65969453:A:G	3.93921e-07	-1.66433e-10	-0.455713
65969595	chr14:65969595:C:T	2.46249e-07	-1.66433e-10	-0.925519
65969644	chr14:65969644:T:C	8.27837e-08	-1.73338	-0.282253
65969823	chr14:65969823:C:T	3.16669e-08	-1.75438	-1.22221
65969974	chr14:65969974:G:A	4.94963e-08	-1.68741	-0.842551
65970017	chr14:65970017:T:C	1.37362e-07	-1.64563	0.136385
65970443	chr14:65970443:G:C	3.83811e-07	-1.66433e-10	-0.481714
65970501	chr14:65970501:C:T	4.42359e-07	-0.339742	-2.72626e-10
65970544	chr14:65970544:A:G	1.40148e-07	-1.48916	-2.72626e-10
65970652	chr14:65970652:T:C	1.89973e-07	-1.66433e-10	-1.18498
65970684	chr14:65970684:C:T	1.82019e-07	-1.66433e-10	-1.22775
65970845	chr14:65970845:A:G	3.62245e-08	-1.74622	-1.0959
65970907	chr14:65970907:A:G	1.93497e-07	-1.66433e-10	-1.1666
65971154	chr14:65971154:T:C	2.78697e-07	-1.66433e-10	-0.801738
65971471	chr14:65971471:T:G	2.9567e-07	0.4589	-1.20152
65971477	chr14:65971477:A:T	3.66597e-08	-1.63521	-1.19498
65971663	chr14:65971663:C:A	4.99024e-08	-1.58887	-0.932919
65971721	chr14:65971721:T:C	5.67831e-07	-1.66433e-10	-0.0900404
65971948	chr14:65971948:A:G	3.54073e-08	-1.67604	-1.1889
65972131	chr14:65972131:A:G	3.56149e-08	-1.67035	-1.18875
65972205	chr14:65972205:T:C	5.80463e-08	-1.1489	-1.22172
65972266	chr14:65972266:G:C	2.97295e-06	1.56545	-2.72626e-10
65972673	chr14:65972673:C:T	3.38391e-08	-1.72763	-1.18262
65972681	chr14:65972681:C:T	2.09387e-06	-1.66433e-10	1.21491
65972945	chr14:65972945:T:C	1.80365e-07	-1.66433e-10	-1.23688
65972994	chr14:65972994:TTAAAA:T	2.30092e-07	-1.66433e-10	-0.993385
65973002	chr14:65973002:A:T	5.40778e-07	-1.66433e-10	-0.138855
65973103	chr14:65973103:A:T	5.49212e-07	-1.66433e-10	-0.12338
65973193	chr14:65973193:A:G	5.91206e-08	-1.75412	-0.59816
65973654	chr14:65973654:G:A	2.40037e-07	-1.66433e-10	-0.951072
65974121	chr14:65974121:C:T	5.50985e-07	-1.66433e-10	-0.120156
65974206	chr14:65974206:T:TAG	8.11085e-08	-1.75458	-0.281499
65974829	chr14:65974829:C:T	7.38653e-08	-1.56136	-0.568256
65975099	chr14:65975099:T:C	3.51597e-08	-1.74356	-1.1284
65975128	chr14:65975128:T:G	1.20847e-07	-0.553937	-1.0834
65975221	chr14:65975221:G:A	1.04485e-07	-1.76098	-0.0218399
65975288	chr14:65975288:A:G	1.99346e-07	-0.00629221	-1.13053
65975349	chr14:65975349:T:C	1.36866e-07	-0.830281	-0.68258
65975390	chr14:65975390:A:G	2.78294e-07	-1.66433e-10	-0.803187
65975724	chr14:65975724:T:C	3.343e-08	-1.76099	-1.16142
65975838	chr14:65975838:T:TG	1.97406e-07	-1.66433e-10	-1.1466
65976136	chr14:65976136:GAGA:G	3.3518e-08	-1.69838	-1.2214
65976188	chr14:65976188:T:C	3.24236e-08	-1.76038	-1.19259
65976778	chr14:65976778:A:G	2.41161e-07	-0.385934	-0.560464
65977350	chr14:65977350:C:T	4.42268e-07	-0.339947	-2.72626e-10
65977613	chr14:65977613:G:A	1.83511e-07	-1.66433e-10	-1.21959
65977626	chr14:65977626:C:T	2.22734e-07	-0.705935	-0.319951
65977792	chr14:65977792:T:C	1.45596e-07	-0.325758	-1.12527
65977966	chr14:65977966:A:G	1.81599e-07	-1.66433e-10	-1.23006
65978574	chr14:65978574:A:C	1.47728e-07	-1.43649	-2.72626e-10
65978622	chr14:65978622:A:G	1.81396e-07	-1.66433e-10	-1.23118
65978711	chr14:65978711:C:T	1.15182e-07	-1.68535	-2.72626e-10
65978838	chr14:65978838:CAG:C	1.49723e-07	-1.76095	0.337874
65979101	chr14:65979101:A:T	2.30491e-07	-1.66433e-10	-0.991651
65979118	chr14:65979118:G:A	1.08443e-07	-1.74564	-2.72626e-10
65979323	chr14:65979323:A:G	1.82387e-07	-1.66433e-10	-1.22573
65979626	chr14:65979626:G:A	4.25425e-08	-1.72715	-0.954213
65979629	chr14:65979629:T:C	2.06116e-07	-1.66433e-10	-1.10343
65979854	chr14:65979854:G:A	5.31369e-07	-1.66433e-10	-0.156407
65979879	chr14:65979879:C:T	8.18048e-08	-1.7476	-0.279924
65980340	chr14:65980340:T:C	1.91295e-07	-1.66433e-10	-1.17805
65980392	chr14:65980392:C:T	6.32528e-07	-1.66433e-10	0.0178609
65980449	chr14:65980449:C:T	1.56864e-07	-1.37648	-2.72626e-10
65980541	chr14:65980541:C:T	3.52818e-07	-1.66433e-10	-0.565913
65980860	chr14:65980860:T:G	1.11266e-07	-1.71994	-2.72626e-10
65981050	chr14:65981050:G:A	1.24528e-07	-1.60733	-2.72626e-10
65981227	chr14:65981227:A:T	1.95644e-07	-1.66433e-10	-1.15557
65981552	chr14:65981552:A:G	3.15102e-07	-1.66433e-10	-0.678968
65981853	chr14:65981853:C:T	2.94886e-07	-1.66433e-10	-0.745275
65982139	chr14:65982139:C:T	1.83744e-07	-1.66433e-10	-1.21832
65982424	chr14:65982424:G:A	3.27328e-07	-1.66433e-10	-0.6409
65982428	chr14:65982428:C:T	2.75938e-07	-1.66433e-10	-0.811686
65982482	chr14:65982482:A:G	2.43318e-07	-1.66433e-10	-0.937496
65982644	chr14:65982644:CACAA:C	4.22935e-07	-1.66433e-10	-0.384646
65983272	chr14:65983272:G:T	2.34831e-07	-1.66433e-10	-0.972998
65983373	chr14:65983373:C:T	5.51871e-08	-1.65763	-0.763501
65983552	chr14:65983552:A:C	1.8911e-07	-1.66433e-10	-1.18954
65983974	chr14:65983974:T:C	7.70794e-08	-0.940504	-1.14652
65984170	chr14:65984170:C:T	1.73581e-06	-1.66433e-10	1.02736
65984535	chr14:65984535:C:T	2.01139e-07	-0.577687	-0.550181
65985281	chr14:65985281:A:C	1.99919e-07	-1.66433e-10	-1.13395
65985614	chr14:65985614:C:T	2.79541e-07	-1.66433e-10	-0.798716
65985696	chr14:65985696:A:G	3.27936e-08	-1.70445	-1.23718
65985811	chr14:65985811:T:C	6.30536e-08	-1.75735	-0.530529
65985814	chr14:65985814:G:A	9.10585e-08	-0.683999	-1.23636
65985859	chr14:65985859:C:G	1.84865e-07	-1.66433e-10	-1.21224
65985885	chr14:65985885:G:A	1.83902e-07	-1.66433e-10	-1.21746
65985977	chr14:65985977:A:G	2.00595e-07	-1.66433e-10	-1.13058
65986148	chr14:65986148:C:A	3.15699e-07	-1.66433e-10	-0.677073
65986456	chr14:65986456:T:G	1.82149e-07	-0.1042	-1.12284
65986751	chr14:65986751:A:C	3.1326e-08	-1.75164	-1.23577
65987008	chr14:65987008:G:A	1.95535e-07	-1.66433e-10	-1.15612
65987151	chr14:65987151:G:A	1.80971e-07	-1.66433e-10	-1.23353
65987677	chr14:65987677:C:T	2.45107e-07	-1.66433e-10	-0.930169
65987952	chr14:65987952:G:C	6.44489e-07	-1.66433e-10	0.036595
65988784	chr14:65988784:A:G	2.04139e-07	-0.465754	-0.647309
65989228	chr14:65989228:G:A	2.1419e-07	-1.66433e-10	-1.065
65989308	chr14:65989308:T:C	1.13019e-07	-1.70431	-2.72626e-10
65989477	chr14:65989477:C:T	2.84046e-07	-1.66433e-10	-0.782728
65989774	chr14:65989774:C:T	1.24496e-07	-1.60759	-2.72626e-10
65989833	chr14:65989833:A:G	1.89098e-07	-1.66433e-10	-1.1896
65990154	chr14:65990154:A:T	1.29968e-07	-1.7009	0.136328
65990549	chr14:65990549:T:C	1.27031e-07	-1.71868	0.131255
65990995	chr14:65990995:A:G	1.23202e-07	-1.61804	-2.72626e-10
65991127	chr14:65991127:C:T	4.63506e-07	-1.66433e-10	-0.293045
65991356	chr14:65991356:C:A	1.42587e-07	-1.47191	-2.72626e-10
65991424	chr14:65991424:G:A	5.55886e-07	-1.66433e-10	-0.1113
65991533	chr14:65991533:C:T	3.09959e-08	-1.76059	-1.23742
65992065	chr14:65992065:G:A	2.3836e-07	-1.66433e-10	-0.95808
65992428	chr14:65992428:G:A	1.84766e-07	-1.66433e-10	-1.21277
65992976	chr14:65992976:A:G	2.13883e-07	0.0215246	-1.08796
65993042	chr14:65993042:G:A	4.98598e-08	-1.7483	-0.77435
65993119	chr14:65993119:A:C	4.04836e-08	-1.72247	-1.0085
65993742	chr14:65993742:T:C	1.06799e-07	-1.76091	-2.72626e-10
65993918	chr14:65993918:A:C	1.93071e-07	-1.66433e-10	-1.16881
65994024	chr14:65994024:A:G	4.87612e-07	0.972104	-1.21445
65994041	chr14:65994041:A:G	2.13915e-07	-1.74977	0.683489
65994276	chr14:65994276:A:G	1.91129e-07	-1.66433e-10	-1.17892
65995134	chr14:65995134:C:T	1.84772e-07	-1.66433e-10	-1.21274
65995233	chr14:65995233:T:G	1.86196e-07	-1.66433e-10	-1.20506
65995260	chr14:65995260:G:T	7.30924e-08	-1.68748	-0.452658
65995397	chr14:65995397:T:C	2.78633e-07	-1.56382	0.761856
65996070	chr14:65996070:C:G	1.54805e-07	-1.3897	-2.72626e-10
65996358	chr14:65996358:A:G	2.39017e-07	-1.66433e-10	-0.955328
65996666	chr14:65996666:G:A	5.86329e-08	-1.68759	-0.672975
65996815	chr14:65996815:TC:T	5.74628e-08	-1.73065	-0.650073
65996943	chr14:65996943:G:GGCCCCCTCCCA	2.44152e-07	-1.66433e-10	-0.934072
65996958	chr14:65996958:C:G	1.07858e-07	-1.75104	-2.72626e-10
65997351	chr14:65997351:G:A	4.42661e-08	-1.74912	-0.892521
65997710	chr14:65997710:C:G	3.83458e-06	3.02156	-1.20161
65997956	chr14:65997956:G:C	7.01855e-07	-1.66433e-10	0.121864
65998094	chr14:65998094:A:G	2.40147e-07	-1.74923	0.798617
65998314	chr14:65998314:C:T	1.89554e-07	-1.66433e-10	-1.18719
65998670	chr14:65998670:A:G	1.36978e-07	-1.72054	0.208502
65999144	chr14:65999144:C:T	3.39835e-07	-1.66433e-10	-0.603404
65999416	chr14:65999416:A:T	3.22828e-07	-1.66433e-10	-0.654744
65999678	chr14:65999678:A:T	5.88963e-07	-1.66433e-10	-0.0535
65999730	chr14:65999730:T:G	1.27419e-07	-1.71328	0.128892
65999893	chr14:65999893:A:G	6.05878e-07	-1.66433e-10	-0.0251849
65999947	chr14:65999947:C:A	1.81156e-07	-1.66433e-10	-1.2325
65999989	chr14:65999989:C:T	1.08196e-06	1.40568	-0.851008
66000138	chr14:66000138:T:A	1.84018e-07	-1.66433e-10	-1.21683
66000193	chr14:66000193:A:G	1.13322e-07	-1.70163	-2.72626e-10
66000589	chr14:66000589:T:C	2.01557e-07	-1.66433e-10	-1.12579
66000848	chr14:66000848:A:ACT	7.72492e-06	3.31316	-0.792812
66000850	chr14:66000850:T:C	4.36379e-08	-1.76024	-0.895694
66000964	chr14:66000964:G:A	3.0838e-07	-1.66433e-10	-0.70053
66001135	chr14:66001135:C:T	1.07835e-05	3.58379	-0.72988
66002015	chr14:66002015:A:G	3.03559e-07	-1.66433e-10	-0.716289
66002043	chr14:66002043:C:T	1.36731e-05	3.859	-0.767675
66002180	chr14:66002180:T:A	3.1903e-07	-1.66433e-10	-0.666578
66002327	chr14:66002327:G:A	1.28422e-07	-1.73937	0.162828
66002545	chr14:66002545:T:C	1.97147e-07	-0.400836	-0.747076
66002582	chr14:66002582:T:C	6.26743e-06	2.97729	-0.66603
66002876	chr14:66002876:C:A	4.90309e-07	0.826166	-1.06299
66002959	chr14:66002959:C:A	1.80255e-07	-1.66433e-10	-1.23749
66003403	chr14:66003403:T:C	1.84233e-07	-1.66433e-10	-1.21566
66003598	chr14:66003598:A:C	1.90123e-07	-1.66433e-10	-1.18419
66003647	chr14:66003647:A:G	2.78838e-05	5.03935	-1.23542
66004104	chr14:66004104:T:C	4.60898e-08	-1.36433	-1.23694
66004185	chr14:66004185:G:A	3.96381e-06	3.0471	-1.194
66004833	chr14:66004833:A:AAT	1.52815e-05	3.76867	-0.566132
66004885	chr14:66004885:G:A	1.83862e-07	-1.66433e-10	-1.21768
66004948	chr14:66004948:C:T	3.41465e-06	2.34372	-0.639754
66005397	chr14:66005397:G:T	3.56396e-08	-1.66036	-1.19804
66005469	chr14:66005469:G:A	3.0718e-05	3.90414	-0.00339766
66005527	chr14:66005527:C:G	6.11712e-06	2.19475	0.0922309
66005585	chr14:66005585:G:T	1.17357e-07	-1.66664	-2.72626e-10
66006018	chr14:66006018:G:A	1.85862e-07	-1.66433e-10	-1.20686
66006058	chr14:66006058:A:G	2.29686e-05	3.73994	-0.129923
66006202	chr14:66006202:T:A	2.6401e-07	-0.0240215	-0.831854
66006432	chr14:66006432:T:A	4.1532e-06	2.23294	-0.333167
66006551	chr14:66006551:ATATT:A	3.58444e-07	-1.66433e-10	-0.550091
66006560	chr14:66006560:T:C	2.11799e-07	-1.66433e-10	-1.07623
66006564	chr14:66006564:T:A	1.37321e-07	-1.50955	-2.72626e-10
66006817	chr14:66006817:C:T	3.45211e-07	-1.66433e-10	-0.587709
66006989	chr14:66006989:T:C	1.96643e-07	-1.66433e-10	-1.15047
66007634	chr14:66007634:A:C	5.71907e-07	0.914477	-0.997364
66008155	chr14:66008155:T:C	1.81698e-07	-1.66433e-10	-1.22952
66008276	chr14:66008276:T:C	4.68787e-08	-1.35776	-1.22654
66008296	chr14:66008296:T:G	1.14592e-07	-1.69048	-2.72626e-10
66008321	chr14:66008321:G:A	1.07836e-07	-1.75125	-2.72626e-10
66008367	chr14:66008367:T:C	2.84802e-05	3.50043	0.324675
66008449	chr14:66008449:T:C	4.47524e-08	-1.41474	-1.21597
66008656	chr14:66008656:C:T	6.09577e-07	1.19444	-1.21354
66008992	chr14:66008992:A:C	1.07494e-07	-1.75443	-2.72626e-10
66009586	chr14:66009586:T:C	5.05911e-07	0.935215	-1.14072
66009686	chr14:66009686:G:A	5.87766e-07	1.128	-1.18353
66009778	chr14:66009778:C:T	4.91475e-08	-1.33358	-1.20346
66009901	chr14:66009901:C:T	1.12678e-05	2.89784	-2.72626e-10
66010030	chr14:66010030:C:G	7.36642e-08	-1.12231	-1.01004
66010367	chr14:66010367:T:C	1.15205e-07	-1.68515	-2.72626e-10
66010450	chr14:66010450:C:T	3.75532e-07	-1.66433e-10	-0.503519
66010562	chr14:66010562:C:T	1.31864e-07	-1.55009	-2.72626e-10
66010749	chr14:66010749:G:A	5.47625e-08	-1.29163	-1.13723
66011015	chr14:66011015:G:A	2.21036e-06	1.98864	-0.719593
66011034	chr14:66011034:T:C	5.7005e-08	-1.26895	-1.11977
66011603	chr14:66011603:G:C	1.52304e-06	1.83531	-0.938708
66011635	chr14:66011635:G:A	1.97286e-07	-1.66433e-10	-1.14721
66011646	chr14:66011646:C:T	8.38598e-06	3.3867	-0.784248
66011765	chr14:66011765:C:T	8.81575e-06	3.68415	-1.03172
66011800	chr14:66011800:G:A	5.36209e-08	-1.75552	-0.694409
66011938	chr14:66011938:T:C	7.97575e-08	-0.828611	-1.22426
66012100	chr14:66012100:C:T	4.74303e-08	-1.6039	-0.968701
66012110	chr14:66012110:C:G	3.91207e-08	-1.62918	-1.13603
66012149	chr14:66012149:G:A	5.02585e-06	3.1506	-1.06012
66012190	chr14:66012190:C:A	6.04831e-08	-1.20115	-1.12835
66012406	chr14:66012406:TTTTTTTTTGTTTTG:T	4.81291e-08	-1.61034	-0.947633
66012668	chr14:66012668:C:T	1.08621e-07	-1.744	-2.72626e-10
66012792	chr14:66012792:A:G	1.01282e-06	-1.66433e-10	0.488628
66012955	chr14:66012955:G:A	1.80266e-07	-1.66433e-10	-1.23743
66013050	chr14:66013050:A:C	2.71546e-06	1.74713	-0.272274
66013053	chr14:66013053:G:A	6.66895e-08	-1.14867	-1.08315
66013071	chr14:66013071:C:T	2.96106e-07	-1.66433e-10	-0.741146
66013191	chr14:66013191:C:T	2.33618e-07	-1.66433e-10	-0.978176
66013310	chr14:66013310:A:G	1.94957e-07	-1.66433e-10	-1.15908
66013479	chr14:66013479:G:A	3.10125e-06	2.36992	-0.762222
66013530	chr14:66013530:A:C	1.24224e-06	1.78298	-1.09018
66013538	chr14:66013538:G:C	1.10881e-07	-1.72341	-2.72626e-10
66013568	chr14:66013568:G:A	2.63613e-07	-1.66319	0.805811
66013576	chr14:66013576:G:T	1.22299e-07	-1.22831	-0.397089
66013602	chr14:66013602:T:C	2.06325e-07	-1.66433e-10	-1.10241
66013616	chr14:66013616:C:T	8.36439e-08	-0.865968	-1.13933
66013633	chr14:66013633:T:C	4.66623e-08	-1.40684	-1.18209
66013787	chr14:66013787:C:T	2.37441e-07	-1.66433e-10	-0.961945
66013810	chr14:66013810:C:T	5.53906e-08	-1.18223	-1.23523
66014047	chr14:66014047:G:A	3.15393e-08	-1.75571	-1.22492
66014094	chr14:66014094:G:T	7.03253e-08	-1.16692	-1.01181
66014595	chr14:66014595:C:G	1.32383e-07	-1.05582	-0.490338
66014661	chr14:66014661:G:A	1.64564e-07	-0.905006	-0.42356
66015030	chr14:66015030:G:A	1.17907e-07	-1.66197	-2.72626e-10
66015358	chr14:66015358:G:A	1.98671e-07	-0.0853936	-1.05482
66015621	chr14:66015621:G:A	1.0233e-07	-1.02372	-0.779941
66015852	chr14:66015852:C:T	3.21803e-08	-1.75442	-1.20609
66016430	chr14:66016430:C:G	2.06575e-07	-1.66433e-10	-1.1012
66016474	chr14:66016474:A:G	3.46315e-08	-1.73738	-1.14972
66016575	chr14:66016575:C:T	5.30185e-08	-1.53946	-0.921767
66016576	chr14:66016576:G:A	2.42846e-07	-0.278667	-0.660769
66016600	chr14:66016600:C:T	2.04745e-07	-0.0288697	-1.08123
66016686	chr14:66016686:A:G	1.57396e-07	-0.361318	-1.01178
66016741	chr14:66016741:G:A	6.31408e-08	-1.61712	-0.66938
66016863	chr14:66016863:C:T	5.99872e-08	-1.61832	-0.719413
66017218	chr14:66017218:C:T	2.01213e-07	-0.0110148	-1.11649
66017219	chr14:66017219:A:G	1.05654e-06	0.644032	-0.113144
66017256	chr14:66017256:G:T	8.94189e-07	-1.66433e-10	0.364053
66017282	chr14:66017282:A:T	1.11409e-07	-1.71866	-2.72626e-10
66017399	chr14:66017399:C:A	6.50767e-08	-1.5936	-0.662701
66017534	chr14:66017534:C:G	6.39478e-08	-1.62288	-0.650919
66017561	chr14:66017561:A:G	1.8042e-07	-1.66433e-10	-1.23658
66017618	chr14:66017618:A:T	6.36779e-08	-1.59942	-0.678603
66018245	chr14:66018245:G:C	2.19465e-07	-1.66433e-10	-1.04067
66018350	chr14:66018350:C:T	6.08132e-08	-1.59288	-0.731178
66018523	chr14:66018523:T:C	6.43268e-08	-1.57075	-0.697135
66018626	chr14:66018626:A:G	1.07456e-07	-1.75478	-2.72626e-10
66018740	chr14:66018740:A:G	9.54906e-07	-1.66433e-10	0.429749
66018858	chr14:66018858:G:C	2.21132e-07	-1.66433e-10	-1.03311
66018864	chr14:66018864:T:G	3.74307e-08	-1.71547	-1.0939
66018885	chr14:66018885:G:A	3.76959e-08	-1.70832	-1.09399
66018942	chr14:66018942:G:A	3.7363e-08	-1.71665	-1.09453
66018982	chr14:66018982:C:T	2.17198e-07	-1.66433e-10	-1.05106
66019124	chr14:66019124:A:T	3.50724e-08	-1.71113	-1.16332
66019134	chr14:66019134:G:GGCATCACAGATT	3.66072e-08	-1.71896	-1.11266
66019229	chr14:66019229:C:T	3.83258e-08	-1.72466	-1.06108
66019488	chr14:66019488:G:A	1.07415e-07	-1.75516	-2.72626e-10
66019678	chr14:66019678:G:A	3.80574e-08	-1.6925	-1.10027
66019828	chr14:66019828:C:T	2.20734e-07	-1.66433e-10	-1.0349
66019886	chr14:66019886:G:A	3.95839e-08	-1.68816	-1.06528
66019922	chr14:66019922:T:C	3.4715e-08	-1.7203	-1.16439
66020913	chr14:66020913:C:T	6.92945e-07	-1.66433e-10	0.109087
66021008	chr14:66021008:C:G	1.09828e-07	-1.73295	-2.72626e-10
66021142	chr14:66021142:A:G	3.11486e-06	1.94953	-0.33745
66021178	chr14:66021178:G:A	3.35752e-08	-1.72962	-1.18846
66021201	chr14:66021201:G:A	3.89784e-08	-1.67001	-1.09885
66021689	chr14:66021689:G:A	2.48002e-06	1.76285	-0.378689
66021744	chr14:66021744:T:C	1.2159e-07	-1.02882	-0.60239
66022110	chr14:66022110:T:C	1.64015e-06	1.35751	-0.386832
66022520	chr14:66022520:A:G	2.95482e-06	2.20835	-0.649024
66022653	chr14:66022653:C:T	2.1542e-06	1.63918	-0.395873
66022680	chr14:66022680:G:A	2.22097e-07	-1.66433e-10	-1.02875
66022704	chr14:66022704:T:G	1.06799e-07	-1.76092	-2.72626e-10
66022739	chr14:66022739:G:A	2.26774e-06	1.88452	-0.589846
66022901	chr14:66022901:C:T	2.3024e-07	-1.66433e-10	-0.992741
66023032	chr14:66023032:A:G	1.93967e-07	-1.66433e-10	-1.16418
66023662	chr14:66023662:T:C	3.66026e-08	-1.68591	-1.14584
66023714	chr14:66023714:T:A	2.54652e-07	-1.66433e-10	-0.891966
66023732	chr14:66023732:T:C	4.47289e-08	-1.46223	-1.16902
66023838	chr14:66023838:C:G	1.82232e-07	-0.849817	-0.376767
66024006	chr14:66024006:C:T	4.60833e-08	-1.66255	-0.938865
66024023	chr14:66024023:T:C	2.55454e-07	-1.66433e-10	-0.888822
66024166	chr14:66024166:C:G	3.34374e-08	-1.70212	-1.22007
66024589	chr14:66024589:T:A	3.52979e-08	-1.64607	-1.22197
66024780	chr14:66024780:G:A	3.45577e-08	-1.65266	-1.23657
66025178	chr14:66025178:G:GGAAACA	3.54957e-08	-1.63631	-1.22614
66025389	chr14:66025389:G:A	1.62656e-06	1.22994	-0.267578
66025803	chr14:66025803:T:G	3.68336e-08	-1.69603	-1.12942
66026339	chr14:66026339:T:C	1.27375e-07	-1.58473	-2.72626e-10
66026389	chr14:66026389:G:A	6.6625e-07	1.04948	-0.979684
66026431	chr14:66026431:TTTTA:T	1.21222e-07	-1.63424	-2.72626e-10
66026618	chr14:66026618:G:A	2.09311e-07	-1.66433e-10	-1.08804
66026961	chr14:66026961:A:T	3.61485e-08	-1.63674	-1.20749
66027015	chr14:66027015:A:T	3.65368e-08	-1.62542	-1.20812
66027118	chr14:66027118:T:C	4.07313e-07	-0.422283	-2.72626e-10
66027235	chr14:66027235:T:C	2.02693e-07	-1.66433e-10	-1.12017
66027800	chr14:66027800:G:A	1.08712e-07	-1.74316	-2.72626e-10
66027916	chr14:66027916:A:G	1.48567e-06	1.52429	-0.652538
66028019	chr14:66028019:C:T	1.07284e-07	-1.75639	-2.72626e-10
66028385	chr14:66028385:G:A	3.4662e-08	-1.64873	-1.23749
66029306	chr14:66029306:G:A	3.47472e-08	-1.65043	-1.23334
66029317	chr14:66029317:T:C	2.17421e-07	-1.66433e-10	-1.05003
66029318	chr14:66029318:C:T	1.07165e-07	-1.75749	-2.72626e-10
66029666	chr14:66029666:C:A	6.08637e-08	-1.75977	-0.563457
66029859	chr14:66029859:A:G	1.8231e-07	-1.66433e-10	-1.22616
66030308	chr14:66030308:A:G	1.82145e-07	-1.66433e-10	-1.22706
66030338	chr14:66030338:A:G	5.72154e-08	-1.36721	-1.01783
66030741	chr14:66030741:G:A	2.48226e-07	-1.66433e-10	-0.917525
66030848	chr14:66030848:G:A	5.21551e-08	-1.48039	-0.99725
66030965	chr14:66030965:C:T	3.1293e-08	-1.75128	-1.23718
66031148	chr14:66031148:G:A	4.81966e-08	-1.33501	-1.22156
66031335	chr14:66031335:T:A	4.00246e-08	-1.58536	-1.15701
66031412	chr14:66031412:T:G	1.07478e-07	-1.75458	-2.72626e-10
66031788	chr14:66031788:C:T	5.03467e-08	-1.4926	-1.02033
66031952	chr14:66031952:C:G	1.13887e-07	-1.69666	-2.72626e-10
66031975	chr14:66031975:T:C	2.74426e-07	-1.66433e-10	-0.817181
66032201	chr14:66032201:C:G	3.2233e-08	-1.76087	-1.198
66032267	chr14:66032267:G:A	2.7647e-07	-0.0729694	-0.736792
66032302	chr14:66032302:C:T	1.65255e-06	-1.66433e-10	0.978214
66032387	chr14:66032387:T:C	3.88432e-07	0.579478	-1.04922
66032429	chr14:66032429:C:G	2.76834e-07	-1.66433e-10	-0.808446
66032509	chr14:66032509:A:G	3.44491e-07	-0.589795	-2.72626e-10
66032581	chr14:66032581:C:T	6.08492e-08	-1.76097	-0.562496
66032985	chr14:66032985:G:A	2.49963e-07	-0.910552	-2.72626e-10
66033127	chr14:66033127:G:A	1.13749e-07	-0.523264	-1.1746
66033464	chr14:66033464:C:T	4.27233e-08	-1.74619	-0.930933
66033531	chr14:66033531:C:G	5.36896e-08	-1.45215	-0.99649
66033551	chr14:66033551:A:G	5.34675e-08	-1.45646	-0.996326
66033588	chr14:66033588:A:T	5.44829e-08	-1.43697	-0.997011
66034082	chr14:66034082:G:C	3.70348e-08	-1.60601	-1.21399
66034676	chr14:66034676:G:A	2.54811e-07	-1.66433e-10	-0.891343
66035240	chr14:66035240:C:CAGTT	2.24534e-07	-1.66433e-10	-1.01784
66035556	chr14:66035556:C:T	2.58184e-07	-1.66433e-10	-0.87819
66035691	chr14:66035691:CCAACCCTCAGGTAGTT:C	5.22548e-08	-1.4807	-0.995026
66037054	chr14:66037054:C:T	4.53951e-08	-1.61949	-0.996968
66037280	chr14:66037280:T:C	2.78018e-07	-1.66433e-10	-0.804176
66037394	chr14:66037394:G:A	4.58591e-08	-1.61654	-0.989748
66037525	chr14:66037525:G:A	1.07362e-07	-1.75566	-2.72626e-10
66037894	chr14:66037894:G:T	4.50258e-08	-1.61024	-1.01439
66038008	chr14:66038008:T:C	4.87885e-08	-1.70426	-0.840104
66038050	chr14:66038050:T:C	5.0898e-08	-1.50492	-0.997119
66038072	chr14:66038072:G:A	1.53408e-07	-1.06071	-0.338057
66038374	chr14:66038374:T:G	2.18796e-07	-1.66433e-10	-1.04372
66038435	chr14:66038435:C:T	5.73565e-08	-1.56228	-0.820298
66038478	chr14:66038478:T:C	5.10753e-08	-1.50216	-0.996403
66038548	chr14:66038548:G:A	1.86569e-07	-1.66433e-10	-1.20306
66038664	chr14:66038664:T:A	2.0838e-07	-1.66433e-10	-1.0925
66038670	chr14:66038670:C:T	4.9244e-07	-1.66433e-10	-0.232491
66038717	chr14:66038717:G:A	5.45783e-08	-1.57302	-0.859208
66039228	chr14:66039228:G:C	5.8161e-07	0.781217	-0.84728
66039523	chr14:66039523:A:G	4.21421e-08	-1.68267	-1.00814
66039811	chr14:66039811:G:A	5.78992e-08	-1.70547	-0.667693
66040172	chr14:66040172:C:T	5.58484e-07	-1.66433e-10	-0.106637
66040492	chr14:66040492:T:C	3.52999e-07	-1.66433e-10	-0.565398
66040533	chr14:66040533:TA:T	2.14791e-07	-1.66433e-10	-1.0622
66040810	chr14:66040810:T:C	3.35871e-08	-1.73453	-1.1832
66041318	chr14:66041318:T:C	1.07821e-07	-1.75139	-2.72626e-10
66041413	chr14:66041413:A:G	1.2035e-07	-0.405209	-1.23625
66041938	chr14:66041938:G:A	2.30844e-07	-1.66433e-10	-0.990122
66042155	chr14:66042155:A:AGC	4.3726e-07	-1.66433e-10	-0.351335
66042556	chr14:66042556:G:T	3.85822e-08	-1.6104	-1.16867
66042795	chr14:66042795:C:A	4.04445e-08	-1.5964	-1.13554
66042825	chr14:66042825:T:C	2.12915e-07	-1.66433e-10	-1.07097
66043080	chr14:66043080:G:A	5.60717e-08	-1.18136	-1.22387
66043128	chr14:66043128:G:T	4.259e-08	-1.68287	-0.997375
66043265	chr14:66043265:C:T	3.8789e-08	-1.61108	-1.16264
66043429	chr14:66043429:G:A	5.17736e-07	-1.66433e-10	-0.182398
66043953	chr14:66043953:C:T	1.09341e-07	-1.73739	-2.72626e-10
66044232	chr14:66044232:G:A	3.93537e-08	-1.59521	-1.16406
66044465	chr14:66044465:C:G	4.22056e-08	-1.58041	-1.10891
66044547	chr14:66044547:T:G	4.02534e-08	-1.69004	-1.04663
66044613	chr14:66044613:T:C	3.89869e-08	-1.60457	-1.16407
66044616	chr14:66044616:A:G	2.35826e-07	-1.66433e-10	-0.96877
66044791	chr14:66044791:T:C	2.86416e-07	-1.66433e-10	-0.774418
66044805	chr14:66044805:T:C	3.93868e-08	-1.5951	-1.16333
66044886	chr14:66044886:T:C	4.04053e-08	-1.68838	-1.04452
66044939	chr14:66044939:G:A	8.56996e-08	-1.33857	-0.642444
66044947	chr14:66044947:G:A	3.30833e-08	-1.69752	-1.23532
66045022	chr14:66045022:C:T	1.38827e-06	-1.66433e-10	0.80395
66045265	chr14:66045265:TAA:T	3.95268e-08	-1.71187	-1.04301
66045291	chr14:66045291:C:A	3.59536e-08	-1.64888	-1.20076
66045527	chr14:66045527:A:C	2.362e-07	-1.66433e-10	-0.967183
66045537	chr14:66045537:T:A	2.0584e-07	-1.66433e-10	-1.10476
66045545	chr14:66045545:T:C	3.2606e-08	-1.71278	-1.23458
66045723	chr14:66045723:G:A	4.11554e-08	-1.57246	-1.14205
66045882	chr14:66045882:C:T	2.37578e-07	-1.66433e-10	-0.961368
66045938	chr14:66045938:G:A	2.13134e-07	-1.66433e-10	-1.06994
66046165	chr14:66046165:A:G	4.19804e-08	-1.62581	-1.06886
66046225	chr14:66046225:G:A	1.83983e-07	0.0094594	-1.22648
66046270	chr14:66046270:C:T	3.10154e-07	0.460576	-1.15537
66046332	chr14:66046332:G:A	1.80836e-07	-0.144172	-1.0901
66046345	chr14:66046345:A:G	7.69831e-07	0.753369	-0.539061
66046382	chr14:66046382:T:C	3.4729e-08	-1.64819	-1.2361
66046401	chr14:66046401:ACT:A	2.05502e-07	-1.66433e-10	-1.10641
66046466	chr14:66046466:C:T	1.17634e-07	-1.66428	-2.72626e-10
66046605	chr14:66046605:G:GTGAT	2.47197e-07	-1.66433e-10	-0.921677
66046645	chr14:66046645:T:C	3.60127e-08	-1.61663	-1.23136
66046666	chr14:66046666:G:A	2.17758e-07	-1.66433e-10	-1.04848
66046728	chr14:66046728:C:T	1.83377e-07	-1.66433e-10	-1.22032
66046729	chr14:66046729:A:G	1.59934e-07	-0.156466	-1.20064
66046730	chr14:66046730:G:C	2.41534e-07	-1.66433e-10	-0.944852
66046922	chr14:66046922:A:G	4.11407e-08	-1.71455	-1.00032
66046970	chr14:66046970:C:T	3.5116e-08	-1.64611	-1.2271
66047075	chr14:66047075:C:T	3.46847e-08	-1.66178	-1.22378
66047078	chr14:66047078:T:G	3.10937e-08	-1.75735	-1.2375
66047103	chr14:66047103:G:A	2.27326e-07	-1.66433e-10	-1.00548
66047214	chr14:66047214:C:CT	3.50674e-08	-1.65057	-1.22402
66047222	chr14:66047222:T:C	3.48794e-08	-1.65269	-1.22728
66047531	chr14:66047531:C:T	1.86982e-07	-1.66433e-10	-1.20085
66047679	chr14:66047679:G:C	1.96652e-07	-1.66433e-10	-1.15043
66047803	chr14:66047803:A:C	3.51892e-08	-1.64382	-1.2273
66047837	chr14:66047837:A:G	3.46817e-08	-1.66013	-1.22552
66047848	chr14:66047848:C:T	3.26955e-07	0.373248	-1.01529
66047881	chr14:66047881:CCTT:C	1.86459e-07	-1.66433e-10	-1.20365
66047971	chr14:66047971:C:A	3.51752e-08	-1.64671	-1.22481
66048121	chr14:66048121:A:G	1.21605e-06	1.72823	-1.05673
66048806	chr14:66048806:T:C	1.90072e-07	-1.66433e-10	-1.18446
66048840	chr14:66048840:C:G	2.44732e-07	-1.66433e-10	-0.931698
66049452	chr14:66049452:T:TCGGAGCACACACTCTG	3.65413e-08	-1.59648	-1.23694
66049522	chr14:66049522:C:T	3.31775e-08	-1.76024	-1.16975
66049629	chr14:66049629:G:C	2.14666e-07	-1.66433e-10	-1.06278
66049725	chr14:66049725:A:ACTT	4.52264e-07	0.915778	-1.23338
66049854	chr14:66049854:A:G	1.79049e-06	1.73334	-0.674959
66049950	chr14:66049950:G:A	1.52489e-07	-0.540438	-0.864335
66050252	chr14:66050252:A:G	2.58413e-07	-1.66433e-10	-0.877305
66050333	chr14:66050333:C:G	3.96022e-07	0.696191	-1.14658
66050465	chr14:66050465:TTATAGCATGTAAGATGC:T	1.35185e-07	-1.52522	-2.72626e-10
66050611	chr14:66050611:A:G	4.59721e-08	-1.53529	-1.06854
66050720	chr14:66050720:C:T	3.85831e-08	-1.5914	-1.18765
66050788	chr14:66050788:A:G	3.34236e-08	-1.73836	-1.18425
66050800	chr14:66050800:G:A	7.45249e-08	-1.07859	-1.04215
66050826	chr14:66050826:C:CA	3.19284e-07	0.544481	-1.21027
66051055	chr14:66051055:T:C	4.0149e-08	-1.55623	-1.18304
66051106	chr14:66051106:C:T	1.80412e-07	-1.66433e-10	-1.23662
66051373	chr14:66051373:C:T	1.60811e-06	1.47627	-0.525323
66051549	chr14:66051549:A:G	1.14496e-07	-1.69132	-2.72626e-10
66051789	chr14:66051789:G:C	4.73037e-08	-1.64325	-0.932022
66051857	chr14:66051857:G:A	3.95267e-08	-1.57959	-1.1753
66052115	chr14:66052115:T:C	1.07501e-07	-1.75437	-2.72626e-10
66052165	chr14:66052165:C:T	2.47528e-07	-1.66433e-10	-0.920341
66052308	chr14:66052308:T:A	2.73612e-07	-0.048858	-0.771295
66052344	chr14:66052344:A:G	3.71112e-08	-1.63778	-1.18016
66052407	chr14:66052407:C:T	4.65462e-08	-1.65129	-0.940128
66052419	chr14:66052419:C:T	2.25216e-07	-1.66433e-10	-1.0148
66052781	chr14:66052781:A:T	5.5928e-08	-1.55288	-0.854921
66052819	chr14:66052819:C:T	5.59126e-08	-1.53431	-0.873767
66052820	chr14:66052820:A:T	5.54716e-08	-1.54607	-0.869924
66053123	chr14:66053123:T:G	5.68164e-08	-1.61085	-0.781193
66053152	chr14:66053152:A:G	1.44931e-07	-0.242191	-1.21342
66053365	chr14:66053365:G:C	1.55827e-07	-0.196284	-1.18683
66053455	chr14:66053455:G:A	2.10672e-07	-1.08156	-2.72626e-10
66053544	chr14:66053544:G:C	3.42307e-07	-1.66433e-10	-0.596155
66053574	chr14:66053574:A:G	4.54264e-08	-1.56856	-1.04721
66053809	chr14:66053809:G:A	3.64809e-07	0.0444274	-0.576917
66054021	chr14:66054021:G:T	3.82405e-08	-1.60555	-1.18241
66054128	chr14:66054128:C:G	3.85061e-08	-1.75258	-1.02846
66054275	chr14:66054275:A:G	1.8357e-07	-1.66433e-10	-1.21927
66054380	chr14:66054380:A:G	2.75685e-07	-1.66433e-10	-0.812603
66054426	chr14:66054426:C:T	9.2096e-08	-1.16401	-0.745022
66054427	chr14:66054427:C:T	1.35052e-07	-1.52621	-2.72626e-10
66054845	chr14:66054845:C:A	1.86113e-07	-1.66433e-10	-1.20551
66054943	chr14:66054943:A:G	1.16086e-07	-1.67753	-2.72626e-10
66054982	chr14:66054982:A:C	9.68813e-07	0.989659	-0.545451
66055429	chr14:66055429:C:T	1.47964e-07	-0.256961	-1.17793
66055768	chr14:66055768:T:C	5.57445e-08	-1.39581	-1.01527
66056021	chr14:66056021:G:A	9.49952e-07	1.52525	-1.10071
66056096	chr14:66056096:A:C	6.83588e-08	-1.01816	-1.18893
66056177	chr14:66056177:C:T	1.06231e-06	1.69512	-1.15878
66056450	chr14:66056450:A:C	3.26977e-08	-1.71447	-1.23009
66056663	chr14:66056663:T:C	3.42159e-08	-1.66257	-1.2366
66057193	chr14:66057193:G:A	1.98509e-07	-1.66433e-10	-1.14103
66057577	chr14:66057577:A:G	1.3275e-07	-1.5434	-2.72626e-10
66057588	chr14:66057588:G:A	1.35421e-07	-1.52347	-2.72626e-10
66057745	chr14:66057745:T:A	2.17606e-07	-1.66433e-10	-1.04918
66057991	chr14:66057991:G:A	2.14533e-07	-1.66433e-10	-1.0634
66058554	chr14:66058554:C:T	6.15207e-08	-1.07543	-1.23706
66058618	chr14:66058618:G:A	6.94148e-08	-0.97379	-1.21797
66059136	chr14:66059136:A:C	3.31735e-07	-1.66433e-10	-0.627526
66059170	chr14:66059170:C:T	3.49013e-08	-1.70799	-1.17135
66059538	chr14:66059538:A:ATGAC	1.80425e-07	-1.66433e-10	-1.23655
66059612	chr14:66059612:A:G	1.17294e-07	-1.66718	-2.72626e-10
66059740	chr14:66059740:C:A	2.00376e-07	-1.66433e-10	-1.13167
66059771	chr14:66059771:C:A	1.06912e-07	-1.75986	-2.72626e-10
66059777	chr14:66059777:A:G	3.29045e-08	-1.7129	-1.22535
66060183	chr14:66060183:A:G	2.43304e-07	-1.66433e-10	-0.937551
66060220	chr14:66060220:A:G	3.4058e-08	-1.69184	-1.21196
66060280	chr14:66060280:A:G	1.67194e-07	-1.31271	-2.72626e-10
66060459	chr14:66060459:G:A	1.81222e-07	-1.66433e-10	-1.23214
66060571	chr14:66060571:G:T	1.81885e-07	-1.66433e-10	-1.22849
66060844	chr14:66060844:G:A	4.35183e-07	-1.66433e-10	-0.356097
66060948	chr14:66060948:C:G	3.555e-08	-1.67949	-1.18144
66061094	chr14:66061094:T:C	3.57864e-08	-1.7059	-1.1484
66061745	chr14:66061745:T:A	4.77356e-07	-0.263602	-2.72626e-10
66061750	chr14:66061750:T:G	4.74253e-07	-0.270123	-2.72626e-10
66061870	chr14:66061870:T:C	5.21394e-08	-1.41572	-1.06222
66061923	chr14:66061923:T:C	1.43786e-07	-0.570843	-0.892693
66062040	chr14:66062040:A:G	1.87196e-07	-1.66433e-10	-1.19971
66062418	chr14:66062418:T:C	1.86679e-07	-1.66433e-10	-1.20248
66062420	chr14:66062420:T:C	1.81287e-07	-1.66433e-10	-1.23178
66062582	chr14:66062582:T:C	1.20148e-07	-1.64314	-2.72626e-10
66062598	chr14:66062598:A:ACT	6.02676e-07	0.386006	-0.416491
66062801	chr14:66062801:A:T	1.69189e-07	-0.485055	-0.815791
66063027	chr14:66063027:G:A	1.07016e-07	-1.75889	-2.72626e-10
66063091	chr14:66063091:A:G	4.12847e-08	-1.48178	-1.22959
66063760	chr14:66063760:C:T	2.46002e-07	-1.66433e-10	-0.926524
66063804	chr14:66063804:A:G	6.56852e-08	-1.01951	-1.22748
66064989	chr14:66064989:A:G	1.99037e-07	-1.66433e-10	-1.13837
66065147	chr14:66065147:C:T	1.90986e-07	-1.66433e-10	-1.17966
66065226	chr14:66065226:T:C	3.28712e-08	-1.72824	-1.21102
66065694	chr14:66065694:A:T	2.0043e-07	-1.66433e-10	-1.1314
66065834	chr14:66065834:CT:C	7.81879e-08	-0.867993	-1.20476
66066084	chr14:66066084:G:A	3.98948e-08	-1.67066	-1.07495
66066161	chr14:66066161:T:C	2.42469e-07	-1.66433e-10	-0.940989
66066387	chr14:66066387:G:C	3.97017e-08	-1.5529	-1.19757
66066426	chr14:66066426:A:G	1.20878e-07	-0.402549	-1.23453
66066509	chr14:66066509:G:T	4.43266e-08	-1.40291	-1.23737
66066514	chr14:66066514:G:A	6.10842e-08	-1.57591	-0.743698
66066739	chr14:66066739:G:A	1.26958e-07	-1.588	-2.72626e-10
66066796	chr14:66066796:C:T	1.30534e-07	-0.336043	-1.22419
66066816	chr14:66066816:C:T	1.51622e-07	-0.319245	-1.09123
66066946	chr14:66066946:C:T	2.3147e-07	-1.66433e-10	-0.987414
66067126	chr14:66067126:C:T	3.79665e-08	-1.56504	-1.23012
66067423	chr14:66067423:T:A	2.29335e-07	-1.66433e-10	-0.99668
66067466	chr14:66067466:A:G	4.30085e-08	-1.45025	-1.22022
66067650	chr14:66067650:A:G	1.993e-07	-1.66433e-10	-1.13705
66067870	chr14:66067870:C:T	3.49333e-07	-0.575839	-2.72626e-10
66067882	chr14:66067882:G:A	8.59323e-08	-0.759347	-1.21896
66068428	chr14:66068428:C:G	5.85816e-07	0.537325	-0.596184
66069157	chr14:66069157:T:A	4.87563e-07	0.388751	-0.631196
66069172	chr14:66069172:G:A	2.28562e-07	-1.66433e-10	-1.00006
66069371	chr14:66069371:A:T	2.23815e-07	-1.66433e-10	-1.02104
66069472	chr14:66069472:T:C	2.58235e-07	-0.877994	-2.72626e-10
66069584	chr14:66069584:T:C	1.34149e-07	-0.532503	-1.00041
66069918	chr14:66069918:G:A	5.14693e-07	0.41896	-0.607252
66069943	chr14:66069943:A:G	5.01672e-07	0.371086	-0.585004
66070028	chr14:66070028:CA:C	5.94677e-07	0.499304	-0.543149
66070196	chr14:66070196:A:G	4.65546e-07	0.540636	-0.829288
66070402	chr14:66070402:T:C	3.27946e-08	-1.75537	-1.18623
66071043	chr14:66071043:C:G	4.19885e-08	-1.75876	-0.935708
66071414	chr14:66071414:T:C	3.2036e-08	-1.76048	-1.20452
66071661	chr14:66071661:GC:G	1.19118e-07	-1.65175	-2.72626e-10
66071828	chr14:66071828:TA:T	2.52644e-07	-1.66433e-10	-0.899882
66072060	chr14:66072060:G:A	2.00121e-07	-1.66433e-10	-1.13294
66072063	chr14:66072063:T:C	2.10802e-07	-1.08094	-2.72626e-10
66072090	chr14:66072090:G:A	2.2703e-07	0.157959	-1.16474
66072397	chr14:66072397:C:A	1.18805e-07	-0.440425	-1.21395
66072400	chr14:66072400:G:C	1.903e-07	-1.66433e-10	-1.18326
66072494	chr14:66072494:C:T	2.13627e-07	-1.66433e-10	-1.06763
66072578	chr14:66072578:CTT:C	2.24461e-07	-1.66433e-10	-1.01816
66072892	chr14:66072892:CA:C	1.80374e-07	-1.66433e-10	-1.23683
66073432	chr14:66073432:T:C	3.1548e-08	-1.7583	-1.22206
66073433	chr14:66073433:G:A	1.06868e-07	-1.76027	-2.72626e-10
66073490	chr14:66073490:A:AT	1.3497e-07	-1.52681	-2.72626e-10
66073619	chr14:66073619:A:C	3.85365e-08	-1.75326	-1.027
66073668	chr14:66073668:G:A	2.22978e-07	-1.66433e-10	-1.02479
66074002	chr14:66074002:G:A	2.08485e-07	-1.66433e-10	-1.092
66074221	chr14:66074221:C:T	8.02429e-07	1.21996	-0.964176
66074341	chr14:66074341:C:A	2.04531e-07	-1.66433e-10	-1.11114
66074454	chr14:66074454:C:T	3.36423e-06	1.68909	-2.72626e-10
66075555	chr14:66075555:A:G	1.40549e-06	-1.66433e-10	0.816277
66075683	chr14:66075683:A:C	1.9051e-07	-1.66433e-10	-1.18216
66076249	chr14:66076249:T:C	3.24811e-08	-1.73011	-1.2211
66076251	chr14:66076251:G:C	4.27484e-08	-1.73349	-0.943038
66076355	chr14:66076355:A:G	8.14898e-07	1.50742	-1.23622
66076721	chr14:66076721:A:AC	8.06979e-07	1.11123	-0.849801
66077547	chr14:66077547:C:G	9.16883e-06	3.91091	-1.21921
66077562	chr14:66077562:T:C	7.15092e-07	0.916595	-0.776047
66077990	chr14:66077990:A:G	1.41151e-07	-1.48203	-2.72626e-10
66078217	chr14:66078217:A:G	5.44346e-08	-1.45209	-0.982776
66078281	chr14:66078281:G:A	1.40008e-07	-1.49016	-2.72626e-10
66078358	chr14:66078358:TTGAGA:T	1.07992e-07	-1.74981	-2.72626e-10
66078377	chr14:66078377:A:G	2.07464e-07	-1.66433e-10	-1.09691
66078431	chr14:66078431:T:C	7.14734e-07	-1.66433e-10	0.140046
66078449	chr14:66078449:G:A	1.44033e-07	-1.46182	-2.72626e-10
66078523	chr14:66078523:C:T	2.10978e-07	-1.66433e-10	-1.08011
66078548	chr14:66078548:G:A	1.4214e-07	-1.47505	-2.72626e-10
66078563	chr14:66078563:G:C	3.62225e-08	-1.60677	-1.23542
66078611	chr14:66078611:G:A	1.38691e-07	-1.49962	-2.72626e-10
66078634	chr14:66078634:G:A	2.56773e-07	-1.66433e-10	-0.883672
66078727	chr14:66078727:C:CT	3.82487e-08	-1.55185	-1.2359
66078733	chr14:66078733:A:C	2.48652e-06	2.59078	-1.204
66078754	chr14:66078754:C:T	1.09631e-07	-1.73474	-2.72626e-10
66079279	chr14:66079279:G:A	2.99756e-07	-1.66433e-10	-0.728894
66079340	chr14:66079340:A:G	5.07144e-08	-1.27058	-1.23507
66079455	chr14:66079455:A:C	3.85445e-08	-1.54455	-1.2355
66080054	chr14:66080054:G:A	1.20094e-07	-1.64359	-2.72626e-10
66080138	chr14:66080138:A:G	3.80702e-08	-1.55629	-1.23614
66080302	chr14:66080302:G:A	3.73431e-08	-1.57447	-1.23724
66080415	chr14:66080415:A:G	1.79556e-06	2.29376	-1.23255
66080652	chr14:66080652:T:A	1.43747e-07	-1.46381	-2.72626e-10
66080748	chr14:66080748:C:G	3.95203e-08	-1.51752	-1.23753
66080753	chr14:66080753:G:A	3.1666e-07	-1.66433e-10	-0.674036
66080907	chr14:66080907:A:G	2.67804e-06	2.6681	-1.20712
66081716	chr14:66081716:A:C	1.89548e-07	-1.66433e-10	-1.18722
66081797	chr14:66081797:A:G	5.60561e-08	-1.42076	-0.98475
66081801	chr14:66081801:G:A	1.0801e-07	-1.74964	-2.72626e-10
66081931	chr14:66081931:G:A	1.26716e-07	-1.58991	-2.72626e-10
66081932	chr14:66081932:G:T	2.26261e-07	-1.66433e-10	-1.01017
66082163	chr14:66082163:A:G	2.31544e-07	-0.987092	-2.72626e-10
66082434	chr14:66082434:A:T	1.40472e-06	2.00369	-1.18796
66082719	chr14:66082719:T:C	2.57939e-07	-1.66433e-10	-0.87914
66082744	chr14:66082744:C:T	1.41899e-07	-1.47675	-2.72626e-10
66083051	chr14:66083051:T:G	1.09196e-07	-1.73872	-2.72626e-10
66083317	chr14:66083317:C:T	1.95665e-07	-1.66433e-10	-1.15546
66083922	chr14:66083922:G:A	1.07292e-07	-1.75631	-2.72626e-10
66084258	chr14:66084258:T:C	1.41046e-07	-1.48278	-2.72626e-10
66084498	chr14:66084498:T:C	2.0119e-07	-1.12761	-2.72626e-10
66084906	chr14:66084906:G:A	1.896e-07	-1.66433e-10	-1.18695
66084964	chr14:66084964:GGACAGA:G	2.63742e-07	-1.66433e-10	-0.85689
66085244	chr14:66085244:G:A	1.33207e-07	-1.53996	-2.72626e-10
66085267	chr14:66085267:G:C	1.72838e-07	-1.27951	-2.72626e-10
66085612	chr14:66085612:A:T	2.44275e-07	-1.66433e-10	-0.933571
66086136	chr14:66086136:A:T	2.06323e-07	-1.66433e-10	-1.10242
66086423	chr14:66086423:G:A	1.86471e-07	-1.66433e-10	-1.20359
66086509	chr14:66086509:T:A	4.20998e-07	0.732211	-1.12145
66086855	chr14:66086855:C:T	1.9671e-06	1.84711	-0.694653
66086875	chr14:66086875:A:G	3.34169e-08	-1.68547	-1.23734
66086965	chr14:66086965:G:A	1.09063e-06	1.20261	-0.639958
66087038	chr14:66087038:A:C	1.40789e-07	-1.4846	-2.72626e-10
66087067	chr14:66087067:A:G	1.24725e-07	-1.68374	0.0779907
66087163	chr14:66087163:G:A	3.96425e-08	-1.51488	-1.23708
66087362	chr14:66087362:A:G	3.11239e-07	-1.66433e-10	-0.691303
66087566	chr14:66087566:T:C	1.10608e-07	-1.72587	-2.72626e-10
66088553	chr14:66088553:C:T	1.10309e-07	-1.72858	-2.72626e-10
66088828	chr14:66088828:T:C	3.96282e-08	-1.64685	-1.10548
66089462	chr14:66089462:T:C	2.10879e-07	-1.66433e-10	-1.08058
66089566	chr14:66089566:C:T	2.42797e-07	-1.66433e-10	-0.939638
66089677	chr14:66089677:T:C	5.34792e-07	-1.66433e-10	-0.149985
66090691	chr14:66090691:G:A	7.04998e-07	0.126332	-2.72626e-10
66090875	chr14:66090875:C:T	4.7979e-08	-1.35488	-1.20622
66091163	chr14:66091163:A:G	7.25312e-07	-0.838267	0.993005
66091167	chr14:66091167:T:C	1.58647e-07	-1.36518	-2.72626e-10
66091241	chr14:66091241:G:A	1.73255e-07	-1.75182	0.474722
66091365	chr14:66091365:A:T	6.42318e-07	0.837267	-0.804047
66091473	chr14:66091473:C:T	1.99874e-07	-1.66433e-10	-1.13418
66091745	chr14:66091745:T:C	1.34111e-07	-1.53319	-2.72626e-10
66091797	chr14:66091797:A:G	8.81831e-07	1.12727	-0.777128
66092143	chr14:66092143:A:G	3.90606e-06	1.83842	-2.72626e-10
66092460	chr14:66092460:T:G	3.35388e-08	-1.71113	-1.20803
66092552	chr14:66092552:T:C	1.85998e-07	-1.66433e-10	-1.20613
66092732	chr14:66092732:T:C	2.11783e-07	-1.66433e-10	-1.0763
66092737	chr14:66092737:G:A	5.10788e-08	-1.74973	-0.748765
66093031	chr14:66093031:C:T	2.29048e-07	-1.66433e-10	-0.997933
66093643	chr14:66093643:A:G	1.416e-07	-1.47886	-2.72626e-10
66094050	chr14:66094050:C:A	1.60546e-07	-1.35329	-2.72626e-10
66094144	chr14:66094144:G:A	3.77763e-08	-1.74135	-1.05883
66094195	chr14:66094195:G:A	7.54226e-08	-1.33927	-0.769488
66094853	chr14:66094853:C:T	1.80327e-07	-1.66433e-10	-1.23709
66095015	chr14:66095015:G:A	3.58722e-07	-1.66433e-10	-0.549316
66095146	chr14:66095146:A:C	3.497e-08	-1.67857	-1.1988
66095626	chr14:66095626:A:C	1.52825e-07	-1.40257	-2.72626e-10
66095674	chr14:66095674:T:C	2.18221e-06	-1.66433e-10	1.25623
66096234	chr14:66096234:C:T	1.38613e-06	2.03848	-1.23608
66096246	chr14:66096246:C:T	8.74045e-07	-1.66433e-10	0.341268
66096338	chr14:66096338:G:C	4.86045e-07	-1.66433e-10	-0.245563
66096538	chr14:66096538:T:C	3.31915e-08	-1.69607	-1.2335
66096636	chr14:66096636:G:A	1.94912e-07	-1.66433e-10	-1.15931
66096711	chr14:66096711:A:G	2.18131e-07	-1.66433e-10	-1.04677
66096818	chr14:66096818:A:G	1.67177e-06	2.22524	-1.23547
66096918	chr14:66096918:T:C	8.037e-08	-0.856041	-1.18918
66096935	chr14:66096935:C:T	9.47157e-08	-1.00979	-0.871191
66096936	chr14:66096936:T:C	1.83563e-07	-1.66433e-10	-1.21931
66097026	chr14:66097026:A:G	3.74148e-07	-0.507213	-2.72626e-10
66097239	chr14:66097239:A:G	2.63126e-07	-1.66433e-10	-0.859231
66097288	chr14:66097288:A:G	1.56241e-07	-1.38046	-2.72626e-10
66097746	chr14:66097746:A:G	1.81553e-07	-1.66433e-10	-1.23031
66097916	chr14:66097916:C:A	1.507e-07	-1.41658	-2.72626e-10
66098011	chr14:66098011:G:A	2.62699e-07	-1.66433e-10	-0.860853
66098366	chr14:66098366:C:T	3.95653e-07	-1.66433e-10	-0.451327
66098520	chr14:66098520:T:C	9.06766e-08	-1.6066	-0.317964
66099001	chr14:66099001:A:T	1.12627e-07	-1.70778	-2.72626e-10
66099055	chr14:66099055:A:G	1.07027e-07	-1.75878	-2.72626e-10
66099171	chr14:66099171:C:T	8.41778e-07	-1.66433e-10	0.303652
66100897	chr14:66100897:G:C	1.39698e-07	-1.49238	-2.72626e-10
66100951	chr14:66100951:T:C	1.81702e-07	-1.66433e-10	-1.2295
66101107	chr14:66101107:T:C	8.91171e-08	-0.705494	-1.23642
66101259	chr14:66101259:T:C	2.14421e-07	-1.66433e-10	-1.06392
66101603	chr14:66101603:C:G	4.63595e-08	-1.55516	-1.04028
66101852	chr14:66101852:G:T	2.03827e-07	-1.66433e-10	-1.11459
66101987	chr14:66101987:G:A	1.80644e-07	-1.66433e-10	-1.23534
66102163	chr14:66102163:T:C	2.2478e-07	-1.66433e-10	-1.01674
66102518	chr14:66102518:G:T	5.89998e-07	-1.66433e-10	-0.0517443
66102822	chr14:66102822:C:T	1.39062e-07	-1.49695	-2.72626e-10
66103358	chr14:66103358:C:T	2.7997e-07	-1.66433e-10	-0.79718
66103681	chr14:66103681:A:G	5.38246e-07	1.0787	-1.22225
66103979	chr14:66103979:A:G	1.80526e-07	-1.66433e-10	-1.23599
66104044	chr14:66104044:A:G	8.54853e-07	-1.66433e-10	0.319066
66104102	chr14:66104102:T:A	1.3855e-07	-1.50063	-2.72626e-10
66104134	chr14:66104134:T:C	2.25233e-07	-1.66433e-10	-1.01473
66104367	chr14:66104367:G:A	1.96879e-07	-1.66433e-10	-1.14927
66104739	chr14:66104739:C:T	7.8664e-08	-0.889647	-1.17703
66104846	chr14:66104846:A:G	1.62892e-07	-1.33878	-2.72626e-10
66105074	chr14:66105074:G:A	7.97436e-08	-0.868572	-1.18448
66105239	chr14:66105239:A:G	5.82306e-07	1.09566	-1.16053
66105386	chr14:66105386:A:C	2.20922e-07	-1.66433e-10	-1.03405
66105729	chr14:66105729:C:T	1.44844e-07	-1.45621	-2.72626e-10
66106432	chr14:66106432:C:T	1.36138e-07	-1.5182	-2.72626e-10
66106441	chr14:66106441:A:G	2.62717e-07	-0.399265	-0.46152
66106535	chr14:66106535:C:T	4.08962e-06	-1.66433e-10	1.88434
66107380	chr14:66107380:A:C	1.39276e-06	2.04202	-1.23484
66107453	chr14:66107453:T:A	2.63185e-05	-1.66433e-10	3.74617
66108090	chr14:66108090:C:T	3.00431e-07	-1.66433e-10	-0.726646
66108129	chr14:66108129:T:A	2.59098e-07	-1.66433e-10	-0.874657
66108173	chr14:66108173:A:T	2.97408e-07	-1.66433e-10	-0.736759
66108552	chr14:66108552:A:G	2.80633e-07	-1.66433e-10	-0.794814
66108694	chr14:66108694:T:C	7.57739e-07	1.41724	-1.21877
66109821	chr14:66109821:G:A	4.79981e-07	-1.66433e-10	-0.258116
66109830	chr14:66109830:G:T	3.93052e-07	-1.66433e-10	-0.457922
66110096	chr14:66110096:C:T	1.84446e-07	-1.66433e-10	-1.21451
66110479	chr14:66110479:T:C	3.89442e-06	-1.66433e-10	1.83544
66110842	chr14:66110842:T:C	5.97519e-07	-1.66433e-10	-0.0390769
66110871	chr14:66110871:T:C	8.2439e-07	-1.66433e-10	0.28278
66110908	chr14:66110908:T:G	2.25514e-07	-1.66433e-10	-1.01348
66111484	chr14:66111484:C:T	6.56772e-08	-1.12948	-1.11763
66111771	chr14:66111771:G:A	7.87428e-08	-0.897997	-1.16768
66111815	chr14:66111815:T:C	1.40991e-07	-1.48316	-2.72626e-10
66112128	chr14:66112128:C:T	3.76097e-08	-1.57265	-1.23195
66112341	chr14:66112341:C:T	4.36223e-07	-1.66433e-10	-0.35371
66113068	chr14:66113068:T:A	2.21346e-07	-1.66433e-10	-1.03214
66113273	chr14:66113273:G:T	1.80258e-07	-1.66433e-10	-1.23747
66113424	chr14:66113424:G:A	1.08707e-07	-1.74321	-2.72626e-10
66113988	chr14:66113988:G:C	3.9055e-07	-1.66433e-10	-0.464308
66114022	chr14:66114022:C:T	3.81189e-07	-1.66433e-10	-0.488568
66114879	chr14:66114879:C:A	2.237e-07	-1.66433e-10	-1.02156
66114888	chr14:66114888:T:C	2.08612e-07	-1.66433e-10	-1.09139
66115044	chr14:66115044:T:A	2.35585e-07	-1.66433e-10	-0.96979
66115363	chr14:66115363:C:T	3.13549e-07	-1.66433e-10	-0.683909
66115489	chr14:66115489:C:A	2.23514e-07	-1.66433e-10	-1.02239
66115617	chr14:66115617:G:T	1.90391e-07	-1.66433e-10	-1.18279
66115631	chr14:66115631:A:G	2.45806e-07	-1.66433e-10	-0.92732
66115951	chr14:66115951:T:C	2.36187e-07	-1.66433e-10	-0.96724
66116322	chr14:66116322:T:A	5.67794e-08	-1.29883	-1.09386
66116366	chr14:66116366:T:C	1.0736e-07	-1.75567	-2.72626e-10
66116703	chr14:66116703:A:G	2.10318e-07	-1.66433e-10	-1.08324
66116969	chr14:66116969:C:T	2.00359e-07	-1.66433e-10	-1.13175
66117511	chr14:66117511:T:C	2.46135e-07	-1.66433e-10	-0.925982
66117623	chr14:66117623:C:G	2.02291e-07	-1.66433e-10	-1.12215
66117718	chr14:66117718:C:T	2.06465e-07	-1.66433e-10	-1.10173
66117868	chr14:66117868:C:A	2.10658e-07	-1.66433e-10	-1.08163
66117989	chr14:66117989:C:T	1.08733e-07	-1.74297	-2.72626e-10
66118008	chr14:66118008:A:G	2.12344e-07	-1.66433e-10	-1.07366
66118402	chr14:66118402:C:CTATT	2.27851e-07	-1.66433e-10	-1.00317
66118934	chr14:66118934:C:T	2.43528e-07	-1.66433e-10	-0.93663
66119265	chr14:66119265:T:C	2.03395e-07	-1.66433e-10	-1.11671
66119383	chr14:66119383:G:A	1.17667e-07	-0.462627	-1.20138
66119477	chr14:66119477:A:G	2.29183e-07	-1.66433e-10	-0.997342
66119688	chr14:66119688:A:G	1.0416e-07	-0.54918	-1.23675
66120260	chr14:66120260:G:A	3.04303e-07	-1.66433e-10	-0.713838
66120275	chr14:66120275:T:C	2.26651e-07	-1.66433e-10	-1.00845
66121117	chr14:66121117:A:G	3.96705e-07	0.230385	-0.679056
66121877	chr14:66121877:G:T	2.37319e-06	2.57315	-1.23303
66122522	chr14:66122522:A:G	3.5371e-07	0.358934	-0.92232
66122679	chr14:66122679:C:T	3.00953e-06	-1.66433e-10	1.57768
66122755	chr14:66122755:G:A	1.97206e-07	-1.66433e-10	-1.14761
66123171	chr14:66123171:C:T	1.2434e-07	-0.404124	-1.20472
66123581	chr14:66123581:A:C	3.68326e-07	-1.66433e-10	-0.522896
66123811	chr14:66123811:C:G	1.99435e-07	-1.13638	-2.72626e-10
66123847	chr14:66123847:G:C	3.77237e-07	-1.66433e-10	-0.49899
66123893	chr14:66123893:T:C	2.45656e-07	-1.66433e-10	-0.927933
66124102	chr14:66124102:T:C	2.27816e-07	-1.66433e-10	-1.00332
66124122	chr14:66124122:C:T	2.00646e-07	-1.66433e-10	-1.13032
66124379	chr14:66124379:A:ATGGATTC	2.01536e-07	-1.66433e-10	-1.12589
66124547	chr14:66124547:A:ACTTGAAACATTTCTGGTG	2.26436e-07	-1.66433e-10	-1.0094
66124548	chr14:66124548:C:T	1.80284e-07	-1.66433e-10	-1.23733
66124606	chr14:66124606:T:C	2.28855e-07	-1.66433e-10	-0.998777
66124618	chr14:66124618:T:A	3.20964e-07	-1.66433e-10	-0.660535
66124766	chr14:66124766:G:A	1.84297e-07	-1.66433e-10	-1.21531
66124912	chr14:66124912:C:T	3.67464e-08	-1.60526	-1.22257
66125052	chr14:66125052:A:G	1.14815e-07	-1.68854	-2.72626e-10
66125188	chr14:66125188:T:C	1.79113e-07	-1.24385	-2.72626e-10
66125332	chr14:66125332:C:T	4.47204e-08	-1.47325	-1.15819
66125372	chr14:66125372:C:T	2.31119e-07	-1.66433e-10	-0.988932
66125834	chr14:66125834:G:A	1.80146e-07	-1.23809	-2.72626e-10
66125964	chr14:66125964:A:C	4.0884e-07	-1.66433e-10	-0.418539
66126071	chr14:66126071:A:G	5.2764e-08	-1.43925	-1.02679
66126213	chr14:66126213:T:C	3.31494e-07	-1.66433e-10	-0.628255
66126332	chr14:66126332:A:G	1.03576e-07	-0.554022	-1.23754
66126413	chr14:66126413:G:C	2.12747e-07	-1.66433e-10	-1.07176
66126933	chr14:66126933:T:A	2.28533e-07	-1.66433e-10	-1.00018
66126934	chr14:66126934:C:T	2.33444e-07	-1.66433e-10	-0.978921
66126950	chr14:66126950:T:A	4.96865e-08	-1.31669	-1.20944
66126951	chr14:66126951:T:A	4.05743e-08	-1.74301	-0.985723
66126961	chr14:66126961:T:C	2.12633e-07	-1.66433e-10	-1.07229
66126967	chr14:66126967:G:A	2.11957e-07	-1.66433e-10	-1.07548
66127007	chr14:66127007:C:T	2.01501e-07	-1.66433e-10	-1.12607
66127116	chr14:66127116:G:A	2.25879e-07	-1.66433e-10	-1.01186
66127401	chr14:66127401:A:T	1.3683e-07	-1.51313	-2.72626e-10
66127469	chr14:66127469:C:G	1.80631e-07	-1.66433e-10	-1.2354
66127500	chr14:66127500:A:G	2.0208e-07	-1.66433e-10	-1.1232
66127668	chr14:66127668:C:T	2.26513e-07	-1.66433e-10	-1.00906
66128091	chr14:66128091:C:T	2.22588e-07	-1.66433e-10	-1.02654
66128606	chr14:66128606:C:T	1.91534e-07	-1.66433e-10	-1.1768
66128627	chr14:66128627:C:T	2.02388e-07	-1.66433e-10	-1.12168
66128768	chr14:66128768:T:G	5.81924e-08	-1.24946	-1.11865
66129836	chr14:66129836:A:C	1.14544e-07	-0.454921	-1.23598
66129858	chr14:66129858:T:G	5.37038e-07	-1.66433e-10	-0.145794
66129863	chr14:66129863:G:A	5.24607e-08	-1.4554	-1.0164
66129936	chr14:66129936:G:C	2.03404e-07	-1.66433e-10	-1.11667
66130567	chr14:66130567:C:T	1.39722e-07	-0.278855	-1.21335
66130573	chr14:66130573:G:A	1.80258e-07	-1.66433e-10	-1.23748
66130716	chr14:66130716:A:AAT	2.04848e-07	-1.66433e-10	-1.1096
66131192	chr14:66131192:T:G	2.14318e-07	-1.66433e-10	-1.0644
66131267	chr14:66131267:G:A	1.69556e-06	2.23638	-1.23248
66132302	chr14:66132302:T:C	2.11843e-07	-1.66433e-10	-1.07602
66132588	chr14:66132588:G:A	1.23159e-07	-0.394848	-1.22354
66133168	chr14:66133168:C:A	5.4535e-07	-0.130435	-2.72626e-10
66133659	chr14:66133659:C:T	2.21159e-07	-1.66433e-10	-1.03298
66133979	chr14:66133979:A:G	1.83406e-07	-1.66433e-10	-1.22016
66134012	chr14:66134012:T:C	4.66045e-08	-1.35329	-1.23688
66134041	chr14:66134041:T:C	4.75612e-08	-1.33308	-1.23677
66134203	chr14:66134203:C:T	1.80332e-07	-1.66433e-10	-1.23706
66134491	chr14:66134491:G:C	1.80335e-07	-1.66433e-10	-1.23705
66135182	chr14:66135182:C:G	1.90128e-07	-1.66433e-10	-1.18417
66135197	chr14:66135197:A:G	4.03572e-07	-1.66433e-10	-0.431509
66135253	chr14:66135253:T:C	1.80653e-07	-1.66433e-10	-1.23529
66135370	chr14:66135370:G:A	1.9993e-07	-1.66433e-10	-1.1339
66135712	chr14:66135712:T:C	4.32809e-07	-0.361566	-2.72626e-10
66136001	chr14:66136001:C:T	3.74096e-06	-1.66433e-10	1.79524
66136027	chr14:66136027:A:G	2.73949e-07	-1.66433e-10	-0.818923
66136554	chr14:66136554:T:C	1.15594e-07	-1.68178	-2.72626e-10
66136926	chr14:66136926:AT:A	1.81126e-07	-1.66433e-10	-1.23267
66136999	chr14:66136999:C:G	1.34139e-07	-1.53299	-2.72626e-10
66137536	chr14:66137536:T:C	3.99186e-06	-1.66433e-10	1.86015
66137650	chr14:66137650:T:C	1.80266e-07	-1.66433e-10	-1.23743
66137714	chr14:66137714:T:G	9.73256e-08	-0.616398	-1.2374
66137796	chr14:66137796:C:T	2.20844e-07	-1.66433e-10	-1.03441
66138389	chr14:66138389:C:T	1.25327e-07	-1.60094	-2.72626e-10
66138617	chr14:66138617:T:C	4.66344e-07	-1.66433e-10	-0.286939
66138699	chr14:66138699:A:G	4.42713e-07	-1.66433e-10	-0.338941
66138832	chr14:66138832:A:G	1.28062e-07	-0.385699	-1.19365
66139248	chr14:66139248:G:T	1.30345e-07	-1.56168	-2.72626e-10
66139374	chr14:66139374:TCTATTGGAAATATAC:T	2.05069e-07	-1.66433e-10	-1.10852
66139843	chr14:66139843:G:A	1.13744e-07	-1.69791	-2.72626e-10
66140008	chr14:66140008:A:G	1.3113e-07	-0.377936	-1.17774
66140040	chr14:66140040:G:A	3.22574e-07	-1.66433e-10	-0.65553
66140153	chr14:66140153:G:T	1.80868e-07	-1.66433e-10	-1.2341
66140724	chr14:66140724:A:G	3.37853e-07	-1.66433e-10	-0.609254
66140923	chr14:66140923:G:A	1.07524e-07	-1.75415	-2.72626e-10
66141021	chr14:66141021:A:C	1.33642e-07	-1.5367	-2.72626e-10
66141265	chr14:66141265:T:C	2.22936e-06	1.27761	-2.72626e-10
66141838	chr14:66141838:G:T	1.37781e-07	-1.5062	-2.72626e-10
66142066	chr14:66142066:G:A	1.81839e-07	-1.66433e-10	-1.22874
66142320	chr14:66142320:A:T	1.80892e-07	-1.66433e-10	-1.23397
66143524	chr14:66143524:G:A	1.80242e-07	-1.66433e-10	-1.23756
66143615	chr14:66143615:C:T	1.96393e-07	-1.15174	-2.72626e-10
66143711	chr14:66143711:C:T	3.23175e-07	-1.66433e-10	-0.653669
66144545	chr14:66144545:C:A	2.16982e-07	-1.66433e-10	-1.05205
66144648	chr14:66144648:C:A	1.33808e-07	-1.53546	-2.72626e-10
66144800	chr14:66144800:C:G	2.91868e-07	-1.66433e-10	-0.755562
66144898	chr14:66144898:T:C	1.82544e-07	-1.66433e-10	-1.22487
66145334	chr14:66145334:C:T	2.53135e-07	-1.66433e-10	-0.897939
66145475	chr14:66145475:C:T	1.83261e-07	-1.66433e-10	-1.22095
66145542	chr14:66145542:T:C	1.80289e-07	-1.66433e-10	-1.2373
66145586	chr14:66145586:G:T	1.8059e-07	-1.66433e-10	-1.23563
66145751	chr14:66145751:C:A	1.80321e-07	-1.66433e-10	-1.23713
66145822	chr14:66145822:G:A	1.82128e-07	-1.66433e-10	-1.22715
66145920	chr14:66145920:T:C	2.30596e-07	-0.159506	-0.83169
66145936	chr14:66145936:T:C	3.26517e-06	1.6592	-2.72626e-10
66146387	chr14:66146387:G:A	2.85597e-07	-1.66433e-10	-0.777281
66146502	chr14:66146502:A:G	4.80476e-08	-1.3951	-1.16457
66146788	chr14:66146788:G:A	1.05205e-07	-0.554905	-1.22105
66147926	chr14:66147926:G:T	1.82144e-07	-1.66433e-10	-1.22707
66148102	chr14:66148102:T:C	4.20238e-08	-1.75663	-0.936996
66148110	chr14:66148110:A:G	1.81101e-07	-1.66433e-10	-1.23281
66148323	chr14:66148323:G:T	1.5331e-07	-0.559772	-0.839626
66148379	chr14:66148379:CA:C	1.8063e-07	-1.66433e-10	-1.23542
66148646	chr14:66148646:C:T	1.81188e-07	-1.66433e-10	-1.23233
66149432	chr14:66149432:C:A	1.8173e-07	-1.66433e-10	-1.22934
66149575	chr14:66149575:A:G	1.80291e-07	-1.66433e-10	-1.23729
66149628	chr14:66149628:A:G	1.80387e-07	-1.66433e-10	-1.23676
66149790	chr14:66149790:C:T	2.3843e-07	-1.66433e-10	-0.957787
66149806	chr14:66149806:C:T	1.8144e-07	-1.66433e-10	-1.23094
66150072	chr14:66150072:T:G	1.34194e-07	-0.338677	-1.1939
66150445	chr14:66150445:T:C	1.83935e-07	-1.66433e-10	-1.21728
66150512	chr14:66150512:A:T	5.26451e-07	-1.66433e-10	-0.165705
66150970	chr14:66150970:A:T	1.35805e-07	-1.52065	-2.72626e-10
66151183	chr14:66151183:AAAAC:A	1.82571e-07	-1.66433e-10	-1.22472
66151390	chr14:66151390:G:A	1.82724e-07	-1.66433e-10	-1.22389
66151674	chr14:66151674:T:C	3.83519e-07	-1.66433e-10	-0.482473
66151837	chr14:66151837:C:A	2.0054e-07	-1.66433e-10	-1.13085
66151967	chr14:66151967:C:T	1.27253e-07	-1.58569	-2.72626e-10
66152010	chr14:66152010:C:G	4.55947e-08	-1.42491	-1.18716
66152162	chr14:66152162:T:C	1.07098e-07	-1.75812	-2.72626e-10
66152364	chr14:66152364:A:G	6.01004e-07	-1.66433e-10	-0.033262
66152865	chr14:66152865:C:T	3.48329e-07	-1.66433e-10	-0.578716
66152948	chr14:66152948:C:T	1.14777e-07	-1.68887	-2.72626e-10
66152975	chr14:66152975:A:G	2.22503e-07	-1.66433e-10	-1.02693
66153040	chr14:66153040:A:T	4.41808e-06	2.1416	-0.180005
66153152	chr14:66153152:G:A	2.8323e-07	-1.66433e-10	-0.785604
66153410	chr14:66153410:A:G	4.84022e-07	0.0852383	-0.334971
66153459	chr14:66153459:A:G	3.41094e-07	-0.599704	-2.72626e-10
66153515	chr14:66153515:A:G	2.57097e-07	-1.66433e-10	-0.882411
66153527	chr14:66153527:A:T	2.89585e-07	-1.66433e-10	-0.763415
66153874	chr14:66153874:G:A	2.69737e-07	-1.66433e-10	-0.834417
66153898	chr14:66153898:T:A	1.80738e-07	-1.66433e-10	-1.23481
66154277	chr14:66154277:C:G	2.57178e-07	-1.66433e-10	-0.882093
66154281	chr14:66154281:T:C	2.6652e-07	-1.66433e-10	-0.846415
66154364	chr14:66154364:A:G	1.13968e-07	-1.69595	-2.72626e-10
66154402	chr14:66154402:A:G	8.84642e-07	-1.66433e-10	0.353319
66154466	chr14:66154466:C:T	1.07354e-07	-1.75574	-2.72626e-10
66154470	chr14:66154470:T:A	3.22962e-07	-1.66433e-10	-0.654327
66154509	chr14:66154509:G:A	2.3126e-07	-1.66433e-10	-0.988323
66154575	chr14:66154575:A:C	7.74337e-07	-0.622229	0.842373
66154690	chr14:66154690:C:T	2.60152e-07	-0.870598	-2.72626e-10
66154733	chr14:66154733:T:G	2.17332e-07	-1.66433e-10	-1.05044
66154744	chr14:66154744:T:C	2.05271e-07	-1.66433e-10	-1.10753
66155101	chr14:66155101:C:T	2.76654e-07	-1.66433e-10	-0.809096
66155474	chr14:66155474:C:A	1.17868e-07	-1.66229	-2.72626e-10
66155488	chr14:66155488:C:T	7.02007e-07	-0.577841	0.69992
66155622	chr14:66155622:C:A	4.34093e-07	-1.66433e-10	-0.358606
66156091	chr14:66156091:A:G	4.8697e-08	-1.31963	-1.22661
66156632	chr14:66156632:T:C	4.76457e-07	-0.970267	0.70478
66156753	chr14:66156753:C:G	4.64446e-08	-1.7438	-0.849799
66157484	chr14:66157484:T:C	1.83424e-07	-1.66433e-10	-1.22006
66157534	chr14:66157534:T:C	3.6782e-08	-1.60617	-1.22068
66157654	chr14:66157654:A:G	1.83791e-07	-1.66433e-10	-1.21806
66157882	chr14:66157882:C:T	3.83696e-08	-1.5605	-1.2241
66158074	chr14:66158074:C:T	1.80666e-07	-1.66433e-10	-1.23521
66158439	chr14:66158439:C:T	1.81521e-07	-1.66433e-10	-1.23049
66158737	chr14:66158737:C:T	2.69742e-07	-1.66433e-10	-0.834396
66158764	chr14:66158764:CAA:C	6.088e-08	-1.09169	-1.23127
66158961	chr14:66158961:C:T	1.97655e-07	-1.66433e-10	-1.14534
66159689	chr14:66159689:T:C	1.80562e-07	-1.66433e-10	-1.23579
66159835	chr14:66159835:A:C	1.08154e-07	-1.74831	-2.72626e-10
66160419	chr14:66160419:T:A	1.8046e-07	-1.66433e-10	-1.23636
66160771	chr14:66160771:A:G	1.80871e-07	-1.66433e-10	-1.23408
66160991	chr14:66160991:G:A	3.61491e-08	-1.61137	-1.23284
66161599	chr14:66161599:T:C	1.0915e-07	-1.73914	-2.72626e-10
66161686	chr14:66161686:T:G	1.08622e-07	-1.74399	-2.72626e-10
66161768	chr14:66161768:G:A	2.38003e-07	-0.0784044	-0.881174
66161800	chr14:66161800:T:A	7.96306e-07	-1.66433e-10	0.24812
66161847	chr14:66161847:A:G	1.86112e-07	-1.66433e-10	-1.20552
66162312	chr14:66162312:G:A	2.61909e-07	-1.66433e-10	-0.863865
66162387	chr14:66162387:T:C	1.82381e-07	-1.22577	-2.72626e-10
66162487	chr14:66162487:T:C	1.8239e-07	-1.66433e-10	-1.22572
66162791	chr14:66162791:T:C	2.38571e-07	-0.136613	-0.820585
66162994	chr14:66162994:C:A	2.65223e-06	1.45129	-2.72626e-10
66163116	chr14:66163116:T:C	1.09153e-07	-1.73911	-2.72626e-10
66163180	chr14:66163180:G:T	2.08692e-07	-1.66433e-10	-1.091
66163648	chr14:66163648:A:G	1.85007e-07	-1.66433e-10	-1.21147
66164378	chr14:66164378:A:G	2.20937e-07	-1.66433e-10	-1.03399
66164582	chr14:66164582:C:G	1.82874e-07	-1.66433e-10	-1.22307
66164816	chr14:66164816:T:C	1.8143e-07	-1.66433e-10	-1.23099
66164991	chr14:66164991:T:C	2.13098e-07	-1.66433e-10	-1.07011
66165021	chr14:66165021:T:C	1.82923e-07	-1.66433e-10	-1.2228
66165104	chr14:66165104:A:C	1.83776e-07	-1.66433e-10	-1.21815
66165161	chr14:66165161:T:C	1.808e-07	-1.66433e-10	-1.23447
66165463	chr14:66165463:C:T	6.20104e-07	-1.66433e-10	-0.00197587
66165555	chr14:66165555:C:A	1.80877e-07	-1.66433e-10	-1.23404
66165578	chr14:66165578:GTTTA:G	3.30155e-07	-1.66433e-10	-0.6323
66166138	chr14:66166138:T:C	1.40838e-07	-1.48425	-2.72626e-10
66166179	chr14:66166179:G:C	1.65308e-06	-1.66433e-10	0.978532
66167205	chr14:66167205:C:T	2.1049e-07	-1.66433e-10	-1.08243
66167248	chr14:66167248:T:C	2.66621e-07	-1.66433e-10	-0.846035
66167878	chr14:66167878:G:A	2.1254e-07	-1.66433e-10	-1.07273
66168557	chr14:66168557:C:T	5.84907e-07	-1.66433e-10	-0.0604112
66168667	chr14:66168667:C:T	2.03138e-07	-1.66433e-10	-1.11798
66169301	chr14:66169301:TC:T	1.98696e-07	-1.66433e-10	-1.14009
66169556	chr14:66169556:C:T	2.28796e-07	-1.66433e-10	-0.999033
66169793	chr14:66169793:TCTCTA:T	2.18946e-07	-1.66433e-10	-1.04304
66170125	chr14:66170125:T:C	3.97319e-08	-1.74757	-1.00214
66170306	chr14:66170306:A:G	3.96236e-08	-1.74674	-1.0057
66170622	chr14:66170622:A:G	5.5891e-07	-1.66433e-10	-0.105875
66170717	chr14:66170717:C:T	4.22914e-08	-1.73821	-0.949069
66170722	chr14:66170722:A:G	3.74627e-08	-1.75622	-1.0523
66171225	chr14:66171225:A:G	2.37301e-07	-1.66433e-10	-0.962534
66171936	chr14:66171936:T:C	1.84781e-07	-1.66433e-10	-1.21269
66172286	chr14:66172286:G:A	1.15928e-07	-1.67889	-2.72626e-10
66172450	chr14:66172450:C:T	4.36396e-08	-1.55353	-1.10237
66172910	chr14:66172910:T:C	7.8336e-07	-1.66433e-10	0.231728
66173131	chr14:66173131:A:G	1.14454e-07	-1.69169	-2.72626e-10
66173289	chr14:66173289:G:A	3.51192e-07	-1.66433e-10	-0.57053
66173951	chr14:66173951:C:T	1.93161e-07	-1.66433e-10	-1.16834
66174305	chr14:66174305:C:T	1.88447e-07	-1.19305	-2.72626e-10
66174870	chr14:66174870:G:A	2.29209e-07	-0.997229	-2.72626e-10
66175179	chr14:66175179:C:T	1.80845e-07	-1.66433e-10	-1.23422
66175580	chr14:66175580:T:C	1.82855e-07	-1.66433e-10	-1.22317
66175585	chr14:66175585:G:A	2.09585e-07	-1.08673	-2.72626e-10
66175687	chr14:66175687:C:T	1.81402e-07	-1.66433e-10	-1.23115
66175716	chr14:66175716:C:T	1.8452e-07	-1.66433e-10	-1.21411
66175884	chr14:66175884:A:G	1.85946e-07	-1.66433e-10	-1.20641
66176003	chr14:66176003:G:A	3.11531e-08	-1.76094	-1.23201
66176074	chr14:66176074:A:G	1.94388e-07	-1.16201	-2.72626e-10
66176166	chr14:66176166:G:A	5.90621e-08	-1.39168	-0.96159
66176313	chr14:66176313:CT:C	9.01391e-07	0.372076	-2.72626e-10
66176416	chr14:66176416:AT:A	3.15497e-08	-1.75766	-1.22263
66177227	chr14:66177227:C:CT	1.89257e-07	-1.18876	-2.72626e-10
66177262	chr14:66177262:T:TG	1.88624e-07	-1.19211	-2.72626e-10
66177283	chr14:66177283:T:C	3.11357e-08	-1.76025	-1.23326
66177310	chr14:66177310:G:T	5.06857e-08	-1.45045	-1.05577
66177564	chr14:66177564:G:A	3.10724e-08	-1.75863	-1.23691
66178332	chr14:66178332:A:G	1.81264e-07	-1.66433e-10	-1.23191
66178483	chr14:66178483:C:T	1.92025e-07	-1.17424	-2.72626e-10
66179276	chr14:66179276:G:A	3.36235e-07	-1.66433e-10	-0.614053
66179707	chr14:66179707:G:A	1.80273e-07	-1.66433e-10	-1.23739
66180088	chr14:66180088:G:C	2.84176e-07	-1.66433e-10	-0.782268
66180282	chr14:66180282:C:T	5.48848e-07	-1.66433e-10	-0.124042
66180349	chr14:66180349:T:C	1.89522e-07	0.0307252	-1.21808
66181056	chr14:66181056:C:T	1.81185e-07	-0.028993	-1.20335
66181433	chr14:66181433:G:A	1.80244e-07	-1.66433e-10	-1.23755
66181465	chr14:66181465:T:C	3.1395e-08	-1.75619	-1.22902
66181568	chr14:66181568:G:A	1.93921e-07	-1.16441	-2.72626e-10
66181599	chr14:66181599:A:G	1.77332e-07	-1.25384	-2.72626e-10
66182042	chr14:66182042:G:A	1.95759e-07	-1.15498	-2.72626e-10
66182067	chr14:66182067:T:C	1.88755e-07	-1.19141	-2.72626e-10
66182072	chr14:66182072:A:G	1.88538e-07	-1.19256	-2.72626e-10
66182086	chr14:66182086:G:A	1.95084e-07	-1.15843	-2.72626e-10
66182088	chr14:66182088:T:C	1.95329e-07	-1.15718	-2.72626e-10
66182151	chr14:66182151:A:T	5.3438e-08	-1.40569	-1.04766
66182213	chr14:66182213:C:T	5.29053e-08	-1.4157	-1.04766
66182492	chr14:66182492:T:G	1.8827e-07	-1.19398	-2.72626e-10
66182702	chr14:66182702:C:G	4.52756e-08	-1.44542	-1.17367
66182760	chr14:66182760:A:G	5.26048e-08	-1.42457	-1.04449
66182992	chr14:66182992:A:G	1.07181e-07	-1.75735	-2.72626e-10
66183066	chr14:66183066:T:C	2.75176e-07	-1.66433e-10	-0.814451
66183302	chr14:66183302:G:T	3.28612e-07	-1.66433e-10	-0.636985
66184001	chr14:66184001:G:A	3.10371e-08	-1.7607	-1.23598
66184047	chr14:66184047:C:A	1.80276e-07	-1.66433e-10	-1.23738
66184212	chr14:66184212:A:G	1.2579e-07	-1.59725	-2.72626e-10
66184255	chr14:66184255:G:T	1.91276e-07	-1.17815	-2.72626e-10
66184377	chr14:66184377:A:G	1.80839e-07	-1.66433e-10	-1.23425
66184709	chr14:66184709:T:C	1.82162e-07	-1.66433e-10	-1.22697
66184957	chr14:66184957:T:C	1.8242e-07	-1.66433e-10	-1.22555
66185071	chr14:66185071:T:C	5.27066e-08	-1.33763	-1.12949
66185171	chr14:66185171:C:T	5.1109e-08	-1.36596	-1.13194
66185300	chr14:66185300:T:C	5.22136e-08	-1.33321	-1.14331
66185468	chr14:66185468:G:C	2.19983e-07	-1.03831	-2.72626e-10
66185485	chr14:66185485:C:A	1.97718e-07	-1.66433e-10	-1.14502
66185549	chr14:66185549:C:T	6.65838e-08	-1.27896	-0.954439
66185574	chr14:66185574:T:C	1.86486e-07	-1.66433e-10	-1.2035
66185608	chr14:66185608:G:A	1.80494e-07	-1.66433e-10	-1.23616
66185832	chr14:66185832:T:C	1.92692e-07	-1.66433e-10	-1.17077
66185868	chr14:66185868:G:A	4.13153e-07	-1.66433e-10	-0.408045
66185926	chr14:66185926:G:C	5.39677e-08	-1.31154	-1.13194
66185967	chr14:66185967:C:T	7.36322e-07	0.169804	-2.72626e-10
66186365	chr14:66186365:A:G	1.81027e-07	-1.66433e-10	-1.23322
66186878	chr14:66186878:A:C	2.49662e-07	-1.66433e-10	-0.911755
66187137	chr14:66187137:C:A	1.17178e-07	-1.66817	-2.72626e-10
66187200	chr14:66187200:T:C	1.9166e-07	-1.66433e-10	-1.17614
66187290	chr14:66187290:T:C	7.36852e-08	-1.21027	-0.921795
66187311	chr14:66187311:T:C	1.18131e-07	-1.66007	-2.72626e-10
66187330	chr14:66187330:C:T	2.46877e-07	-1.66433e-10	-0.922974
66187486	chr14:66187486:C:T	1.87654e-07	-1.66433e-10	-1.19727
66187784	chr14:66187784:G:C	1.83747e-07	-1.66433e-10	-1.2183
66188089	chr14:66188089:G:A	3.18666e-08	-1.75984	-1.21047
66188620	chr14:66188620:TAG:T	1.79364e-07	-1.24245	-2.72626e-10
66188704	chr14:66188704:T:C	5.17182e-08	-1.36584	-1.12022
66188763	chr14:66188763:T:A	4.09043e-07	-1.66433e-10	-0.418044
66188926	chr14:66188926:G:A	1.63268e-07	-1.13682	-0.199646
66189020	chr14:66189020:C:T	1.80418e-07	-1.66433e-10	-1.23658
66189023	chr14:66189023:A:C	1.80432e-07	-1.66433e-10	-1.23651
66189025	chr14:66189025:G:A	1.80405e-07	-1.66433e-10	-1.23666
66189026	chr14:66189026:T:C	1.80419e-07	-1.66433e-10	-1.23658
66189100	chr14:66189100:C:A	1.80897e-07	-1.66433e-10	-1.23394
66189301	chr14:66189301:T:G	5.41395e-08	-1.30747	-1.13283
66189396	chr14:66189396:CTGTT:C	1.83478e-07	-1.66433e-10	-1.21977
66189485	chr14:66189485:G:A	6.77235e-07	-1.66433e-10	0.0861542
66189510	chr14:66189510:A:G	3.29123e-08	-1.75329	-1.18473
66189533	chr14:66189533:A:G	3.29795e-08	-1.75185	-1.18412
66189595	chr14:66189595:G:A	5.27629e-08	-1.22868	-1.23738
66189605	chr14:66189605:C:T	8.44379e-07	-1.66433e-10	0.306738
66190272	chr14:66190272:G:T	5.29952e-08	-1.32972	-1.13194
66190410	chr14:66190410:T:A	1.76243e-07	-1.26	-2.72626e-10
66190514	chr14:66190514:A:C	3.10927e-08	-1.75797	-1.23692
66190885	chr14:66190885:G:A	1.71017e-07	-1.2901	-2.72626e-10
66191037	chr14:66191037:G:C	3.30406e-08	-1.75132	-1.18281
66191727	chr14:66191727:AT:A	1.33782e-07	-1.53565	-2.72626e-10
66191789	chr14:66191789:G:T	1.83646e-07	-1.21885	-2.72626e-10
66191829	chr14:66191829:A:G	6.53575e-07	0.0505942	-2.72626e-10
66191937	chr14:66191937:A:G	1.82645e-07	-1.22432	-2.72626e-10
66192272	chr14:66192272:T:C	1.19007e-07	-1.65268	-2.72626e-10
66192768	chr14:66192768:T:C	5.37401e-08	-1.31512	-1.13259
66192769	chr14:66192769:G:A	1.80451e-07	-1.66433e-10	-1.2364
66192967	chr14:66192967:A:G	3.16661e-08	-1.75689	-1.21973
66193133	chr14:66193133:C:T	1.8091e-07	-1.66433e-10	-1.23387
66193172	chr14:66193172:C:A	1.84785e-07	-1.21267	-2.72626e-10
66193217	chr14:66193217:T:C	2.99136e-07	-1.66433e-10	-0.730967
66193240	chr14:66193240:G:A	1.06791e-07	-1.76099	-2.72626e-10
66193243	chr14:66193243:G:T	1.80342e-07	-1.66433e-10	-1.23701
66193348	chr14:66193348:A:T	1.81872e-07	-1.66433e-10	-1.22856
66193484	chr14:66193484:C:A	1.79538e-07	-1.24148	-2.72626e-10
66193590	chr14:66193590:T:C	1.90484e-07	-1.66433e-10	-1.1823
66193738	chr14:66193738:A:G	9.57485e-07	-1.66433e-10	0.432446
66193838	chr14:66193838:A:C	1.80915e-07	-1.66433e-10	-1.23383
66194180	chr14:66194180:C:T	5.29085e-08	-1.33061	-1.13269
66194287	chr14:66194287:A:G	2.5262e-07	-1.66433e-10	-0.899976
66194612	chr14:66194612:T:G	4.3178e-08	-1.42897	-1.23757
66194677	chr14:66194677:T:C	3.29732e-07	-1.66433e-10	-0.633583
66194815	chr14:66194815:C:A	2.74654e-07	-1.66433e-10	-0.81635
66195026	chr14:66195026:A:G	2.43744e-07	-1.66433e-10	-0.935745
66195850	chr14:66195850:G:T	2.76318e-07	-1.66433e-10	-0.810311
66196090	chr14:66196090:A:T	2.36066e-07	-0.967751	-2.72626e-10
66196116	chr14:66196116:G:A	4.19125e-07	-1.66433e-10	-0.393695
66196356	chr14:66196356:T:A	4.79707e-08	-1.4403	-1.12097
66196378	chr14:66196378:A:G	3.14907e-07	-1.66433e-10	-0.679588
66196447	chr14:66196447:T:C	2.39563e-07	-1.66433e-10	-0.953047
66196618	chr14:66196618:G:T	5.04619e-08	-1.35636	-1.15428
66197532	chr14:66197532:G:A	1.80418e-07	-1.66433e-10	-1.23658
66197826	chr14:66197826:T:C	4.07823e-07	-0.911524	0.490493
66197959	chr14:66197959:C:T	2.74293e-07	-1.66433e-10	-0.817666
66198570	chr14:66198570:G:A	3.9588e-07	-0.936458	0.485704
66198859	chr14:66198859:T:C	1.80586e-07	-1.66433e-10	-1.23565
66199279	chr14:66199279:T:C	1.78058e-07	-1.24976	-2.72626e-10
66199508	chr14:66199508:T:C	1.80479e-07	-1.66433e-10	-1.23625
66199843	chr14:66199843:C:T	1.80535e-07	-1.66433e-10	-1.23594
66199892	chr14:66199892:A:C	4.18559e-07	-0.884985	0.48994
66199924	chr14:66199924:G:C	1.18284e-07	-1.65878	-2.72626e-10
66199964	chr14:66199964:C:T	3.27804e-07	0.393451	-1.0329
66200604	chr14:66200604:C:T	3.32558e-08	-1.75443	-1.1732
66200779	chr14:66200779:G:A	3.35338e-08	-1.74798	-1.17132
66201081	chr14:66201081:C:T	3.89528e-07	-1.66433e-10	-0.466927
66201278	chr14:66201278:A:C	3.29206e-08	-1.75308	-1.18469
66201343	chr14:66201343:C:T	6.36177e-07	-1.66433e-10	0.0236141
66201603	chr14:66201603:G:A	1.73632e-07	-1.27492	-2.72626e-10
66201858	chr14:66201858:G:A	1.803e-07	-1.66433e-10	-1.23724
66201902	chr14:66201902:C:G	3.15252e-08	-1.74742	-1.23366
66201983	chr14:66201983:G:T	3.27809e-08	-1.75711	-1.18491
66202081	chr14:66202081:A:G	2.06706e-07	-1.10057	-2.72626e-10
66202553	chr14:66202553:G:A	2.13189e-07	-1.66433e-10	-1.06968
66202618	chr14:66202618:A:C	1.82175e-07	-1.66433e-10	-1.2269
66202703	chr14:66202703:A:G	4.14818e-07	-0.893513	0.489489
66202818	chr14:66202818:T:C	1.97718e-07	-1.66433e-10	-1.14502
66202923	chr14:66202923:T:C	1.82008e-07	-1.66433e-10	-1.22781
66203189	chr14:66203189:T:C	1.99585e-07	-1.66433e-10	-1.13562
66203246	chr14:66203246:T:C	1.82125e-07	-1.66433e-10	-1.22717
66204332	chr14:66204332:T:C	1.82915e-07	-1.66433e-10	-1.22284
66204371	chr14:66204371:T:C	5.47289e-07	-1.66433e-10	-0.126886
66204708	chr14:66204708:C:T	3.00057e-07	-1.66433e-10	-0.72789
66204802	chr14:66204802:T:C	1.82719e-07	-1.22392	-2.72626e-10
66204861	chr14:66204861:T:A	7.42279e-07	-1.66433e-10	0.177862
66204966	chr14:66204966:C:G	1.80643e-07	-1.66433e-10	-1.23534
66205276	chr14:66205276:C:T	1.81971e-07	-1.66433e-10	-1.22802
66205337	chr14:66205337:G:C	1.83924e-07	-1.66433e-10	-1.21734
66205353	chr14:66205353:G:A	5.56384e-08	-1.29337	-1.11962
66205420	chr14:66205420:A:T	5.63091e-07	-1.66433e-10	-0.0984226
66205498	chr14:66205498:A:G	1.52324e-07	-1.40585	-2.72626e-10
66205689	chr14:66205689:A:C	1.80431e-07	-1.66433e-10	-1.23652
66205725	chr14:66205725:T:A	1.83919e-07	-1.66433e-10	-1.21737
66205747	chr14:66205747:C:A	5.04043e-08	-1.29376	-1.21803
66205822	chr14:66205822:A:G	1.85305e-07	-1.66433e-10	-1.20986
66205846	chr14:66205846:A:T	1.39831e-06	-1.66433e-10	0.811159
66206172	chr14:66206172:C:T	2.0801e-07	-1.66433e-10	-1.09428
66206606	chr14:66206606:A:T	1.87303e-07	-1.66433e-10	-1.19914
66206655	chr14:66206655:AG:A	1.06954e-07	-1.75946	-2.72626e-10
66207161	chr14:66207161:G:A	1.93369e-07	-1.66433e-10	-1.16726
66207624	chr14:66207624:G:A	5.25602e-08	-1.32925	-1.14066
66208047	chr14:66208047:T:C	2.15937e-07	-1.66433e-10	-1.05688
66208163	chr14:66208163:A:G	2.30189e-07	-1.66433e-10	-0.992962
66208395	chr14:66208395:T:C	2.73987e-06	-1.13908	2.62288
66208430	chr14:66208430:T:C	3.18783e-08	-1.75203	-1.21791
66208612	chr14:66208612:G:C	1.81109e-07	-1.66433e-10	-1.23277
66208711	chr14:66208711:A:C	4.59687e-08	-1.37755	-1.22635
66208820	chr14:66208820:C:T	2.53272e-07	-1.66433e-10	-0.897398
66209160	chr14:66209160:G:A	1.8269e-07	-1.66433e-10	-1.22407
66209351	chr14:66209351:T:G	1.75397e-07	-1.26481	-2.72626e-10
66209739	chr14:66209739:C:T	1.83642e-07	-1.66433e-10	-1.21887
66209791	chr14:66209791:C:T	1.809e-07	-1.66433e-10	-1.23392
66210024	chr14:66210024:A:AT	5.36944e-08	-1.3033	-1.14525
66210068	chr14:66210068:C:T	5.1069e-08	-1.34949	-1.1492
66210508	chr14:66210508:C:T	6.35361e-07	-1.66433e-10	0.0223304
66210509	chr14:66210509:G:A	1.81941e-07	-1.66433e-10	-1.22818
66210526	chr14:66210526:T:A	1.80421e-07	-1.66433e-10	-1.23657
66210581	chr14:66210581:G:A	5.16174e-08	-1.33922	-1.14878
66210819	chr14:66210819:T:C	3.34201e-08	-1.7529	-1.1698
66211065	chr14:66211065:C:G	3.20299e-08	-1.75255	-1.21264
66211560	chr14:66211560:A:G	1.80418e-07	-1.66433e-10	-1.23658
66211891	chr14:66211891:T:C	5.56709e-08	-1.23287	-1.17953
66212254	chr14:66212254:C:T	1.84651e-07	-1.66433e-10	-1.21339
66212461	chr14:66212461:T:C	3.37504e-08	-1.75036	-1.16251
66212625	chr14:66212625:A:C	1.83609e-07	-1.66433e-10	-1.21905
66212719	chr14:66212719:C:T	1.91889e-07	-1.66433e-10	-1.17495
66213245	chr14:66213245:G:C	2.2479e-07	-1.66433e-10	-1.0167
66213944	chr14:66213944:G:A	2.48675e-07	-1.66433e-10	-0.915715
66214041	chr14:66214041:C:T	1.9521e-07	-1.66433e-10	-1.15779
66214426	chr14:66214426:G:A	1.93627e-07	-1.16593	-2.72626e-10
66214440	chr14:66214440:G:C	4.74704e-08	-1.38709	-1.18466
66214672	chr14:66214672:G:A	2.53162e-06	-1.66433e-10	1.40475
66214696	chr14:66214696:A:C	2.0729e-06	-1.66433e-10	1.20484
66214908	chr14:66214908:A:C	3.12988e-08	-1.7516	-1.23669
66215152	chr14:66215152:C:T	5.25966e-07	-1.66433e-10	-0.166626
66215391	chr14:66215391:T:G	3.59901e-08	-1.7444	-1.10422
66215537	chr14:66215537:G:A	2.14604e-07	-1.66433e-10	-1.06307
66215864	chr14:66215864:C:T	1.84598e-07	-1.66433e-10	-1.21368
66215886	chr14:66215886:G:A	1.8623e-07	-1.20488	-2.72626e-10
66216353	chr14:66216353:C:T	1.97879e-07	-1.66433e-10	-1.14421
66216570	chr14:66216570:T:G	1.88767e-07	-1.19135	-2.72626e-10
66216854	chr14:66216854:G:A	3.14447e-08	-1.7576	-1.22603
66217218	chr14:66217218:C:A	1.95326e-07	-1.66433e-10	-1.1572
66217574	chr14:66217574:T:C	1.68562e-07	-1.30456	-2.72626e-10
66217630	chr14:66217630:T:C	3.11924e-08	-1.7553	-1.23639
66217873	chr14:66217873:C:T	5.07851e-08	-1.32583	-1.17843
66217955	chr14:66217955:C:A	3.15154e-08	-1.75565	-1.22573
66218022	chr14:66218022:A:G	3.5599e-08	-1.74079	-1.11876
66218063	chr14:66218063:T:C	1.74804e-07	-1.2682	-2.72626e-10
66218113	chr14:66218113:C:T	4.1993e-07	-0.391777	-2.72626e-10
66218136	chr14:66218136:A:C	1.80325e-07	-1.66433e-10	-1.2371
66218204	chr14:66218204:TG:T	1.74663e-07	-1.26901	-2.72626e-10
66218450	chr14:66218450:C:A	4.90217e-08	-1.36117	-1.17843
66218508	chr14:66218508:A:T	5.14873e-07	-1.66433e-10	-0.187943
66218733	chr14:66218733:T:G	1.82083e-07	-1.66433e-10	-1.2274
66218783	chr14:66218783:T:C	1.80241e-07	-1.66433e-10	-1.23757
66218784	chr14:66218784:G:A	4.51762e-07	-1.66433e-10	-0.318708
66219096	chr14:66219096:A:G	2.71745e-07	-1.66433e-10	-0.827
66219345	chr14:66219345:A:C	3.33463e-07	-1.66433e-10	-0.622332
66219754	chr14:66219754:G:C	4.45605e-07	-1.66433e-10	-0.33243
66220210	chr14:66220210:T:A	1.86731e-07	-1.66433e-10	-1.20219
66220309	chr14:66220309:C:T	2.27779e-07	-1.66433e-10	-1.00349
66220464	chr14:66220464:C:T	1.84776e-07	-1.21272	-2.72626e-10
66220559	chr14:66220559:G:A	1.09807e-06	-1.66433e-10	0.569444
66220761	chr14:66220761:A:C	3.55735e-08	-1.73381	-1.12645
66220826	chr14:66220826:T:C	1.95274e-07	-1.66433e-10	-1.15746
66221075	chr14:66221075:C:T	1.84577e-07	-1.2138	-2.72626e-10
66221368	chr14:66221368:G:A	5.47057e-07	-1.66433e-10	-0.12731
66221458	chr14:66221458:A:T	1.80403e-07	-1.66433e-10	-1.23667
66221681	chr14:66221681:A:C	5.21477e-07	-1.66433e-10	-0.175199
66222105	chr14:66222105:C:T	1.76888e-07	-1.25634	-2.72626e-10
66222442	chr14:66222442:T:C	1.80725e-07	-1.66433e-10	-1.23488
66222664	chr14:66222664:A:C	1.86991e-07	-1.66433e-10	-1.20081
66223693	chr14:66223693:A:G	6.49564e-08	-1.08112	-1.17703
66224054	chr14:66224054:A:C	3.15235e-08	-1.74368	-1.23745
66224167	chr14:66224167:A:G	3.18752e-08	-1.74837	-1.22166
66224310	chr14:66224310:A:G	3.02141e-07	-1.66433e-10	-0.720971
66224412	chr14:66224412:T:G	1.88022e-07	-1.66433e-10	-1.1953
66224541	chr14:66224541:G:A	1.0782e-07	-1.7514	-2.72626e-10
66224652	chr14:66224652:A:G	3.03102e-07	-1.66433e-10	-0.717796
66224744	chr14:66224744:G:C	1.56388e-07	-1.37952	-2.72626e-10
66224859	chr14:66224859:C:G	5.10529e-08	-1.28825	-1.21075
66224936	chr14:66224936:A:G	1.08214e-07	-1.74775	-2.72626e-10
66225063	chr14:66225063:C:T	1.52186e-07	-1.40676	-2.72626e-10
66225075	chr14:66225075:A:G	2.91132e-07	-1.66433e-10	-0.758088
66225335	chr14:66225335:C:T	2.02143e-07	-1.66433e-10	-1.12289
66225747	chr14:66225747:G:T	2.40373e-07	-1.66433e-10	-0.94967
66226189	chr14:66226189:CTT:C	1.51288e-07	-1.41268	-2.72626e-10
```
