## Supplementary material for "Characterization of shared and ancestry-specific signals driving complex traits using multi-ancestry fine-mapping": susiex_nc2.cs80.cs

```
CS_ID	SNP	BP	REF_ALLELE	ALT_ALLELE	REF_FRQ	BETA	SE	-LOG10P	CS_PIP	OVRL_PIP
1	chr14:65020976:T:C	65020976	C,C	T,T	1,1	-inf,-inf	inf,inf	8.00007,0.930194	0.634945	0.634948
1	chr14:65110894:T:C	65110894	C,C	T,T	1,1	inf,-inf	inf,inf	6.59018,0.438559	0.0337685	0.033785
1	chr14:65053898:G:A	65053898	A,A	G,G	1,1	-inf,inf	inf,inf	6.42436,0.585646	0.0299916	0.0300079
1	chr14:65109447:C:T	65109447	T,T	C,C	1,1	inf,-inf	inf,inf	6.53784,0.428617	0.029651	0.0296668
1	chr14:65112156:T:C	65112156	C,C	T,T	1,1	inf,-inf	inf,inf	6.50721,0.370795	0.0260251	0.0260397
1	chr14:65056297:G:A	65056297	A,A	G,G	1,1	-inf,inf	inf,inf	6.32575,0.555978	0.0229035	0.0229185
1	chr14:65055505:T:A	65055505	A,A	T,T	1,1	-inf,inf	inf,inf	6.22839,0.654841	0.0213607	0.0213771
1	chr14:65098138:T:C	65098138	C,C	T,T	1,1	-inf,inf	inf,inf	6.19548,0.572578	0.0211308	0.0211509
2	chr14:65331066:A:G	65331066	G,G	A,A	1,1	-inf,-inf	inf,inf	4.72869,1.39107	0.12085	0.12085
2	chr14:65301061:G:A	65301061	A,A	G,G	1,1	inf,inf	inf,inf	4.40833,0.844609	0.100658	0.100659
2	chr14:65291379:G:A	65291379	A,A	G,G	1,1	inf,inf	inf,inf	4.21635,0.765051	0.055377	0.0553771
2	chr14:65289563:A:T	65289563	T,T	A,A	1,1	inf,inf	inf,inf	3.97254,0.958566	0.0473299	0.0473301
2	chr14:65326450:T:C	65326450	C,C	T,T	1,1	-inf,-inf	inf,inf	4.38566,1.23326	0.0444762	0.0444765
2	chr14:65326134:A:G	65326134	G,G	A,A	1,1	-inf,-inf	inf,inf	4.35439,1.23472	0.0418477	0.041848
2	chr14:65326121:C:T	65326121	T,T	C,C	1,1	-inf,-inf	inf,inf	4.34418,1.24016	0.0413289	0.0413292
2	chr14:65328363:C:T	65328363	T,T	C,C	1,1	inf,inf	inf,inf	4.13755,0.663174	0.0410721	0.0410722
2	chr14:65326506:A:G	65326506	G,G	A,A	1,1	-inf,-inf	inf,inf	4.30558,1.2685	0.0398739	0.0398742
2	chr14:65327609:G:A	65327609	A,A	G,G	1,1	-inf,-inf	inf,inf	4.25408,1.01607	0.0248679	0.0248681
2	chr14:65310406:G:A	65310406	A,A	G,G	1,1	inf,inf	inf,inf	3.80614,0.731486	0.0235151	0.0235152
2	chr14:65291518:G:A	65291518	A,A	G,G	1,1	inf,inf	inf,inf	4.28951,0.638226	0.0221528	0.0221535
2	chr14:65330975:A:T	65330975	T,T	A,A	1,1	inf,inf	inf,inf	3.60826,0.784094	0.0163506	0.0163507
2	chr14:65311398:G:GA	65311398	GA,GA	G,G	1,1	inf,inf	inf,inf	3.47965,0.925459	0.0155907	0.0155908
2	chr14:65322853:A:C	65322853	C,C	A,A	1,1	inf,inf	inf,inf	3.4821,0.894839	0.014951	0.0149511
2	chr14:65191737:C:T	65191737	T,NA	C,NA	1,NA	-inf,NA	inf,NA	5.01707,NA	0.0110639	0.0115831
2	chr14:65334306:G:A	65334306	A,A	G,G	1,1	-inf,-inf	inf,inf	3.63831,0.976351	0.00625998	0.00626024
2	chr14:65505833:A:G	65505833	G,NA	A,NA	1,NA	inf,NA	inf,NA	3.5656,NA	0.00528234	0.00539297
2	chr14:65333178:G:A	65333178	A,NA	G,NA	1,NA	inf,NA	inf,NA	3.56776,NA	0.00454487	0.004574
2	chr14:65809105:A:G	65809105	G,NA	A,NA	1,NA	inf,NA	inf,NA	3.49436,NA	0.00431173	0.00440566
2	chr14:66107453:T:A	66107453	NA,A	NA,T	NA,1	NA,-inf	NA,inf	NA,3.01293	0.00344106	0.0034685
2	chr14:65335093:A:G	65335093	G,G	A,A	1,1	-inf,-inf	inf,inf	2.98521,1.14338	0.00299179	0.00299202
2	chr14:64811819:T:G	64811819	G,G	T,T	1,1	-inf,-inf	inf,inf	3.99155,0.204803	0.00275609	0.00279254
2	chr14:65300443:A:G	65300443	G,NA	A,NA	1,NA	-inf,NA	inf,NA	3.52124,NA	0.00265548	0.0026868
2	chr14:65330471:C:T	65330471	T,NA	C,NA	1,NA	inf,NA	inf,NA	3.28204,NA	0.00263909	0.002656
2	chr14:65538495:G:A	65538495	A,NA	G,NA	1,NA	-inf,NA	inf,NA	3.91565,NA	0.00207632	0.0021327
2	chr14:66005469:G:A	66005469	A,A	G,G	1,1	-inf,inf	inf,inf	3.19749,0.997124	0.00206415	0.0020807
2	chr14:66008367:T:C	66008367	C,C	T,T	1,1	-inf,inf	inf,inf	3.00288,1.18877	0.00191514	0.00193098
2	chr14:66003647:A:G	66003647	G,G	A,A	1,1	-inf,inf	inf,inf	3.74041,0.0243913	0.00169196	0.00170673
2	chr14:65936201:T:C	65936201	C,C	T,T	1,1	-inf,inf	inf,inf	2.91539,1.20539	0.00166099	0.00167623
2	chr14:65711969:G:C	65711969	C,NA	G,NA	1,NA	inf,NA	inf,NA	3.11636,NA	0.00163302	0.00167784
2	chr14:65304332:G:A	65304332	A,NA	G,NA	1,NA	inf,NA	inf,NA	3.0052,NA	0.00158382	0.00159319
2	chr14:66006058:A:G	66006058	G,G	A,A	1,1	-inf,inf	inf,inf	3.11845,0.921201	0.00153587	0.00154853
2	chr14:65322359:G:A	65322359	A,A	G,G	1,1	-inf,-inf	inf,inf	2.99806,0.614904	0.00149686	0.00149706
2	chr14:65363314:GTTTCA:G	65363314	G,G	GTTTCA,GTTTCA	1,1	-inf,-inf	inf,inf	3.06175,0.780499	0.00146093	0.00146124
2	chr14:65325210:A:G	65325210	G,NA	A,NA	1,NA	-inf,NA	inf,NA	2.65842,NA	0.00145942	0.00145974
2	chr14:65331048:G:T	65331048	T,T	G,G	1,1	-inf,-inf	inf,inf	3.04618,0.499676	0.00144401	0.0014442
2	chr14:65568978:C:A	65568978	A,NA	C,NA	1,NA	inf,NA	inf,NA	2.93287,NA	0.00141613	0.00144425
2	chr14:65333087:G:A	65333087	A,A	G,G	1,1	-inf,-inf	inf,inf	3.05902,0.463829	0.00140571	0.00140589
2	chr14:65940465:C:T	65940465	T,T	C,C	1,1	-inf,inf	inf,inf	3.04114,0.940172	0.00132342	0.00133616
2	chr14:65319491:A:G	65319491	G,NA	A,NA	1,NA	inf,NA	inf,NA	2.87438,NA	0.00115697	0.00116459
2	chr14:65018900:C:T	65018900	NA,T	NA,C	NA,1	NA,-inf	NA,inf	NA,2.41178	0.00115287	0.00116087
2	chr14:65297142:T:G	65297142	G,NA	T,NA	1,NA	inf,NA	inf,NA	2.86329,NA	0.00112776	0.00113528
2	chr14:65361489:C:T	65361489	T,T	C,C	1,1	-inf,-inf	inf,inf	2.95899,0.743875	0.00112745	0.0011277
2	chr14:65363295:TATTTTTAGTAGAGA:T	65363295	T,T	TATTTTTAGTAGAGA,TATTTTTAGTAGAGA	1,1	-inf,-inf	inf,inf	2.81086,0.927505	0.00110655	0.00110682
2	chr14:64802989:G:T	64802989	T,T	G,G	1,1	-inf,-inf	inf,inf	3.54417,0.193184	0.00109489	0.00110964
2	chr14:65940344:A:C	65940344	C,C	A,A	1,1	-inf,inf	inf,inf	3.47461,0.0872454	0.00105768	0.00106925
2	chr14:65342568:C:A	65342568	A,A	C,C	1,1	-inf,-inf	inf,inf	3.07277,0.547704	0.0010338	0.00103403
2	chr14:65007653:G:C	65007653	NA,C	NA,G	NA,1	NA,-inf	NA,inf	NA,2.35542	0.00103327	0.00104044
2	chr14:65364503:T:C	65364503	C,C	T,T	1,1	-inf,-inf	inf,inf	2.90277,0.738475	0.00101451	0.00101475
2	chr14:65802930:A:C	65802930	C,C	A,A	1,1	inf,-inf	inf,inf	2.90394,0.578377	0.0010018	0.00100435
2	chr14:66004833:A:AAT	66004833	AAT,AAT	A,A	1,1	-inf,inf	inf,inf	3.13229,0.645987	0.000999879	0.00100828
2	chr14:65372796:G:C	65372796	C,C	G,G	1,1	-inf,-inf	inf,inf	2.8554,0.824313	0.000995007	0.000995266
2	chr14:65297351:T:C	65297351	C,C	T,T	1,1	inf,inf	inf,inf	3.26942,0.420876	0.000955296	0.000955502
2	chr14:65025636:G:A	65025636	NA,A	NA,G	NA,1	NA,-inf	NA,inf	NA,2.30867	0.000942829	0.000949384
2	chr14:65300615:C:T	65300615	T,T	C,C	1,1	inf,inf	inf,inf	3.20009,0.520972	0.000937709	0.00093792
2	chr14:64812107:C:T	64812107	T,T	C,C	1,1	-inf,-inf	inf,inf	3.76308,0.394528	0.000937263	0.000989036
2	chr14:64791926:C:G	64791926	G,G	C,C	1,1	-inf,-inf	inf,inf	3.41351,0.219804	0.000909369	0.000921962
2	chr14:66002043:C:T	66002043	T,T	C,C	1,1	-inf,inf	inf,inf	3.17578,0.507125	0.000890592	0.000898307
2	chr14:65264779:A:G	65264779	G,G	A,A	1,1	-inf,-inf	inf,inf	2.62353,0.45057	0.000881745	0.000887877
2	chr14:65344682:A:T	65344682	T,T	A,A	1,1	-inf,-inf	inf,inf	2.95059,0.608965	0.000858626	0.000858835
2	chr14:65636181:T:C	65636181	NA,C	NA,T	NA,1	NA,inf	NA,inf	NA,2.30828	0.000812809	0.000817087
2	chr14:66009901:C:T	66009901	T,NA	C,NA	1,NA	-inf,NA	inf,NA	2.71053,NA	0.000805192	0.000811893
2	chr14:65355775:C:T	65355775	T,T	C,C	1,1	-inf,-inf	inf,inf	2.81337,0.765381	0.000771451	0.000771673
2	chr14:65694274:TCTTC:T	65694274	NA,T	NA,TCTTC	NA,1	NA,inf	NA,inf	NA,2.27878	0.000767496	0.000771633
2	chr14:65363233:TGCCTCA:T	65363233	T,T	TGCCTCA,TGCCTCA	1,1	-inf,-inf	inf,inf	2.66614,0.872442	0.000757736	0.000757955
2	chr14:65739235:A:G	65739235	NA,G	NA,A	NA,1	NA,inf	NA,inf	NA,2.24877	0.00072943	0.000733285
2	chr14:65773321:A:G	65773321	NA,G	NA,A	NA,1	NA,inf	NA,inf	NA,2.24694	0.000726715	0.000730611
2	chr14:66001135:C:T	66001135	T,T	C,C	1,1	-inf,inf	inf,inf	3.04315,0.534045	0.000720259	0.000726468
2	chr14:65487283:G:T	65487283	NA,T	NA,G	NA,1	NA,inf	NA,inf	NA,2.24748	0.000717448	0.000721239
2	chr14:65153132:G:A	65153132	NA,A	NA,G	NA,1	NA,-inf	NA,inf	NA,2.1818	0.000711519	0.000716802
2	chr14:65729238:G:A	65729238	NA,A	NA,G	NA,1	NA,inf	NA,inf	NA,2.22358	0.000691457	0.000695141
2	chr14:65693069:G:C	65693069	NA,C	NA,G	NA,1	NA,inf	NA,inf	NA,2.21924	0.000685086	0.000688803
2	chr14:65702437:C:T	65702437	NA,T	NA,C	NA,1	NA,inf	NA,inf	NA,2.21746	0.000683883	0.000687531
2	chr14:66077547:C:G	66077547	G,G	C,C	1,1	-inf,-inf	inf,inf	3.20075,0.0750441	0.000681353	0.000687997
2	chr14:65344819:T:C	65344819	C,C	T,T	1,1	-inf,-inf	inf,inf	2.27426,1.27085	0.000667531	0.000667726
2	chr14:65338991:T:A	65338991	A,A	T,T	1,1	-inf,-inf	inf,inf	2.85301,0.563808	0.000666981	0.00066716
2	chr14:65158652:C:T	65158652	NA,T	NA,C	NA,1	NA,-inf	NA,inf	NA,2.14235	0.00066684	0.000671745
2	chr14:65850394:G:T	65850394	T,T	G,G	1,1	-inf,-inf	inf,inf	1.28584,2.2213	0.000659313	0.000664326
2	chr14:65474372:G:A	65474372	NA,A	NA,G	NA,1	NA,inf	NA,inf	NA,2.19412	0.000652475	0.000655963
2	chr14:65460804:G:A	65460804	NA,A	NA,G	NA,1	NA,inf	NA,inf	NA,2.18131	0.000637316	0.000640681
2	chr14:65842208:T:C	65842208	NA,C	NA,T	NA,1	NA,inf	NA,inf	NA,2.21082	0.000627081	0.000632124
2	chr14:65033431:G:A	65033431	A,A	G,G	1,1	inf,inf	inf,inf	4.43589,0.869756	0.00062391	0.00110772
2	chr14:66011765:C:T	66011765	T,T	C,C	1,1	-inf,inf	inf,inf	3.09156,0.298804	0.000615946	0.000620991
2	chr14:65435531:C:G	65435531	NA,G	NA,C	NA,1	NA,inf	NA,inf	NA,2.16204	0.00061439	0.000617643
2	chr14:65456771:G:A	65456771	NA,A	NA,G	NA,1	NA,inf	NA,inf	NA,2.15768	0.000609063	0.000612291
2	chr14:65686509:T:C	65686509	NA,C	NA,T	NA,1	NA,inf	NA,inf	NA,2.15185	0.000608435	0.000611769
2	chr14:64770567:C:A	64770567	A,A	C,C	1,1	-inf,-inf	inf,inf	3.19316,0.293649	0.000607703	0.000616456
2	chr14:66011646:C:T	66011646	T,T	C,C	1,1	-inf,inf	inf,inf	2.94789,0.495163	0.000605185	0.000610054
2	chr14:65450699:G:A	65450699	NA,A	NA,G	NA,1	NA,inf	NA,inf	NA,2.15271	0.000603259	0.000606459
2	chr14:65374604:T:G	65374604	G,G	T,T	1,1	-inf,-inf	inf,inf	2.6757,0.666491	0.000599997	0.000600179
2	chr14:65954096:A:G	65954096	NA,G	NA,A	NA,1	NA,inf	NA,inf	NA,2.14734	0.000593687	0.000598344
2	chr14:65671375:C:G	65671375	NA,G	NA,C	NA,1	NA,inf	NA,inf	NA,2.13545	0.000583852	0.000586996
2	chr14:65716579:A:G	65716579	NA,G	NA,A	NA,1	NA,inf	NA,inf	NA,2.11548	0.000562132	0.000565224
2	chr14:65859952:A:G	65859952	G,G	A,A	1,1	-inf,-inf	inf,inf	0.782917,2.51216	0.000541874	0.000545609
2	chr14:65340159:T:C	65340159	C,C	T,T	1,1	-inf,-inf	inf,inf	1.65806,1.91061	0.000539339	0.000539559
2	chr14:65633677:G:A	65633677	NA,A	NA,G	NA,1	NA,inf	NA,inf	NA,2.07807	0.00052347	0.000526311
2	chr14:66106535:C:T	66106535	NA,T	NA,C	NA,1	NA,-inf	NA,inf	NA,2.04437	0.000522705	0.000526952
2	chr14:66000848:A:ACT	66000848	ACT,ACT	A,A	1,1	-inf,inf	inf,inf	2.91228,0.48894	0.000520326	0.000524821
2	chr14:65168410:C:T	65168410	NA,T	NA,C	NA,1	NA,-inf	NA,inf	NA,1.98899	0.000512765	0.000516378
2	chr14:66137536:T:C	66137536	NA,C	NA,T	NA,1	NA,-inf	NA,inf	NA,2.03152	0.0005089	0.000513024
2	chr14:65741590:G:C	65741590	NA,C	NA,G	NA,1	NA,inf	NA,inf	NA,2.05977	0.000508093	0.000510886
2	chr14:65755298:C:T	65755298	NA,T	NA,C	NA,1	NA,inf	NA,inf	NA,2.05795	0.000506582	0.000509335
2	chr14:65722739:A:G	65722739	NA,G	NA,A	NA,1	NA,inf	NA,inf	NA,2.05679	0.000502772	0.000505546
2	chr14:66110479:T:C	66110479	NA,C	NA,T	NA,1	NA,-inf	NA,inf	NA,2.01838	0.00049737	0.000501406
2	chr14:65749338:G:A	65749338	A,NA	G,NA	1,NA	-inf,NA	inf,NA	2.96256,NA	0.000497183	0.000507585
2	chr14:65731417:A:G	65731417	NA,G	NA,A	NA,1	NA,inf	NA,inf	NA,2.0423	0.000489388	0.000492092
2	chr14:65761115:T:C	65761115	NA,C	NA,T	NA,1	NA,inf	NA,inf	NA,2.03412	0.000483	0.000485635
2	chr14:65731710:G:T	65731710	NA,T	NA,G	NA,1	NA,inf	NA,inf	NA,2.04593	0.000482074	0.000484858
2	chr14:66136001:C:T	66136001	NA,T	NA,C	NA,1	NA,-inf	NA,inf	NA,1.99699	0.000476623	0.000480485
2	chr14:65762147:A:G	65762147	NA,G	NA,A	NA,1	NA,inf	NA,inf	NA,2.02219	0.000471681	0.000474263
2	chr14:65342529:C:T	65342529	T,T	C,C	1,1	-inf,-inf	inf,inf	2.66912,0.588984	0.000470093	0.000470227
2	chr14:65295758:A:G	65295758	G,G	A,A	1,1	inf,inf	inf,inf	2.79982,0.598174	0.000460308	0.000460457
2	chr14:65340724:C:T	65340724	T,T	C,C	1,1	-inf,-inf	inf,inf	2.15602,1.18569	0.000458613	0.000458769
2	chr14:66005527:C:G	66005527	G,G	C,C	1,1	-inf,inf	inf,inf	2.36588,1.05369	0.000448908	0.000452527
2	chr14:65773123:T:C	65773123	NA,C	NA,T	NA,1	NA,inf	NA,inf	NA,1.99205	0.000448633	0.000451114
2	chr14:64788348:G:A	64788348	A,A	G,G	1,1	-inf,-inf	inf,inf	3.0762,0.14357	0.000444057	0.000449989
2	chr14:65293825:C:A	65293825	A,A	C,C	1,1	inf,inf	inf,inf	2.86041,0.463977	0.000438858	0.000438996
2	chr14:65774800:T:G	65774800	NA,G	NA,T	NA,1	NA,inf	NA,inf	NA,1.98192	0.000437964	0.00044037
2	chr14:65715365:A:G	65715365	G,NA	A,NA	1,NA	-inf,NA	inf,NA	2.71119,NA	0.000436662	0.000441257
2	chr14:65339299:C:T	65339299	NA,T	NA,C	NA,1	NA,inf	NA,inf	NA,2.00352	0.000435813	0.00043821
2	chr14:65870840:C:T	65870840	T,T	C,C	1,1	-inf,-inf	inf,inf	1.22385,2.06604	0.000435215	0.000438553
2	chr14:65861682:A:T	65861682	NA,T	NA,A	NA,1	NA,inf	NA,inf	NA,2.01313	0.000433086	0.000436578
2	chr14:65742680:CT:C	65742680	NA,C	NA,CT	NA,1	NA,inf	NA,inf	NA,1.97493	0.000432161	0.000434566
2	chr14:65176771:A:G	65176771	NA,G	NA,A	NA,1	NA,-inf	NA,inf	NA,1.89682	0.00043112	0.000434144
2	chr14:65380123:G:T	65380123	T,T	G,G	1,1	-inf,-inf	inf,inf	2.64773,0.497099	0.000430031	0.00043019
2	chr14:65764247:T:C	65764247	NA,C	NA,T	NA,1	NA,inf	NA,inf	NA,1.98152	0.000428934	0.00043141
2	chr14:64788958:C:T	64788958	T,T	C,C	1,1	-inf,-inf	inf,inf	3.06214,0.0767546	0.000427734	0.000433354
2	chr14:64785377:G:T	64785377	T,T	G,G	1,1	-inf,-inf	inf,inf	3.03254,0.203535	0.00042445	0.000430118
2	chr14:65126208:G:A	65126208	NA,A	NA,G	NA,1	NA,-inf	NA,inf	NA,1.8942	0.000423288	0.000426337
2	chr14:64773054:G:A	64773054	A,A	G,G	1,1	-inf,-inf	inf,inf	3.11486,0.12748	0.000421921	0.000427999
2	chr14:65339423:T:G	65339423	NA,G	NA,T	NA,1	NA,inf	NA,inf	NA,1.98129	0.000417918	0.000420224
2	chr14:65577909:A:G	65577909	NA,G	NA,A	NA,1	NA,inf	NA,inf	NA,1.949	0.000411426	0.000413688
2	chr14:65783820:A:T	65783820	NA,T	NA,A	NA,1	NA,inf	NA,inf	NA,1.95063	0.000411203	0.000413484
2	chr14:66002582:T:C	66002582	C,C	T,T	1,1	-inf,inf	inf,inf	2.74922,0.578514	0.000405511	0.000409049
2	chr14:65019097:C:T	65019097	T,T	C,C	1,1	inf,inf	inf,inf	4.14876,0.909942	0.000404546	0.000678549
2	chr14:65188842:G:T	65188842	T,T	G,G	1,1	-inf,-inf	inf,inf	1.19777,2.45771	0.000404234	0.000409313
2	chr14:64750352:AGTCTT:A	64750352	NA,A	NA,AGTCTT	NA,1	NA,-inf	NA,inf	NA,1.88819	0.000404053	0.000407186
2	chr14:64791382:G:A	64791382	A,A	G,G	1,1	-inf,inf	inf,inf	3.35318,0.0758933	0.000401899	0.000419287
2	chr14:64748829:TCTTC:T	64748829	NA,T	NA,TCTTC	NA,1	NA,-inf	NA,inf	NA,1.88001	0.000400606	0.000403682
2	chr14:64787697:T:C	64787697	C,C	T,T	1,1	-inf,-inf	inf,inf	3.02297,0.146637	0.000400298	0.000405613
2	chr14:65494725:A:G	65494725	NA,G	NA,A	NA,1	NA,inf	NA,inf	NA,1.93301	0.000399193	0.000401391
2	chr14:65941759:A:G	65941759	G,G	A,A	1,1	-inf,inf	inf,inf	2.9882,0.0701673	0.000398874	0.000403185
2	chr14:65203622:A:G	65203622	G,G	A,A	1,1	-inf,-inf	inf,inf	1.65593,2.0599	0.00039853	0.000403781
2	chr14:65770729:C:G	65770729	NA,G	NA,C	NA,1	NA,inf	NA,inf	NA,1.92682	0.000394673	0.000396858
2	chr14:65842116:A:T	65842116	T,T	A,A	1,1	-inf,-inf	inf,inf	1.22672,2.00671	0.000392791	0.000395815
2	chr14:65394177:T:C	65394177	NA,C	NA,T	NA,1	NA,inf	NA,inf	NA,1.92354	0.000388068	0.000390201
2	chr14:65767570:A:G	65767570	NA,G	NA,A	NA,1	NA,inf	NA,inf	NA,1.91755	0.000387815	0.000389965
2	chr14:66122679:C:T	66122679	NA,T	NA,C	NA,1	NA,-inf	NA,inf	NA,1.88075	0.000382547	0.000385659
2	chr14:65339397:A:G	65339397	NA,G	NA,A	NA,1	NA,inf	NA,inf	NA,1.93067	0.000380332	0.000382445
2	chr14:65543638:G:A	65543638	NA,A	NA,G	NA,1	NA,inf	NA,inf	NA,1.88433	0.000364314	0.000366334
2	chr14:66012149:G:A	66012149	A,A	G,G	1,1	-inf,inf	inf,inf	2.83346,0.272767	0.000361799	0.000364772
2	chr14:65173273:G:C	65173273	NA,C	NA,G	NA,1	NA,inf	NA,inf	NA,1.98231	0.00035823	0.000361897
2	chr14:65944436:G:A	65944436	A,A	G,G	1,1	-inf,inf	inf,inf	2.92184,0.149796	0.000357428	0.000360739
2	chr14:65518783:G:A	65518783	NA,A	NA,G	NA,1	NA,inf	NA,inf	NA,1.85668	0.000345993	0.000347919
2	chr14:65617777:C:T	65617777	NA,T	NA,C	NA,1	NA,inf	NA,inf	NA,1.852	0.000342936	0.000344847
2	chr14:65782818:G:C	65782818	NA,C	NA,G	NA,1	NA,inf	NA,inf	NA,1.84676	0.000340408	0.000342311
2	chr14:66153040:A:T	66153040	T,T	A,A	1,1	-inf,inf	inf,inf	2.33964,0.890763	0.000338234	0.000341585
2	chr14:65683158:C:T	65683158	NA,T	NA,C	NA,1	NA,inf	NA,inf	NA,1.84481	0.000337913	0.000339836
2	chr14:64778932:C:G	64778932	G,G	C,C	1,1	-inf,inf	inf,inf	2.93857,0.0256835	0.00033698	0.000341181
2	chr14:65683633:C:T	65683633	T,NA	C,NA	1,NA	-inf,NA	inf,NA	2.36769,NA	0.000336295	0.000339749
2	chr14:65206105:G:A	65206105	A,A	G,G	1,1	-inf,-inf	inf,inf	1.09741,2.41304	0.000335125	0.000338992
2	chr14:66208395:T:C	66208395	C,C	T,T	1,1	-inf,-inf	inf,inf	0.588956,2.43284	0.000334757	0.000337365
2	chr14:66092143:A:G	66092143	G,NA	A,NA	1,NA	inf,NA	inf,NA	2.18939,NA	0.000330189	0.000335378
2	chr14:64766214:G:A	64766214	A,NA	G,NA	1,NA	-inf,NA	inf,NA	2.4291,NA	0.000329536	0.000335179
2	chr14:65427357:A:G	65427357	G,NA	A,NA	1,NA	inf,NA	inf,NA	2.17799,NA	0.000328292	0.000333584
2	chr14:64775149:G:A	64775149	A,A	G,G	1,1	-inf,inf	inf,inf	2.999,0.121821	0.000327339	0.000332321
2	chr14:65944608:A:G	65944608	G,G	A,A	1,1	-inf,inf	inf,inf	2.46158,0.738567	0.000324489	0.000327332
2	chr14:65482219:T:G	65482219	G,NA	T,NA	1,NA	-inf,NA	inf,NA	2.484,NA	0.000324241	0.000328493
2	chr14:65821203:C:A	65821203	A,A	C,C	1,1	inf,inf	inf,inf	2.23747,0.24435	0.000319438	0.000319527
2	chr14:66021142:A:G	66021142	G,G	A,A	1,1	-inf,inf	inf,inf	2.24457,0.793383	0.000317635	0.000320694
2	chr14:64778289:G:A	64778289	A,A	G,G	1,1	-inf,-inf	inf,inf	2.89559,0.121668	0.000314155	0.000318125
2	chr14:65390573:A:C	65390573	NA,C	NA,A	NA,1	NA,inf	NA,inf	NA,1.80973	0.00031412	0.000315871
2	chr14:64637988:G:A	64637988	A,NA	G,NA	1,NA	-inf,NA	inf,NA	1.4832,NA	0.000313718	0.000314506
2	chr14:65289971:A:G	65289971	G,NA	A,NA	1,NA	inf,NA	inf,NA	2.17679,NA	0.000313697	0.00031608
2	chr14:64773542:G:A	64773542	A,A	G,G	1,1	-inf,-inf	inf,inf	2.96905,0.000326549	0.000311525	0.000315903
2	chr14:64818222:C:T	64818222	NA,T	NA,C	NA,1	NA,inf	NA,inf	NA,1.86608	0.000309797	0.00031274
2	chr14:66006432:T:A	66006432	A,A	T,T	1,1	-inf,inf	inf,inf	2.38471,0.79607	0.000309023	0.000311321
2	chr14:64769829:G:C	64769829	C,C	G,G	1,1	-inf,inf	inf,inf	3.0198,0.0941241	0.000308736	0.000315157
2	chr14:65168216:G:C	65168216	C,C	G,G	1,1	-inf,inf	inf,inf	2.86317,1.60068	0.000308707	0.000362877
2	chr14:66145936:T:C	66145936	C,NA	T,NA	1,NA	-inf,NA	inf,NA	2.10006,NA	0.000308198	0.000311004
2	chr14:65589593:G:A	65589593	NA,A	NA,G	NA,1	NA,inf	NA,inf	NA,1.83704	0.000304072	0.000306163
2	chr14:64778699:C:T	64778699	T,T	C,C	1,1	-inf,-inf	inf,inf	2.87263,0.121668	0.000300926	0.000304708
2	chr14:64772598:G:A	64772598	A,A	G,G	1,1	-inf,-inf	inf,inf	2.94314,0.0874439	0.000299137	0.00030334
2	chr14:65997710:C:G	65997710	G,G	C,C	1,1	-inf,inf	inf,inf	2.77076,0.108287	0.000298171	0.000300806
2	chr14:65276952:C:T	65276952	T,NA	C,NA	1,NA	inf,NA	inf,NA	2.24909,NA	0.000298046	0.000298507
```
