## Supplementary material for "Characterization of shared and ancestry-specific signals driving complex traits using multi-ancestry fine-mapping": susiex_nc2.cs80.snp

```
BP	SNP	PIP(CS1)	LogBF(CS1,Pop1)	LogBF(CS1,Pop2)	PIP(CS2)	LogBF(CS2,Pop1)	LogBF(CS2,Pop2)
64635693	chr14:64635693:A:C	4.2192e-07	-1.66433e-10	-0.366535	4.76406e-05	-1.66433e-10	-0.435904
64637522	chr14:64637522:C:A	4.01138e-08	-1.66949	-1.05014	6.40205e-06	-1.39967	-1.0433
64637939	chr14:64637939:G:C	1.88532e-07	-1.66433e-10	-1.17208	2.29247e-05	-1.66433e-10	-1.16738
64637988	chr14:64637988:G:A	7.88456e-07	0.258727	-2.72626e-10	0.000313718	1.4489	-2.72626e-10
64638398	chr14:64638398:C:T	4.38628e-08	-1.61858	-1.01171	7.07915e-06	-1.35374	-0.988692
64638887	chr14:64638887:A:C	1.78392e-07	-1.66433e-10	-1.22737	2.16641e-05	-1.66433e-10	-1.22393
64639141	chr14:64639141:T:C	4.07929e-08	-1.67008	-1.03277	6.53654e-06	-1.4012	-1.02099
64639360	chr14:64639360:C:T	1.90475e-07	-1.66433e-10	-1.16183	2.29428e-05	-1.66433e-10	-1.16659
64639702	chr14:64639702:G:A	1.91979e-07	-1.66433e-10	-1.15397	2.31575e-05	-1.66433e-10	-1.15727
64640649	chr14:64640649:CA:C	1.96493e-06	-1.66433e-10	1.17186	0.000233058	-1.66433e-10	1.1517
64641415	chr14:64641415:C:T	1.90851e-06	-1.66433e-10	1.14273	0.000226399	-1.66433e-10	1.12271
64641687	chr14:64641687:T:C	3.97625e-08	-1.70667	-1.02176	6.0855e-06	-1.4791	-1.01458
64641940	chr14:64641940:A:G	5.95255e-07	1.19396	-1.21632	5.26779e-05	0.891025	-1.22642
64642674	chr14:64642674:T:G	4.12864e-08	-1.67221	-1.01861	6.53199e-06	-1.40628	-1.0166
64642930	chr14:64642930:A:G	3.94826e-08	-1.69642	-1.03907	6.0847e-06	-1.45663	-1.03718
64643144	chr14:64643144:G:A	1.91651e-06	-1.66433e-10	1.14691	0.000227366	-1.66433e-10	1.12697
64643646	chr14:64643646:C:T	1.80858e-07	-1.66433e-10	-1.21364	2.22179e-05	-1.66433e-10	-1.19869
64644072	chr14:64644072:C:T	3.98941e-08	-1.68883	-1.03629	6.20599e-06	-1.43996	-1.03412
64644122	chr14:64644122:C:T	3.86493e-08	-1.72573	-1.03109	5.72377e-06	-1.52584	-1.02912
64644300	chr14:64644300:T:C	4.06004e-08	-1.69408	-1.01349	6.27729e-06	-1.45121	-1.01144
64644338	chr14:64644338:T:C	1.78035e-07	-1.66433e-10	-1.22937	2.16149e-05	-1.66433e-10	-1.22621
64644397	chr14:64644397:G:A	1.72755e-06	-1.66433e-10	1.04311	0.000204972	-1.66433e-10	1.02329
64644477	chr14:64644477:T:G	4.04197e-08	-1.69718	-1.01485	6.22583e-06	-1.45807	-1.01281
64644664	chr14:64644664:C:T	3.95283e-08	-1.69592	-1.03842	6.09799e-06	-1.45515	-1.03648
64644892	chr14:64644892:A:G	3.95915e-08	-1.69348	-1.03926	6.12471e-06	-1.44993	-1.03733
64644959	chr14:64644959:C:T	4.47409e-07	-0.307876	-2.72626e-10	2.39185e-05	-1.12494	-2.72626e-10
64645468	chr14:64645468:C:G	7.6794e-07	-1.66433e-10	0.232361	0.000110801	-1.66433e-10	0.408146
64645496	chr14:64645496:C:A	3.98841e-08	-1.68859	-1.03679	6.20431e-06	-1.4395	-1.03485
64645507	chr14:64645507:A:C	3.99419e-08	-1.68714	-1.03679	6.22351e-06	-1.43641	-1.03485
64645672	chr14:64645672:C:T	4.1213e-08	-1.68823	-1.00437	6.41468e-06	-1.43873	-1.00227
64645945	chr14:64645945:T:C	3.93148e-08	-1.70021	-1.03954	6.03413e-06	-1.46456	-1.0376
64646026	chr14:64646026:G:A	1.99527e-07	-1.1154	-2.72626e-10	1.84384e-05	-1.38515	-2.72626e-10
64646058	chr14:64646058:G:C	1.76696e-07	-1.66433e-10	-1.23692	2.14665e-05	-1.66433e-10	-1.2331
64646090	chr14:64646090:T:A	2.01981e-07	-1.10318	-2.72626e-10	1.86112e-05	-1.37583	-2.72626e-10
64646253	chr14:64646253:C:T	1.99458e-07	-1.66433e-10	-1.11575	2.5564e-05	-1.66433e-10	-1.05841
64646921	chr14:64646921:G:A	1.78214e-07	-1.66433e-10	-1.22836	2.16393e-05	-1.66433e-10	-1.22508
64646954	chr14:64646954:G:A	4.05699e-08	-1.67242	-1.0359	6.42185e-06	-1.4061	-1.03378
64647000	chr14:64647000:T:G	4.17734e-08	-1.6738	-1.00529	6.60615e-06	-1.40821	-1.00338
64647050	chr14:64647050:A:G	4.30758e-08	-1.62795	-1.02044	7.16304e-06	-1.32214	-1.00852
64647283	chr14:64647283:G:A	1.78592e-07	-1.66433e-10	-1.22625	2.13898e-05	-1.66433e-10	-1.23668
64647482	chr14:64647482:C:T	2.76125e-07	-1.66433e-10	-0.790498	3.55057e-05	-1.66433e-10	-0.729897
64647972	chr14:64647972:T:C	1.94322e-07	-1.66433e-10	-1.14184	2.3396e-05	-1.66433e-10	-1.14703
64648038	chr14:64648038:A:G	3.66496e-07	-1.66433e-10	-0.507363	4.9484e-05	-1.66433e-10	-0.397941
64648188	chr14:64648188:G:A	1.65787e-07	-1.30065	-2.72626e-10	1.61108e-05	-1.5201	-2.72626e-10
64648315	chr14:64648315:TCA:T	4.20016e-08	-1.64201	-1.03164	6.90121e-06	-1.34818	-1.01971
64649022	chr14:64649022:T:G	4.16116e-08	-1.67338	-1.00959	6.57244e-06	-1.4092	-1.00751
64649230	chr14:64649230:C:G	4.04731e-08	-1.68125	-1.02946	6.34187e-06	-1.42501	-1.0274
64649235	chr14:64649235:T:C	4.04203e-08	-1.68264	-1.02938	6.32551e-06	-1.42772	-1.02728
64649832	chr14:64649832:G:A	6.36922e-08	-1.30445	-0.952841	6.8323e-06	-1.42476	-0.953166
64649859	chr14:64649859:A:C	3.45896e-07	-1.66433e-10	-0.565212	3.98981e-05	-1.66433e-10	-0.613261
64649920	chr14:64649920:G:A	1.06369e-07	-1.74444	-2.72626e-10	1.27398e-05	-1.75486	-2.72626e-10
64650459	chr14:64650459:T:C	5.48976e-08	-1.71669	-0.689194	5.76084e-06	-1.74607	-0.802433
64650732	chr14:64650732:G:T	5.96597e-08	-1.23252	-1.09017	8.95329e-06	-1.04677	-1.06079
64651298	chr14:64651298:G:A	8.57058e-08	-1.04462	-0.915812	6.92374e-06	-1.42575	-0.938885
64651333	chr14:64651333:T:C	8.76783e-08	-1.06029	-0.877389	7.11029e-06	-1.43634	-0.901706
64651372	chr14:64651372:T:G	8.61452e-08	-1.0594	-0.895918	6.98178e-06	-1.43638	-0.919902
64651798	chr14:64651798:T:C	8.39461e-08	-1.07173	-0.90945	6.84706e-06	-1.44322	-0.932551
64651802	chr14:64651802:G:A	1.79243e-07	-1.66433e-10	-1.22261	2.22103e-05	-1.66433e-10	-1.19903
64651806	chr14:64651806:AAGTC:A	8.32081e-08	-1.09702	-0.892989	6.83934e-06	-1.46011	-0.916788
64652060	chr14:64652060:C:T	3.79002e-07	-1.66433e-10	-0.473808	4.28141e-05	-1.66433e-10	-0.542723
64652159	chr14:64652159:TACTCCAAA:T	1.17899e-07	-1.64152	-2.72626e-10	1.43928e-05	-1.63286	-2.72626e-10
64652225	chr14:64652225:A:G	1.58209e-07	-0.913172	-0.434264	1.24246e-05	-1.33453	-0.445383
64652455	chr14:64652455:A:G	3.01419e-07	-1.66433e-10	-0.70285	3.42562e-05	-1.66433e-10	-0.765723
64652531	chr14:64652531:T:C	1.84745e-07	-1.66433e-10	-1.19237	2.21858e-05	-1.66433e-10	-1.20014
64652889	chr14:64652889:C:T	8.39619e-08	-1.72308	-0.257907	9.86067e-06	-1.75067	-0.260365
64652958	chr14:64652958:C:T	5.80458e-08	-1.41399	-0.936127	5.31509e-06	-1.71307	-0.915971
64652982	chr14:64652982:G:A	5.17037e-08	-1.40075	-1.06507	4.72516e-06	-1.70879	-1.0379
64653121	chr14:64653121:A:G	1.64108e-07	-0.0820477	-1.22878	1.19778e-05	-0.578957	-1.23758
64653130	chr14:64653130:A:C	4.27754e-07	-0.352803	-2.72626e-10	2.79459e-05	-0.969319	-2.72626e-10
64653280	chr14:64653280:G:A	4.08279e-08	-1.61799	-1.084	4.031e-06	-1.75993	-1.14565
64653590	chr14:64653590:A:G	1.64137e-07	-0.68438	-0.626267	8.34506e-06	-1.40434	-0.773577
64653617	chr14:64653617:TGTGTGTGC:T	1.10949e-07	-1.70228	-2.72626e-10	1.40029e-05	-1.66033	-2.72626e-10
64653824	chr14:64653824:T:C	9.89615e-07	-1.66433e-10	0.485966	0.000117896	-1.66433e-10	0.470213
64654218	chr14:64654218:A:AAG	1.63545e-07	-0.63793	-0.676335	8.26165e-06	-1.37863	-0.809338
64654367	chr14:64654367:G:A	3.43389e-08	-1.75901	-1.11606	4.27562e-06	-1.75753	-1.08914
64654384	chr14:64654384:T:A	4.41553e-08	-1.6644	-0.959238	4.4953e-06	-1.75899	-1.03757
64654415	chr14:64654415:T:C	5.04275e-07	-1.66433e-10	-0.188229	6.38705e-05	-1.66433e-10	-0.142732
64654465	chr14:64654465:C:G	1.59297e-07	-1.34058	-2.72626e-10	2.83847e-05	-0.953738	-2.72626e-10
64654500	chr14:64654500:G:A	1.77746e-07	-1.66433e-10	-1.231	2.15079e-05	-1.66433e-10	-1.23117
64654572	chr14:64654572:A:G	3.21353e-08	-1.70789	-1.23351	3.84229e-06	-1.73165	-1.22187
64654730	chr14:64654730:G:A	1.08396e-07	-0.495004	-1.23056	9.81799e-06	-0.778665	-1.23671
64654916	chr14:64654916:C:A	3.95645e-08	-1.71581	-1.01761	4.76497e-06	-1.75242	-0.985878
64654917	chr14:64654917:C:G	3.94713e-08	-1.71816	-1.01761	4.76013e-06	-1.75344	-0.985878
64655519	chr14:64655519:TTC:T	7.30899e-08	-1.54942	-0.570242	6.48371e-06	-1.74652	-0.683781
64655672	chr14:64655672:C:T	1.0479e-07	-0.619997	-1.1394	1.15281e-05	-0.705327	-1.14948
64655744	chr14:64655744:G:A	1.85511e-07	-1.66433e-10	-1.18823	2.25416e-05	-1.66433e-10	-1.18423
64656167	chr14:64656167:C:A	1.047e-07	-0.71493	-1.04532	5.76112e-06	-1.42333	-1.12513
64656294	chr14:64656294:G:A	1.20064e-07	-0.61713	-1.0062	6.28691e-06	-1.36612	-1.095
64656353	chr14:64656353:CTT:C	1.13477e-07	-0.661176	-1.01858	6.06856e-06	-1.392	-1.10447
64656539	chr14:64656539:G:A	1.12614e-07	-0.654302	-1.03308	6.02286e-06	-1.38832	-1.11571
64656540	chr14:64656540:T:C	1.17781e-07	-0.612273	-1.03025	6.18822e-06	-1.36342	-1.11353
64657213	chr14:64657213:C:T	1.18973e-07	-0.414413	-1.21804	1.09344e-05	-0.706669	-1.20101
64657230	chr14:64657230:C:G	1.1767e-07	-0.420805	-1.22266	1.08133e-05	-0.711409	-1.2074
64657378	chr14:64657378:G:A	1.62452e-07	-0.149424	-1.17154	1.43652e-05	-0.453699	-1.18108
64657442	chr14:64657442:C:G	1.77424e-07	-1.66433e-10	-1.23281	2.14708e-05	-1.66433e-10	-1.2329
64657457	chr14:64657457:TG:T	1.14748e-07	-0.442333	-1.22628	1.053e-05	-0.732957	-1.21241
64657971	chr14:64657971:T:A	1.09431e-07	-0.481423	-1.23464	9.76728e-06	-0.794656	-1.2259
64658259	chr14:64658259:G:A	1.10903e-07	-0.536286	-1.1664	1.02083e-05	-0.841065	-1.13532
64658279	chr14:64658279:G:A	1.84225e-07	-1.66433e-10	-1.19519	2.31435e-05	-1.66433e-10	-1.15788
64658483	chr14:64658483:C:G	9.46161e-07	-1.66433e-10	0.441062	0.000118777	-1.66433e-10	0.47766
64658488	chr14:64658488:C:T	1.86357e-07	-1.66433e-10	-1.18368	2.31673e-05	-1.66433e-10	-1.15685
64658533	chr14:64658533:A:G	1.78257e-07	-1.66433e-10	-1.22812	2.15687e-05	-1.66433e-10	-1.22835
64658831	chr14:64658831:T:C	2.15608e-07	0.0135603	-1.05145	1.74987e-05	-0.443723	-0.99374
64658853	chr14:64658853:C:T	1.7832e-07	-1.66433e-10	-1.22777	2.15763e-05	-1.66433e-10	-1.228
64658865	chr14:64658865:C:T	4.78957e-07	-1.66433e-10	-0.23974	6.05859e-05	-1.66433e-10	-0.195527
64659286	chr14:64659286:C:T	3.86146e-08	-1.72225	-1.03547	4.66484e-06	-1.75501	-1.00453
64659973	chr14:64659973:T:A	2.50957e-07	-1.66433e-10	-0.88607	3.01986e-05	-1.66433e-10	-0.891793
64660305	chr14:64660305:T:C	1.05101e-07	-0.572766	-1.18367	9.68656e-06	-0.873771	-1.15508
64660310	chr14:64660310:A:G	3.39296e-08	-1.76102	-1.12605	4.58719e-06	-1.64605	-1.13027
64660517	chr14:64660517:C:T	4.79198e-07	-1.66433e-10	-0.239236	6.06171e-05	-1.66433e-10	-0.195014
64660621	chr14:64660621:A:C	4.6556e-07	-1.66433e-10	-0.26811	5.46647e-05	-1.66433e-10	-0.298373
64660717	chr14:64660717:T:C	3.14756e-07	-1.66433e-10	-0.659552	3.62748e-05	-1.66433e-10	-0.708467
64661044	chr14:64661044:GT:G	1.03995e-07	-0.58209	-1.18492	9.59802e-06	-0.881391	-1.15664
64661746	chr14:64661746:ATAGG:A	1.89085e-07	-1.66433e-10	-1.16915	2.35868e-05	-1.66433e-10	-1.1389
64661757	chr14:64661757:C:T	1.28434e-07	-0.503491	-1.05245	1.1462e-05	-0.798908	-1.06165
64661923	chr14:64661923:C:T	1.13899e-07	-0.61038	-1.06566	1.24841e-05	-0.695331	-1.0798
64661935	chr14:64661935:T:C	2.0998e-07	-1.66433e-10	-1.06434	2.71226e-05	-1.66433e-10	-0.999222
64662545	chr14:64662545:C:T	5.25138e-07	-1.66433e-10	-0.147689	6.29558e-05	-1.66433e-10	-0.157157
64662853	chr14:64662853:G:A	1.7748e-07	-1.66433e-10	-1.23249	2.1684e-05	-1.66433e-10	-1.22302
64663245	chr14:64663245:A:G	4.29117e-08	-1.61012	-1.04208	4.19537e-06	-1.75948	-1.10613
64663324	chr14:64663324:A:C	4.99381e-07	-1.66433e-10	-0.197981	5.98822e-05	-1.66433e-10	-0.207211
64663457	chr14:64663457:G:T	4.9753e-07	-1.66433e-10	-0.201694	5.96473e-05	-1.66433e-10	-0.211142
64663765	chr14:64663765:T:C	8.83589e-08	-0.91628	-1.01366	8.25656e-06	-1.16777	-1.02081
64663862	chr14:64663862:G:A	5.66373e-07	-1.66433e-10	-0.072098	6.76963e-05	-1.66433e-10	-0.0845578
64664116	chr14:64664116:T:C	8.58793e-08	-0.734332	-1.22408	7.90222e-06	-1.00927	-1.22318
64664131	chr14:64664131:A:G	3.74412e-08	-1.70913	-1.07945	4.68881e-06	-1.73053	-1.02388
64664445	chr14:64664445:A:T	4.04969e-08	-1.69785	-1.01228	4.83824e-06	-1.74369	-0.979345
64664509	chr14:64664509:G:A	4.3386e-08	-1.63899	-1.00222	4.31076e-06	-1.76101	-1.07747
64665025	chr14:64665025:T:G	1.77709e-07	-1.66433e-10	-1.2312	2.15035e-05	-1.66433e-10	-1.23137
64665114	chr14:64665114:G:A	7.98326e-08	-0.957277	-1.07414	7.04103e-06	-1.26903	-1.07881
64665818	chr14:64665818:C:T	3.01814e-07	-1.66433e-10	-0.701539	3.78772e-05	-1.66433e-10	-0.66524
64666060	chr14:64666060:A:G	1.77709e-07	-1.66433e-10	-1.2312	2.15035e-05	-1.66433e-10	-1.23137
64666182	chr14:64666182:A:C	6.92632e-08	-1.00889	-1.16455	6.15988e-06	-1.31086	-1.17068
64666234	chr14:64666234:A:T	3.41054e-08	-1.73803	-1.14387	4.26108e-06	-1.69686	-1.15321
64666317	chr14:64666317:T:G	2.37453e-07	-1.66433e-10	-0.941381	2.85708e-05	-1.66433e-10	-0.947204
64666445	chr14:64666445:G:A	1.19167e-07	-1.63083	-2.72626e-10	1.48448e-05	-1.60194	-2.72626e-10
64666790	chr14:64666790:T:C	5.21525e-07	-0.154593	-2.72626e-10	0.000192002	0.957915	-2.72626e-10
64666883	chr14:64666883:G:C	4.5232e-08	-1.63171	-0.967835	4.43605e-06	-1.76096	-1.04887
64666919	chr14:64666919:G:T	3.35247e-08	-1.74415	-1.15492	4.26607e-06	-1.68526	-1.16363
64667125	chr14:64667125:T:C	4.63215e-07	-1.66433e-10	-0.273159	5.54992e-05	-1.66433e-10	-0.283221
64667143	chr14:64667143:G:A	2.26258e-07	0.243653	-1.23333	1.63795e-05	-0.27037	-1.23319
64667320	chr14:64667320:C:T	2.31812e-07	0.270749	-1.23618	1.67162e-05	-0.246993	-1.23622
64667540	chr14:64667540:T:C	2.46565e-07	-1.66433e-10	-0.903726	2.96463e-05	-1.66433e-10	-0.910252
64667707	chr14:64667707:C:A	3.32001e-07	0.601911	-1.20812	2.29915e-05	0.0543584	-1.21882
64668125	chr14:64668125:T:G	1.87928e-07	-1.66433e-10	-1.17529	2.34331e-05	-1.66433e-10	-1.14544
64668163	chr14:64668163:G:A	3.7369e-08	-1.71323	-1.07728	4.71852e-06	-1.72726	-1.02084
64668172	chr14:64668172:G:A	4.47588e-08	-1.61481	-0.995246	4.34079e-06	-1.76009	-1.07145
64668779	chr14:64668779:C:T	3.28724e-07	-0.616132	-2.72626e-10	2.65003e-05	-1.02243	-2.72626e-10
64668868	chr14:64668868:T:C	3.38993e-08	-1.71832	-1.16963	4.00198e-06	-1.73598	-1.17682
64669477	chr14:64669477:T:A	3.83016e-08	-1.72338	-1.04248	4.56134e-06	-1.73234	-1.04964
64669687	chr14:64669687:G:A	1.78257e-07	-1.66433e-10	-1.22812	2.15687e-05	-1.66433e-10	-1.22835
64669719	chr14:64669719:G:A	3.36593e-07	-1.66433e-10	-0.592476	4.40985e-05	-1.66433e-10	-0.513164
64669913	chr14:64669913:G:A	3.20132e-07	-0.642616	-2.72626e-10	3.9109e-05	-0.633237	-2.72626e-10
64670323	chr14:64670323:T:G	1.12903e-07	-0.576082	-1.10874	9.9037e-06	-0.876095	-1.13059
64670660	chr14:64670660:C:T	1.14237e-07	-1.67307	-2.72626e-10	1.61988e-05	-1.51465	-2.72626e-10
64670790	chr14:64670790:G:A	4.42312e-08	-1.64722	-0.974701	4.41157e-06	-1.76078	-1.05458
64670882	chr14:64670882:C:G	3.24314e-07	-1.66433e-10	-0.629639	4.06417e-05	-1.66433e-10	-0.594796
64671044	chr14:64671044:G:A	1.78479e-07	-1.66433e-10	-1.22688	2.15978e-05	-1.66433e-10	-1.227
64671452	chr14:64671452:C:T	1.92005e-07	-0.11286	-1.04097	1.66219e-05	-0.535598	-0.953269
64671621	chr14:64671621:T:A	1.77921e-07	-1.66433e-10	-1.23001	2.15279e-05	-1.66433e-10	-1.23024
64671657	chr14:64671657:A:G	4.16423e-08	-1.66826	-1.01398	4.28485e-06	-1.75872	-1.08578
64671848	chr14:64671848:G:A	3.4377e-08	-1.70669	-1.16727	3.98305e-06	-1.74396	-1.17358
64671880	chr14:64671880:A:T	8.01349e-08	-0.825352	-1.20229	2.39386e-05	0.0738822	-1.19798
64671993	chr14:64671993:T:A	1.14648e-07	-0.583232	-1.08625	1.006e-05	-0.881095	-1.10992
64672621	chr14:64672621:G:A	2.4286e-07	-1.66433e-10	-0.918865	3.21833e-05	-1.66433e-10	-0.828142
64672977	chr14:64672977:C:A	4.50752e-07	-1.66433e-10	-0.300432	5.39957e-05	-1.66433e-10	-0.310685
64673110	chr14:64673110:TC:T	7.30387e-08	-1.27064	-0.849724	7.81557e-06	-1.43688	-0.806591
64673123	chr14:64673123:A:G	2.32165e-07	-1.66433e-10	-0.9639	2.8086e-05	-1.66433e-10	-0.96432
64673159	chr14:64673159:C:A	1.79863e-07	-1.66433e-10	-1.21915	2.17171e-05	-1.66433e-10	-1.22149
64673708	chr14:64673708:A:G	3.29544e-08	-1.68237	-1.23386	4.70316e-06	-1.52568	-1.22568
64673964	chr14:64673964:G:A	5.50044e-07	-1.66433e-10	-0.101353	6.73658e-05	-1.66433e-10	-0.0894526
64674091	chr14:64674091:G:A	4.58825e-07	-0.282681	-2.72626e-10	3.75451e-05	-0.674048	-2.72626e-10
64674120	chr14:64674120:G:A	4.45956e-07	-1.66433e-10	-0.31113	5.81557e-05	-1.66433e-10	-0.236467
64674846	chr14:64674846:CA:C	1.83521e-07	-1.66433e-10	-1.19902	2.22952e-05	-1.66433e-10	-1.19522
64675003	chr14:64675003:C:T	7.02908e-08	-1.17135	-0.987358	6.88903e-06	-1.38232	-0.987343
64675041	chr14:64675041:C:T	3.43874e-08	-1.71949	-1.15416	4.61477e-06	-1.60038	-1.16995
64675199	chr14:64675199:C:G	2.01253e-07	-1.66433e-10	-1.10679	2.4045e-05	-1.66433e-10	-1.11966
64675521	chr14:64675521:G:T	4.76239e-08	-1.69674	-0.85128	6.36265e-06	-1.56021	-0.888939
64675677	chr14:64675677:T:A	3.52427e-08	-1.6836	-1.16549	4.86565e-06	-1.53736	-1.18003
64675680	chr14:64675680:G:A	5.1009e-07	-1.66433e-10	-0.176762	6.11633e-05	-1.66433e-10	-0.186042
64675946	chr14:64675946:G:A	1.25393e-07	-1.5799	-2.72626e-10	1.34413e-05	-1.70126	-2.72626e-10
64676401	chr14:64676401:A:G	8.20282e-08	-1.12298	-0.881306	7.94359e-06	-1.34431	-0.882919
64676694	chr14:64676694:A:G	1.93922e-07	-1.66433e-10	-1.1439	2.32165e-05	-1.66433e-10	-1.15473
64677241	chr14:64677241:G:GT	2.36773e-07	-1.66433e-10	-0.944247	3.00862e-05	-1.66433e-10	-0.895524
64678010	chr14:64678010:C:T	2.13556e-07	-1.66433e-10	-1.04745	2.60514e-05	-1.66433e-10	-1.03952
64678577	chr14:64678577:T:A	4.75352e-07	-1.66433e-10	-0.247294	5.67061e-05	-1.66433e-10	-0.261709
64678713	chr14:64678713:A:T	1.9409e-07	-1.66433e-10	-1.14303	2.32356e-05	-1.66433e-10	-1.15391
64678775	chr14:64678775:C:T	1.80786e-07	-1.66433e-10	-1.21404	2.19417e-05	-1.66433e-10	-1.2112
64678901	chr14:64678901:C:T	2.18259e-07	-1.66433e-10	-1.02567	2.66342e-05	-1.66433e-10	-1.01739
64679096	chr14:64679096:T:C	6.27871e-08	-1.03612	-1.23548	7.6909e-06	-1.02225	-1.2373
64680352	chr14:64680352:G:A	5.60211e-07	-1.66433e-10	-0.0830361	7.34562e-05	-1.66433e-10	-0.00290057
64680569	chr14:64680569:G:A	1.7758e-07	-1.66433e-10	-1.23193	2.15941e-05	-1.66433e-10	-1.22717
64680991	chr14:64680991:T:C	7.17191e-08	-1.68138	-0.457215	1.20205e-05	-1.35992	-0.453057
64681569	chr14:64681569:G:T	1.87404e-07	-1.66433e-10	-1.17808	2.24241e-05	-1.66433e-10	-1.18945
64682124	chr14:64682124:C:T	2.0438e-07	-1.66433e-10	-1.09137	2.43808e-05	-1.66433e-10	-1.10579
64682481	chr14:64682481:A:G	3.69478e-08	-1.70376	-1.09808	6.2614e-06	-1.36892	-1.09626
64682509	chr14:64682509:A:C	1.40684e-07	-1.48897	0.024137	9.9177e-06	-1.75931	-0.245957
64682693	chr14:64682693:G:A	3.90699e-07	-1.66433e-10	-0.443413	4.78595e-05	-1.66433e-10	-0.43132
64682838	chr14:64682838:T:C	2.13995e-07	-1.66433e-10	-1.0454	2.51517e-05	-1.66433e-10	-1.07466
64683260	chr14:64683260:C:A	1.77391e-07	-1.66433e-10	-1.23299	2.16823e-05	-1.66433e-10	-1.2231
64683311	chr14:64683311:G:T	1.01048e-07	-1.00844	-0.787317	2.79656e-05	-0.179794	-0.788821
64683426	chr14:64683426:C:T	1.77782e-07	-1.66433e-10	-1.23079	2.1593e-05	-1.66433e-10	-1.22722
64683490	chr14:64683490:G:A	1.81795e-07	-1.66433e-10	-1.20847	2.226e-05	-1.66433e-10	-1.1968
64683559	chr14:64683559:C:G	1.70644e-07	-0.325925	-0.945846	6.74225e-05	0.901187	-0.989798
64683876	chr14:64683876:G:A	2.75173e-07	-1.66433e-10	-0.79395	3.27933e-05	-1.66433e-10	-0.809366
64683877	chr14:64683877:G:A	1.16365e-07	-1.12448	-0.530143	1.29396e-05	-1.22521	-0.514092
64684027	chr14:64684027:A:G	1.92298e-07	-0.166049	-0.986254	1.34479e-05	-0.722963	-0.977808
64684079	chr14:64684079:G:A	8.45837e-08	-0.813137	-1.16047	2.5907e-05	0.111825	-1.1569
64684284	chr14:64684284:A:G	8.02261e-08	-0.85864	-1.16786	2.40829e-05	0.0466639	-1.16475
64684378	chr14:64684378:C:T	4.39757e-07	-1.66433e-10	-0.325129	5.3816e-05	-1.66433e-10	-0.31402
64684487	chr14:64684487:T:C	2.03317e-07	-1.09658	-2.72626e-10	1.35739e-05	-1.69144	-2.72626e-10
64684906	chr14:64684906:C:A	1.88883e-07	-1.66433e-10	-1.17022	2.27645e-05	-1.66433e-10	-1.17439
64685027	chr14:64685027:T:C	1.0543e-07	-0.93667	-0.816632	3.0453e-05	-0.0670516	-0.816354
64685416	chr14:64685416:G:GCACC	2.37577e-07	-1.66433e-10	-0.94086	2.88715e-05	-1.66433e-10	-0.936734
64685681	chr14:64685681:A:G	3.12087e-07	-0.668069	-2.72626e-10	9.79471e-05	0.284837	-2.72626e-10
64685974	chr14:64685974:T:C	2.41564e-07	-1.66433e-10	-0.924216	3.10721e-05	-1.66433e-10	-0.86328
64686001	chr14:64686001:A:C	1.033e-07	-0.95481	-0.8189	2.96785e-05	-0.0905602	-0.818606
64686060	chr14:64686060:C:G	6.92779e-07	-1.66433e-10	0.129361	8.90745e-05	-1.66433e-10	0.189883
64686193	chr14:64686193:C:T	7.52772e-07	-1.66433e-10	0.212412	9.70436e-05	-1.66433e-10	0.27557
64686194	chr14:64686194:G:A	1.84829e-07	-1.66433e-10	-1.19192	2.23349e-05	-1.66433e-10	-1.19344
64686245	chr14:64686245:G:T	3.65543e-07	-1.66433e-10	-0.509967	4.4445e-05	-1.66433e-10	-0.505337
64686468	chr14:64686468:G:A	3.5998e-08	-1.65644	-1.17144	6.47684e-06	-1.26635	-1.16501
64686519	chr14:64686519:ACACACACT:A	1.18001e-07	-0.457406	-1.18325	1.27308e-05	-0.572483	-1.18308
64686523	chr14:64686523:ACACT:A	2.0144e-07	-1.66433e-10	-1.10586	2.36031e-05	-1.66433e-10	-1.13821
64686546	chr14:64686546:C:T	2.52001e-07	-1.66433e-10	-0.881919	2.94573e-05	-1.66433e-10	-0.916648
64686548	chr14:64686548:C:T	1.05797e-07	-1.74983	-2.72626e-10	1.42059e-05	-1.64593	-2.72626e-10
64686587	chr14:64686587:T:C	7.75841e-08	-0.856246	-1.20374	2.33796e-05	0.0530694	-1.2008
64687427	chr14:64687427:C:T	1.7765e-07	-1.66433e-10	-1.23153	2.16054e-05	-1.66433e-10	-1.22665
64687732	chr14:64687732:A:G	1.90461e-07	-1.66433e-10	-1.1619	2.31128e-05	-1.66433e-10	-1.1592
64687789	chr14:64687789:A:T	2.40608e-07	-1.66433e-10	-0.928182	3.10416e-05	-1.66433e-10	-0.864261
64687939	chr14:64687939:C:T	4.61481e-06	2.02567	-2.72626e-10	0.000242087	1.18971	-2.72626e-10
64688197	chr14:64688197:A:T	1.0923e-07	-1.7179	-2.72626e-10	1.28748e-05	-1.74432	-2.72626e-10
64688552	chr14:64688552:C:G	5.70915e-08	-1.36092	-1.00578	5.73263e-06	-1.57899	-0.974427
64688615	chr14:64688615:C:G	9.94066e-08	-1.49559	-0.316545	8.78819e-06	-1.7517	-0.374478
64688717	chr14:64688717:C:T	1.81163e-07	-1.66433e-10	-1.21196	2.16088e-05	-1.66433e-10	-1.22649
64689264	chr14:64689264:G:T	1.02288e-07	-0.722941	-1.06061	3.25127e-05	0.242964	-1.06092
64689272	chr14:64689272:T:C	9.31409e-07	1.38103	-0.955682	0.000101739	1.20271	-0.879889
64689655	chr14:64689655:TA:T	2.01652e-07	-1.66433e-10	-1.10481	2.42937e-05	-1.66433e-10	-1.10937
64689818	chr14:64689818:A:C	2.17828e-07	-1.66433e-10	-1.02765	2.66936e-05	-1.66433e-10	-1.01517
64689929	chr14:64689929:C:A	6.4123e-08	-1.32031	-0.930236	7.37367e-06	-1.37648	-0.925193
64690204	chr14:64690204:A:AT	1.78287e-07	-1.66433e-10	-1.22796	2.1532e-05	-1.66433e-10	-1.23005
64690221	chr14:64690221:T:A	1.08065e-07	-0.516621	-1.21199	1.58346e-05	-0.313272	-1.22412
64690324	chr14:64690324:G:A	2.04506e-06	1.80233	-0.590504	0.000232873	1.60032	-0.449411
64690602	chr14:64690602:A:G	1.79921e-07	-1.66433e-10	-1.21883	2.15614e-05	-1.66433e-10	-1.22868
64690816	chr14:64690816:C:T	1.4679e-07	-1.42234	-2.72626e-10	1.54551e-05	-1.56165	-2.72626e-10
64691082	chr14:64691082:C:T	2.01173e-07	-1.66433e-10	-1.10718	2.44426e-05	-1.66433e-10	-1.10326
64691320	chr14:64691320:G:A	1.28687e-07	-1.55396	-2.72626e-10	1.46703e-05	-1.61376	-2.72626e-10
64692624	chr14:64692624:T:C	5.56277e-07	0.909282	-0.999366	6.04382e-05	0.730831	-0.928799
64692677	chr14:64692677:T:C	1.96689e-07	-1.66433e-10	-1.12973	2.3896e-05	-1.66433e-10	-1.12588
64692801	chr14:64692801:A:G	5.6082e-08	-1.72826	-0.656272	6.99997e-06	-1.72878	-0.624901
64692967	chr14:64692967:T:C	5.34415e-08	-1.4386	-0.994165	5.28791e-06	-1.63025	-1.00392
64693328	chr14:64693328:T:C	5.23725e-08	-1.56124	-0.89173	5.29579e-06	-1.70341	-0.929264
64694210	chr14:64694210:C:A	2.12506e-07	-1.66433e-10	-1.05238	2.58593e-05	-1.66433e-10	-1.04692
64694419	chr14:64694419:G:A	9.95205e-07	1.42668	-0.935082	8.43899e-05	1.00921	-0.87335
64694500	chr14:64694500:T:C	6.47829e-08	-1.01713	-1.22318	1.79225e-05	-0.188735	-1.2248
64694547	chr14:64694547:C:A	4.92806e-07	-1.66433e-10	-0.211235	5.81672e-05	-1.66433e-10	-0.236268
64694643	chr14:64694643:G:C	2.05439e-07	-1.66433e-10	-1.0862	2.43625e-05	-1.66433e-10	-1.10654
64694712	chr14:64694712:G:A	9.73525e-07	1.41703	-0.947458	8.25252e-05	1.00044	-0.88693
64694933	chr14:64694933:C:G	3.99257e-08	-1.749	-0.975326	4.95787e-06	-1.74949	-0.949121
64695114	chr14:64695114:A:G	1.93432e-07	-1.66433e-10	-1.14642	2.34357e-05	-1.66433e-10	-1.14533
64695199	chr14:64695199:C:T	5.55393e-08	-1.76091	-0.633353	6.49122e-06	-1.75495	-0.674188
64695673	chr14:64695673:C:T	1.78526e-07	-1.66433e-10	-1.22662	2.14768e-05	-1.66433e-10	-1.23262
64695752	chr14:64695752:C:T	1.09037e-06	1.38163	-0.798708	9.44036e-05	0.966497	-0.718508
64695852	chr14:64695852:C:G	7.2576e-08	-0.895777	-1.23094	7.86606e-06	-1.00808	-1.22895
64695978	chr14:64695978:A:G	4.50345e-08	-1.75391	-0.850009	5.62253e-06	-1.75441	-0.8184
64696274	chr14:64696274:C:T	1.89415e-07	-1.66433e-10	-1.16741	2.29275e-05	-1.66433e-10	-1.16725
64696314	chr14:64696314:C:T	2.63797e-07	-1.66433e-10	-0.836169	3.23395e-05	-1.66433e-10	-0.8233
64696751	chr14:64696751:A:T	2.25796e-07	-1.66433e-10	-0.99172	2.60408e-05	-1.66433e-10	-1.03992
64696814	chr14:64696814:G:A	5.00874e-08	-1.52264	-0.974943	5.84199e-06	-1.5107	-1.02382
64696870	chr14:64696870:C:T	1.87278e-07	-1.66433e-10	-1.17876	2.22284e-05	-1.66433e-10	-1.19822
64697516	chr14:64697516:C:T	2.27114e-07	-1.66433e-10	-0.985898	2.7742e-05	-1.66433e-10	-0.976642
64697574	chr14:64697574:G:C	6.03642e-07	1.18548	-1.19385	5.03989e-05	0.79251	-1.17213
64697577	chr14:64697577:C:T	4.13197e-07	-1.66433e-10	-0.387426	5.55571e-05	-1.66433e-10	-0.282179
64697876	chr14:64697876:C:T	4.38978e-08	-1.73013	-0.89936	5.3669e-06	-1.72757	-0.891773
64697966	chr14:64697966:T:C	2.60568e-07	-1.66433e-10	-0.848488	3.16639e-05	-1.66433e-10	-0.844413
64698068	chr14:64698068:G:A	2.19054e-07	-1.66433e-10	-1.02203	2.5718e-05	-1.66433e-10	-1.0524
64698685	chr14:64698685:T:C	1.78135e-07	-1.66433e-10	-1.22881	2.13991e-05	-1.66433e-10	-1.23624
64698797	chr14:64698797:A:G	3.12222e-07	-1.66433e-10	-0.667637	3.783e-05	-1.66433e-10	-0.666489
64699580	chr14:64699580:G:C	8.0312e-08	-0.78864	-1.23679	8.63063e-06	-0.908226	-1.23605
64699903	chr14:64699903:A:G	2.25128e-07	-1.66433e-10	-0.99468	2.6379e-05	-1.66433e-10	-1.02702
64700131	chr14:64700131:A:G	3.06503e-07	-1.66433e-10	-0.686123	3.45848e-05	-1.66433e-10	-0.756176
64700403	chr14:64700403:T:C	1.87556e-07	-1.66433e-10	-1.17727	2.22554e-05	-1.66433e-10	-1.19701
64700687	chr14:64700687:A:C	2.35052e-07	-1.66433e-10	-0.951546	2.83407e-05	-1.66433e-10	-0.955292
64700795	chr14:64700795:C:T	2.14111e-07	-1.66433e-10	-1.04485	2.6047e-05	-1.66433e-10	-1.03969
64701226	chr14:64701226:G:A	2.12788e-07	-1.66433e-10	-1.05105	2.5137e-05	-1.66433e-10	-1.07525
64701256	chr14:64701256:A:G	2.13668e-07	-0.0691978	-0.977729	2.80036e-05	-0.0428465	-0.924412
64701350	chr14:64701350:G:A	6.9625e-08	-0.932338	-1.23589	7.51376e-06	-1.04795	-1.2349
64701768	chr14:64701768:G:A	1.80076e-07	-1.66433e-10	-1.21797	2.16098e-05	-1.66433e-10	-1.22644
64702638	chr14:64702638:G:A	1.08251e-07	-1.72689	-2.72626e-10	1.28869e-05	-1.74338	-2.72626e-10
64702892	chr14:64702892:C:CTTAGT	3.33072e-07	0.112393	-0.715384	4.20393e-05	0.165994	-0.72698
64703235	chr14:64703235:C:T	1.59632e-06	-1.66433e-10	0.964109	0.000206943	-1.66433e-10	1.03285
64704600	chr14:64704600:A:G	1.81446e-07	-0.357259	-0.853133	2.33215e-05	-0.329024	-0.821193
64704827	chr14:64704827:T:G	6.155e-08	-1.11502	-1.17648	6.75712e-06	-1.21187	-1.17712
64704947	chr14:64704947:C:T	2.41131e-07	-1.66433e-10	-0.92601	2.8287e-05	-1.66433e-10	-0.957189
64706227	chr14:64706227:G:C	1.9898e-07	-1.66433e-10	-1.11815	2.42039e-05	-1.66433e-10	-1.11308
64706328	chr14:64706328:A:G	2.02474e-07	-1.66433e-10	-1.10074	2.46396e-05	-1.66433e-10	-1.09524
64706725	chr14:64706725:C:T	2.91327e-07	-0.736903	-2.72626e-10	2.267e-05	-1.17855	-2.72626e-10
64707121	chr14:64707121:C:T	1.61586e-07	-0.184329	-1.14199	2.0126e-05	-0.175828	-1.12175
64707350	chr14:64707350:C:T	6.05512e-07	-0.00527607	-2.72626e-10	0.000243856	1.19699	-2.72626e-10
64707734	chr14:64707734:C:T	3.55655e-08	-1.63047	-1.20951	3.8607e-06	-1.747	-1.20174
64707868	chr14:64707868:T:C	1.27392e-07	-0.689252	-0.87483	1.51394e-05	-0.737742	-0.844546
64707876	chr14:64707876:G:A	3.18439e-07	-1.66433e-10	-0.647919	4.23593e-05	-1.66433e-10	-0.553403
64708676	chr14:64708676:A:G	1.07752e-07	-1.73152	-2.72626e-10	1.2715e-05	-1.7568	-2.72626e-10
64709389	chr14:64709389:C:T	2.1229e-07	-0.0103323	-1.04306	8.24702e-05	1.17975	-1.06691
64709390	chr14:64709390:G:A	3.54273e-07	-1.66433e-10	-0.541282	4.01228e-05	-1.66433e-10	-0.607644
64709792	chr14:64709792:C:T	4.13932e-08	-1.75233	-0.935899	4.92381e-06	-1.74053	-0.96498
64709851	chr14:64709851:A:G	6.26686e-08	-1.45852	-0.814967	7.01387e-06	-1.53012	-0.821581
64709962	chr14:64709962:C:G	7.46339e-07	-1.66433e-10	0.20383	0.000102763	-1.66433e-10	0.332839
64710003	chr14:64710003:C:A	7.58679e-07	-1.66433e-10	0.220228	0.000104454	-1.66433e-10	0.349153
64710167	chr14:64710167:G:A	4.40118e-08	-1.46426	-1.16263	4.00495e-06	-1.71453	-1.19753
64710202	chr14:64710202:T:C	2.39264e-07	-1.66433e-10	-0.933782	3.11613e-05	-1.66433e-10	-0.860413
64710441	chr14:64710441:C:T	1.76608e-07	-1.66433e-10	-1.23742	2.1405e-05	-1.66433e-10	-1.23596
64710499	chr14:64710499:G:A	2.93149e-07	-1.66433e-10	-0.730669	3.58842e-05	-1.66433e-10	-0.719294
64710555	chr14:64710555:C:T	1.0591e-07	-1.74876	-2.72626e-10	1.63443e-05	-1.50571	-2.72626e-10
64711046	chr14:64711046:T:G	5.10252e-08	-1.33963	-1.13941	5.68904e-06	-1.42286	-1.13819
64711197	chr14:64711197:G:A	5.21377e-08	-1.35852	-1.09894	5.83145e-06	-1.43849	-1.09783
64711204	chr14:64711204:C:T	2.42059e-07	-1.66433e-10	-0.922169	3.04211e-05	-1.66433e-10	-0.884455
64711421	chr14:64711421:T:G	3.29584e-07	-1.66433e-10	-0.613518	3.7842e-05	-1.66433e-10	-0.666171
64711451	chr14:64711451:T:C	3.21839e-07	-1.66433e-10	-0.6373	3.97224e-05	-1.66433e-10	-0.617675
64712084	chr14:64712084:A:G	3.41132e-07	-1.66433e-10	-0.57908	4.21546e-05	-1.66433e-10	-0.558245
64712427	chr14:64712427:T:C	1.09484e-07	-1.71557	-2.72626e-10	1.26712e-05	-1.76026	-2.72626e-10
64712531	chr14:64712531:A:G	2.96875e-07	-0.718038	-2.72626e-10	9.66994e-05	0.272017	-2.72626e-10
64712539	chr14:64712539:C:T	5.37222e-08	-1.29516	-1.13237	5.98758e-06	-1.37862	-1.13128
64712719	chr14:64712719:A:G	5.97219e-07	-1.66433e-10	-0.019067	8.11296e-05	-1.66433e-10	0.0964584
64713076	chr14:64713076:C:T	3.47977e-08	-1.761	-1.1008	4.82807e-06	-1.69165	-1.03349
64713132	chr14:64713132:C:G	1.7659e-07	-1.66433e-10	-1.23752	2.13988e-05	-1.66433e-10	-1.23625
64713461	chr14:64713461:T:A	2.11733e-07	-1.66433e-10	-1.05602	2.55502e-05	-1.66433e-10	-1.05894
64713771	chr14:64713771:T:G	2.84771e-07	-1.66433e-10	-0.759664	3.26743e-05	-1.66433e-10	-0.813001
64713987	chr14:64713987:A:G	1.16651e-07	-1.65216	-2.72626e-10	1.41759e-05	-1.64805	-2.72626e-10
64714021	chr14:64714021:CTTTTA:C	2.79739e-07	0.448367	-1.22586	2.97844e-05	0.324189	-1.22979
64714400	chr14:64714400:C:T	2.08204e-07	-1.66433e-10	-1.07283	2.49421e-05	-1.66433e-10	-1.08303
64714756	chr14:64714756:A:G	3.33471e-07	-1.66433e-10	-0.601793	3.81572e-05	-1.66433e-10	-0.657876
64714995	chr14:64714995:G:A	2.40377e-07	0.0710348	-1.00018	9.49456e-05	1.2815	-1.02778
64716008	chr14:64716008:A:G	3.27983e-07	-1.66433e-10	-0.618387	4.03492e-05	-1.66433e-10	-0.602019
64716113	chr14:64716113:A:C	5.72464e-07	-1.66433e-10	-0.0613998	7.75947e-05	-1.66433e-10	0.0519088
64716202	chr14:64716202:A:G	2.43367e-07	-1.66433e-10	-0.91678	2.746e-05	-1.66433e-10	-0.986859
64717412	chr14:64717412:A:G	2.00502e-07	-1.66433e-10	-1.11053	2.40177e-05	-1.66433e-10	-1.1208
64717652	chr14:64717652:C:T	2.69275e-07	-1.66433e-10	-0.815618	3.30118e-05	-1.66433e-10	-0.802725
64717732	chr14:64717732:C:T	2.67009e-07	-1.66433e-10	-0.824068	3.27298e-05	-1.66433e-10	-0.811304
64717787	chr14:64717787:A:G	5.73296e-07	-1.66433e-10	-0.0599475	6.9675e-05	-1.66433e-10	-0.055748
64718451	chr14:64718451:T:C	2.03014e-07	-1.66433e-10	-1.09808	2.4554e-05	-1.66433e-10	-1.09871
64718707	chr14:64718707:T:C	5.67404e-07	-1.66433e-10	-0.0702784	7.68818e-05	-1.66433e-10	0.0426794
64718857	chr14:64718857:G:A	5.65593e-07	-1.66433e-10	-0.0734761	7.66298e-05	-1.66433e-10	0.0393954
64718898	chr14:64718898:C:T	2.66722e-07	-1.66433e-10	-0.825144	3.2696e-05	-1.66433e-10	-0.812338
64718992	chr14:64718992:G:T	2.00548e-07	-1.66433e-10	-1.1103	2.40231e-05	-1.66433e-10	-1.12057
64719094	chr14:64719094:T:A	1.766e-07	-1.66433e-10	-1.23747	2.13711e-05	-1.66433e-10	-1.23755
64719387	chr14:64719387:C:T	7.26647e-07	-1.66433e-10	0.17709	9.8737e-05	-1.66433e-10	0.29287
64719640	chr14:64719640:G:A	2.78983e-07	-1.66433e-10	-0.7802	3.42062e-05	-1.66433e-10	-0.767184
64719922	chr14:64719922:T:G	2.6504e-07	-1.66433e-10	-0.83147	3.25583e-05	-1.66433e-10	-0.816558
64720524	chr14:64720524:G:A	2.15237e-07	-1.66433e-10	-1.03961	2.57126e-05	-1.66433e-10	-1.05261
64721376	chr14:64721376:T:G	1.84397e-07	-1.66433e-10	-1.19426	2.19785e-05	-1.66433e-10	-1.20953
64721445	chr14:64721445:C:A	2.80901e-07	-1.66433e-10	-0.773348	3.24722e-05	-1.66433e-10	-0.819204
64721522	chr14:64721522:G:A	8.82569e-08	-1.25682	-0.674274	1.09418e-05	-1.27296	-0.634036
64721608	chr14:64721608:C:T	1.81272e-07	-1.66433e-10	-1.21135	2.23229e-05	-1.66433e-10	-1.19398
64721621	chr14:64721621:C:T	2.57169e-07	-1.66433e-10	-0.861616	2.99005e-05	-1.66433e-10	-0.901715
64721675	chr14:64721675:G:A	7.19734e-08	-1.27844	-0.856616	8.64012e-06	-1.30045	-0.842725
64722084	chr14:64722084:G:A	1.78478e-07	-1.66433e-10	-1.22688	2.18063e-05	-1.66433e-10	-1.21739
64722439	chr14:64722439:C:G	2.72925e-07	-1.66433e-10	-0.802155	3.33566e-05	-1.66433e-10	-0.792336
64722901	chr14:64722901:A:G	8.31193e-08	-1.32463	-0.666442	1.01991e-05	-1.33657	-0.640718
64723256	chr14:64723256:G:C	9.00268e-08	-1.2723	-0.638944	1.10412e-05	-1.28721	-0.610747
64723353	chr14:64723353:G:A	3.4137e-07	-1.66433e-10	-0.578382	3.90542e-05	-1.66433e-10	-0.634639
64723692	chr14:64723692:G:A	1.7681e-07	-1.66433e-10	-1.23628	2.14926e-05	-1.66433e-10	-1.23188
64723721	chr14:64723721:A:G	7.55664e-08	-1.62155	-0.464784	1.01531e-05	-1.4843	-0.497509
64723786	chr14:64723786:C:T	3.90875e-07	-1.66433e-10	-0.442962	5.23516e-05	-1.66433e-10	-0.341608
64723991	chr14:64723991:TG:T	3.40089e-07	-1.66433e-10	-0.582144	3.89146e-05	-1.66433e-10	-0.638222
64724195	chr14:64724195:C:T	4.96029e-08	-1.33188	-1.17542	5.915e-06	-1.3485	-1.1736
64724300	chr14:64724300:G:C	6.91659e-07	-1.66433e-10	0.127743	9.40882e-05	-1.66433e-10	0.244643
64724336	chr14:64724336:A:G	4.52534e-08	-1.7299	-0.869172	5.45777e-06	-1.71844	-0.884112
64724397	chr14:64724397:CAA:C	2.13016e-07	-1.66433e-10	-1.04998	2.65315e-05	-1.66433e-10	-1.02126
64724671	chr14:64724671:A:G	2.73006e-07	-1.66433e-10	-0.801857	3.43627e-05	-1.66433e-10	-0.76262
64724906	chr14:64724906:C:T	9.50761e-08	-1.38188	-0.474793	1.03269e-05	-1.45726	-0.507579
64724946	chr14:64724946:T:C	2.23306e-07	-1.66433e-10	-1.00281	2.80224e-05	-1.66433e-10	-0.966585
64725185	chr14:64725185:G:C	4.02656e-07	-0.413268	-2.72626e-10	3.65626e-05	-0.700564	-2.72626e-10
64725207	chr14:64725207:T:C	1.99679e-07	-1.66433e-10	-1.11464	2.40722e-05	-1.66433e-10	-1.11853
64725618	chr14:64725618:C:T	5.51836e-08	-1.16455	-1.23613	6.58992e-06	-1.18225	-1.23179
64725665	chr14:64725665:G:A	3.53422e-07	-1.66433e-10	-0.543688	4.0405e-05	-1.66433e-10	-0.600636
64725903	chr14:64725903:T:C	2.83589e-07	-1.66433e-10	-0.763824	3.57526e-05	-1.66433e-10	-0.722968
64726014	chr14:64726014:A:G	1.76773e-07	-1.66433e-10	-1.23648	2.14742e-05	-1.66433e-10	-1.23274
64726028	chr14:64726028:A:T	2.99787e-07	-1.66433e-10	-0.708279	3.78818e-05	-1.66433e-10	-0.665119
64726159	chr14:64726159:C:T	2.19195e-07	-1.02139	-2.72626e-10	1.39883e-05	-1.66137	-2.72626e-10
64726426	chr14:64726426:G:A	1.88261e-07	-1.66433e-10	-1.17352	2.29466e-05	-1.66433e-10	-1.16642
64726560	chr14:64726560:GC:G	1.76582e-07	-1.66433e-10	-1.23757	2.13933e-05	-1.66433e-10	-1.23651
64727049	chr14:64727049:C:T	6.1351e-08	-1.05741	-1.23733	7.31204e-06	-1.07542	-1.23465
64728003	chr14:64728003:G:A	1.82121e-07	-1.66433e-10	-1.20668	2.26021e-05	-1.66433e-10	-1.18155
64728480	chr14:64728480:C:T	1.76636e-07	-1.66433e-10	-1.23726	2.14088e-05	-1.66433e-10	-1.23579
64728495	chr14:64728495:T:C	2.49787e-07	-1.66433e-10	-0.890742	2.89431e-05	-1.66433e-10	-0.934258
64728617	chr14:64728617:C:T	2.51524e-07	-1.66433e-10	-0.883811	3.18339e-05	-1.66433e-10	-0.839059
64728625	chr14:64728625:G:T	1.21204e-07	-1.61387	-2.72626e-10	1.35125e-05	-1.69597	-2.72626e-10
64729076	chr14:64729076:T:C	5.10078e-08	-1.72289	-0.756479	6.22921e-06	-1.71388	-0.756458
64729132	chr14:64729132:C:T	1.85035e-07	-1.66433e-10	-1.1908	2.21985e-05	-1.66433e-10	-1.19956
64729538	chr14:64729538:A:G	1.72364e-07	-1.26174	-2.72626e-10	1.4595e-05	-1.61891	-2.72626e-10
64730064	chr14:64730064:T:C	2.05693e-07	-1.66433e-10	-1.08497	2.46556e-05	-1.66433e-10	-1.09458
64730227	chr14:64730227:C:A	2.59551e-07	-1.66433e-10	-0.852399	3.16437e-05	-1.66433e-10	-0.845051
64730408	chr14:64730408:T:C	4.60956e-08	-1.71463	-0.866004	5.62327e-06	-1.70737	-0.865304
64730425	chr14:64730425:C:G	4.753e-08	-1.71824	-0.83175	5.79644e-06	-1.71124	-0.831102
64730586	chr14:64730586:A:G	2.02233e-07	-1.66433e-10	-1.10193	2.42526e-05	-1.66433e-10	-1.11107
64730697	chr14:64730697:T:C	3.31787e-08	-1.7278	-1.18165	3.96519e-06	-1.72117	-1.20086
64730724	chr14:64730724:T:C	1.91208e-07	-1.66433e-10	-1.15799	2.29741e-05	-1.66433e-10	-1.16522
64731073	chr14:64731073:C:A	8.66793e-08	-0.736204	-1.21293	1.03673e-05	-0.736387	-1.22455
64732595	chr14:64732595:G:T	1.76945e-07	-1.66433e-10	-1.23551	2.14077e-05	-1.66433e-10	-1.23584
64732625	chr14:64732625:T:TTAA	1.82491e-07	-1.66433e-10	-1.20465	2.18286e-05	-1.66433e-10	-1.21637
64732626	chr14:64732626:G:T	1.8244e-07	-1.66433e-10	-1.20493	2.18237e-05	-1.66433e-10	-1.21659
64732627	chr14:64732627:C:CA	1.79224e-07	-1.66433e-10	-1.22271	2.15294e-05	-1.66433e-10	-1.23017
64732730	chr14:64732730:T:G	2.08407e-07	-1.66433e-10	-1.07186	2.49919e-05	-1.66433e-10	-1.08104
64732763	chr14:64732763:T:C	5.5761e-08	-1.15304	-1.23723	6.42246e-06	-1.20543	-1.23436
64732970	chr14:64732970:G:A	1.92704e-07	-1.66433e-10	-1.15019	2.30011e-05	-1.66433e-10	-1.16405
64733091	chr14:64733091:CT:C	1.06643e-07	-1.01458	-0.727289	1.1338e-05	-1.12079	-0.750634
64733338	chr14:64733338:TATTTTTTAGTAGAGATGGG:T	2.46122e-07	-1.66433e-10	-0.905522	2.85444e-05	-1.66433e-10	-0.948128
64733380	chr14:64733380:C:T	1.78264e-07	-1.66433e-10	-1.22808	2.15156e-05	-1.66433e-10	-1.23081
64733422	chr14:64733422:A:C	2.66704e-07	-1.66433e-10	-0.825209	3.1881e-05	-1.66433e-10	-0.837579
64733504	chr14:64733504:G:A	8.42526e-08	-1.22645	-0.751083	9.05358e-06	-1.3217	-0.774733
64733782	chr14:64733782:T:A	2.61621e-07	-1.66433e-10	-0.844454	3.12834e-05	-1.66433e-10	-0.856502
64733804	chr14:64733804:C:T	2.6798e-07	-1.66433e-10	-0.820438	3.20321e-05	-1.66433e-10	-0.832852
64733859	chr14:64733859:T:G	2.60708e-07	-1.66433e-10	-0.84795	3.11761e-05	-1.66433e-10	-0.859938
64733864	chr14:64733864:C:T	4.07677e-07	-1.66433e-10	-0.400876	4.75583e-05	-1.66433e-10	-0.437635
64734103	chr14:64734103:G:T	4.75486e-08	-1.57454	-0.975061	6.72577e-06	-1.3984	-0.995249
64734238	chr14:64734238:A:G	2.67453e-07	-1.66433e-10	-0.822407	3.197e-05	-1.66433e-10	-0.834791
64734528	chr14:64734528:A:G	1.079e-07	-1.73014	-2.72626e-10	1.28873e-05	-1.74335	-2.72626e-10
64734590	chr14:64734590:T:A	1.79563e-07	-1.66433e-10	-1.22082	2.15584e-05	-1.66433e-10	-1.22882
64735022	chr14:64735022:A:G	6.31332e-08	-1.14332	-1.12278	7.34888e-06	-1.19269	-1.11235
64735268	chr14:64735268:C:G	1.77188e-07	-1.66433e-10	-1.23414	2.1679e-05	-1.66433e-10	-1.22325
64735320	chr14:64735320:C:T	1.90977e-07	-1.66433e-10	-1.1592	2.27743e-05	-1.66433e-10	-1.17396
64735512	chr14:64735512:A:G	8.9816e-08	-1.10277	-0.810813	9.58044e-06	-1.20729	-0.832572
64735540	chr14:64735540:G:A	1.92833e-07	-1.66433e-10	-1.14952	2.45241e-05	-1.66433e-10	-1.09993
64735729	chr14:64735729:CT:C	7.29403e-08	-0.890362	-1.23135	8.35366e-06	-0.954915	-1.22198
64736134	chr14:64736134:G:A	3.38336e-07	-0.58731	-2.72626e-10	2.63087e-05	-1.02969	-2.72626e-10
64736236	chr14:64736236:G:A	8.8434e-08	-1.15832	-0.770776	9.48555e-06	-1.25644	-0.793375
64736253	chr14:64736253:C:T	1.81274e-07	-1.66433e-10	-1.21134	2.21484e-05	-1.66433e-10	-1.20182
64736277	chr14:64736277:G:C	5.86812e-08	-1.10243	-1.2368	6.73088e-06	-1.15875	-1.23413
64736393	chr14:64736393:A:G	5.12956e-08	-1.7221	-0.751645	6.27022e-06	-1.71642	-0.747362
64736522	chr14:64736522:T:C	6.62789e-08	-1.69235	-0.525131	7.72652e-06	-1.76099	-0.493937
64736690	chr14:64736690:C:G	9.13282e-07	-1.66433e-10	0.405695	0.00011082	-1.66433e-10	0.408319
64736781	chr14:64736781:G:A	8.88727e-08	-1.11097	-0.813177	9.52659e-06	-1.21077	-0.834735
64737151	chr14:64737151:C:A	1.85713e-07	0.0496005	-1.23675	7.63093e-05	1.26866	-1.23345
64737649	chr14:64737649:C:G	8.50212e-08	-1.12124	-0.84721	8.81925e-06	-1.25035	-0.872308
64739148	chr14:64739148:G:A	2.42119e-07	-1.66433e-10	-0.92192	2.9477e-05	-1.66433e-10	-0.915978
64739453	chr14:64739453:A:G	4.94211e-07	-1.66433e-10	-0.208388	5.9436e-05	-1.66433e-10	-0.21469
64739775	chr14:64739775:T:G	5.17406e-08	-1.74394	-0.72117	6.31084e-06	-1.73979	-0.717529
64740174	chr14:64740174:A:G	3.06225e-08	-1.75964	-1.22998	3.85559e-06	-1.72573	-1.22433
64740324	chr14:64740324:G:A	4.11808e-07	-1.66433e-10	-0.390793	4.91683e-05	-1.66433e-10	-0.404341
64740326	chr14:64740326:G:A	1.8444e-07	0.0303393	-1.22436	7.60087e-05	1.24628	-1.21502
64740470	chr14:64740470:C:T	8.30586e-07	-1.66433e-10	0.310782	0.000102954	-1.66433e-10	0.334692
64741101	chr14:64741101:C:T	1.11138e-07	-1.70058	-2.72626e-10	1.324e-05	-1.71635	-2.72626e-10
64741308	chr14:64741308:T:C	8.33756e-08	-1.73867	-0.24932	1.0461e-05	-1.74478	-0.207158
64742301	chr14:64742301:G:A	2.60471e-07	-1.66433e-10	-0.848858	3.02169e-05	-1.66433e-10	-0.891189
64742645	chr14:64742645:T:C	2.6234e-07	-1.66433e-10	-0.841707	3.04259e-05	-1.66433e-10	-0.884296
64742892	chr14:64742892:C:G	1.1926e-07	-0.757301	-0.872744	3.78481e-05	0.227401	-0.89341
64742962	chr14:64742962:A:G	1.36751e-07	-1.21013	-0.283063	1.68819e-05	-1.25367	-0.219684
64743149	chr14:64743149:C:T	2.85487e-07	-0.0484599	-0.708692	3.12415e-05	-0.157908	-0.699936
64744024	chr14:64744024:C:T	1.86336e-07	-1.66433e-10	-1.1838	2.28379e-05	-1.66433e-10	-1.17117
64744657	chr14:64744657:GA:G	1.5804e-07	-0.688747	-0.659755	1.6754e-05	-0.831391	-0.649564
64744852	chr14:64744852:C:A	6.22488e-08	-1.16869	-1.11152	5.42547e-06	-1.49448	-1.11401
64744909	chr14:64744909:G:A	2.4957e-07	-1.66433e-10	-0.89161	3.04611e-05	-1.66433e-10	-0.883139
64746127	chr14:64746127:T:C	1.24673e-07	-1.17966	-0.406	1.40983e-05	-1.27907	-0.374469
64746770	chr14:64746770:T:C	1.0967e-07	-1.29223	-0.421645	1.25618e-05	-1.37901	-0.389922
64746842	chr14:64746842:C:T	1.77284e-07	-1.66433e-10	-1.2336	2.13879e-05	-1.66433e-10	-1.23676
64747071	chr14:64747071:G:T	3.42304e-08	-1.75864	-1.1196	4.36888e-06	-1.72456	-1.10053
64747140	chr14:64747140:G:A	2.90906e-07	-1.66433e-10	-0.738351	3.35191e-05	-1.66433e-10	-0.787476
64747641	chr14:64747641:G:A	1.05981e-07	-1.74809	-2.72626e-10	1.37734e-05	-1.67685	-2.72626e-10
64747676	chr14:64747676:C:T	3.1997e-07	-1.66433e-10	-0.643122	3.67278e-05	-1.66433e-10	-0.696055
64747934	chr14:64747934:G:A	5.40012e-08	-1.22225	-1.2001	4.70163e-06	-1.55087	-1.20081
64748829	chr14:64748829:TCTTC:T	3.07745e-06	-1.66433e-10	1.62051	0.000400606	-1.66433e-10	1.69339
64749257	chr14:64749257:G:T	1.94893e-06	-1.66433e-10	1.16368	0.000248763	-1.66433e-10	1.21691
64749402	chr14:64749402:C:T	5.0916e-08	-1.34792	-1.13326	1.16734e-05	-0.738992	-1.10328
64749724	chr14:64749724:G:A	1.13006e-06	-1.66433e-10	0.61868	0.000137001	-1.66433e-10	0.620397
64749858	chr14:64749858:A:C	5.39314e-07	-1.66433e-10	-0.121052	6.91938e-05	-1.66433e-10	-0.0626793
64750352	chr14:64750352:AGTCTT:A	3.13477e-06	-1.66433e-10	1.63896	0.000404053	-1.66433e-10	1.70196
64750832	chr14:64750832:TATA:T	1.76644e-07	-1.66433e-10	-1.23722	2.13756e-05	-1.66433e-10	-1.23734
64751000	chr14:64751000:CATTATAT:C	1.19832e-06	-1.66433e-10	0.677324	0.000151498	-1.66433e-10	0.720981
64751180	chr14:64751180:T:C	5.81858e-08	-1.5223	-0.825413	8.3871e-06	-1.31088	-0.862017
64751334	chr14:64751334:G:C	1.77911e-07	-1.66433e-10	-1.23007	2.14279e-05	-1.66433e-10	-1.2349
64751420	chr14:64751420:C:T	6.84329e-08	-1.42363	-0.761867	6.42662e-06	-1.72595	-0.713189
64751739	chr14:64751739:A:T	9.92955e-08	-0.913884	-0.899366	7.91995e-06	-1.36786	-0.862345
64752026	chr14:64752026:G:A	1.80538e-07	-1.66433e-10	-1.21541	2.16499e-05	-1.66433e-10	-1.22459
64752904	chr14:64752904:A:T	1.77362e-07	-1.66433e-10	-1.23316	2.16399e-05	-1.66433e-10	-1.22505
64752959	chr14:64752959:C:T	5.70104e-07	-1.66433e-10	-0.0655313	7.64994e-05	-1.66433e-10	0.0376929
64753864	chr14:64753864:T:C	1.76795e-07	-1.66433e-10	-1.23636	2.14997e-05	-1.66433e-10	-1.23155
64754057	chr14:64754057:T:C	6.90315e-08	-0.958605	-1.21818	7.90577e-06	-1.00548	-1.22651
64754189	chr14:64754189:A:G	1.82716e-07	-1.66433e-10	-1.20342	2.21688e-05	-1.66433e-10	-1.2009
64754578	chr14:64754578:C:T	2.25544e-07	-1.66433e-10	-0.992835	2.80632e-05	-1.66433e-10	-0.965132
64755032	chr14:64755032:T:C	1.85309e-07	-1.66433e-10	-1.18933	2.26847e-05	-1.66433e-10	-1.1779
64755472	chr14:64755472:A:T	1.91294e-06	2.35904	-1.21399	3.75169e-05	0.53691	-1.21171
64755499	chr14:64755499:G:A	1.80554e-07	-0.109866	-1.10545	1.36236e-05	-0.570177	-1.11761
64755831	chr14:64755831:G:A	4.88457e-07	-1.66433e-10	-0.2201	5.86664e-05	-1.66433e-10	-0.227723
64756396	chr14:64756396:C:T	3.20842e-07	-0.386244	-0.254157	2.54466e-05	-0.732984	-0.330025
64757226	chr14:64757226:T:C	1.07517e-07	-0.539958	-1.19375	8.97753e-06	-0.902018	-1.20285
64757304	chr14:64757304:G:C	2.99409e-07	-1.66433e-10	-0.70954	3.42719e-05	-1.66433e-10	-0.765264
64757502	chr14:64757502:G:C	2.90008e-07	-1.66433e-10	-0.741441	3.32502e-05	-1.66433e-10	-0.795531
64757862	chr14:64757862:C:T	2.00736e-07	-1.66433e-10	-1.10936	2.35268e-05	-1.66433e-10	-1.14145
64757963	chr14:64757963:C:T	4.31385e-07	-0.344348	-2.72626e-10	3.73271e-05	-0.679869	-2.72626e-10
64757971	chr14:64757971:G:A	1.15197e-07	-0.438248	-1.22646	9.02377e-06	-0.882394	-1.21733
64758095	chr14:64758095:A:G	3.65652e-07	-0.509667	-2.72626e-10	3.0491e-05	-0.882157	-2.72626e-10
64758379	chr14:64758379:G:T	1.82024e-07	-1.66433e-10	-1.20721	2.21755e-05	-1.66433e-10	-1.2006
64758432	chr14:64758432:A:G	1.82509e-07	-1.66433e-10	-1.20455	2.1905e-05	-1.66433e-10	-1.21288
64758963	chr14:64758963:G:A	1.80455e-07	-1.66433e-10	-1.21587	2.18402e-05	-1.66433e-10	-1.21584
64759100	chr14:64759100:A:G	8.67067e-07	-1.66433e-10	0.353766	9.51379e-05	-1.66433e-10	0.255737
64759326	chr14:64759326:C:T	2.29712e-06	0.985511	0.342551	9.31878e-05	-0.134452	0.369479
64759596	chr14:64759596:G:A	2.70865e-07	-1.66433e-10	-0.809731	3.21913e-05	-1.66433e-10	-0.827893
64759619	chr14:64759619:T:C	3.30282e-07	-1.66433e-10	-0.611403	3.75289e-05	-1.66433e-10	-0.67448
64759661	chr14:64759661:G:A	2.98439e-07	-0.436595	-0.276189	1.62218e-05	-1.27067	-0.242561
64759668	chr14:64759668:C:T	1.81486e-07	-1.66433e-10	-1.21017	2.18021e-05	-1.66433e-10	-1.21759
64760140	chr14:64760140:A:G	2.17394e-07	-1.66433e-10	-1.02964	2.67865e-05	-1.66433e-10	-1.01169
64760197	chr14:64760197:T:G	5.4641e-08	-1.17322	-1.23735	4.87288e-06	-1.48005	-1.23585
64760271	chr14:64760271:A:G	1.56304e-07	-0.134446	-1.2251	1.59563e-05	-0.303106	-1.22663
64760807	chr14:64760807:G:A	8.95812e-08	-1.75862	-0.157589	1.20362e-05	-1.69307	-0.118601
64760939	chr14:64760939:C:T	1.96794e-07	-1.12919	-2.72626e-10	2.28867e-05	-1.16903	-2.72626e-10
64760956	chr14:64760956:C:T	4.41621e-07	0.875076	-1.19597	2.98891e-05	0.300792	-1.20289
64761214	chr14:64761214:A:G	6.48559e-07	-1.66433e-10	0.0634032	7.16586e-05	-1.66433e-10	-0.027677
64761351	chr14:64761351:C:T	1.56429e-07	-0.121186	-1.23756	7.41783e-06	-1.05813	-1.23758
64761876	chr14:64761876:C:T	3.12045e-08	-1.75375	-1.21704	5.54817e-06	-1.36425	-1.22187
64761965	chr14:64761965:G:A	4.34854e-07	-1.66433e-10	-0.33634	5.06056e-05	-1.66433e-10	-0.375527
64761992	chr14:64761992:C:T	2.64181e-07	-1.66433e-10	-0.834717	3.07269e-05	-1.66433e-10	-0.874452
64762288	chr14:64762288:A:G	1.53033e-07	-1.75085	0.370157	2.29242e-05	-1.59057	0.423169
64762646	chr14:64762646:A:G	1.34511e-07	-1.69813	0.188432	1.65843e-05	-1.75548	0.264347
64762759	chr14:64762759:C:T	1.12651e-07	-1.76026	0.0732006	1.60683e-05	-1.64097	0.118227
64763341	chr14:64763341:C:T	7.07548e-08	-1.75662	-0.395506	1.26625e-05	-1.37036	-0.39059
64763599	chr14:64763599:C:T	2.85719e-07	0.4176	-1.17394	8.66395e-06	-0.966416	-1.174
64763640	chr14:64763640:C:T	2.97774e-07	0.499467	-1.21448	8.69899e-06	-0.922058	-1.21433
64764030	chr14:64764030:A:G	6.39035e-08	-1.75818	-0.495798	1.11741e-05	-1.39371	-0.492287
64764075	chr14:64764075:G:A	6.1032e-08	-1.7603	-0.539654	1.03969e-05	-1.42166	-0.536422
64764235	chr14:64764235:A:G	6.37528e-08	-1.75995	-0.496389	1.10853e-05	-1.42107	-0.472898
64764647	chr14:64764647:C:A	1.42669e-07	-1.45083	-2.72626e-10	1.61222e-05	-1.51939	-2.72626e-10
64764703	chr14:64764703:C:T	1.31168e-07	-1.53487	-2.72626e-10	1.48206e-05	-1.60357	-2.72626e-10
64764883	chr14:64764883:G:A	1.26215e-07	-1.57337	-2.72626e-10	1.77e-05	-1.42603	-2.72626e-10
64764985	chr14:64764985:G:A	2.01291e-07	-1.66433e-10	-1.1066	2.3525e-05	-1.66433e-10	-1.14153
64765414	chr14:64765414:T:A	3.10978e-08	-1.75936	-1.21485	5.27402e-06	-1.41724	-1.21956
64765518	chr14:64765518:A:G	3.14335e-08	-1.75533	-1.20815	5.53585e-06	-1.37501	-1.21334
64765649	chr14:64765649:C:T	1.92354e-07	-1.66433e-10	-1.15201	2.31482e-05	-1.66433e-10	-1.15767
64765709	chr14:64765709:T:C	3.21231e-08	-1.74802	-1.19375	5.89567e-06	-1.32527	-1.20011
64765710	chr14:64765710:A:G	3.13984e-08	-1.74714	-1.21745	5.79948e-06	-1.32002	-1.2218
64765898	chr14:64765898:T:G	3.27472e-08	-1.74497	-1.17757	6.01942e-06	-1.3204	-1.1842
64766210	chr14:64766210:G:A	2.5758e-07	-1.66433e-10	-0.860021	3.12948e-05	-1.66433e-10	-0.856139
64766214	chr14:64766214:G:A	5.64574e-06	2.22731	-2.72626e-10	0.000329536	1.49809	-2.72626e-10
64766237	chr14:64766237:G:A	3.78735e-07	-1.66433e-10	-0.474512	4.5656e-05	-1.66433e-10	-0.478455
64766298	chr14:64766298:C:A	3.12681e-08	-1.75685	-1.2119	5.36598e-06	-1.40526	-1.21425
64766405	chr14:64766405:T:C	5.31597e-08	-1.66948	-0.768567	5.84884e-06	-1.72069	-0.81266
64767022	chr14:64767022:G:A	3.24972e-08	-1.75603	-1.17417	5.60113e-06	-1.39399	-1.18263
64767099	chr14:64767099:C:T	1.87899e-07	-1.66433e-10	-1.17545	2.31858e-05	-1.66433e-10	-1.15605
64767101	chr14:64767101:C:T	2.20048e-07	-1.66433e-10	-1.01751	2.58306e-05	-1.66433e-10	-1.04803
64767118	chr14:64767118:G:A	1.86926e-07	-1.66433e-10	-1.18064	2.21957e-05	-1.66433e-10	-1.19969
64767138	chr14:64767138:A:T	1.97637e-07	-1.66433e-10	-1.12492	2.34077e-05	-1.66433e-10	-1.14653
64767172	chr14:64767172:C:T	2.19846e-07	-1.66433e-10	-1.01842	2.58498e-05	-1.66433e-10	-1.04729
64767258	chr14:64767258:A:G	1.85421e-06	1.11387	-2.72626e-10	0.000137402	0.623324	-2.72626e-10
64767290	chr14:64767290:G:A	3.12434e-06	2.84113	-1.2055	0.000172875	2.04468	-1.1917
64767368	chr14:64767368:G:T	4.86701e-07	-1.66433e-10	-0.223701	5.72681e-05	-1.66433e-10	-0.251846
64767382	chr14:64767382:G:A	2.49778e-06	2.28782	-0.876012	0.000156231	1.49255	-0.740798
64767420	chr14:64767420:C:G	2.02934e-07	-1.66433e-10	-1.09847	2.40703e-05	-1.66433e-10	-1.11861
64767423	chr14:64767423:T:C	2.03828e-07	-1.66433e-10	-1.09408	2.4171e-05	-1.66433e-10	-1.11444
64767867	chr14:64767867:G:A	2.90675e-06	2.68649	-1.12305	0.000155824	1.83721	-1.08807
64768027	chr14:64768027:C:T	1.92281e-06	2.25653	-1.10634	0.000100992	1.48097	-1.16551
64768219	chr14:64768219:C:T	3.1227e-08	-1.73748	-1.23259	5.91564e-06	-1.28753	-1.23446
64768342	chr14:64768342:A:G	1.77409e-07	-1.66433e-10	-1.23289	2.16149e-05	-1.66433e-10	-1.22621
64768470	chr14:64768470:A:G	1.66623e-06	2.20184	-1.19487	8.98708e-05	1.37935	-1.18057
64768526	chr14:64768526:T:A	7.68655e-07	-1.66433e-10	0.233292	8.45858e-05	-1.66433e-10	0.138176
64768527	chr14:64768527:C:T	3.09238e-06	2.55212	-0.926776	0.000166116	1.71502	-0.901923
64768616	chr14:64768616:G:C	2.50495e-07	-1.66433e-10	-0.887911	3.04359e-05	-1.66433e-10	-0.883968
64768744	chr14:64768744:C:T	2.02978e-06	2.39462	-1.19029	0.000108978	1.56573	-1.17417
64768991	chr14:64768991:G:A	9.63589e-07	-1.66433e-10	0.459314	0.000114226	-1.66433e-10	0.438588
64769164	chr14:64769164:AC:A	1.77543e-07	-1.66433e-10	-1.23214	2.13888e-05	-1.66433e-10	-1.23672
64769198	chr14:64769198:A:G	2.56214e-07	-1.66433e-10	-0.865336	3.11487e-05	-1.66433e-10	-0.860819
64769215	chr14:64769215:C:A	1.0931e-06	-1.66433e-10	0.585419	0.000119625	-1.66433e-10	0.484775
64769515	chr14:64769515:T:A	1.78131e-07	-1.66433e-10	-1.22883	2.17444e-05	-1.66433e-10	-1.22023
64769560	chr14:64769560:A:G	1.97639e-06	2.35416	-1.17648	4.61688e-05	0.701543	-1.16883
64769735	chr14:64769735:G:A	1.33861e-06	2.02542	-1.23738	7.58987e-05	1.26485	-1.23504
64769829	chr14:64769829:G:C	6.42241e-06	3.57016	-1.21396	0.000308736	2.64701	-1.21411
64769850	chr14:64769850:T:C	3.08139e-07	-1.66433e-10	-0.6808	3.74872e-05	-1.66433e-10	-0.675592
64770228	chr14:64770228:T:C	2.86319e-07	-1.66433e-10	-0.754245	3.47482e-05	-1.66433e-10	-0.751462
64770485	chr14:64770485:G:A	3.84901e-08	-1.74681	-1.01414	4.90304e-06	-1.72797	-0.981762
64770513	chr14:64770513:A:G	4.38099e-08	-1.74009	-0.891401	5.06377e-06	-1.75151	-0.925966
64770567	chr14:64770567:C:A	8.75829e-06	3.71275	-1.04634	0.000607703	3.15627	-1.04617
64770819	chr14:64770819:C:T	1.83129e-07	-1.66433e-10	-1.20116	2.22249e-05	-1.66433e-10	-1.19838
64771132	chr14:64771132:G:A	2.13809e-07	-1.66433e-10	-1.04627	2.48552e-05	-1.66433e-10	-1.08652
64771346	chr14:64771346:T:C	2.44799e-07	-1.66433e-10	-0.910913	2.89602e-05	-1.66433e-10	-0.933666
64771412	chr14:64771412:T:C	1.43617e-07	-0.263579	-1.18062	8.73265e-06	-0.933578	-1.19894
64771423	chr14:64771423:T:C	3.49955e-08	-1.70765	-1.14848	4.93568e-06	-1.52761	-1.17549
64771453	chr14:64771453:C:T	3.41699e-06	2.93681	-1.21164	0.000203742	2.24001	-1.22275
64771472	chr14:64771472:G:T	3.32915e-06	2.92795	-1.22883	0.00023587	2.39807	-1.23439
64771667	chr14:64771667:A:C	2.5257e-07	-1.66433e-10	-0.879661	3.04711e-05	-1.66433e-10	-0.882812
64771735	chr14:64771735:C:G	2.13739e-07	-1.66433e-10	-1.04659	2.59369e-05	-1.66433e-10	-1.04392
64772020	chr14:64772020:G:A	2.39638e-07	-1.66433e-10	-0.932222	2.83539e-05	-1.66433e-10	-0.954824
64772114	chr14:64772114:G:C	3.17343e-08	-1.73421	-1.21974	4.27638e-06	-1.62499	-1.22149
64772564	chr14:64772564:A:AG	2.16062e-07	-1.66433e-10	-1.03579	2.51541e-05	-1.66433e-10	-1.07457
64772598	chr14:64772598:G:A	4.20475e-06	3.15204	-1.21942	0.000299137	2.62952	-1.22821
64773054	chr14:64773054:G:A	6.07998e-06	3.50074	-1.19933	0.000421921	2.95777	-1.21254
64773159	chr14:64773159:C:T	3.40932e-08	-1.64475	-1.2375	4.21073e-06	-1.62663	-1.23532
64773176	chr14:64773176:C:T	3.63378e-08	-1.7036	-1.11489	4.08573e-06	-1.75396	-1.13813
64773466	chr14:64773466:C:T	1.77427e-07	-1.66433e-10	-1.23279	2.1687e-05	-1.66433e-10	-1.22287
64773542	chr14:64773542:G:A	4.37885e-06	3.21033	-1.23714	0.000311525	2.67626	-1.23436
64773767	chr14:64773767:C:T	5.76874e-07	0.908969	-0.962695	2.78901e-05	0.0376865	-1.009
64773977	chr14:64773977:C:A	1.96335e-07	-1.66433e-10	-1.13153	2.31418e-05	-1.66433e-10	-1.15795
64774015	chr14:64774015:A:C	5.77776e-07	0.852429	-0.904592	1.73957e-05	-0.52472	-0.918647
64774025	chr14:64774025:T:C	1.96663e-07	-1.66433e-10	-1.12986	2.31814e-05	-1.66433e-10	-1.15624
64774231	chr14:64774231:C:T	5.84597e-07	0.877756	-0.918183	1.70183e-05	-0.532686	-0.932614
64774510	chr14:64774510:A:G	1.20918e-07	-0.401635	-1.21461	7.79975e-06	-1.0158	-1.2297
64774615	chr14:64774615:C:T	4.15383e-07	-1.66433e-10	-0.382149	5.06626e-05	-1.66433e-10	-0.374403
64774875	chr14:64774875:AAAAGT:A	4.52529e-06	3.24184	-1.23576	0.000294609	2.62362	-1.23756
64775149	chr14:64775149:G:A	4.98354e-06	3.28635	-1.1838	0.000327339	2.66072	-1.16932
64775188	chr14:64775188:T:C	3.78677e-06	3.06359	-1.23567	0.000249069	2.45568	-1.23754
64775215	chr14:64775215:G:A	3.92213e-06	3.01811	-1.15506	0.000254795	2.41742	-1.17655
64775268	chr14:64775268:C:G	6.63472e-07	-1.66433e-10	0.086136	7.46484e-05	-1.66433e-10	0.0131991
64775326	chr14:64775326:C:T	6.4752e-08	-1.55414	-0.686646	9.80189e-06	-1.29761	-0.719405
64775407	chr14:64775407:C:T	3.21515e-06	2.89578	-1.2315	0.000213751	2.30118	-1.23596
64775446	chr14:64775446:T:C	1.58978e-06	2.08246	-1.12246	0.000119561	1.62825	-1.14401
64775471	chr14:64775471:G:A	2.06438e-07	-1.66433e-10	-1.08135	2.4755e-05	-1.66433e-10	-1.09056
64775700	chr14:64775700:C:T	8.88402e-07	0.378074	-2.72626e-10	3.07328e-05	-0.874259	-2.72626e-10
64775859	chr14:64775859:C:T	3.66733e-07	0.729026	-1.23574	1.72548e-05	-0.218225	-1.23328
64775865	chr14:64775865:C:A	3.7074e-08	-1.74646	-1.05197	6.70406e-06	-1.3377	-1.05918
64775892	chr14:64775892:A:G	1.99021e-07	-1.66433e-10	-1.11794	2.41763e-05	-1.66433e-10	-1.11422
64776110	chr14:64776110:G:A	7.59911e-07	-1.66433e-10	0.221851	8.98699e-05	-1.66433e-10	0.198773
64776126	chr14:64776126:G:A	1.83933e-07	-1.66433e-10	-1.19678	2.16888e-05	-1.66433e-10	-1.2228
64776350	chr14:64776350:A:G	4.71708e-07	0.918982	-1.17397	2.26902e-05	-0.0147868	-1.16287
64776548	chr14:64776548:C:T	1.82081e-07	-1.66433e-10	-1.2069	2.15601e-05	-1.66433e-10	-1.22875
64776607	chr14:64776607:A:AT	3.37365e-08	-1.67621	-1.21656	8.0403e-06	-0.990712	-1.22441
64776634	chr14:64776634:C:G	3.39418e-07	0.653283	-1.2374	1.68874e-05	-0.236935	-1.23609
64776758	chr14:64776758:C:T	3.99936e-07	0.801184	-1.22123	1.92467e-05	-0.127242	-1.21501
64776951	chr14:64776951:G:A	1.85251e-07	-1.18964	-2.72626e-10	1.51627e-05	-1.58075	-2.72626e-10
64777103	chr14:64777103:G:A	1.76712e-07	-1.66433e-10	-1.23683	2.14118e-05	-1.66433e-10	-1.23565
64777149	chr14:64777149:CCA:C	2.14049e-07	-1.66433e-10	-1.04515	2.53201e-05	-1.66433e-10	-1.06799
64777477	chr14:64777477:G:A	3.3282e-08	-1.72597	-1.18036	5.18265e-06	-1.50246	-1.15181
64777877	chr14:64777877:G:A	3.6771e-06	3.03435	-1.23582	0.00029491	2.62444	-1.23736
64778232	chr14:64778232:G:A	3.663e-06	3.03161	-1.23692	0.000292527	2.61647	-1.2375
64778289	chr14:64778289:G:A	3.97075e-06	3.07859	-1.20323	0.000314155	2.6658	-1.2155
64778340	chr14:64778340:C:T	2.19685e-07	-1.66433e-10	-1.01916	2.70307e-05	-1.66433e-10	-1.00262
64778618	chr14:64778618:G:A	1.7662e-07	-1.66433e-10	-1.23735	2.15247e-05	-1.66433e-10	-1.23039
64778699	chr14:64778699:C:T	3.78296e-06	3.03014	-1.20323	0.000300926	2.62278	-1.2155
64778932	chr14:64778932:C:G	4.2023e-06	3.16411	-1.23208	0.00033698	2.74668	-1.22624
64779238	chr14:64779238:C:T	3.18239e-08	-1.73354	-1.2176	5.40327e-06	-1.38139	-1.2312
64779244	chr14:64779244:A:G	3.2207e-08	-1.7211	-1.21806	5.63977e-06	-1.33829	-1.23146
64779288	chr14:64779288:G:A	3.28838e-08	-1.70411	-1.21426	5.95764e-06	-1.28563	-1.22929
64779293	chr14:64779293:A:G	6.38145e-08	-1.47584	-0.779529	1.50096e-05	-0.900745	-0.690156
64779322	chr14:64779322:G:A	3.30645e-08	-1.72092	-1.19197	5.7319e-06	-1.33872	-1.21482
64779424	chr14:64779424:T:C	3.26623e-08	-1.70702	-1.21811	5.88842e-06	-1.2951	-1.2315
64779509	chr14:64779509:C:A	3.23802e-08	-1.70754	-1.22626	5.85814e-06	-1.2962	-1.23556
64779632	chr14:64779632:A:G	3.31058e-08	-1.68826	-1.22338	6.18701e-06	-1.24287	-1.23426
64779905	chr14:64779905:T:C	1.05363e-07	-0.524101	-1.22984	5.53596e-06	-1.35197	-1.23635
64780243	chr14:64780243:C:T	3.3e-08	-1.69273	-1.22212	6.16982e-06	-1.2463	-1.23362
64780399	chr14:64780399:G:T	3.76521e-08	-1.74465	-1.03831	4.47637e-06	-1.75405	-1.04673
64780603	chr14:64780603:A:G	3.33837e-08	-1.69062	-1.21267	6.23994e-06	-1.2404	-1.22821
64780609	chr14:64780609:C:T	4.01188e-08	-1.70445	-1.01506	4.76358e-06	-1.72493	-1.01366
64780655	chr14:64780655:T:C	3.31589e-08	-1.69075	-1.21929	6.21442e-06	-1.24059	-1.23213
64780660	chr14:64780660:A:G	3.30561e-08	-1.69453	-1.21861	6.15311e-06	-1.25094	-1.23169
64780786	chr14:64780786:A:G	3.27991e-08	-1.69748	-1.22347	6.09204e-06	-1.25841	-1.2342
64781118	chr14:64781118:G:A	9.89682e-08	-0.587051	-1.2295	5.33582e-06	-1.38895	-1.2362
64781380	chr14:64781380:C:T	1.9431e-07	-1.66433e-10	-1.1419	2.40868e-05	-1.66433e-10	-1.11793
64781453	chr14:64781453:T:C	3.60916e-08	-1.68846	-1.13683	6.63297e-06	-1.23583	-1.17171
64781571	chr14:64781571:G:A	4.38052e-08	-1.66748	-0.964124	8.53023e-06	-1.29358	-0.862389
64781859	chr14:64781859:T:C	3.06444e-08	-1.75901	-1.22989	3.94826e-06	-1.68974	-1.23658
64781994	chr14:64781994:T:C	3.29278e-08	-1.68265	-1.23438	4.03327e-06	-1.67417	-1.23084
64782098	chr14:64782098:A:G	1.76761e-07	-1.66433e-10	-1.23655	2.15921e-05	-1.66433e-10	-1.22726
64782334	chr14:64782334:C:G	4.11172e-08	-1.61341	-1.08151	8.25985e-06	-1.15166	-1.03653
64782435	chr14:64782435:T:C	3.48718e-08	-1.64268	-1.21699	3.88885e-06	-1.74532	-1.19615
64782697	chr14:64782697:A:G	2.47691e-07	-1.66433e-10	-0.899167	3.0596e-05	-1.66433e-10	-0.878719
64782881	chr14:64782881:G:A	3.11734e-08	-1.75132	-1.22046	4.95794e-06	-1.46601	-1.23259
64782966	chr14:64782966:C:T	3.69677e-06	3.00678	-1.20292	0.000293511	2.59758	-1.21526
64783097	chr14:64783097:C:T	3.14496e-08	-1.75703	-1.20593	4.23427e-06	-1.63624	-1.22014
64783203	chr14:64783203:AGTT:A	1.81748e-07	-1.66433e-10	-1.20873	2.26215e-05	-1.66433e-10	-1.18069
64783255	chr14:64783255:A:G	2.39029e-06	2.42285	-1.05503	7.4956e-05	1.05264	-1.03533
64783373	chr14:64783373:T:G	1.98701e-07	-1.66433e-10	-1.11955	2.40319e-05	-1.66433e-10	-1.12021
64783444	chr14:64783444:C:T	2.11118e-06	2.31127	-1.06762	6.75708e-05	0.96244	-1.04885
64783491	chr14:64783491:C:T	3.53449e-07	-1.66433e-10	-0.543611	4.22154e-05	-1.66433e-10	-0.556806
64783572	chr14:64783572:C:T	5.29918e-08	-1.30229	-1.13892	4.73434e-06	-1.6727	-1.07205
64784038	chr14:64784038:A:G	4.41025e-07	0.905537	-1.22779	1.24801e-05	-0.540056	-1.2354
64784110	chr14:64784110:C:T	5.57329e-08	-1.42151	-0.969266	1.32968e-05	-0.797249	-0.914818
64784130	chr14:64784130:C:T	1.87091e-07	-1.66433e-10	-1.17975	2.30302e-05	-1.66433e-10	-1.16279
64784733	chr14:64784733:C:G	4.73299e-08	-1.361	-1.19321	4.08219e-06	-1.72481	-1.16815
64785114	chr14:64785114:C:T	2.82337e-07	-0.76825	-2.72626e-10	2.31471e-05	-1.15772	-2.72626e-10
64785377	chr14:64785377:G:T	5.66961e-06	3.37591	-1.14439	0.00042445	2.91724	-1.16604
64785397	chr14:64785397:T:C	1.7709e-07	-1.66433e-10	-1.23469	2.17387e-05	-1.66433e-10	-1.22049
64785470	chr14:64785470:C:T	1.08945e-07	-1.72051	-2.72626e-10	1.55639e-05	-1.55464	-2.72626e-10
64785740	chr14:64785740:C:T	2.95781e-07	-1.66433e-10	-0.72173	3.53863e-05	-1.66433e-10	-0.733264
64787031	chr14:64787031:C:T	3.66237e-07	-0.508069	-2.72626e-10	2.84754e-05	-0.950548	-2.72626e-10
64787336	chr14:64787336:C:A	9.06152e-07	1.62617	-1.22831	6.30713e-05	1.07726	-1.23258
64787697	chr14:64787697:T:C	5.31778e-06	3.35497	-1.18751	0.000400298	2.89571	-1.20309
64788132	chr14:64788132:A:T	5.19828e-08	-1.27619	-1.18425	1.31159e-05	-0.594938	-1.13083
64788300	chr14:64788300:C:T	1.65641e-06	2.09949	-1.09843	0.000133213	1.69074	-1.09838
64788348	chr14:64788348:G:A	5.93463e-06	3.46663	-1.18942	0.000444057	3.00097	-1.20461
64788518	chr14:64788518:C:T	3.24376e-08	-1.72475	-1.20728	4.10545e-06	-1.6735	-1.21378
64788958	chr14:64788958:C:T	5.62205e-06	3.4452	-1.2221	0.000427734	2.98198	-1.22307
64789262	chr14:64789262:G:T	2.53701e-07	-1.66433e-10	-0.875196	3.09112e-05	-1.66433e-10	-0.868473
64789439	chr14:64789439:T:C	1.49953e-06	1.84662	-0.945063	0.000112426	1.30084	-0.87813
64789539	chr14:64789539:C:T	1.13636e-07	-0.593502	-1.08485	7.83088e-06	-1.16269	-1.07883
64789628	chr14:64789628:C:T	6.51756e-08	-1.57813	-0.65614	6.6046e-06	-1.76101	-0.650816
64790215	chr14:64790215:C:T	2.20245e-07	-1.66433e-10	-1.01661	2.6429e-05	-1.66433e-10	-1.02513
64790554	chr14:64790554:C:T	2.80182e-07	0.164403	-0.940314	3.65747e-05	0.217709	-0.917941
64790616	chr14:64790616:A:G	2.41809e-06	2.40047	-1.02109	0.000162744	1.76289	-0.970304
64791046	chr14:64791046:C:T	1.85679e-07	-1.66433e-10	-1.18733	2.21936e-05	-1.66433e-10	-1.19979
64791382	chr14:64791382:G:A	1.73956e-05	4.57289	-1.22027	0.000401899	2.91358	-1.21697
64791894	chr14:64791894:C:T	2.0206e-07	-1.66433e-10	-1.10279	2.41879e-05	-1.66433e-10	-1.11374
64791926	chr14:64791926:C:G	1.26046e-05	4.16043	-1.12996	0.000909369	3.66613	-1.15297
64792028	chr14:64792028:T:C	3.091e-07	-1.66433e-10	-0.677687	4.18516e-05	-1.66433e-10	-0.56546
64792278	chr14:64792278:T:C	3.44128e-06	2.96886	-1.23661	5.6793e-05	0.974731	-1.23491
64792618	chr14:64792618:G:A	1.80627e-07	-1.66433e-10	-1.21492	2.16805e-05	-1.66433e-10	-1.22317
64792863	chr14:64792863:G:T	1.69281e-07	-1.27979	-2.72626e-10	1.74758e-05	-1.43877	-2.72626e-10
64794383	chr14:64794383:G:A	5.65226e-07	-1.66433e-10	-0.074124	8.03677e-05	-1.66433e-10	0.0870225
64794497	chr14:64794497:C:T	1.779e-07	-1.66433e-10	-1.23013	2.1753e-05	-1.66433e-10	-1.21984
64794555	chr14:64794555:C:T	1.88366e-07	-1.66433e-10	-1.17296	2.24683e-05	-1.66433e-10	-1.18749
64794685	chr14:64794685:C:A	9.96579e-08	-1.01484	-0.794766	2.71684e-05	-0.173213	-0.824323
64794911	chr14:64794911:G:C	1.95273e-07	-1.66433e-10	-1.13695	2.46901e-05	-1.66433e-10	-1.09319
64794992	chr14:64794992:T:A	6.69819e-08	-1.09595	-1.11098	1.26444e-05	-0.639081	-1.12329
64795044	chr14:64795044:A:G	8.92115e-08	-0.736921	-1.18342	6.22495e-06	-1.31514	-1.15588
64795707	chr14:64795707:C:A	1.9453e-07	0.0658477	-1.20661	1.17591e-05	-0.618883	-1.21608
64795875	chr14:64795875:G:A	1.69956e-07	-1.27581	-2.72626e-10	5.01728e-05	-0.384118	-2.72626e-10
64796285	chr14:64796285:G:C	2.02987e-07	0.0917522	-1.18996	1.21041e-05	-0.643427	-1.16262
64796582	chr14:64796582:C:T	4.96715e-07	0.971399	-1.17473	2.19907e-05	-0.0593521	-1.14962
64796872	chr14:64796872:C:CT	2.60451e-07	0.137227	-0.986164	1.61711e-05	-0.582364	-0.934001
64796918	chr14:64796918:T:G	5.12881e-07	-1.66433e-10	-0.171307	7.25655e-05	-1.66433e-10	-0.015101
64797116	chr14:64797116:T:A	3.02652e-07	-1.66433e-10	-0.698765	3.41755e-05	-1.66433e-10	-0.768081
64797197	chr14:64797197:G:A	6.42051e-07	1.13541	-1.08209	4.93683e-05	0.679555	-1.07984
64797228	chr14:64797228:TTTGGGAGGCCAAG:T	1.86891e-07	-0.149801	-1.03102	1.0073e-05	-0.99995	-0.989785
64798133	chr14:64798133:G:A	2.16765e-07	-0.305683	-0.726852	1.27089e-05	-1.01741	-0.739875
64798217	chr14:64798217:T:C	1.8543e-07	-0.122315	-1.06636	9.86411e-06	-0.981468	-1.02922
64798812	chr14:64798812:G:A	1.76685e-07	-1.66433e-10	-1.23698	2.14208e-05	-1.66433e-10	-1.23523
64798921	chr14:64798921:G:A	3.45957e-08	-1.6368	-1.23082	3.68908e-06	-1.76073	-1.23348
64798966	chr14:64798966:C:T	5.03404e-08	-1.59299	-0.899555	8.36378e-06	-1.23499	-0.940692
64799064	chr14:64799064:T:C	1.05932e-07	-0.904232	-0.844324	1.54827e-05	-0.752581	-0.807287
64799082	chr14:64799082:GGTGTAT:G	4.39192e-07	-1.66433e-10	-0.326414	5.62774e-05	-1.66433e-10	-0.269296
64799322	chr14:64799322:AAAG:A	2.18315e-07	-1.02541	-2.72626e-10	1.53436e-05	-1.56889	-2.72626e-10
64799517	chr14:64799517:CTG:C	3.90614e-07	-1.66433e-10	-0.443629	5.41721e-05	-1.66433e-10	-0.307424
64800055	chr14:64800055:C:T	4.38466e-07	-1.66433e-10	-0.328068	5.61795e-05	-1.66433e-10	-0.271039
64800179	chr14:64800179:T:G	3.8189e-07	-1.66433e-10	-0.466216	4.70652e-05	-1.66433e-10	-0.448056
64800344	chr14:64800344:T:C	3.94311e-07	-1.66433e-10	-0.43421	4.83762e-05	-1.66433e-10	-0.420582
64800751	chr14:64800751:T:C	5.46836e-07	1.10628	-1.21348	3.75915e-05	0.539296	-1.21211
64800891	chr14:64800891:C:CT	3.87248e-08	-1.53657	-1.21829	6.91826e-06	-1.14376	-1.22166
64801183	chr14:64801183:C:T	9.81629e-08	-0.698491	-1.12623	1.41816e-05	-0.546584	-1.10106
64801382	chr14:64801382:A:G	4.2578e-08	-1.44767	-1.21234	4.0759e-06	-1.70656	-1.18794
64801449	chr14:64801449:C:T	5.27723e-07	1.09099	-1.23377	3.74016e-05	0.555466	-1.23334
64801686	chr14:64801686:G:T	1.0462e-07	-1.76102	-2.72626e-10	1.26636e-05	-1.76086	-2.72626e-10
64801733	chr14:64801733:C:T	2.69686e-07	-0.814091	-2.72626e-10	2.29586e-05	-1.1659	-2.72626e-10
64801887	chr14:64801887:A:G	1.95795e-07	0.0799818	-1.21426	9.7639e-06	-0.784366	-1.23653
64802456	chr14:64802456:G:A	1.0128e-05	3.42421	-0.612495	0.000259447	1.874	-0.615037
64802699	chr14:64802699:C:T	3.90686e-07	-1.66433e-10	-0.443446	5.49181e-05	-1.66433e-10	-0.293748
64802733	chr14:64802733:A:C	4.57658e-08	-1.35625	-1.23156	8.82299e-06	-0.905504	-1.21673
64802989	chr14:64802989:G:T	1.47735e-05	4.34257	-1.15334	0.00109489	3.87249	-1.17367
64803000	chr14:64803000:T:C	3.8201e-07	-1.66433e-10	-0.465903	5.35891e-05	-1.66433e-10	-0.318245
64803088	chr14:64803088:C:T	3.69047e-07	-1.66433e-10	-0.500427	4.54521e-05	-1.66433e-10	-0.482931
64803254	chr14:64803254:C:T	5.5411e-07	-1.66433e-10	-0.0939869	7.86964e-05	-1.66433e-10	0.0660069
64803306	chr14:64803306:A:G	1.94464e-07	0.00455442	-1.14566	1.20531e-05	-0.69473	-1.11554
64803496	chr14:64803496:CT:C	1.85758e-07	-0.0424765	-1.14443	1.16317e-05	-0.731743	-1.11411
64803504	chr14:64803504:A:G	1.24527e-06	1.77843	-1.06268	8.66068e-05	1.22349	-1.0617
64804000	chr14:64804000:G:A	1.27178e-07	-0.456511	-1.10925	8.07186e-06	-1.14363	-1.06758
64804045	chr14:64804045:C:T	2.02544e-07	-1.66433e-10	-1.10039	2.42588e-05	-1.66433e-10	-1.11081
64804505	chr14:64804505:C:T	3.71145e-07	-1.66433e-10	-0.494758	5.12744e-05	-1.66433e-10	-0.362398
64804593	chr14:64804593:A:G	1.35353e-07	-0.289035	-1.21443	1.4692e-05	-0.427328	-1.18496
64804684	chr14:64804684:C:T	4.17658e-08	-1.54331	-1.13597	7.51569e-06	-1.15151	-1.13109
64804762	chr14:64804762:A:G	1.58249e-07	-1.34718	-2.72626e-10	1.7761e-05	-1.42259	-2.72626e-10
64804932	chr14:64804932:A:G	2.85702e-07	0.478254	-1.23466	2.77786e-05	0.248229	-1.22355
64805062	chr14:64805062:G:A	4.25953e-08	-1.52364	-1.13597	7.76715e-06	-1.1186	-1.13109
64805427	chr14:64805427:C:A	1.91572e-07	-1.66433e-10	-1.15609	2.36443e-05	-1.66433e-10	-1.13647
64805587	chr14:64805587:G:A	3.36873e-07	0.392327	-0.983971	1.9886e-05	-0.38222	-0.927354
64805908	chr14:64805908:T:A	4.68503e-07	0.627351	-0.88916	2.72193e-05	-0.165449	-0.830216
64806139	chr14:64806139:G:A	2.14366e-07	0.0604566	-1.10412	1.29781e-05	-0.667884	-1.06844
64806141	chr14:64806141:G:A	1.24617e-07	-0.348806	-1.2373	1.3189e-05	-0.486138	-1.23407
64806313	chr14:64806313:G:C	2.0552e-07	-1.66433e-10	-1.08581	2.46027e-05	-1.66433e-10	-1.09673
64806444	chr14:64806444:T:A	1.77014e-07	-1.66433e-10	-1.23512	2.13705e-05	-1.66433e-10	-1.23758
64806516	chr14:64806516:A:G	2.15308e-07	-1.66433e-10	-1.03928	2.72789e-05	-1.66433e-10	-0.993476
64806665	chr14:64806665:T:C	4.25027e-07	-1.66433e-10	-0.359197	5.43618e-05	-1.66433e-10	-0.303928
64806682	chr14:64806682:G:A	1.8297e-07	-1.66433e-10	-1.20203	2.25216e-05	-1.66433e-10	-1.18512
64806775	chr14:64806775:A:T	4.16829e-07	-1.66433e-10	-0.378674	5.32551e-05	-1.66433e-10	-0.324496
64806942	chr14:64806942:C:T	2.16724e-07	-1.66433e-10	-1.03273	2.55124e-05	-1.66433e-10	-1.06043
64807014	chr14:64807014:G:A	1.76661e-07	-1.66433e-10	-1.23712	2.15065e-05	-1.66433e-10	-1.23123
64807122	chr14:64807122:C:G	4.02189e-08	-1.4795	-1.23751	7.58686e-06	-1.03749	-1.23568
64807507	chr14:64807507:G:A	4.36244e-06	3.14021	-1.17077	7.21476e-05	1.1688	-1.18967
64807532	chr14:64807532:T:C	4.97762e-07	0.416603	-0.617832	2.88613e-05	-0.365559	-0.571529
64807713	chr14:64807713:C:T	4.66254e-07	-1.66433e-10	-0.266621	5.75183e-05	-1.66433e-10	-0.247487
64807752	chr14:64807752:C:T	3.03772e-07	0.384945	-1.08002	1.69491e-05	-0.388128	-1.08125
64808000	chr14:64808000:G:A	1.7673e-07	-1.66433e-10	-1.23673	2.15359e-05	-1.66433e-10	-1.22987
64808071	chr14:64808071:G:A	4.24805e-07	-1.66433e-10	-0.359721	5.93579e-05	-1.66433e-10	-0.216005
64808335	chr14:64808335:T:C	4.57585e-08	-1.38981	-1.19817	4.25495e-06	-1.68242	-1.16909
64808541	chr14:64808541:T:C	6.56988e-07	0.599306	-0.52299	3.78185e-05	-0.24556	-0.421232
64809717	chr14:64809717:G:A	1.31001e-07	-1.53614	-2.72626e-10	4.7663e-05	-0.435436	-2.72626e-10
64809883	chr14:64809883:T:C	3.31829e-07	0.186179	-0.79291	1.96392e-05	-0.569985	-0.752079
64809935	chr14:64809935:A:G	2.20849e-07	-1.66433e-10	-1.01387	2.61181e-05	-1.66433e-10	-1.03696
64810116	chr14:64810116:A:G	9.46228e-08	-0.660435	-1.20102	6.31862e-06	-1.29006	-1.16603
64810120	chr14:64810120:T:G	1.96979e-07	-1.66433e-10	-1.12825	2.34709e-05	-1.66433e-10	-1.14383
64810329	chr14:64810329:C:T	2.55827e-07	-1.66433e-10	-0.866849	2.97754e-05	-1.66433e-10	-0.905907
64810551	chr14:64810551:G:A	4.30646e-07	-1.66433e-10	-0.346063	6.02613e-05	-1.66433e-10	-0.2009
64810653	chr14:64810653:C:G	4.15406e-07	-1.66433e-10	-0.382093	5.79744e-05	-1.66433e-10	-0.239589
64810897	chr14:64810897:C:T	5.16085e-06	3.36954	-1.23203	7.96152e-05	1.3093	-1.23169
64810939	chr14:64810939:G:A	5.28983e-06	3.39853	-1.23634	8.11018e-05	1.33288	-1.23677
64811172	chr14:64811172:A:G	6.1489e-06	3.5499	-1.23722	9.27457e-05	1.4677	-1.23743
64811819	chr14:64811819:T:G	3.65484e-05	5.23875	-1.1437	0.00275609	4.78711	-1.16513
64812022	chr14:64812022:T:C	4.4689e-07	0.409419	-0.718457	2.77873e-05	-0.347942	-0.627068
64812107	chr14:64812107:C:T	5.18218e-05	5.37293	-0.928709	0.000937263	3.51079	-0.967417
64812120	chr14:64812120:T:G	9.4345e-08	-1.42032	-0.444076	1.84208e-05	-0.94244	-0.443671
64812237	chr14:64812237:A:C	1.67138e-07	-0.104533	-1.188	8.84744e-06	-0.909066	-1.2104
64812241	chr14:64812241:G:A	3.17496e-07	-1.66433e-10	-0.650884	3.4405e-05	-1.66433e-10	-0.761387
64812253	chr14:64812253:G:C	1.65773e-07	-0.110671	-1.19006	8.7955e-06	-0.913435	-1.21191
64812254	chr14:64812254:A:C	1.70793e-07	-0.0834649	-1.18743	8.98409e-06	-0.894177	-1.20996
64812400	chr14:64812400:A:C	1.83504e-07	-0.0888323	-1.11028	9.53839e-06	-0.901717	-1.14255
64812558	chr14:64812558:C:T	2.4778e-07	-1.66433e-10	-0.89881	2.90807e-05	-1.66433e-10	-0.929516
64812900	chr14:64812900:A:G	1.63613e-07	-0.111874	-1.20197	8.68462e-06	-0.91717	-1.22087
64812975	chr14:64812975:T:A	1.65722e-07	-0.0998622	-1.20118	8.76434e-06	-0.908584	-1.22031
64813199	chr14:64813199:C:T	4.12325e-08	-1.52035	-1.17177	4.18085e-06	-1.73432	-1.13476
64813226	chr14:64813226:G:A	1.69406e-07	-0.0963591	-1.1827	8.89408e-06	-0.907211	-1.20699
64813303	chr14:64813303:G:A	3.15227e-07	0.384794	-1.04285	1.4516e-05	-0.621977	-1.00236
64813358	chr14:64813358:C:A	2.85311e-07	0.389745	-1.14751	1.39911e-05	-0.55698	-1.10419
64813523	chr14:64813523:CTGTT:C	3.56217e-07	0.608219	-1.14403	1.53016e-05	-0.459793	-1.11184
64813680	chr14:64813680:G:A	2.20785e-07	-1.66433e-10	-1.01416	2.61124e-05	-1.66433e-10	-1.03718
64813743	chr14:64813743:C:T	2.10619e-07	-1.66433e-10	-1.0613	2.49111e-05	-1.66433e-10	-1.08428
64813909	chr14:64813909:G:A	2.10744e-07	-1.66433e-10	-1.06071	2.49256e-05	-1.66433e-10	-1.08369
64814222	chr14:64814222:T:C	1.4927e-07	-1.40559	-2.72626e-10	1.40655e-05	-1.65587	-2.72626e-10
64814404	chr14:64814404:T:A	2.90648e-07	0.482922	-1.22216	1.28948e-05	-0.515109	-1.22766
64814672	chr14:64814672:C:T	1.91788e-07	-1.66433e-10	-1.15496	2.36742e-05	-1.66433e-10	-1.1352
64814797	chr14:64814797:C:T	1.61209e-07	-0.11668	-1.21197	8.60615e-06	-0.922408	-1.2247
64814884	chr14:64814884:C:A	2.03197e-07	-1.66433e-10	-1.09717	2.43314e-05	-1.66433e-10	-1.10782
64815226	chr14:64815226:A:G	5.4228e-07	1.07458	-1.19015	4.15298e-05	0.575494	-1.14867
64815370	chr14:64815370:C:T	1.59231e-07	-0.107737	-1.23326	8.93181e-06	-0.907763	-1.20221
64815460	chr14:64815460:G:C	5.64005e-07	1.12384	-1.20012	4.16083e-05	0.642066	-1.21336
64815559	chr14:64815559:G:A	1.62707e-07	-1.3194	-2.72626e-10	2.04823e-05	-1.28003	-2.72626e-10
64815589	chr14:64815589:G:A	1.05919e-07	-0.542475	-1.2062	6.80435e-06	-1.19465	-1.18738
64815922	chr14:64815922:C:T	4.0162e-07	-1.66433e-10	-0.415844	5.59047e-05	-1.66433e-10	-0.275941
64815974	chr14:64815974:C:T	1.738e-07	-0.017365	-1.23608	9.43393e-06	-0.843545	-1.21173
64816124	chr14:64816124:G:C	1.09905e-07	-1.68853	-0.0232053	1.13821e-05	-1.76048	-0.107065
64816235	chr14:64816235:C:A	8.05251e-08	-1.73381	-0.288973	8.80145e-06	-1.75367	-0.371002
64816359	chr14:64816359:T:G	1.09432e-07	-0.519695	-1.19635	6.96643e-06	-1.16787	-1.19062
64816783	chr14:64816783:A:C	1.3813e-07	-0.900903	-0.582251	1.282e-05	-1.19668	-0.551905
64816958	chr14:64816958:G:A	3.02636e-06	0.936784	0.666981	9.36595e-05	-0.450925	0.691001
64817046	chr14:64817046:A:G	1.12306e-07	-1.69012	-2.72626e-10	1.29091e-05	-1.74166	-2.72626e-10
64817240	chr14:64817240:G:A	3.81239e-08	-1.75269	-1.01782	4.53268e-06	-1.7413	-1.04698
64817321	chr14:64817321:T:C	1.80888e-07	-1.66433e-10	-1.21347	2.16936e-05	-1.66433e-10	-1.22257
64817409	chr14:64817409:T:G	3.08519e-07	-0.679568	-2.72626e-10	1.8424e-05	-1.38594	-2.72626e-10
64817585	chr14:64817585:A:G	1.63741e-07	-0.343014	-0.970048	6.06066e-06	-1.43918	-1.05859
64817603	chr14:64817603:G:A	1.27883e-07	-1.56024	-2.72626e-10	2.66608e-05	-1.01639	-2.72626e-10
64817673	chr14:64817673:T:C	1.23122e-07	-0.738212	-0.859961	5.54182e-06	-1.6249	-0.962364
64817717	chr14:64817717:G:T	1.89747e-07	-1.66433e-10	-1.16566	2.26023e-05	-1.66433e-10	-1.18154
64818222	chr14:64818222:C:T	2.94404e-06	-1.66433e-10	1.57619	0.000309797	-1.66433e-10	1.43633
64818507	chr14:64818507:C:T	1.87763e-07	-1.66433e-10	-1.17617	2.27402e-05	-1.66433e-10	-1.17545
64818618	chr14:64818618:T:C	2.203e-07	-1.66433e-10	-1.01636	2.46329e-05	-1.66433e-10	-1.09551
64818639	chr14:64818639:T:C	1.75509e-07	-0.0835865	-1.16008	5.76124e-06	-1.36201	-1.18642
64818640	chr14:64818640:G:A	2.18935e-07	-1.66433e-10	-1.02258	2.45114e-05	-1.66433e-10	-1.10045
64818788	chr14:64818788:G:C	4.66687e-07	-1.66433e-10	-0.265692	6.56214e-05	-1.66433e-10	-0.115688
64819521	chr14:64819521:G:A	2.33456e-07	-1.66433e-10	-0.958357	2.58147e-05	-1.66433e-10	-1.04865
64820261	chr14:64820261:A:G	9.70456e-08	-0.681536	-1.15463	4.17721e-06	-1.68347	-1.18648
64820415	chr14:64820415:G:A	5.07878e-07	-1.66433e-10	-0.181109	7.22983e-05	-1.66433e-10	-0.0187901
64821351	chr14:64821351:T:G	1.05653e-07	-1.75119	-2.72626e-10	1.35232e-05	-1.69518	-2.72626e-10
64821575	chr14:64821575:TGAC:T	9.84214e-08	-0.632842	-1.18925	4.31196e-06	-1.6682	-1.16999
64821595	chr14:64821595:C:T	1.18678e-07	-1.63493	-2.72626e-10	3.52112e-05	-0.738225	-2.72626e-10
64822014	chr14:64822014:T:C	9.27834e-08	-1.148	-0.733079	6.1551e-06	-1.74326	-0.739048
64822665	chr14:64822665:G:A	1.06392e-07	-1.74422	-2.72626e-10	1.27497e-05	-1.75409	-2.72626e-10
64822805	chr14:64822805:T:C	2.14991e-07	-1.66433e-10	-1.04076	2.40682e-05	-1.66433e-10	-1.1187
64822891	chr14:64822891:C:T	1.91963e-07	-1.66433e-10	-1.15405	2.27748e-05	-1.66433e-10	-1.17393
64823228	chr14:64823228:A:G	2.94204e-07	-1.66433e-10	-0.727077	3.39107e-05	-1.66433e-10	-0.775859
64823248	chr14:64823248:A:G	1.44634e-07	-0.299818	-1.13733	4.90403e-06	-1.53356	-1.17597
64823528	chr14:64823528:C:T	1.75408e-07	-0.105049	-1.13919	5.31927e-06	-1.45076	-1.17749
64823543	chr14:64823543:A:G	1.61881e-07	-0.20169	-1.1228	5.1681e-06	-1.49286	-1.16422
64823716	chr14:64823716:C:T	1.22488e-07	-1.60334	-2.72626e-10	1.27322e-05	-1.75546	-2.72626e-10
64824700	chr14:64824700:TCTGACACA:T	1.25789e-06	-1.66433e-10	0.72584	0.00017422	-1.66433e-10	0.860729
64824979	chr14:64824979:G:A	8.11984e-08	-0.830539	-1.18392	4.10798e-06	-1.67564	-1.21102
64825099	chr14:64825099:C:T	1.8397e-07	-1.19658	-2.72626e-10	1.56167e-05	-1.55125	-2.72626e-10
64825427	chr14:64825427:C:T	1.97605e-07	0.0375277	-1.16261	8.02832e-06	-1.0157	-1.20091
64825597	chr14:64825597:A:G	4.7608e-08	-1.31085	-1.2375	4.5709e-06	-1.54246	-1.23742
64825643	chr14:64825643:G:A	1.25277e-07	-0.395368	-1.18545	5.46123e-06	-1.43735	-1.16457
64825952	chr14:64825952:T:C	4.56838e-08	-1.4527	-1.13691	4.44892e-06	-1.63201	-1.17492
64826331	chr14:64826331:G:A	2.24397e-07	-0.997935	-2.72626e-10	2.40205e-05	-1.12068	-2.72626e-10
64826668	chr14:64826668:A:G	4.58663e-08	-1.45432	-1.1313	4.23564e-06	-1.73373	-1.12233
64826751	chr14:64826751:T:A	3.11289e-07	-1.66433e-10	-0.670628	3.53604e-05	-1.66433e-10	-0.733997
64826838	chr14:64826838:A:G	1.7072e-07	-0.146683	-1.12464	5.19333e-06	-1.47776	-1.17445
64827426	chr14:64827426:C:G	5.27644e-07	-0.142929	-2.72626e-10	2.94088e-05	-0.918297	-2.72626e-10
64827621	chr14:64827621:C:G	4.53148e-08	-1.68723	-0.910489	4.8833e-06	-1.7528	-0.960964
64827623	chr14:64827623:C:T	1.30455e-07	-0.363915	-1.17641	5.54167e-06	-1.43344	-1.15386
64827961	chr14:64827961:G:C	4.95485e-08	-1.72331	-0.785088	5.61939e-06	-1.73166	-0.84171
64828064	chr14:64828064:A:G	2.92122e-07	-1.66433e-10	-0.734177	3.29002e-05	-1.66433e-10	-0.806111
64828210	chr14:64828210:G:A	6.22347e-08	-1.65831	-0.62213	6.33429e-06	-1.75913	-0.694483
64828335	chr14:64828335:T:C	4.79355e-08	-1.70618	-0.835312	5.29747e-06	-1.74384	-0.888519
64828497	chr14:64828497:C:T	8.5974e-08	-0.889008	-1.0683	4.93354e-06	-1.68462	-1.01891
64828881	chr14:64828881:T:C	9.02948e-08	-1.31426	-0.594013	6.1635e-06	-1.6925	-0.788443
64828928	chr14:64828928:C:T	7.80358e-07	-0.33464	0.583042	3.98183e-05	-1.24107	0.62581
64828999	chr14:64828999:G:A	3.45325e-07	-1.66433e-10	-0.566865	3.83963e-05	-1.66433e-10	-0.651629
64829236	chr14:64829236:T:G	4.53224e-08	-1.38501	-1.21254	4.44448e-06	-1.59396	-1.21397
64829247	chr14:64829247:A:G	5.76358e-07	-1.66433e-10	-0.0546212	8.2883e-05	-1.66433e-10	0.11784
64829396	chr14:64829396:T:C	8.53526e-08	-0.905637	-1.05892	4.96229e-06	-1.68969	-1.00803
64829819	chr14:64829819:T:C	1.81884e-07	-1.66433e-10	-1.20798	2.24137e-05	-1.66433e-10	-1.18992
64829880	chr14:64829880:T:C	7.91454e-08	-0.971699	-1.06837	4.82581e-06	-1.70689	-1.01872
64829946	chr14:64829946:A:G	1.29173e-07	-0.472503	-1.07769	4.76604e-06	-1.60157	-1.13651
64830012	chr14:64830012:C:A	4.54031e-08	-1.48343	-1.11234	4.29806e-06	-1.74281	-1.09862
64830517	chr14:64830517:G:A	9.70068e-08	-0.704495	-1.13207	4.4179e-06	-1.6403	-1.17362
64830682	chr14:64830682:C:T	1.76941e-07	-1.66433e-10	-1.23553	2.15101e-05	-1.66433e-10	-1.23107
64831036	chr14:64831036:C:T	1.81881e-07	-1.66433e-10	-1.208	2.19793e-05	-1.66433e-10	-1.20949
64831136	chr14:64831136:C:T	3.95763e-08	-1.63406	-1.09906	4.27765e-06	-1.75963	-1.08655
64831377	chr14:64831377:A:AT	1.283e-07	-1.55698	-2.72626e-10	1.28734e-05	-1.74443	-2.72626e-10
64832331	chr14:64832331:A:G	3.65206e-08	-1.62881	-1.18466	3.93357e-06	-1.7452	-1.18484
64832427	chr14:64832427:C:T	1.41979e-07	-0.342702	-1.11297	6.51642e-06	-1.25581	-1.16945
64832789	chr14:64832789:T:A	2.31845e-07	-1.66433e-10	-0.965282	2.88625e-05	-1.66433e-10	-0.937047
64832944	chr14:64832944:C:G	1.89322e-07	-1.66433e-10	-1.1679	2.23165e-05	-1.66433e-10	-1.19427
64833171	chr14:64833171:G:A	4.25145e-07	-1.66433e-10	-0.358919	4.66069e-05	-1.66433e-10	-0.457841
64833208	chr14:64833208:A:G	3.04612e-07	-1.66433e-10	-0.692311	3.521e-05	-1.66433e-10	-0.73826
64833603	chr14:64833603:T:C	2.20561e-07	-1.66433e-10	-1.01517	2.45688e-05	-1.66433e-10	-1.09811
64833832	chr14:64833832:G:C	1.80044e-07	-1.66433e-10	-1.21815	2.15354e-05	-1.66433e-10	-1.22989
64834468	chr14:64834468:C:T	1.88366e-07	-1.66433e-10	-1.17296	2.30568e-05	-1.66433e-10	-1.16163
64835074	chr14:64835074:T:C	4.34727e-08	-1.41363	-1.22559	3.75703e-06	-1.75536	-1.2206
64835260	chr14:64835260:T:C	1.92043e-07	-0.00599749	-1.14763	5.54669e-06	-1.43571	-1.15068
64835335	chr14:64835335:G:A	2.98949e-07	-1.66433e-10	-0.711076	3.45594e-05	-1.66433e-10	-0.756911
64835394	chr14:64835394:C:T	1.82475e-07	-0.21125	-0.993485	7.7744e-06	-1.1744	-1.07436
64835643	chr14:64835643:A:C	2.31481e-07	-1.66433e-10	-0.966854	2.88155e-05	-1.66433e-10	-0.938678
64835674	chr14:64835674:G:A	1.9368e-07	-1.66433e-10	-1.14514	2.28882e-05	-1.66433e-10	-1.16897
64835703	chr14:64835703:C:T	3.50308e-08	-1.761	-1.09412	4.30582e-06	-1.76071	-1.07891
64836499	chr14:64836499:A:T	4.06815e-07	-0.830479	0.427487	3.58912e-05	-1.34657	0.627476
64836533	chr14:64836533:T:C	1.25243e-07	-0.466451	-1.11465	4.82873e-06	-1.60601	-1.119
64836604	chr14:64836604:A:C	3.48817e-08	-1.62996	-1.22943	3.73576e-06	-1.74419	-1.23745
64836609	chr14:64836609:TA:T	4.29788e-07	-1.06557	0.71751	4.26315e-05	-1.48979	0.942792
64836629	chr14:64836629:C:A	2.70488e-07	-0.811121	-2.72626e-10	1.91485e-05	-1.34737	-2.72626e-10
64836719	chr14:64836719:G:C	7.5254e-08	-1.21931	-0.871168	1.12769e-05	-1.05663	-0.820203
64837060	chr14:64837060:T:C	2.03487e-07	-0.385297	-0.710451	1.01599e-05	-1.27814	-0.702998
64837747	chr14:64837747:T:C	4.4868e-08	-1.39991	-1.20772	3.93968e-06	-1.75784	-1.17065
64837902	chr14:64837902:G:A	6.16805e-08	-1.07205	-1.21733	5.46813e-06	-1.3952	-1.20545
64837927	chr14:64837927:A:T	1.82032e-07	-1.66433e-10	-1.20717	2.16023e-05	-1.66433e-10	-1.22679
64838084	chr14:64838084:C:T	1.9019e-07	-1.66433e-10	-1.16333	2.46973e-05	-1.66433e-10	-1.0929
64838587	chr14:64838587:C:T	3.15029e-06	2.43197	-0.788074	2.1668e-05	-0.315806	-0.907947
64838650	chr14:64838650:G:A	2.56492e-07	-1.66433e-10	-0.864252	2.77093e-05	-1.66433e-10	-0.977821
64838682	chr14:64838682:T:A	2.91369e-07	-1.66433e-10	-0.736758	3.34763e-05	-1.66433e-10	-0.788752
64839039	chr14:64839039:G:A	2.77122e-07	-1.66433e-10	-0.786893	3.08347e-05	-1.66433e-10	-0.870949
64839209	chr14:64839209:G:A	2.86772e-06	2.72553	-1.1756	1.97756e-05	-0.140136	-1.175
64839445	chr14:64839445:G:A	4.10297e-07	-1.66433e-10	-0.394469	4.66442e-05	-1.66433e-10	-0.457042
64839500	chr14:64839500:G:C	1.85603e-07	-1.66433e-10	-1.18774	2.31891e-05	-1.66433e-10	-1.15591
64839724	chr14:64839724:G:A	5.6669e-07	1.15406	-1.22559	1.62027e-05	-0.294049	-1.22036
64839901	chr14:64839901:C:T	5.36107e-07	1.10222	-1.22924	1.55082e-05	-0.332909	-1.22531
64840353	chr14:64840353:G:A	1.1995e-07	-1.62427	-2.72626e-10	1.27993e-05	-1.7502	-2.72626e-10
64840565	chr14:64840565:C:T	5.93197e-07	1.14708	-1.17291	1.70497e-05	-0.300351	-1.16311
64840590	chr14:64840590:G:T	6.34023e-07	1.21006	-1.16933	1.79329e-05	-0.255072	-1.15788
64841600	chr14:64841600:T:C	2.0745e-07	-1.66433e-10	-1.07646	2.40383e-05	-1.66433e-10	-1.11994
64841778	chr14:64841778:C:A	1.80517e-07	-1.66433e-10	-1.21553	2.2004e-05	-1.66433e-10	-1.20837
64841943	chr14:64841943:C:T	3.86778e-08	-1.64228	-1.1138	4.10202e-06	-1.74377	-1.14434
64842330	chr14:64842330:CAG:C	3.86229e-08	-1.5219	-1.2356	3.89801e-06	-1.70219	-1.23693
64842477	chr14:64842477:T:C	5.37169e-07	-1.66433e-10	-0.125038	7.8474e-05	-1.66433e-10	0.0631768
64842676	chr14:64842676:G:T	1.79759e-07	-1.66433e-10	-1.21973	2.16677e-05	-1.66433e-10	-1.22377
64842682	chr14:64842682:G:A	1.04652e-07	-1.76071	-2.72626e-10	2.26477e-05	-1.17953	-2.72626e-10
64843649	chr14:64843649:C:T	6.31607e-07	0.989452	-0.952536	1.02624e-05	-0.915046	-1.05606
64844142	chr14:64844142:C:T	3.61138e-07	-1.66433e-10	-0.522089	3.80412e-05	-1.66433e-10	-0.660919
64844276	chr14:64844276:T:C	2.87053e-07	-1.66433e-10	-0.751682	3.04865e-05	-1.66433e-10	-0.882305
64845674	chr14:64845674:C:T	1.96543e-07	-1.66433e-10	-1.13047	2.28409e-05	-1.66433e-10	-1.17104
64845849	chr14:64845849:T:C	4.43398e-08	-1.50963	-1.10984	4.37351e-06	-1.66695	-1.15708
64846598	chr14:64846598:T:G	1.89781e-07	-1.66433e-10	-1.16548	2.25233e-05	-1.66433e-10	-1.18504
64846635	chr14:64846635:C:T	5.97492e-07	-0.0186091	-2.72626e-10	3.29759e-05	-0.803813	-2.72626e-10
64847391	chr14:64847391:C:T	3.23745e-07	-1.66433e-10	-0.631395	3.81104e-05	-1.66433e-10	-0.659102
64847849	chr14:64847849:C:T	3.21478e-07	-1.66433e-10	-0.638421	3.35204e-05	-1.66433e-10	-0.787435
64847963	chr14:64847963:C:T	1.90328e-07	-1.66433e-10	-1.1626	2.27619e-05	-1.66433e-10	-1.1745
64848070	chr14:64848070:G:A	1.8109e-07	-1.66433e-10	-1.21236	2.15417e-05	-1.66433e-10	-1.2296
64848439	chr14:64848439:C:A	6.11029e-08	-1.15208	-1.14671	4.21365e-06	-1.64903	-1.21223
64849299	chr14:64849299:C:T	3.00872e-07	-0.601953	-0.102714	1.12067e-05	-1.66593	-0.217147
64850238	chr14:64850238:T:C	1.07189e-07	-1.73676	-2.72626e-10	1.52396e-05	-1.57569	-2.72626e-10
64851412	chr14:64851412:C:T	1.77234e-07	-1.66433e-10	-1.23388	2.15438e-05	-1.66433e-10	-1.2295
64852111	chr14:64852111:G:A	1.39176e-06	2.06452	-1.23754	1.47308e-05	-0.384983	-1.22467
64852225	chr14:64852225:A:G	3.19602e-07	-0.591906	-0.0523686	1.18633e-05	-1.66345	-0.162692
64852511	chr14:64852511:A:G	1.7658e-07	-1.66433e-10	-1.23758	2.13855e-05	-1.66433e-10	-1.23688
64852643	chr14:64852643:G:A	2.65568e-07	0.322472	-1.15195	5.52245e-06	-1.3943	-1.19647
64853007	chr14:64853007:G:A	1.18837e-07	-1.6336	-2.72626e-10	1.29633e-05	-1.73747	-2.72626e-10
64853295	chr14:64853295:A:G	1.02985e-06	0.525819	-2.72626e-10	4.52664e-05	-0.487025	-2.72626e-10
64853542	chr14:64853542:G:A	5.35537e-08	-1.29424	-1.13642	4.00198e-06	-1.70566	-1.20714
64853831	chr14:64853831:G:C	3.87995e-07	-0.614417	0.16406	1.43914e-05	-1.66928	0.0363234
64853892	chr14:64853892:T:G	1.76584e-07	-1.66433e-10	-1.23756	2.139e-05	-1.66433e-10	-1.23667
64854147	chr14:64854147:G:A	4.48962e-08	-1.41465	-1.19235	3.79291e-06	-1.73943	-1.22703
64854480	chr14:64854480:G:A	1.66352e-06	2.18138	-1.17604	1.68832e-05	-0.366594	-1.10668
64854568	chr14:64854568:G:A	7.1193e-07	0.294894	-0.138265	3.56145e-05	-0.644585	-0.0822514
64855301	chr14:64855301:A:G	1.82131e-07	-1.66433e-10	-1.20662	2.21668e-05	-1.66433e-10	-1.20099
64855309	chr14:64855309:C:T	3.64507e-07	-0.494912	-0.0178931	1.26077e-05	-1.63397	-0.131312
64855400	chr14:64855400:T:C	6.42531e-07	-1.66433e-10	0.0540654	6.69241e-05	-1.66433e-10	-0.0960315
64855666	chr14:64855666:T:C	6.46566e-07	-1.66433e-10	0.0603256	6.73233e-05	-1.66433e-10	-0.090084
64855749	chr14:64855749:G:A	1.78828e-07	-1.66433e-10	-1.22492	2.15489e-05	-1.66433e-10	-1.22927
64855998	chr14:64855998:G:A	1.82887e-07	-1.66433e-10	-1.20248	2.22667e-05	-1.66433e-10	-1.1965
64856375	chr14:64856375:T:C	1.81846e-07	-1.66433e-10	-1.20819	2.21313e-05	-1.66433e-10	-1.2026
64856963	chr14:64856963:A:G	2.89224e-07	-1.66433e-10	-0.744149	3.0401e-05	-1.66433e-10	-0.885113
64856972	chr14:64856972:C:T	4.27557e-07	-1.66433e-10	-0.353262	4.61957e-05	-1.66433e-10	-0.466704
64857777	chr14:64857777:T:C	1.92043e-07	-1.66433e-10	-1.15363	2.644e-05	-1.66433e-10	-1.02471
64857867	chr14:64857867:G:A	3.10451e-07	-1.66433e-10	-0.673323	3.62796e-05	-1.66433e-10	-0.708334
64858431	chr14:64858431:T:C	1.82685e-07	-1.66433e-10	-1.20359	2.22402e-05	-1.66433e-10	-1.19769
64858453	chr14:64858453:A:T	1.82028e-07	-1.66433e-10	-1.20719	2.21521e-05	-1.66433e-10	-1.20166
64858728	chr14:64858728:G:A	3.22979e-07	-1.66433e-10	-0.633764	3.34738e-05	-1.66433e-10	-0.788827
64858871	chr14:64858871:G:C	1.82685e-07	-1.66433e-10	-1.20359	2.22402e-05	-1.66433e-10	-1.19769
64859020	chr14:64859020:A:C	1.63038e-07	-0.0809141	-1.23645	4.70218e-06	-1.51437	-1.23719
64859095	chr14:64859095:C:T	3.84507e-07	-1.66433e-10	-0.459388	5.45393e-05	-1.66433e-10	-0.300668
64859135	chr14:64859135:TC:T	4.19265e-07	-1.66433e-10	-0.372847	4.53527e-05	-1.66433e-10	-0.485121
64859157	chr14:64859157:G:A	1.78626e-07	-1.66433e-10	-1.22606	2.1468e-05	-1.66433e-10	-1.23303
64859578	chr14:64859578:T:C	1.84557e-07	-1.66433e-10	-1.19339	2.24867e-05	-1.66433e-10	-1.18667
64859630	chr14:64859630:G:A	1.09186e-06	0.58429	-2.72626e-10	4.70539e-05	-0.448296	-2.72626e-10
64859648	chr14:64859648:G:A	1.8338e-07	-1.66433e-10	-1.19979	2.19939e-05	-1.66433e-10	-1.20883
64860179	chr14:64860179:G:A	4.66929e-08	-1.45316	-1.1146	5.10244e-06	-1.5358	-1.13407
64860570	chr14:64860570:A:G	1.8226e-07	-1.66433e-10	-1.20591	2.21833e-05	-1.66433e-10	-1.20025
64860612	chr14:64860612:C:T	1.83983e-07	-1.66433e-10	-1.19651	2.20833e-05	-1.66433e-10	-1.20477
64860677	chr14:64860677:C:G	7.47783e-07	1.43717	-1.23141	1.01265e-05	-0.781739	-1.20269
64861783	chr14:64861783:T:C	4.87021e-08	-1.29525	-1.23038	3.89362e-06	-1.70419	-1.23606
64861848	chr14:64861848:G:A	1.77241e-07	-1.66433e-10	-1.23384	2.13967e-05	-1.66433e-10	-1.23635
64861857	chr14:64861857:G:A	5.19443e-08	-1.29813	-1.16305	3.94223e-06	-1.70698	-1.22087
64862421	chr14:64862421:G:C	1.83992e-07	-1.66433e-10	-1.19646	2.24117e-05	-1.66433e-10	-1.19001
64862469	chr14:64862469:G:A	4.43617e-06	3.03116	-1.04497	2.49023e-05	-0.0134005	-1.07123
64862548	chr14:64862548:A:G	1.90906e-07	-1.66433e-10	-1.15957	2.27623e-05	-1.66433e-10	-1.17449
64862630	chr14:64862630:T:G	2.51296e-07	-1.66433e-10	-0.884717	2.85812e-05	-1.66433e-10	-0.94684
64862832	chr14:64862832:AAAAC:A	9.79949e-07	1.6261	-1.14995	1.27194e-05	-0.686001	-1.07046
64863506	chr14:64863506:C:T	1.4978e-07	-1.40218	-2.72626e-10	3.27968e-05	-0.809259	-2.72626e-10
64863668	chr14:64863668:C:T	1.7052e-07	-0.824966	-0.447531	1.10015e-05	-1.35888	-0.542687
64864029	chr14:64864029:C:A	1.91996e-07	-0.0772628	-1.07662	5.11391e-06	-1.51391	-1.15371
64864125	chr14:64864125:G:A	2.12852e-07	-0.778746	-0.272005	1.33505e-05	-1.33054	-0.377494
64864227	chr14:64864227:T:C	1.80785e-07	-1.66433e-10	-1.21404	2.19404e-05	-1.66433e-10	-1.21126
64864562	chr14:64864562:G:A	6.90942e-07	0.126706	-2.72626e-10	5.64015e-05	-0.267094	-2.72626e-10
64864818	chr14:64864818:T:C	1.84869e-07	-1.66433e-10	-1.1917	2.26149e-05	-1.66433e-10	-1.18098
64865048	chr14:64865048:C:G	1.42143e-07	-0.839454	-0.615063	9.31295e-06	-1.36753	-0.700654
64865472	chr14:64865472:C:A	9.40037e-07	0.434568	-2.72626e-10	3.79748e-05	-0.662666	-2.72626e-10
64865674	chr14:64865674:A:G	1.3933e-07	-0.845185	-0.629321	9.1435e-06	-1.37403	-0.712522
64865812	chr14:64865812:T:C	2.39149e-07	-1.66433e-10	-0.934264	2.73086e-05	-1.66433e-10	-0.992389
64866513	chr14:64866513:G:A	2.03022e-07	0.0571153	-1.15515	5.51137e-06	-1.4582	-1.13458
64866879	chr14:64866879:T:C	3.76667e-07	-1.66433e-10	-0.479988	3.81957e-05	-1.66433e-10	-0.656866
64866928	chr14:64866928:G:A	3.49866e-07	-1.66433e-10	-0.553801	3.58281e-05	-1.66433e-10	-0.720858
64867007	chr14:64867007:G:A	3.27859e-07	-0.0134538	-0.605313	8.66573e-06	-1.46295	-0.677268
64867113	chr14:64867113:G:A	1.35214e-07	-0.803069	-0.70142	8.834e-06	-1.34535	-0.775634
64867333	chr14:64867333:T:TG	1.87621e-07	-0.0622485	-1.11468	5.06834e-06	-1.50959	-1.16698
64867823	chr14:64867823:C:T	1.34778e-07	-0.843146	-0.664575	8.91066e-06	-1.37204	-0.740305
64868055	chr14:64868055:C:T	3.53236e-07	0.0288892	-0.573104	9.08373e-06	-1.44558	-0.647522
64868364	chr14:64868364:G:A	1.23936e-07	-0.78468	-0.806901	8.081e-06	-1.3355	-0.874575
64868751	chr14:64868751:G:A	3.06733e-07	-0.685373	-2.72626e-10	2.33061e-05	-1.15087	-2.72626e-10
64868815	chr14:64868815:G:A	5.27343e-08	-1.28821	-1.15787	3.95829e-06	-1.70543	-1.21835
64869043	chr14:64869043:C:T	2.45614e-07	0.195411	-1.103	5.68507e-06	-1.40392	-1.15782
64869737	chr14:64869737:C:T	2.12028e-07	0.17874	-1.23337	5.26019e-06	-1.41559	-1.22383
64871121	chr14:64871121:G:C	7.76169e-07	1.35208	-1.10906	1.3097e-05	-0.708233	-1.01897
64871232	chr14:64871232:C:T	5.13416e-08	-1.44513	-1.02772	4.44534e-06	-1.7478	-1.05994
64871317	chr14:64871317:CA:C	1.8276e-07	-1.66433e-10	-1.20318	2.23159e-05	-1.66433e-10	-1.19429
64871706	chr14:64871706:A:T	2.44529e-07	-1.66433e-10	-0.912015	2.64998e-05	-1.66433e-10	-1.02245
64872203	chr14:64872203:G:A	3.91547e-07	-1.66433e-10	-0.441245	5.56363e-05	-1.66433e-10	-0.280755
64872388	chr14:64872388:C:T	2.96312e-06	2.80835	-1.22571	2.03333e-05	-0.0503877	-1.23694
64873202	chr14:64873202:T:C	2.01392e-07	-1.66433e-10	-1.1061	2.34431e-05	-1.66433e-10	-1.14501
64873613	chr14:64873613:G:A	2.14948e-07	-1.66433e-10	-1.04096	2.39179e-05	-1.66433e-10	-1.12496
64873680	chr14:64873680:A:C	1.42171e-07	-1.45432	-2.72626e-10	2.37821e-05	-1.13066	-2.72626e-10
64873692	chr14:64873692:G:A	2.74336e-06	2.74314	-1.23756	1.98263e-05	-0.0833795	-1.2292
64874024	chr14:64874024:C:G	4.08024e-07	-1.66433e-10	-0.400024	4.09956e-05	-1.66433e-10	-0.586125
64874246	chr14:64874246:C:G	1.9244e-07	0.08145	-1.23302	5.12161e-06	-1.44262	-1.2235
64874364	chr14:64874364:C:A	4.30769e-07	-1.66433e-10	-0.345777	4.30004e-05	-1.66433e-10	-0.53838
64875078	chr14:64875078:G:C	3.90825e-07	-1.66433e-10	-0.44309	4.27246e-05	-1.66433e-10	-0.544815
64875292	chr14:64875292:A:C	5.46299e-07	-1.66433e-10	-0.108185	5.32682e-05	-1.66433e-10	-0.32425
64875501	chr14:64875501:C:T	9.45456e-07	0.440317	-2.72626e-10	4.23502e-05	-0.553617	-2.72626e-10
64875548	chr14:64875548:G:A	3.83447e-08	-1.52736	-1.23738	3.74827e-06	-1.76062	-1.21768
64875732	chr14:64875732:CCA:C	4.06795e-08	-1.51118	-1.19445	3.68757e-06	-1.76099	-1.23363
64876089	chr14:64876089:G:A	5.56484e-07	-1.66433e-10	-0.0897112	5.41763e-05	-1.66433e-10	-0.307347
64876709	chr14:64876709:C:A	1.78723e-07	-1.66433e-10	-1.22551	2.13723e-05	-1.66433e-10	-1.23749
64877091	chr14:64877091:C:A	1.8991e-07	0.0714266	-1.23623	5.05627e-06	-1.44906	-1.2299
64877097	chr14:64877097:G:A	5.0155e-07	-1.66433e-10	-0.193647	4.93378e-05	-1.66433e-10	-0.400899
64877142	chr14:64877142:C:G	1.35482e-06	-1.66433e-10	0.800072	0.000176896	-1.66433e-10	0.87597
64877380	chr14:64877380:C:T	1.04626e-07	-1.76096	-2.72626e-10	2.20721e-05	-1.20527	-2.72626e-10
64877388	chr14:64877388:T:C	3.1562e-07	-0.475582	-0.181228	1.03851e-05	-1.6264	-0.332814
64877682	chr14:64877682:A:G	1.08441e-07	-1.1249	-0.600245	7.83453e-06	-1.52502	-0.716029
64878085	chr14:64878085:C:T	1.08505e-07	-1.33985	-0.384709	8.41958e-06	-1.64794	-0.521093
64878177	chr14:64878177:C:T	1.07108e-06	1.6946	-1.12953	1.4583e-05	-0.541505	-1.07823
64878276	chr14:64878276:C:T	5.23104e-07	-1.66433e-10	-0.15157	7.656e-05	-1.66433e-10	0.038485
64878952	chr14:64878952:C:T	6.4953e-08	-1.00581	-1.23188	4.54674e-06	-1.54768	-1.2375
64879095	chr14:64879095:G:A	3.62746e-08	-1.76099	-1.05925	4.75744e-06	-1.7382	-1.00168
64879284	chr14:64879284:C:T	4.45107e-06	1.98955	-2.72626e-10	0.000149597	0.708358	-2.72626e-10
64879336	chr14:64879336:A:G	1.41088e-07	-0.23233	-1.22964	4.72948e-06	-1.51834	-1.22744
64879342	chr14:64879342:G:A	3.1044e-07	-1.66433e-10	-0.673361	3.58924e-05	-1.66433e-10	-0.719064
64879442	chr14:64879442:G:A	3.5126e-06	1.52268	0.230079	1.90489e-05	-1.4481	0.0955208
64880177	chr14:64880177:G:A	2.02792e-07	-1.00241	-0.0967615	1.09097e-05	-1.54873	-0.361208
64880232	chr14:64880232:G:A	2.17303e-07	-0.939323	-0.0907359	1.13496e-05	-1.51473	-0.355677
64880521	chr14:64880521:G:A	2.13585e-07	-0.950121	-0.0971929	1.12194e-05	-1.52074	-0.361201
64880757	chr14:64880757:C:A	2.11878e-07	-0.971264	-0.0840766	1.12173e-05	-1.53233	-0.3498
64880849	chr14:64880849:T:C	1.77871e-07	-1.66433e-10	-1.23029	2.14117e-05	-1.66433e-10	-1.23565
64880865	chr14:64880865:T:C	2.06941e-07	-0.972431	-0.106487	1.09933e-05	-1.5329	-0.369403
64880899	chr14:64880899:T:TA	2.06202e-07	-0.991035	-0.0914585	1.10283e-05	-1.54281	-0.35631
64880931	chr14:64880931:C:T	1.19906e-06	0.660785	0.0171538	1.73978e-05	-1.39852	-0.0447238
64880964	chr14:64880964:C:T	2.04505e-07	-0.99198	-0.0987794	1.09508e-05	-1.54344	-0.362728
64881024	chr14:64881024:A:C	8.86692e-08	-1.0184	-0.908041	1.67178e-05	-0.541867	-0.941247
64881140	chr14:64881140:A:G	2.14368e-07	-0.953764	-0.0898931	1.1266e-05	-1.52286	-0.354938
64881176	chr14:64881176:G:A	2.42241e-07	-0.921418	-2.72626e-10	4.19313e-05	-0.563556	-2.72626e-10
64881268	chr14:64881268:T:C	2.48699e-07	-0.992274	0.0971652	1.30201e-05	-1.54288	-0.190218
64881294	chr14:64881294:G:A	1.34645e-06	0.811816	-0.0179421	1.78503e-05	-1.3386	-0.0789734
64881440	chr14:64881440:C:A	1.84156e-07	-1.66433e-10	-1.19557	2.14912e-05	-1.66433e-10	-1.23195
64881489	chr14:64881489:T:G	2.49935e-07	-0.981067	0.0909162	1.30204e-05	-1.53718	-0.19589
64881657	chr14:64881657:G:A	1.23677e-06	0.737708	-0.0288033	1.71423e-05	-1.3685	-0.0895394
64882144	chr14:64882144:C:T	8.32883e-08	-0.895574	-1.09347	7.90554e-06	-1.0957	-1.13633
64882203	chr14:64882203:A:G	3.37291e-07	-1.66433e-10	-0.590405	3.52749e-05	-1.66433e-10	-0.736418
64882979	chr14:64882979:G:A	2.53522e-07	-0.9861	0.110201	1.3206e-05	-1.54006	-0.178858
64882991	chr14:64882991:A:G	1.19151e-06	0.594374	0.0772551	1.79793e-05	-1.42418	0.013814
64883158	chr14:64883158:CA:C	3.42255e-07	0.659856	-1.23565	4.40486e-06	-1.61431	-1.20257
64883191	chr14:64883191:C:T	2.40157e-07	-0.998522	0.0684657	1.26391e-05	-1.54667	-0.216129
64883252	chr14:64883252:A:G	1.05602e-07	-1.75167	-2.72626e-10	1.51789e-05	-1.57968	-2.72626e-10
64883253	chr14:64883253:T:G	1.8353e-07	-1.66433e-10	-1.19897	2.14658e-05	-1.66433e-10	-1.23313
64883356	chr14:64883356:CT:C	2.66811e-06	1.47034	0.00743808	1.57139e-05	-1.3621	-0.182944
64883518	chr14:64883518:A:C	4.53737e-08	-1.40163	-1.19479	3.70495e-06	-1.75627	-1.23365
64883688	chr14:64883688:A:T	2.43109e-07	-1.0368	0.118958	1.2957e-05	-1.56672	-0.171236
64884340	chr14:64884340:G:A	4.3275e-07	0.841427	-1.18262	5.16093e-06	-1.56582	-1.09265
64884528	chr14:64884528:G:T	2.43587e-07	-1.66433e-10	-0.915875	2.91537e-05	-1.66433e-10	-0.927007
64884557	chr14:64884557:CCAA:C	2.56208e-07	-1.0095	0.144138	1.34339e-05	-1.55264	-0.149164
64884597	chr14:64884597:A:G	1.18117e-06	0.62835	0.0345565	1.74702e-05	-1.41122	-0.0278695
64884620	chr14:64884620:T:G	2.52051e-07	-1.00836	0.126642	1.32401e-05	-1.55211	-0.164231
64884864	chr14:64884864:T:C	2.44551e-07	-0.979711	0.0677845	1.27587e-05	-1.53663	-0.216738
64884875	chr14:64884875:C:G	2.43949e-07	-1.0024	0.0880062	1.2834e-05	-1.54865	-0.198841
64885181	chr14:64885181:G:A	1.96352e-07	-1.66433e-10	-1.13144	2.42032e-05	-1.66433e-10	-1.11311
64885339	chr14:64885339:C:T	7.16948e-07	-1.66433e-10	0.163653	8.50787e-05	-1.66433e-10	0.143987
64885681	chr14:64885681:T:C	1.85612e-07	-1.66433e-10	-1.18769	2.15573e-05	-1.66433e-10	-1.22888
64885734	chr14:64885734:T:C	3.23285e-07	-0.632815	-2.72626e-10	1.35477e-05	-1.69337	-2.72626e-10
64885805	chr14:64885805:A:G	1.129e-06	0.626275	-0.00853513	1.67517e-05	-1.41093	-0.070163
64885874	chr14:64885874:C:G	1.8554e-07	-0.0392203	-1.14886	4.32268e-06	-1.65467	-1.18104
64886055	chr14:64886055:T:TCAGGATATAG	2.55818e-07	-0.866885	-2.72626e-10	1.75073e-05	-1.43697	-2.72626e-10
64886078	chr14:64886078:T:C	2.33459e-07	-0.987953	0.0296086	1.22832e-05	-1.54066	-0.250696
64886169	chr14:64886169:AT:GT	4.54146e-08	-1.38857	-1.20695	3.70249e-06	-1.75469	-1.2359
64886293	chr14:64886293:G:A	2.59465e-07	-0.847168	-0.00556208	1.24249e-05	-1.70883	-0.0710575
64886469	chr14:64886469:A:G	1.40008e-07	-1.51974	0.0500955	1.04466e-05	-1.71742	-0.235896
64886524	chr14:64886524:C:T	4.61884e-08	-1.38718	-1.19144	3.72106e-06	-1.7545	-1.23108
64886662	chr14:64886662:G:C	1.20591e-07	-1.61895	-2.72626e-10	1.36675e-05	-1.68457	-2.72626e-10
64886788	chr14:64886788:A:C	1.84436e-07	-1.66433e-10	-1.19405	2.15026e-05	-1.66433e-10	-1.23142
64887054	chr14:64887054:T:C	4.38035e-07	0.871502	-1.20055	4.69228e-06	-1.66961	-1.08406
64887116	chr14:64887116:T:C	3.25468e-07	-0.632121	0.00603627	1.33338e-05	-1.65042	-0.0588624
64887315	chr14:64887315:C:T	1.40664e-07	-1.48075	0.015772	1.02447e-05	-1.70065	-0.272178
64887340	chr14:64887340:T:C	1.59186e-07	-1.42073	0.0794565	1.11679e-05	-1.67083	-0.215717
64887867	chr14:64887867:ATATGTT:A	2.28108e-07	-1.66433e-10	-0.981531	2.67545e-05	-1.66433e-10	-1.01289
64887920	chr14:64887920:A:G	7.14579e-07	1.06251	-0.90217	7.94539e-06	-1.51666	-0.710342
64888228	chr14:64888228:A:G	7.69065e-08	-0.83295	-1.23581	3.76431e-06	-1.73716	-1.23687
64888324	chr14:64888324:G:A	7.78119e-08	-0.832837	-1.22422	3.78858e-06	-1.73785	-1.22975
64888857	chr14:64888857:A:G	9.14754e-08	-1.42558	-0.469704	7.03692e-06	-1.75515	-0.593274
64889210	chr14:64889210:T:C	4.30594e-07	-1.66433e-10	-0.346184	4.80142e-05	-1.66433e-10	-0.428093
64890380	chr14:64890380:A:G	3.1657e-07	0.0571554	-0.71096	6.75527e-06	-1.63615	-0.753113
64890585	chr14:64890585:G:A	9.23978e-08	-1.43624	-0.449008	7.16412e-06	-1.75646	-0.574049
64890637	chr14:64890637:T:C	8.97871e-08	-1.42242	-0.491485	6.90263e-06	-1.75471	-0.612981
64890644	chr14:64890644:CT:C	1.8316e-07	-1.66433e-10	-1.20099	2.25013e-05	-1.66433e-10	-1.18602
64890824	chr14:64890824:A:G	8.8891e-08	-1.41125	-0.512686	6.78457e-06	-1.75289	-0.632053
64890865	chr14:64890865:A:T	3.54119e-07	-1.66433e-10	-0.541718	4.99534e-05	-1.66433e-10	-0.3885
64890868	chr14:64890868:G:T	4.86392e-07	0.75181	-0.976145	6.64391e-06	-1.60827	-0.797614
64890974	chr14:64890974:C:T	9.02485e-08	-1.43278	-0.476005	6.99234e-06	-1.75607	-0.598705
64891261	chr14:64891261:C:T	5.02373e-07	0.78782	-0.979827	6.68255e-06	-1.59736	-0.802733
64891515	chr14:64891515:A:G	4.15081e-07	-1.66433e-10	-0.382877	4.63459e-05	-1.66433e-10	-0.463457
64891858	chr14:64891858:C:T	9.40498e-08	-1.43216	-0.435366	7.25846e-06	-1.75601	-0.561415
64892330	chr14:64892330:C:T	9.10745e-08	-1.31683	-0.582843	1.57492e-05	-0.933667	-0.609132
64892762	chr14:64892762:A:G	1.02786e-07	-1.39303	-0.385676	7.64048e-06	-1.75026	-0.515869
64893166	chr14:64893166:C:T	9.26739e-08	-1.44707	-0.435193	7.24668e-06	-1.75769	-0.561358
64893183	chr14:64893183:T:C	9.4065e-08	-1.43073	-0.436637	7.2501e-06	-1.75588	-0.562693
64893286	chr14:64893286:G:A	5.48798e-07	0.829483	-0.933103	7.17064e-06	-1.58693	-0.742665
64893439	chr14:64893439:GGAA:G	1.1763e-07	-1.64381	-2.72626e-10	1.34202e-05	-1.70283	-2.72626e-10
64893640	chr14:64893640:A:G	6.03339e-08	-1.12577	-1.18569	4.21733e-06	-1.63158	-1.22881
64893966	chr14:64893966:A:G	2.0161e-07	-1.66433e-10	-1.10501	2.53588e-05	-1.66433e-10	-1.06646
64896897	chr14:64896897:A:G	5.09721e-07	-1.66433e-10	-0.177487	5.42392e-05	-1.66433e-10	-0.306186
64896924	chr14:64896924:G:C	1.79158e-07	-1.66433e-10	-1.22308	2.20346e-05	-1.66433e-10	-1.20697
64897086	chr14:64897086:G:A	8.91223e-08	-1.46256	-0.458779	7.08162e-06	-1.75909	-0.582993
64897106	chr14:64897106:G:A	1.76601e-07	-1.66433e-10	-1.23746	2.14039e-05	-1.66433e-10	-1.23602
64897137	chr14:64897137:T:A	2.47969e-07	-1.66433e-10	-0.898048	2.87691e-05	-1.66433e-10	-0.940288
64897218	chr14:64897218:C:T	1.54177e-07	-1.37325	-2.72626e-10	1.27628e-05	-1.75305	-2.72626e-10
64897354	chr14:64897354:G:T	5.32218e-07	0.846027	-0.980324	6.77452e-06	-1.583	-0.80342
64897377	chr14:64897377:T:C	8.78085e-08	-1.46974	-0.466453	7.02933e-06	-1.75962	-0.589874
64897389	chr14:64897389:T:C	2.3916e-07	-1.66433e-10	-0.934216	2.78135e-05	-1.66433e-10	-0.974069
64898040	chr14:64898040:C:T	5.33416e-07	1.02572	-1.15777	1.88777e-05	-0.181982	-1.17962
64898193	chr14:64898193:CTTG:C	4.26526e-07	0.715432	-1.07111	5.84822e-06	-1.60824	-0.925214
64898348	chr14:64898348:A:T	3.25008e-07	-0.00379512	-0.623705	7.21755e-06	-1.65399	-0.669081
64898489	chr14:64898489:G:T	7.91423e-08	-1.39818	-0.641922	6.14903e-06	-1.75208	-0.731212
64898573	chr14:64898573:G:A	7.85491e-08	-1.41448	-0.633147	6.18447e-06	-1.75463	-0.722919
64898593	chr14:64898593:G:A	8.19399e-08	-1.40643	-0.598934	6.39108e-06	-1.75349	-0.691193
64898670	chr14:64898670:G:A	5.37451e-08	-1.70621	-0.720888	7.80333e-06	-1.54013	-0.704906
64898894	chr14:64898894:T:C	7.75007e-08	-1.40857	-0.652488	6.08201e-06	-1.75367	-0.740581
64899130	chr14:64899130:C:T	2.06291e-07	-1.66433e-10	-1.08206	2.28172e-05	-1.66433e-10	-1.17207
64899698	chr14:64899698:T:C	1.98104e-07	-1.66433e-10	-1.12256	2.22501e-05	-1.66433e-10	-1.19724
64899767	chr14:64899767:C:T	3.19839e-07	0.000160165	-0.643692	7.09151e-06	-1.6524	-0.688293
64900021	chr14:64900021:C:T	2.35916e-07	-0.947874	-2.72626e-10	5.57305e-05	-0.279062	-2.72626e-10
64900479	chr14:64900479:T:C	6.06848e-07	1.04859	-1.05166	6.45073e-06	-1.53172	-0.903673
64900542	chr14:64900542:A:T	7.81618e-08	-1.38565	-0.666915	5.95294e-06	-1.75015	-0.765555
64900543	chr14:64900543:A:T	7.26299e-08	-1.44345	-0.682527	5.82017e-06	-1.75773	-0.780533
64900552	chr14:64900552:A:T	7.81025e-08	-1.38612	-0.667207	6.02122e-06	-1.75032	-0.753984
64900771	chr14:64900771:A:G	2.41439e-07	-1.66433e-10	-0.924735	2.86145e-05	-1.66433e-10	-0.945677
64900790	chr14:64900790:T:C	8.36101e-08	-0.904171	-1.08101	1.67902e-05	-0.400994	-1.0778
64900985	chr14:64900985:G:A	2.30748e-07	-0.970023	-2.72626e-10	1.57865e-05	-1.54043	-2.72626e-10
64901212	chr14:64901212:T:C	7.49242e-08	-1.43714	-0.657735	5.95732e-06	-1.75704	-0.757925
64901642	chr14:64901642:C:T	7.45053e-08	-1.43721	-0.663267	5.99643e-06	-1.75741	-0.751017
64901808	chr14:64901808:G:T	6.80322e-08	-1.46623	-0.725141	5.58405e-06	-1.75977	-0.819904
64902102	chr14:64902102:GCTTGA:G	7.36044e-08	-1.34932	-0.763321	5.55803e-06	-1.74422	-0.84013
64902267	chr14:64902267:C:T	2.27312e-07	-1.66433e-10	-0.985027	2.8166e-05	-1.66433e-10	-0.961473
64902345	chr14:64902345:A:G	1.76744e-07	-1.66433e-10	-1.23665	2.15241e-05	-1.66433e-10	-1.23042
64902611	chr14:64902611:C:T	4.2092e-07	0.867308	-1.23622	5.23683e-06	-1.41268	-1.23119
64902791	chr14:64902791:A:G	1.94248e-07	-1.66433e-10	-1.14221	2.19999e-05	-1.66433e-10	-1.20855
64903513	chr14:64903513:C:T	4.09578e-07	0.776458	-1.17268	1.54476e-05	-0.36793	-1.19421
64903603	chr14:64903603:T:G	3.2052e-07	0.579942	-1.22135	4.71662e-06	-1.511	-1.2375
64903671	chr14:64903671:GA:G	3.6229e-07	0.229489	-0.748394	6.78942e-06	-1.59502	-0.789209
64903763	chr14:64903763:C:T	3.63266e-07	0.205359	-0.721575	6.9174e-06	-1.60208	-0.763465
64904085	chr14:64904085:C:T	3.8172e-07	0.278997	-0.745661	6.90483e-06	-1.58093	-0.786436
64904436	chr14:64904436:A:G	1.82259e-07	-1.66433e-10	-1.20592	2.16855e-05	-1.66433e-10	-1.22295
64904491	chr14:64904491:G:A	7.16412e-08	-1.37394	-0.765738	5.44525e-06	-1.74859	-0.856262
64904790	chr14:64904790:G:A	7.1969e-08	-1.39538	-0.739739	5.53531e-06	-1.75207	-0.83637
64904838	chr14:64904838:C:T	7.68003e-08	-1.36293	-0.707207	5.75039e-06	-1.74651	-0.803808
64904879	chr14:64904879:C:T	7.0312e-08	-1.38239	-0.776017	5.38748e-06	-1.75014	-0.865369
64904903	chr14:64904903:T:C	9.12155e-08	-0.80158	-1.09655	1.88385e-05	-0.272043	-1.09164
64905200	chr14:64905200:T:A	7.01397e-08	-1.38135	-0.77951	5.36862e-06	-1.7499	-0.869119
64905208	chr14:64905208:A:G	6.97797e-07	1.22313	-1.08656	6.41529e-06	-1.49055	-0.950358
64905495	chr14:64905495:T:C	6.72065e-08	-1.42934	-0.774241	5.3617e-06	-1.75672	-0.863593
64905630	chr14:64905630:C:T	7.23714e-08	-1.37956	-0.749976	5.516e-06	-1.74961	-0.842326
64905645	chr14:64905645:T:G	1.77498e-07	-1.66433e-10	-1.23239	2.16854e-05	-1.66433e-10	-1.22295
64905806	chr14:64905806:CA:C	7.55447e-08	-1.34357	-0.743054	5.65492e-06	-1.74316	-0.823901
64905902	chr14:64905902:A:G	7.05887e-07	1.31455	-1.16645	5.89927e-06	-1.46421	-1.06055
64905986	chr14:64905986:G:A	5.34871e-08	-1.68626	-0.745649	6.18248e-06	-1.65623	-0.821643
64906014	chr14:64906014:T:A	7.18074e-08	-0.907965	-1.2294	3.88834e-06	-1.72011	-1.2215
64906111	chr14:64906111:T:C	3.88634e-07	0.752846	-1.20156	5.02355e-06	-1.45276	-1.23269
64906357	chr14:64906357:A:G	7.55211e-07	1.37784	-1.16219	6.06102e-06	-1.44384	-1.05387
64907153	chr14:64907153:T:C	1.34267e-07	-1.51152	-2.72626e-10	1.39742e-05	-1.66237	-2.72626e-10
64907156	chr14:64907156:C:T	1.11893e-07	-1.69381	-2.72626e-10	1.60052e-05	-1.52668	-2.72626e-10
64907746	chr14:64907746:T:C	3.96937e-08	-1.49432	-1.23583	3.68512e-06	-1.76081	-1.23447
64907779	chr14:64907779:G:A	1.76953e-07	-1.66433e-10	-1.23547	2.13827e-05	-1.66433e-10	-1.23701
64907966	chr14:64907966:A:G	7.19959e-07	1.30533	-1.13749	6.14455e-06	-1.46755	-1.01647
64908145	chr14:64908145:G:A	4.1979e-08	-1.44815	-1.22603	3.73975e-06	-1.75842	-1.22215
64908230	chr14:64908230:G:A	1.76843e-07	-1.66433e-10	-1.23609	2.15152e-05	-1.66433e-10	-1.23083
64908419	chr14:64908419:C:T	4.03153e-06	1.89055	-2.72626e-10	0.000135211	0.607246	-2.72626e-10
64908426	chr14:64908426:A:G	2.31054e-07	-1.66433e-10	-0.968698	2.66518e-05	-1.66433e-10	-1.01673
64908579	chr14:64908579:A:T	8.93009e-08	-0.748602	-1.17074	1.95049e-05	-0.186024	-1.1429
64908601	chr14:64908601:C:T	2.04769e-07	-1.08947	-2.72626e-10	2.31697e-05	-1.15675	-2.72626e-10
64908726	chr14:64908726:T:G	1.12829e-07	-0.946009	-0.739467	5.63098e-06	-1.75097	-0.820335
64909368	chr14:64909368:C:T	1.01677e-07	-0.974238	-0.815307	5.25982e-06	-1.75402	-0.885469
64910018	chr14:64910018:C:T	1.02927e-07	-0.94326	-0.834075	5.18712e-06	-1.75082	-0.902591
64910471	chr14:64910471:T:G	1.00967e-07	-0.947971	-0.848587	5.11609e-06	-1.7514	-0.915804
64910765	chr14:64910765:A:G	9.70874e-08	-0.97305	-0.862689	5.0382e-06	-1.75395	-0.928594
64910832	chr14:64910832:G:A	9.72505e-08	-0.964774	-0.869285	5.01043e-06	-1.75304	-0.935026
64910892	chr14:64910892:G:A	5.32929e-08	-1.21796	-1.21759	5.29275e-06	-1.40231	-1.23095
64911324	chr14:64911324:A:T	1.01984e-07	-0.934705	-0.851829	5.10794e-06	-1.74987	-0.918927
64911402	chr14:64911402:G:A	5.85484e-07	0.749158	-0.788069	5.683e-06	-1.67337	-0.888745
64911541	chr14:64911541:G:A	1.00741e-07	-0.956594	-0.842202	5.14134e-06	-1.75227	-0.910002
64911658	chr14:64911658:T:C	2.88459e-07	-1.66433e-10	-0.746796	3.07913e-05	-1.66433e-10	-0.872357
64911731	chr14:64911731:T:C	1.04101e-07	-0.925537	-0.840451	5.16816e-06	-1.74879	-0.908282
64911883	chr14:64911883:A:C	9.18059e-08	-0.783952	-1.10772	8.90068e-06	-0.919568	-1.19389
64912138	chr14:64912138:T:C	3.01754e-07	0.499084	-1.20082	4.6214e-06	-1.53647	-1.23242
64912215	chr14:64912215:T:G	2.39022e-07	-1.66433e-10	-0.934797	3.33848e-05	-1.66433e-10	-0.791488
64912263	chr14:64912263:G:A	2.44184e-07	-0.977701	0.0642728	1.36786e-05	-1.5703	-0.113455
64912429	chr14:64912429:T:C	1.02662e-07	-0.94471	-0.835202	5.18145e-06	-1.75098	-0.903529
64912565	chr14:64912565:A:G	1.06204e-07	-0.897816	-0.84817	5.14975e-06	-1.74515	-0.915491
64913029	chr14:64913029:G:A	1.91919e-07	-1.66433e-10	-1.15428	2.25264e-05	-1.66433e-10	-1.1849
64913848	chr14:64913848:T:C	1.23524e-07	-1.59491	-2.72626e-10	1.46805e-05	-1.61307	-2.72626e-10
64913861	chr14:64913861:C:T	2.79756e-07	0.418575	-1.19601	4.51695e-06	-1.56119	-1.23057
64914027	chr14:64914027:T:G	1.80456e-07	-1.66433e-10	-1.21586	2.22469e-05	-1.66433e-10	-1.19739
64914267	chr14:64914267:G:C	1.86281e-07	-1.66433e-10	-1.1841	2.27784e-05	-1.66433e-10	-1.17378
64914304	chr14:64914304:C:T	6.64226e-07	1.22665	-1.13938	5.97766e-06	-1.49228	-1.01928
64914746	chr14:64914746:C:G	2.93073e-07	0.473089	-1.20402	4.59635e-06	-1.5408	-1.23353
64914847	chr14:64914847:C:G	1.76917e-07	-1.66433e-10	-1.23567	2.15337e-05	-1.66433e-10	-1.22997
64914853	chr14:64914853:C:G	6.11774e-08	-1.24258	-1.055	6.99137e-06	-1.22171	-1.1332
64915227	chr14:64915227:G:A	2.70777e-07	-1.66433e-10	-0.810055	3.75578e-05	-1.66433e-10	-0.67371
64915457	chr14:64915457:TC:T	2.31125e-07	-1.66433e-10	-0.968392	2.79899e-05	-1.66433e-10	-0.967746
64916057	chr14:64916057:A:G	2.43207e-07	-0.917437	-2.72626e-10	1.55321e-05	-1.55668	-2.72626e-10
64916515	chr14:64916515:T:C	2.9736e-07	-1.66433e-10	-0.716406	4.15295e-05	-1.66433e-10	-0.573186
64916724	chr14:64916724:C:A	9.49468e-08	-1.03211	-0.825928	5.1729e-06	-1.7585	-0.897658
64916837	chr14:64916837:C:T	1.01254e-07	-0.983855	-0.80986	5.26716e-06	-1.75492	-0.883178
64916858	chr14:64916858:G:A	1.1552e-07	-1.66191	-2.72626e-10	1.32501e-05	-1.71558	-2.72626e-10
64916971	chr14:64916971:A:G	3.14498e-08	-1.761	-1.20195	5.13443e-06	-1.43821	-1.22542
64916992	chr14:64916992:T:C	1.78646e-07	-1.66433e-10	-1.22595	2.19785e-05	-1.66433e-10	-1.20953
64917435	chr14:64917435:C:T	1.13246e-07	-1.68178	-2.72626e-10	2.70913e-05	-1.00038	-2.72626e-10
64917558	chr14:64917558:C:T	1.00146e-07	-1.00607	-0.798653	5.31192e-06	-1.75675	-0.872892
64917711	chr14:64917711:C:T	2.75012e-07	-0.887618	0.0930828	1.46643e-05	-1.52502	-0.0891523
64917975	chr14:64917975:T:C	2.34199e-07	-0.985191	0.0300125	1.3178e-05	-1.57341	-0.147629
64918260	chr14:64918260:G:A	1.78162e-07	-1.66433e-10	-1.22865	2.14022e-05	-1.66433e-10	-1.2361
64918719	chr14:64918719:A:G	1.43712e-06	0.859048	-2.72626e-10	2.18669e-05	-1.21462	-2.72626e-10
64919102	chr14:64919102:T:C	2.50838e-07	-0.028494	-0.858048	5.71014e-06	-1.66437	-0.892977
64919180	chr14:64919180:A:G	9.4328e-08	-1.04738	-0.817196	5.20979e-06	-1.75927	-0.889779
64919590	chr14:64919590:A:G	1.7678e-07	-1.66433e-10	-1.23645	2.13829e-05	-1.66433e-10	-1.237
64920204	chr14:64920204:C:T	9.00344e-08	-1.07436	-0.836797	5.11495e-06	-1.76035	-0.907075
64920398	chr14:64920398:C:A	9.51192e-08	-1.01524	-0.840978	5.11092e-06	-1.75734	-0.910866
64920544	chr14:64920544:C:T	1.00916e-07	-1.01917	-0.777887	5.38739e-06	-1.75778	-0.857745
64921235	chr14:64921235:G:A	2.5112e-07	-0.0382932	-0.847128	5.75632e-06	-1.66637	-0.882918
64921470	chr14:64921470:CAAAAT:C	8.88203e-08	-1.08673	-0.838002	5.1056e-06	-1.76068	-0.908576
64921525	chr14:64921525:A:G	1.08657e-07	-0.579575	-1.14358	1.05518e-05	-0.730023	-1.21327
64921629	chr14:64921629:G:A	1.84542e-07	-1.66433e-10	-1.19347	2.20607e-05	-1.66433e-10	-1.20579
64921750	chr14:64921750:A:G	9.33369e-08	-1.06227	-0.812864	5.23002e-06	-1.7599	-0.885272
64921805	chr14:64921805:A:G	1.78543e-07	-1.66433e-10	-1.22652	2.14259e-05	-1.66433e-10	-1.23499
64921923	chr14:64921923:T:C	3.59762e-07	0.649635	-1.17554	4.91211e-06	-1.487	-1.22089
64921993	chr14:64921993:C:T	9.25194e-08	-1.07547	-0.808461	5.24586e-06	-1.76037	-0.881779
64922344	chr14:64922344:C:T	3.88602e-07	-1.66433e-10	-0.448796	5.57296e-05	-1.66433e-10	-0.279079
64922532	chr14:64922532:T:C	9.88848e-08	-0.930455	-0.88694	4.94514e-06	-1.74946	-0.95173
64922685	chr14:64922685:A:G	9.72551e-08	-1.03709	-0.796922	5.31116e-06	-1.7588	-0.870979
64922757	chr14:64922757:TAGA:T	7.22355e-07	-1.66433e-10	0.171167	6.85891e-05	-1.66433e-10	-0.0714566
64923039	chr14:64923039:A:C	6.21669e-07	1.15117	-1.13012	5.88033e-06	-1.51656	-1.01142
64923497	chr14:64923497:T:C	6.65643e-07	1.20821	-1.11881	6.125e-06	-1.49812	-0.989095
64923513	chr14:64923513:A:G	2.6141e-07	-1.00428	0.159023	1.46826e-05	-1.58356	-0.0293691
64923737	chr14:64923737:C:T	1.81937e-07	-1.66433e-10	-1.20769	2.2307e-05	-1.66433e-10	-1.19469
64924494	chr14:64924494:A:G	8.08137e-08	-0.840877	-1.17833	1.72515e-05	-0.299097	-1.15259
64924765	chr14:64924765:A:T	1.06959e-07	-0.650101	-1.0888	1.01986e-05	-0.794341	-1.183
64924836	chr14:64924836:C:G	5.66945e-08	-1.2065	-1.16717	3.84042e-06	-1.72009	-1.23391
64925341	chr14:64925341:A:G	8.67418e-08	-0.778147	-1.17027	1.87809e-05	-0.223739	-1.14301
64925633	chr14:64925633:G:A	2.24002e-07	-0.999694	-2.72626e-10	2.94202e-05	-0.917909	-2.72626e-10
64925649	chr14:64925649:T:G	2.66729e-07	0.0370341	-0.862151	5.76802e-06	-1.6481	-0.899164
64925756	chr14:64925756:G:C	2.3341e-07	-0.0312887	-0.927263	5.34542e-06	-1.66211	-0.961237
64926200	chr14:64926200:G:A	9.67787e-08	-0.957311	-0.881613	4.95525e-06	-1.75236	-0.946782
64926559	chr14:64926559:G:A	2.16248e-07	-1.03492	-2.72626e-10	1.97237e-05	-1.31777	-2.72626e-10
64926892	chr14:64926892:G:A	2.70951e-07	-1.66433e-10	-0.809413	3.75756e-05	-1.66433e-10	-0.673235
64927144	chr14:64927144:A:G	1.78669e-07	-1.66433e-10	-1.22582	2.14787e-05	-1.66433e-10	-1.23253
64927310	chr14:64927310:C:G	1.03877e-07	-0.548387	-1.21976	2.28532e-05	0.0388679	-1.20937
64927572	chr14:64927572:G:A	2.5933e-07	-0.0106229	-0.842627	5.82023e-06	-1.6577	-0.880555
64928346	chr14:64928346:C:T	1.03377e-07	-1.02864	-0.744323	5.58057e-06	-1.75829	-0.822012
64928663	chr14:64928663:C:G	1.07706e-07	-0.968242	-0.763704	5.48675e-06	-1.75415	-0.843104
64928725	chr14:64928725:TA:T	1.05279e-07	-0.99414	-0.760592	5.48776e-06	-1.75593	-0.841145
64928907	chr14:64928907:T:A	1.06599e-07	-0.977502	-0.764773	5.49816e-06	-1.75438	-0.8408
64928950	chr14:64928950:A:G	6.02635e-07	1.09419	-1.10423	6.01437e-06	-1.53027	-0.97517
64929334	chr14:64929334:A:G	4.33871e-07	0.847802	-1.18641	1.60975e-05	-0.31728	-1.20364
64929925	chr14:64929925:C:T	1.13932e-07	-0.957097	-0.718649	5.74406e-06	-1.75245	-0.798974
64929950	chr14:64929950:C:A	1.28078e-07	-0.340986	-1.21773	2.84214e-05	0.253388	-1.20584
64930009	chr14:64930009:T:C	1.05087e-07	-0.989076	-0.767481	5.47549e-06	-1.75542	-0.843885
64930206	chr14:64930206:G:A	2.6702e-07	0.0780827	-0.902108	5.61556e-06	-1.63803	-0.93602
64930995	chr14:64930995:A:G	3.15181e-07	-1.66433e-10	-0.658202	4.91741e-05	-1.66433e-10	-0.404223
64931068	chr14:64931068:TG:T	1.77343e-07	-1.66433e-10	-1.23326	2.13843e-05	-1.66433e-10	-1.23693
64931139	chr14:64931139:T:A	7.16661e-07	-1.66433e-10	0.163253	6.79927e-05	-1.66433e-10	-0.0801891
64931894	chr14:64931894:T:C	1.79547e-07	-1.22091	-2.72626e-10	1.95644e-05	-1.32588	-2.72626e-10
64932107	chr14:64932107:C:T	2.68762e-07	-1.66433e-10	-0.817525	3.72385e-05	-1.66433e-10	-0.682248
64932537	chr14:64932537:G:C	1.0498e-07	-0.649904	-1.10768	1.00774e-05	-0.79516	-1.19413
64932545	chr14:64932545:A:G	2.49318e-07	-0.419759	-0.47286	7.39688e-06	-1.70158	-0.596953
64932573	chr14:64932573:A:G	1.68408e-07	-0.569411	-0.715547	5.85351e-06	-1.72915	-0.803401
64933351	chr14:64933351:C:T	9.66136e-08	-1.0125	-0.828128	5.17239e-06	-1.75726	-0.898992
64933442	chr14:64933442:G:T	5.19879e-08	-1.42292	-1.03742	3.94465e-06	-1.75919	-1.16804
64933660	chr14:64933660:A:G	1.81388e-07	-1.66433e-10	-1.21071	2.22275e-05	-1.66433e-10	-1.19826
64933727	chr14:64933727:C:T	1.70129e-07	-1.27479	-2.72626e-10	1.66752e-05	-1.48567	-2.72626e-10
64933818	chr14:64933818:A:G	1.76951e-07	-1.66433e-10	-1.23548	2.13762e-05	-1.66433e-10	-1.23731
64934066	chr14:64934066:GGT:G	9.4148e-08	-1.05377	-0.812715	5.21186e-06	-1.75967	-0.88898
64934108	chr14:64934108:C:A	1.12656e-07	-1.68702	-2.72626e-10	2.15068e-05	-1.23122	-2.72626e-10
64934355	chr14:64934355:AAAAC:A	1.79054e-07	-1.66433e-10	-1.22366	2.14659e-05	-1.66433e-10	-1.23312
64934535	chr14:64934535:A:G	1.84542e-07	-1.66433e-10	-1.19347	2.20607e-05	-1.66433e-10	-1.20579
64935087	chr14:64935087:A:G	2.65671e-07	-0.829092	-2.72626e-10	2.32024e-05	-1.15534	-2.72626e-10
64935101	chr14:64935101:A:G	9.79179e-08	-1.0283	-0.798921	5.30375e-06	-1.7583	-0.872873
64935119	chr14:64935119:A:G	1.71629e-07	-1.26601	-2.72626e-10	1.67806e-05	-1.47937	-2.72626e-10
64935252	chr14:64935252:T:G	9.77285e-08	-0.776255	-1.0529	9.5546e-06	-0.90835	-1.13422
64935337	chr14:64935337:TAATAA:T	5.43948e-07	1.06296	-1.17546	5.38152e-06	-1.54152	-1.0751
64935369	chr14:64935369:CAT:C	1.11634e-07	-1.69613	-2.72626e-10	1.59513e-05	-1.53005	-2.72626e-10
64935443	chr14:64935443:A:G	8.97561e-08	-1.07668	-0.837571	5.1117e-06	-1.76045	-0.907606
64936396	chr14:64936396:A:G	8.16281e-08	-0.820394	-1.18878	1.74779e-05	-0.273546	-1.16511
64936421	chr14:64936421:T:C	2.48728e-07	-0.894992	-2.72626e-10	2.20087e-05	-1.20815	-2.72626e-10
64936564	chr14:64936564:T:C	1.77644e-07	-1.66433e-10	-1.23157	2.16871e-05	-1.66433e-10	-1.22287
64937103	chr14:64937103:T:A	1.83778e-07	-1.66433e-10	-1.19762	2.27869e-05	-1.66433e-10	-1.17341
64937186	chr14:64937186:T:C	1.13035e-07	-0.929651	-0.754005	5.58442e-06	-1.74927	-0.830343
64937260	chr14:64937260:A:G	1.13101e-07	-0.91983	-0.763238	5.54398e-06	-1.74812	-0.838759
64937341	chr14:64937341:G:A	3.52666e-07	0.622993	-1.16882	4.88664e-06	-1.49568	-1.2174
64937724	chr14:64937724:A:C	9.43919e-08	-1.03233	-0.831569	5.15259e-06	-1.75845	-0.901645
64938181	chr14:64938181:G:A	1.02086e-07	-0.977409	-0.808125	5.28697e-06	-1.75433	-0.880018
64938214	chr14:64938214:A:G	1.06793e-07	-0.953957	-0.786505	5.40262e-06	-1.75219	-0.860519
64938543	chr14:64938543:C:T	1.246e-07	-1.58624	-2.72626e-10	1.33751e-05	-1.7062	-2.72626e-10
64938873	chr14:64938873:A:G	2.50113e-07	-1.66433e-10	-0.889437	2.98909e-05	-1.66433e-10	-0.902035
64939004	chr14:64939004:G:T	5.83929e-07	1.0855	-1.12707	5.82863e-06	-1.5357	-1.00111
64939045	chr14:64939045:A:G	1.87556e-07	-1.66433e-10	-1.17727	2.31452e-05	-1.66433e-10	-1.1578
64939684	chr14:64939684:G:A	1.05612e-07	-1.75157	-2.72626e-10	1.42598e-05	-1.64215	-2.72626e-10
64940282	chr14:64940282:C:T	2.86185e-07	0.117342	-0.872055	5.83829e-06	-1.6282	-0.906953
64940638	chr14:64940638:T:C	1.81407e-07	-1.66433e-10	-1.21061	2.22301e-05	-1.66433e-10	-1.19814
64940939	chr14:64940939:C:G	1.061e-07	-1.00218	-0.744789	5.58739e-06	-1.75652	-0.822559
64941255	chr14:64941255:A:G	2.7607e-07	0.1175	-0.908197	5.6399e-06	-1.62802	-0.941703
64941396	chr14:64941396:G:C	1.35543e-07	-1.50206	-2.72626e-10	1.39109e-05	-1.66692	-2.72626e-10
64941791	chr14:64941791:G:A	2.52012e-07	-0.0430909	-0.838782	5.79231e-06	-1.66804	-0.875021
64941792	chr14:64941792:C:G	1.81437e-07	-1.66433e-10	-1.21044	2.22347e-05	-1.66433e-10	-1.19794
64942083	chr14:64942083:A:G	7.02493e-07	1.28446	-1.14118	6.06104e-06	-1.47574	-1.02197
64942298	chr14:64942298:A:G	1.8559e-07	-1.66433e-10	-1.18781	2.27942e-05	-1.66433e-10	-1.17308
64942378	chr14:64942378:C:T	5.07333e-07	1.02093	-1.20312	1.81006e-05	-0.186342	-1.21731
64942416	chr14:64942416:C:A	6.21e-07	1.0876	-1.06762	6.30498e-06	-1.53362	-0.924629
64942486	chr14:64942486:A:T	1.0462e-07	-1.76101	-2.72626e-10	1.28889e-05	-1.74322	-2.72626e-10
64942796	chr14:64942796:GA:G	1.77511e-07	-1.66433e-10	-1.23232	2.1426e-05	-1.66433e-10	-1.23498
64942925	chr14:64942925:A:G	2.11645e-07	-1.66433e-10	-1.05644	2.46387e-05	-1.66433e-10	-1.09527
64943283	chr14:64943283:T:C	7.74814e-07	1.39383	-1.15255	6.22188e-06	-1.43271	-1.03881
64943482	chr14:64943482:CT:C	2.29019e-06	1.26744	0.0575973	1.92153e-05	-1.47428	0.130398
64943602	chr14:64943602:A:G	3.32027e-08	-1.68082	-1.2279	5.7882e-06	-1.37412	-1.16965
64943829	chr14:64943829:C:T	1.832e-07	-0.157705	-1.04307	4.6189e-06	-1.73119	-1.03824
64944035	chr14:64944035:C:T	1.77816e-07	-1.66433e-10	-1.2306	2.13905e-05	-1.66433e-10	-1.23664
64944418	chr14:64944418:T:C	2.44378e-07	-1.66433e-10	-0.912632	2.83754e-05	-1.66433e-10	-0.954066
64944482	chr14:64944482:C:T	1.27609e-06	1.6194	-0.879193	9.45927e-06	-1.3842	-0.668396
64944781	chr14:64944781:T:G	4.07796e-08	-1.56559	-1.13758	5.19815e-06	-1.56421	-1.08708
64944836	chr14:64944836:A:G	1.98655e-07	-1.66433e-10	-1.11978	2.34258e-05	-1.66433e-10	-1.14575
64944840	chr14:64944840:G:A	3.94329e-08	-1.73419	-1.00256	6.97647e-06	-1.19694	-1.16011
64945048	chr14:64945048:A:G	1.80507e-07	-1.66433e-10	-1.21558	2.18638e-05	-1.66433e-10	-1.21476
64945100	chr14:64945100:G:A	2.58324e-07	-1.66433e-10	-0.857136	2.9748e-05	-1.66433e-10	-0.906829
64945560	chr14:64945560:C:T	9.30297e-07	1.28752	-0.863368	8.6087e-06	-1.49887	-0.64795
64945723	chr14:64945723:T:C	2.96385e-07	0.356595	-1.07629	4.38758e-06	-1.75469	-1.06612
64945992	chr14:64945992:G:A	2.11157e-07	-1.66433e-10	-1.05875	2.47518e-05	-1.66433e-10	-1.09069
64946055	chr14:64946055:G:A	2.5658e-07	0.366775	-1.23068	5.43837e-06	-1.38541	-1.2207
64946888	chr14:64946888:G:A	2.81453e-07	0.275382	-1.04677	5.1223e-06	-1.55932	-1.10666
64947654	chr14:64947654:T:C	5.72969e-07	0.496593	-0.557112	7.41098e-06	-1.74648	-0.550149
64947661	chr14:64947661:C:T	6.23249e-08	-1.0555	-1.22349	3.74042e-06	-1.76075	-1.21964
64947941	chr14:64947941:C:T	1.80157e-07	-0.194083	-1.02344	4.67071e-06	-1.69144	-1.06684
64948012	chr14:64948012:G:A	1.81524e-07	-1.66433e-10	-1.20996	2.22468e-05	-1.66433e-10	-1.19739
64948020	chr14:64948020:C:G	8.07919e-07	1.49331	-1.2102	4.95407e-06	-1.49153	-1.20786
64948326	chr14:64948326:G:T	1.97401e-07	-1.66433e-10	-1.12612	2.34722e-05	-1.66433e-10	-1.14377
64948648	chr14:64948648:C:T	8.14254e-08	-0.941239	-1.07042	4.62757e-06	-1.76059	-1.00697
64948754	chr14:64948754:TGAAA:T	1.40821e-07	-0.933895	-0.529968	8.31639e-06	-1.76041	-0.420948
64949025	chr14:64949025:C:T	3.4753e-07	0.198903	-0.759402	8.58668e-06	-1.44051	-0.708867
64949143	chr14:64949143:C:T	1.79177e-07	-1.66433e-10	-1.22297	2.18883e-05	-1.66433e-10	-1.21364
64949218	chr14:64949218:C:T	2.28259e-07	-0.98087	-2.72626e-10	1.76302e-05	-1.42998	-2.72626e-10
64949223	chr14:64949223:G:C	3.67454e-07	-0.504753	-2.72626e-10	1.90994e-05	-1.34993	-2.72626e-10
64949244	chr14:64949244:T:C	1.7955e-07	-1.66433e-10	-1.2209	2.19467e-05	-1.66433e-10	-1.21098
64949959	chr14:64949959:C:T	3.61075e-07	0.291275	-0.813539	8.42603e-06	-1.40273	-0.765538
64950035	chr14:64950035:G:A	2.97262e-07	-1.66433e-10	-0.716738	4.1267e-05	-1.66433e-10	-0.579526
64950038	chr14:64950038:G:A	2.03478e-07	-1.09579	-2.72626e-10	1.34203e-05	-1.70282	-2.72626e-10
64950106	chr14:64950106:C:T	1.27246e-07	-1.56523	-2.72626e-10	1.31715e-05	-1.72154	-2.72626e-10
64950352	chr14:64950352:C:A	5.67892e-07	-1.66433e-10	-0.0694186	5.5922e-05	-1.66433e-10	-0.275632
64950702	chr14:64950702:T:C	1.22885e-07	-1.6001	-2.72626e-10	1.2777e-05	-1.75194	-2.72626e-10
64951447	chr14:64951447:C:T	2.04592e-07	-1.66433e-10	-1.09033	2.42307e-05	-1.66433e-10	-1.11197
64951547	chr14:64951547:A:T	3.28766e-08	-1.7194	-1.19919	6.07813e-06	-1.25895	-1.23594
64951757	chr14:64951757:G:C	2.0579e-06	1.86486	-0.646765	1.18641e-05	-1.30949	-0.516583
64951846	chr14:64951846:C:A	3.80907e-07	0.285843	-0.754638	8.93772e-06	-1.40537	-0.703939
64952347	chr14:64952347:G:T	1.19423e-07	-1.62868	-2.72626e-10	1.26652e-05	-1.76073	-2.72626e-10
64952353	chr14:64952353:T:A	2.35292e-07	-1.66433e-10	-0.950523	3.12535e-05	-1.66433e-10	-0.85746
64952480	chr14:64952480:T:C	4.11399e-07	-1.66433e-10	-0.391786	4.64662e-05	-1.66433e-10	-0.460865
64952575	chr14:64952575:A:G	3.18927e-07	-0.0277738	-0.618615	6.80109e-06	-1.64878	-0.733732
64952755	chr14:64952755:C:A	5.33382e-08	-1.21855	-1.21615	4.24801e-06	-1.61831	-1.23483
64953059	chr14:64953059:G:T	5.12965e-08	-1.26922	-1.20451	4.1612e-06	-1.64394	-1.22985
64953234	chr14:64953234:G:A	1.17302e-06	1.44953	-0.793548	9.89276e-06	-1.44671	-0.561075
64953284	chr14:64953284:G:A	2.39582e-07	-1.66433e-10	-0.932454	2.78481e-05	-1.66433e-10	-0.972824
64954556	chr14:64954556:T:C	5.85597e-08	-1.20689	-1.13441	4.08123e-06	-1.72282	-1.17038
64955029	chr14:64955029:C:A	1.88363e-07	-1.66433e-10	-1.17298	2.24321e-05	-1.66433e-10	-1.1891
64955092	chr14:64955092:A:T	1.07282e-07	-1.73589	-2.72626e-10	1.33086e-05	-1.71118	-2.72626e-10
64955241	chr14:64955241:C:T	1.05298e-07	-1.75455	-2.72626e-10	1.44539e-05	-1.62863	-2.72626e-10
64955297	chr14:64955297:G:A	2.70278e-06	1.51962	-0.0289361	1.90346e-05	-1.4192	0.0658689
64955368	chr14:64955368:G:A	1.89261e-07	-1.66433e-10	-1.16822	2.39814e-05	-1.66433e-10	-1.12231
64955622	chr14:64955622:C:T	1.70428e-06	1.70416	-0.674606	1.08542e-05	-1.36673	-0.548305
64955647	chr14:64955647:G:T	6.39609e-07	0.557789	-0.508282	9.78198e-06	-1.65381	-0.365237
64955773	chr14:64955773:C:G	9.70549e-07	1.28308	-0.816566	9.00714e-06	-1.50362	-0.597957
64955924	chr14:64955924:A:G	3.3304e-08	-1.7069	-1.19877	5.84914e-06	-1.2971	-1.2362
64955976	chr14:64955976:G:A	3.05597e-07	-0.689083	-2.72626e-10	1.73583e-05	-1.44552	-2.72626e-10
64956078	chr14:64956078:A:G	1.77312e-06	2.30493	-1.23578	4.30908e-06	-1.62018	-1.21869
64956426	chr14:64956426:G:A	2.02322e-06	1.65923	-0.458129	1.35423e-05	-1.3655	-0.328265
64956544	chr14:64956544:A:G	5.98541e-07	0.800916	-0.817772	6.07635e-06	-1.70339	-0.791795
64956952	chr14:64956952:G:A	1.24361e-06	1.94403	-1.2296	4.14397e-06	-1.67236	-1.20558
64957037	chr14:64957037:A:G	1.21468e-06	1.92847	-1.23758	4.02648e-06	-1.67772	-1.22898
64957911	chr14:64957911:G:A	3.3737e-07	-0.590171	-2.72626e-10	1.59812e-05	-1.52818	-2.72626e-10
64958740	chr14:64958740:G:T	1.30213e-06	1.36756	-0.60715	1.00329e-05	-1.46337	-0.530342
64958751	chr14:64958751:C:T	5.95707e-08	-1.33308	-0.991108	4.74399e-06	-1.68849	-1.05422
64960076	chr14:64960076:T:G	8.65895e-07	0.560159	-0.207746	1.03213e-05	-1.7291	-0.236274
64960127	chr14:64960127:G:T	9.32341e-08	-0.817595	-1.05864	6.84948e-06	-1.29346	-1.08196
64960345	chr14:64960345:A:G	3.41771e-08	-1.66528	-1.21451	6.64795e-06	-1.16905	-1.23623
64960575	chr14:64960575:G:A	1.73028e-07	-1.2579	-2.72626e-10	1.49465e-05	-1.59511	-2.72626e-10
64961043	chr14:64961043:G:A	7.32071e-07	0.840927	-0.656399	8.35847e-06	-1.59011	-0.586199
64961092	chr14:64961092:A:G	3.49239e-07	0.181496	-0.737089	6.03479e-06	-1.74477	-0.757284
64961447	chr14:64961447:T:C	2.80598e-07	0.361812	-1.13624	4.21013e-06	-1.75002	-1.11207
64961635	chr14:64961635:T:C	2.18503e-07	-1.66433e-10	-1.02455	2.58222e-05	-1.66433e-10	-1.04835
64961689	chr14:64961689:C:G	5.44332e-07	-0.111792	-2.72626e-10	2.95339e-05	-0.914051	-2.72626e-10
64961917	chr14:64961917:A:G	1.05297e-07	-1.75456	-2.72626e-10	1.26664e-05	-1.76064	-2.72626e-10
64961940	chr14:64961940:C:T	5.25821e-07	0.775407	-0.921797	5.55696e-06	-1.698	-0.886538
64962676	chr14:64962676:A:G	1.96941e-07	-1.66433e-10	-1.12845	2.32468e-05	-1.66433e-10	-1.15342
64962801	chr14:64962801:T:C	2.5832e-07	-0.26708	-0.590072	6.86568e-06	-1.75872	-0.614332
64963013	chr14:64963013:T:A	1.83539e-07	-1.66433e-10	-1.19892	2.18927e-05	-1.66433e-10	-1.21344
64963610	chr14:64963610:A:G	6.52648e-07	0.797747	-0.728059	6.67773e-06	-1.69523	-0.705579
64964099	chr14:64964099:C:T	2.42793e-07	-1.66433e-10	-0.919142	2.78496e-05	-1.66433e-10	-0.972772
64964526	chr14:64964526:AAAAAG:A	1.90138e-07	-1.66433e-10	-1.1636	2.26014e-05	-1.66433e-10	-1.18158
64964530	chr14:64964530:AG:A	3.39365e-08	-1.64934	-1.23752	3.95501e-06	-1.69091	-1.23369
64964984	chr14:64964984:C:A	1.88552e-07	-1.17198	-2.72626e-10	1.53935e-05	-1.56564	-2.72626e-10
64965884	chr14:64965884:G:A	2.05819e-06	2.04718	-0.828951	1.00172e-05	-1.24844	-0.746845
64965946	chr14:64965946:C:T	1.81718e-07	-1.66433e-10	-1.2089	2.17674e-05	-1.66433e-10	-1.21918
64966380	chr14:64966380:G:A	2.04613e-07	-1.66433e-10	-1.09023	2.30761e-05	-1.66433e-10	-1.16079
64966613	chr14:64966613:A:G	1.28461e-07	-0.544081	-1.01165	4.9654e-06	-1.69464	-1.00246
64966999	chr14:64966999:A:G	2.38819e-07	-0.368482	-0.567163	8.11555e-06	-1.72602	-0.479785
64967497	chr14:64967497:G:A	1.05059e-07	-0.521311	-1.23552	3.78517e-06	-1.75226	-1.21624
64967727	chr14:64967727:A:G	1.89228e-07	-1.66433e-10	-1.1684	2.35341e-05	-1.66433e-10	-1.14114
64967878	chr14:64967878:G:A	2.43967e-07	-1.66433e-10	-0.914317	2.80425e-05	-1.66433e-10	-0.965868
64968296	chr14:64968296:T:G	1.7662e-07	-1.66433e-10	-1.23735	2.13709e-05	-1.66433e-10	-1.23756
64968701	chr14:64968701:A:G	2.66352e-07	-0.82653	-2.72626e-10	1.30988e-05	-1.72707	-2.72626e-10
64968948	chr14:64968948:G:C	3.6341e-08	-1.58119	-1.23722	3.76178e-06	-1.73924	-1.23546
64969157	chr14:64969157:G:A	7.04547e-08	-1.28999	-0.866391	6.62443e-06	-1.4629	-0.945926
64969422	chr14:64969422:C:T	2.42125e-07	-1.66433e-10	-0.921895	2.64289e-05	-1.66433e-10	-1.02513
64970199	chr14:64970199:C:T	3.09159e-07	-1.66433e-10	-0.677495	4.07371e-05	-1.66433e-10	-0.592452
64971100	chr14:64971100:C:A	3.97834e-08	-1.59457	-1.13333	4.11191e-06	-1.73405	-1.15166
64971219	chr14:64971219:T:C	5.85857e-07	0.981251	-1.01953	4.21697e-06	-1.75777	-1.1027
64971585	chr14:64971585:A:C	2.01915e-07	-1.10351	-2.72626e-10	1.32847e-05	-1.71298	-2.72626e-10
64972366	chr14:64972366:C:A	7.4126e-07	0.197001	-2.72626e-10	2.23139e-05	-1.19438	-2.72626e-10
64972385	chr14:64972385:G:C	1.54315e-07	-1.37235	-2.72626e-10	1.50206e-05	-1.59017	-2.72626e-10
64973406	chr14:64973406:G:A	1.28936e-07	-1.55203	-2.72626e-10	3.18179e-05	-0.839562	-2.72626e-10
64974009	chr14:64974009:C:T	4.26488e-07	0.06778	-0.423546	1.38702e-05	-1.43508	-0.234765
64974019	chr14:64974019:G:A	3.70693e-08	-1.73692	-1.06164	5.00884e-06	-1.58767	-1.10071
64974254	chr14:64974254:T:G	1.984e-07	-0.482224	-0.63884	7.84281e-06	-1.65019	-0.589808
64974843	chr14:64974843:A:G	1.54944e-07	-0.189776	-1.17851	4.26113e-06	-1.63819	-1.21186
64975083	chr14:64975083:C:T	3.10226e-07	-0.674049	-2.72626e-10	0.000163509	0.797279	-2.72626e-10
64975587	chr14:64975587:C:T	7.734e-06	2.54203	-2.72626e-10	0.000236101	1.16467	-2.72626e-10
64976101	chr14:64976101:G:A	2.06783e-07	-1.66433e-10	-1.07968	2.43389e-05	-1.66433e-10	-1.10752
64976518	chr14:64976518:AAAT:A	7.82044e-07	0.25056	-2.72626e-10	3.59082e-05	-0.718624	-2.72626e-10
64976718	chr14:64976718:A:G	2.98819e-07	-0.372322	-0.339191	8.7764e-06	-1.59166	-0.53586
64977123	chr14:64977123:C:A	2.17969e-07	-1.66433e-10	-1.027	2.41651e-05	-1.66433e-10	-1.11468
64977536	chr14:64977536:A:G	1.12592e-05	4.0997	-1.18211	3.80511e-06	-1.73478	-1.22846
64977744	chr14:64977744:GA:G	1.0992e-06	-1.66433e-10	0.590987	0.000157433	-1.66433e-10	0.759407
64977868	chr14:64977868:T:G	5.44073e-08	-1.20229	-1.21256	4.67587e-06	-1.56613	-1.19104
64978553	chr14:64978553:A:G	1.16628e-05	4.15666	-1.20384	3.86913e-06	-1.7308	-1.21576
64978982	chr14:64978982:T:G	1.76667e-07	-1.66433e-10	-1.23708	2.1388e-05	-1.66433e-10	-1.23676
64979550	chr14:64979550:C:T	1.02534e-06	1.49888	-0.977451	2.6038e-05	-0.0696351	-0.970396
64979584	chr14:64979584:C:A	2.02532e-07	-1.66433e-10	-1.10045	2.38076e-05	-1.66433e-10	-1.12959
64979639	chr14:64979639:G:A	4.32706e-07	-0.0937765	-0.247515	1.52933e-05	-1.50961	-0.0625646
64981311	chr14:64981311:A:G	1.76723e-07	-1.66433e-10	-1.23677	2.16331e-05	-1.66433e-10	-1.22537
64981526	chr14:64981526:G:A	3.10613e-07	-1.66433e-10	-0.672801	4.06126e-05	-1.66433e-10	-0.595512
64981542	chr14:64981542:G:A	1.19138e-07	-1.63107	-2.72626e-10	1.85867e-05	-1.37714	-2.72626e-10
64982299	chr14:64982299:C:G	4.40958e-08	-1.38877	-1.23621	4.08253e-06	-1.67354	-1.21933
64983665	chr14:64983665:G:A	3.67736e-08	-1.61393	-1.19264	3.93521e-06	-1.72142	-1.2082
64983724	chr14:64983724:C:T	3.93935e-08	-1.50994	-1.22781	3.96372e-06	-1.72208	-1.20033
64983758	chr14:64983758:T:C	2.07527e-07	-1.66433e-10	-1.07609	2.43612e-05	-1.66433e-10	-1.1066
64984062	chr14:64984062:T:C	2.18463e-05	4.76733	-1.18689	4.05574e-06	-1.67311	-1.22634
64984073	chr14:64984073:C:T	3.0884e-07	-1.66433e-10	-0.678528	4.35848e-05	-1.66433e-10	-0.524881
64984296	chr14:64984296:TG:T	2.31589e-07	-1.66433e-10	-0.966385	3.12548e-05	-1.66433e-10	-0.857416
64985183	chr14:64985183:C:A	3.01787e-07	-0.701628	-2.72626e-10	4.33444e-05	-0.530412	-2.72626e-10
64985330	chr14:64985330:G:GTTA	4.59832e-07	0.638015	-0.918505	4.53761e-06	-1.73673	-1.05046
64985599	chr14:64985599:C:T	3.23765e-08	-1.6995	-1.23442	4.12371e-06	-1.64595	-1.23689
64985703	chr14:64985703:G:A	3.31075e-08	-1.67961	-1.23198	4.04477e-06	-1.66657	-1.2356
64985808	chr14:64985808:G:A	1.20739e-07	-1.61772	-2.72626e-10	1.29377e-05	-1.73945	-2.72626e-10
64987138	chr14:64987138:T:C	3.09728e-07	-1.66433e-10	-0.675655	3.5402e-05	-1.66433e-10	-0.732822
64987465	chr14:64987465:T:A	1.77915e-07	-1.66433e-10	-1.23005	2.17887e-05	-1.66433e-10	-1.2182
64988302	chr14:64988302:G:A	1.84103e-07	-1.66433e-10	-1.19585	2.26747e-05	-1.66433e-10	-1.17834
64988368	chr14:64988368:T:C	4.84311e-08	-1.51278	-1.01843	9.7162e-06	-1.00058	-1.02522
64988585	chr14:64988585:C:T	2.17758e-07	-1.02797	-2.72626e-10	3.04698e-05	-0.882855	-2.72626e-10
64988914	chr14:64988914:G:A	4.87184e-08	-1.49957	-1.02572	9.91178e-06	-0.974243	-1.03162
64991019	chr14:64991019:G:C	1.88552e-07	-1.66433e-10	-1.17198	2.24614e-05	-1.66433e-10	-1.18779
64991553	chr14:64991553:G:A	3.98712e-08	-1.49342	-1.23228	3.95685e-06	-1.7162	-1.20794
64991636	chr14:64991636:G:A	6.1606e-08	-1.05791	-1.23268	5.08195e-06	-1.45397	-1.21992
64992254	chr14:64992254:A:G	4.17381e-07	-1.66433e-10	-0.377352	4.80869e-05	-1.66433e-10	-0.426581
64992413	chr14:64992413:T:A	2.63521e-07	-1.66433e-10	-0.837217	3.3673e-05	-1.66433e-10	-0.782894
64992720	chr14:64992720:C:G	1.94769e-07	-1.66433e-10	-1.13954	2.44025e-05	-1.66433e-10	-1.10491
64993071	chr14:64993071:C:T	2.55143e-07	-1.66433e-10	-0.869526	3.25324e-05	-1.66433e-10	-0.817352
64993111	chr14:64993111:C:T	2.68063e-07	-1.66433e-10	-0.820127	3.42859e-05	-1.66433e-10	-0.764855
64993520	chr14:64993520:G:A	2.3481e-07	-1.66433e-10	-0.952573	2.91863e-05	-1.66433e-10	-0.925892
64993933	chr14:64993933:G:A	1.76729e-07	-1.66433e-10	-1.23673	2.21838e-05	-1.66433e-10	-1.20023
64994194	chr14:64994194:G:T	3.93646e-08	-1.76089	-0.977594	4.93149e-06	-1.68263	-1.02132
64994655	chr14:64994655:A:C	4.08653e-08	-1.4746	-1.22647	4.00322e-06	-1.71702	-1.19547
64994935	chr14:64994935:T:A	2.2715e-07	-1.66433e-10	-0.985742	2.60234e-05	-1.66433e-10	-1.04059
64995277	chr14:64995277:A:G	4.78697e-08	-1.32654	-1.21633	4.2353e-06	-1.6267	-1.22944
64995280	chr14:64995280:T:G	3.39708e-07	-1.66433e-10	-0.583264	3.77832e-05	-1.66433e-10	-0.667724
64995602	chr14:64995602:C:T	2.1631e-07	-1.66433e-10	-1.03464	2.52033e-05	-1.66433e-10	-1.07262
64995903	chr14:64995903:C:T	2.54889e-07	-1.66433e-10	-0.870522	3.49965e-05	-1.66433e-10	-0.744341
64995928	chr14:64995928:G:A	3.40004e-06	1.72019	-2.72626e-10	5.47172e-05	-0.297412	-2.72626e-10
64996191	chr14:64996191:C:T	2.33453e-07	-1.66433e-10	-0.958368	2.52906e-05	-1.66433e-10	-1.06916
64997286	chr14:64997286:A:G	3.91539e-08	-1.52882	-1.21503	4.65571e-06	-1.53838	-1.22311
64997372	chr14:64997372:A:G	1.05803e-07	-1.74977	-2.72626e-10	1.32439e-05	-1.71605	-2.72626e-10
64997458	chr14:64997458:T:A	1.04044e-06	1.76727	-1.23121	2.60452e-05	0.185984	-1.22574
64997584	chr14:64997584:T:C	5.73385e-06	3.38912	-1.14633	3.74971e-06	-1.75918	-1.21874
64998083	chr14:64998083:TA:T	3.5521e-08	-1.75706	-1.08416	4.62971e-06	-1.64864	-1.11845
64998219	chr14:64998219:A:G	5.02455e-08	-1.27462	-1.21981	4.35533e-06	-1.59666	-1.23154
64998322	chr14:64998322:G:A	6.44147e-06	3.5183	-1.15913	3.73183e-06	-1.75576	-1.22694
64998341	chr14:64998341:A:G	2.4485e-07	-1.66433e-10	-0.910706	2.81988e-05	-1.66433e-10	-0.960312
64998453	chr14:64998453:CA:C	0.000275339	7.30365	-1.18924	4.74825e-06	-1.50508	-1.23673
64998657	chr14:64998657:C:T	1.91278e-07	-1.66433e-10	-1.15762	2.39168e-05	-1.66433e-10	-1.12501
64998773	chr14:64998773:A:G	1.10215e-06	1.82237	-1.2287	2.72557e-05	0.22802	-1.22235
64999207	chr14:64999207:G:T	3.78595e-08	-1.55343	-1.22404	4.51384e-06	-1.56235	-1.23009
64999210	chr14:64999210:T:C	3.80414e-08	-1.54842	-1.22425	4.53498e-06	-1.5575	-1.23027
64999446	chr14:64999446:A:G	4.14118e-08	-1.46063	-1.22716	4.01968e-06	-1.71155	-1.19684
64999607	chr14:64999607:A:G	4.26843e-07	-0.354934	-2.72626e-10	2.52139e-05	-1.07219	-2.72626e-10
64999675	chr14:64999675:T:C	3.84663e-07	-1.66433e-10	-0.458982	4.45096e-05	-1.66433e-10	-0.503885
64999687	chr14:64999687:C:A	2.62174e-07	-1.66433e-10	-0.842344	2.96069e-05	-1.66433e-10	-0.911582
64999957	chr14:64999957:G:A	3.05204e-08	-1.75564	-1.23732	4.17051e-06	-1.64052	-1.23103
65000559	chr14:65000559:G:A	1.98918e-07	-1.66433e-10	-1.11846	2.31524e-05	-1.66433e-10	-1.15749
65000572	chr14:65000572:G:A	1.0873e-07	-1.72248	-2.72626e-10	1.32935e-05	-1.71231	-2.72626e-10
65000863	chr14:65000863:G:A	1.76587e-07	-1.66433e-10	-1.23753	2.13708e-05	-1.66433e-10	-1.23756
65001226	chr14:65001226:A:T	2.43955e-07	-1.66433e-10	-0.914368	2.81088e-05	-1.66433e-10	-0.963507
65002296	chr14:65002296:T:G	3.36685e-08	-1.71774	-1.17705	4.79561e-06	-1.52803	-1.20386
65002335	chr14:65002335:G:A	8.78233e-07	1.5622	-1.19563	2.35581e-05	0.0424896	-1.18261
65002469	chr14:65002469:C:T	2.06891e-07	-1.66433e-10	-1.07916	2.30342e-05	-1.66433e-10	-1.16261
65002483	chr14:65002483:C:T	5.96248e-08	-1.08737	-1.23591	4.93726e-06	-1.47435	-1.22843
65002721	chr14:65002721:G:A	6.29412e-07	-1.66433e-10	0.0334363	7.33577e-05	-1.66433e-10	-0.00424266
65002931	chr14:65002931:A:G	2.90425e-07	-0.740006	-2.72626e-10	1.5911e-05	-1.53258	-2.72626e-10
65003549	chr14:65003549:T:C	1.45837e-07	-1.42886	-2.72626e-10	1.29807e-05	-1.73612	-2.72626e-10
65003831	chr14:65003831:A:G	1.95279e-07	-1.66433e-10	-1.13692	2.28135e-05	-1.66433e-10	-1.17224
65003928	chr14:65003928:C:T	2.33731e-07	-1.66433e-10	-0.95718	2.87466e-05	-1.66433e-10	-0.94107
65004053	chr14:65004053:C:T	2.53777e-07	-1.66433e-10	-0.874894	3.2248e-05	-1.66433e-10	-0.826135
65004113	chr14:65004113:A:G	1.27262e-05	4.26604	-1.22597	4.71466e-06	-1.56988	-1.17904
65004468	chr14:65004468:C:T	1.91359e-07	-1.66433e-10	-1.1572	2.33377e-05	-1.66433e-10	-1.14952
65004533	chr14:65004533:A:G	1.79288e-07	-1.66433e-10	-1.22236	2.14296e-05	-1.66433e-10	-1.23481
65005202	chr14:65005202:G:A	1.47874e-07	-0.459202	-0.95579	4.91208e-06	-1.60631	-1.10158
65005756	chr14:65005756:C:T	1.8622e-07	-1.66433e-10	-1.18442	2.27997e-05	-1.66433e-10	-1.17284
65005939	chr14:65005939:C:T	1.87704e-07	-1.66433e-10	-1.17648	2.28366e-05	-1.66433e-10	-1.17122
65006478	chr14:65006478:G:A	2.52442e-05	3.96071	-0.235704	6.66403e-06	-1.75713	-0.64574
65006639	chr14:65006639:G:C	2.63747e-07	-1.66433e-10	-0.83636	3.35648e-05	-1.66433e-10	-0.786112
65006845	chr14:65006845:A:T	9.78633e-08	-0.855682	-0.972096	4.36012e-06	-1.71368	-1.11341
65006921	chr14:65006921:G:C	1.77121e-07	-1.66433e-10	-1.23452	2.42681e-05	-1.66433e-10	-1.11043
65007028	chr14:65007028:A:G	4.06491e-07	-1.66433e-10	-0.403788	4.54478e-05	-1.66433e-10	-0.483025
65007157	chr14:65007157:G:C	2.05198e-05	3.82003	-0.302236	6.35598e-06	-1.75389	-0.696301
65007653	chr14:65007653:G:C	7.17819e-06	-1.66433e-10	2.46745	0.00103327	-1.66433e-10	2.64089
65007855	chr14:65007855:A:G	1.86099e-07	-1.66433e-10	-1.18507	2.26662e-05	-1.66433e-10	-1.17872
65008426	chr14:65008426:T:C	1.94358e-07	-1.66433e-10	-1.14165	2.2705e-05	-1.66433e-10	-1.177
65008670	chr14:65008670:A:G	2.41806e-07	-1.66433e-10	-0.923216	3.52656e-05	-1.66433e-10	-0.736683
65008693	chr14:65008693:A:G	0.0101916	9.98517	-0.259443	7.10748e-06	-1.30959	-1.02885
65008990	chr14:65008990:C:A	9.59506e-08	-0.843757	-1.00376	4.27947e-06	-1.71097	-1.13479
65009189	chr14:65009189:TA:T	3.51365e-07	-1.66433e-10	-0.549525	4.3397e-05	-1.66433e-10	-0.529199
65009353	chr14:65009353:C:CTGGCGCT	2.0094e-07	-1.66433e-10	-1.10834	2.43114e-05	-1.66433e-10	-1.10864
65009355	chr14:65009355:A:C	2.0078e-07	-1.66433e-10	-1.10914	2.42927e-05	-1.66433e-10	-1.10941
65009411	chr14:65009411:C:T	1.91673e-07	-1.66433e-10	-1.15556	2.27336e-05	-1.66433e-10	-1.17575
65009893	chr14:65009893:G:A	2.85214e-07	-1.66433e-10	-0.758112	3.6465e-05	-1.66433e-10	-0.703236
65010636	chr14:65010636:C:T	2.21677e-07	-1.66433e-10	-1.01013	2.53381e-05	-1.66433e-10	-1.06728
65010662	chr14:65010662:C:A	1.9705e-07	-1.66433e-10	-1.12789	2.3533e-05	-1.66433e-10	-1.14119
65010672	chr14:65010672:A:G	1.81814e-07	-1.66433e-10	-1.20836	2.38959e-05	-1.66433e-10	-1.12589
65010681	chr14:65010681:A:G	2.02096e-07	-1.66433e-10	-1.10261	2.25757e-05	-1.66433e-10	-1.18272
65010912	chr14:65010912:T:G	2.04526e-07	-1.66433e-10	-1.09065	2.47477e-05	-1.66433e-10	-1.09086
65011018	chr14:65011018:T:C	2.03383e-07	-1.66433e-10	-1.09626	2.45843e-05	-1.66433e-10	-1.09748
65011024	chr14:65011024:CCCTT:C	3.45415e-05	5.22438	-1.18582	7.47024e-05	1.23555	-1.22162
65011193	chr14:65011193:C:G	3.26906e-07	-1.66433e-10	-0.621677	4.20677e-05	-1.66433e-10	-0.560311
65011237	chr14:65011237:G:A	5.99138e-06	3.5226	-1.23587	2.44024e-05	0.088393	-1.1933
65011457	chr14:65011457:G:A	2.01596e-07	-1.66433e-10	-1.10508	2.4369e-05	-1.66433e-10	-1.10628
65011471	chr14:65011471:A:C	2.38715e-07	-1.66433e-10	-0.936078	3.0212e-05	-1.66433e-10	-0.891351
65011637	chr14:65011637:A:C	3.21748e-08	-1.70959	-1.23058	4.86477e-06	-1.48144	-1.23613
65011903	chr14:65011903:C:T	2.35094e-07	-1.66433e-10	-0.951366	2.67312e-05	-1.66433e-10	-1.01376
65012065	chr14:65012065:C:T	1.83413e-07	-1.66433e-10	-1.19961	2.2022e-05	-1.66433e-10	-1.20755
65012138	chr14:65012138:CT:C	4.71999e-07	-1.66433e-10	-0.254374	5.87332e-05	-1.66433e-10	-0.226584
65012253	chr14:65012253:C:T	2.1e-07	-1.66433e-10	-1.06424	2.54204e-05	-1.66433e-10	-1.06404
65012397	chr14:65012397:C:A	1.36069e-07	-1.49819	-2.72626e-10	1.26962e-05	-1.75829	-2.72626e-10
65012583	chr14:65012583:C:T	1.91716e-07	-1.66433e-10	-1.15533	2.27381e-05	-1.66433e-10	-1.17555
65012628	chr14:65012628:A:T	2.0631e-07	-1.66433e-10	-1.08197	2.49737e-05	-1.66433e-10	-1.08177
65012642	chr14:65012642:A:G	2.06019e-07	-1.66433e-10	-1.08338	2.49387e-05	-1.66433e-10	-1.08317
65012733	chr14:65012733:C:G	1.05885e-07	-1.74899	-2.72626e-10	1.31098e-05	-1.72623	-2.72626e-10
65012950	chr14:65012950:G:A	2.08654e-07	-1.66433e-10	-1.07067	2.52566e-05	-1.66433e-10	-1.0705
65013001	chr14:65013001:C:T	2.06295e-07	-1.66433e-10	-1.08204	2.49717e-05	-1.66433e-10	-1.08185
65013248	chr14:65013248:T:C	2.06068e-07	-1.66433e-10	-1.08314	2.49443e-05	-1.66433e-10	-1.08294
65013405	chr14:65013405:C:T	2.16214e-07	-1.66433e-10	-1.03508	2.79991e-05	-1.66433e-10	-0.967419
65013441	chr14:65013441:C:T	3.22193e-08	-1.70166	-1.23713	4.96941e-06	-1.4632	-1.23308
65013479	chr14:65013479:C:T	4.70376e-06	3.28179	-1.23702	2.15362e-05	-0.0702658	-1.15959
65013490	chr14:65013490:T:C	0.00408232	9.30211	-0.491288	6.1774e-06	-1.40174	-1.07695
65013737	chr14:65013737:A:G	2.18958e-07	-1.66433e-10	-1.02247	2.65083e-05	-1.66433e-10	-1.02213
65014300	chr14:65014300:G:A	7.88498e-08	-1.02034	-1.02346	1.60946e-05	-0.37516	-1.14595
65014434	chr14:65014434:G:T	2.2873e-07	-1.66433e-10	-0.978807	2.90921e-05	-1.66433e-10	-0.929123
65014494	chr14:65014494:C:T	0.00646	9.83984	-0.570051	6.01189e-06	-1.34457	-1.16128
65014717	chr14:65014717:G:A	1.93017e-07	-1.66433e-10	-1.14857	2.25752e-05	-1.66433e-10	-1.18274
65014826	chr14:65014826:G:A	1.89996e-07	-0.39168	-0.772665	5.77711e-06	-1.66296	-0.88273
65014933	chr14:65014933:A:G	1.06494e-07	-1.74326	-2.72626e-10	1.83292e-05	-1.3911	-2.72626e-10
65015002	chr14:65015002:G:T	2.86551e-07	-0.753434	-2.72626e-10	2.12502e-05	-1.24322	-2.72626e-10
65015303	chr14:65015303:A:G	2.10994e-07	-1.66433e-10	-1.05952	2.55462e-05	-1.66433e-10	-1.0591
65015392	chr14:65015392:C:T	2.24833e-07	-1.66433e-10	-0.995993	2.56493e-05	-1.66433e-10	-1.05508
65015417	chr14:65015417:T:C	1.97081e-07	-1.66433e-10	-1.12773	2.34736e-05	-1.66433e-10	-1.14371
65016006	chr14:65016006:C:G	1.84129e-07	-1.66433e-10	-1.19571	2.20735e-05	-1.66433e-10	-1.20521
65016073	chr14:65016073:C:T	1.77199e-07	-1.66433e-10	-1.23408	2.20879e-05	-1.66433e-10	-1.20456
65016764	chr14:65016764:C:T	2.67024e-05	5.0035	-1.22234	6.75235e-05	1.09526	-1.18238
65017083	chr14:65017083:T:C	2.25731e-06	-0.824443	2.13502	0.000120833	-1.66918	2.16401
65017169	chr14:65017169:T:C	2.03365e-05	4.0856	-0.576777	5.16346e-06	-1.75896	-0.899025
65017508	chr14:65017508:T:C	1.7659e-07	-1.66433e-10	-1.23752	2.13774e-05	-1.66433e-10	-1.23726
65017736	chr14:65017736:A:G	0.0110632	10.1719	-0.364068	6.78238e-06	-1.2875	-1.09777
65017757	chr14:65017757:A:G	2.74609e-07	-1.66433e-10	-0.796	3.50954e-05	-1.66433e-10	-0.74152
65017928	chr14:65017928:C:T	2.03549e-07	-1.66433e-10	-1.09544	2.35081e-05	-1.66433e-10	-1.14224
65018180	chr14:65018180:A:T	2.16851e-07	-1.66433e-10	-1.03214	2.74802e-05	-1.66433e-10	-0.986125
65018369	chr14:65018369:A:G	2.69559e-07	-1.66433e-10	-0.814563	3.441e-05	-1.66433e-10	-0.761242
65018718	chr14:65018718:G:A	1.76779e-07	-1.66433e-10	-1.23645	2.15029e-05	-1.66433e-10	-1.2314
65018881	chr14:65018881:T:C	2.23963e-07	-1.66433e-10	-0.999871	2.71581e-05	-1.66433e-10	-0.997913
65018900	chr14:65018900:C:T	8.00386e-06	-1.66433e-10	2.57633	0.00115287	-1.66433e-10	2.75042
65018923	chr14:65018923:C:T	1.42529e-07	-1.45181	-2.72626e-10	1.26646e-05	-1.76078	-2.72626e-10
65019097	chr14:65019097:C:T	0.000274113	6.26867	-0.158719	0.000404546	1.96425	-0.261076
65019236	chr14:65019236:C:T	2.18604e-07	-1.66433e-10	-1.02409	2.77266e-05	-1.66433e-10	-0.977198
65019312	chr14:65019312:C:A	2.24927e-05	4.8467	-1.2371	6.7935e-05	1.08462	-1.16566
65019630	chr14:65019630:G:A	1.79141e-07	-1.66433e-10	-1.22318	2.19614e-05	-1.66433e-10	-1.2103
65019981	chr14:65019981:A:G	9.99477e-08	-0.843927	-0.962776	4.39267e-06	-1.71246	-1.1072
65020221	chr14:65020221:G:A	1.84927e-07	-1.66433e-10	-1.19139	2.92175e-05	-1.66433e-10	-0.924821
65020976	chr14:65020976:T:C	0.634945	13.9918	-0.13414	8.75531e-06	-1.07964	-1.05029
65021078	chr14:65021078:T:C	2.01941e-05	3.9401	-0.438301	5.7313e-06	-1.75496	-0.798686
65021742	chr14:65021742:T:C	6.90538e-07	-1.66433e-10	0.12612	9.58891e-05	-1.66433e-10	0.263602
65021749	chr14:65021749:G:A	1.99388e-07	-1.66433e-10	-1.1161	2.31168e-05	-1.66433e-10	-1.15903
65022206	chr14:65022206:C:T	2.66921e-07	-1.66433e-10	-0.824396	3.46524e-05	-1.66433e-10	-0.754223
65023001	chr14:65023001:T:C	2.83503e-06	1.53846	-2.72626e-10	3.98164e-05	-0.61531	-2.72626e-10
65023169	chr14:65023169:C:T	1.01491e-07	-0.836464	-0.954916	4.42571e-06	-1.71038	-1.10178
65023300	chr14:65023300:C:G	0.00871806	10.079	-0.509457	6.32691e-06	-1.30435	-1.15043
65023860	chr14:65023860:G:A	2.67524e-07	-1.66433e-10	-0.82214	3.41652e-05	-1.66433e-10	-0.768382
65024009	chr14:65024009:G:A	1.1015e-05	2.89566	-2.72626e-10	0.000120543	0.492419	-2.72626e-10
65024230	chr14:65024230:T:C	0.00492635	9.76623	-0.767467	5.61966e-06	-1.35593	-1.21739
65024537	chr14:65024537:A:G	1.88111e-05	4.09793	-0.667078	4.89429e-06	-1.76068	-0.950844
65024565	chr14:65024565:A:G	1.15661e-05	4.11667	-1.17219	4.65821e-05	0.647477	-1.10585
65025086	chr14:65025086:C:T	2.77527e-07	-1.66433e-10	-0.785434	3.55287e-05	-1.66433e-10	-0.729248
65025636	chr14:65025636:G:A	6.56072e-06	-1.66433e-10	2.3775	0.000942829	-1.66433e-10	2.5493
65025757	chr14:65025757:A:G	1.92963e-07	-1.66433e-10	-1.14885	2.25756e-05	-1.66433e-10	-1.18272
65026394	chr14:65026394:G:A	1.09119e-07	-1.71891	-2.72626e-10	1.60219e-05	-1.52563	-2.72626e-10
65027205	chr14:65027205:T:C	2.18819e-07	-1.66433e-10	-1.02311	2.54341e-05	-1.66433e-10	-1.0635
65028187	chr14:65028187:T:C	4.72343e-07	-1.66433e-10	-0.253645	5.43444e-05	-1.66433e-10	-0.304249
65028908	chr14:65028908:CTAAGAT:C	2.01995e-07	-1.66433e-10	-1.10311	2.3366e-05	-1.66433e-10	-1.14831
65029098	chr14:65029098:A:G	2.6719e-05	4.21305	-0.431269	6.51315e-06	-1.76097	-0.664794
65029420	chr14:65029420:G:C	3.47387e-06	1.74167	-2.72626e-10	0.000101028	0.315805	-2.72626e-10
65030003	chr14:65030003:C:CTG	1.77013e-07	-1.66433e-10	-1.23513	2.15588e-05	-1.66433e-10	-1.22881
65030145	chr14:65030145:G:A	2.2954e-07	-1.66433e-10	-0.975273	2.89619e-05	-1.66433e-10	-0.93361
65031004	chr14:65031004:C:T	8.4351e-06	2.62881	-2.72626e-10	9.98099e-05	0.303678	-2.72626e-10
65031467	chr14:65031467:G:A	3.37584e-06	2.52801	-0.81496	3.85925e-05	0.191038	-0.83757
65031695	chr14:65031695:T:C	3.46067e-08	-1.70824	-1.15906	4.90724e-06	-1.69993	-1.00895
65031778	chr14:65031778:A:G	5.6172e-07	-1.66433e-10	-0.0803475	7.11501e-05	-1.66433e-10	-0.0347976
65031900	chr14:65031900:G:A	4.5844e-07	-1.66433e-10	-0.283522	5.09293e-05	-1.66433e-10	-0.369151
65032732	chr14:65032732:G:A	1.28865e-05	4.25659	-1.204	4.55086e-05	0.567704	-1.04939
65032736	chr14:65032736:A:G	4.49063e-07	-1.66433e-10	-0.304187	4.99339e-05	-1.66433e-10	-0.388889
65032745	chr14:65032745:C:T	1.26908e-05	4.25187	-1.21459	4.42545e-05	0.565961	-1.07559
65032903	chr14:65032903:G:A	2.15182e-07	-1.66433e-10	-1.03987	2.48038e-05	-1.66433e-10	-1.08859
65033000	chr14:65033000:C:T	1.69484e-07	-1.27859	-2.72626e-10	1.60302e-05	-1.52512	-2.72626e-10
65033038	chr14:65033038:C:T	6.72837e-07	1.33037	-1.23022	4.01419e-06	-1.7522	-1.15755
65033191	chr14:65033191:T:G	0.00010708	4.77669	0.393286	1.10896e-05	-1.74869	-0.14489
65033315	chr14:65033315:G:A	4.11868e-07	-1.66433e-10	-0.390647	4.76381e-05	-1.66433e-10	-0.435957
65033358	chr14:65033358:G:A	7.72414e-07	-1.66433e-10	0.238171	5.6621e-05	-1.66433e-10	-0.26321
65033431	chr14:65033431:G:A	0.000484117	6.90422	-0.225485	0.00062391	2.46078	-0.32436
65033598	chr14:65033598:CTG:C	7.28304e-07	0.179369	-2.72626e-10	2.16437e-05	-1.22488	-2.72626e-10
65033679	chr14:65033679:C:A	0.000154628	5.40123	0.136193	9.40253e-06	-1.70704	-0.351568
65033745	chr14:65033745:T:A	3.97794e-07	-1.66433e-10	-0.425416	5.13748e-05	-1.66433e-10	-0.360443
65034017	chr14:65034017:A:G	0.000110007	5.09887	0.0980765	1.06034e-05	-1.72819	-0.210221
65034462	chr14:65034462:TTGGCAA:T	2.44401e-07	-1.66433e-10	-0.912538	3.14474e-05	-1.66433e-10	-0.851273
65034598	chr14:65034598:G:A	2.62909e-07	-1.66433e-10	-0.839542	3.28274e-05	-1.66433e-10	-0.808325
65034811	chr14:65034811:C:T	1.76825e-07	-1.66433e-10	-1.23619	2.15034e-05	-1.66433e-10	-1.23138
65035294	chr14:65035294:G:A	5.71509e-07	0.796741	-0.859811	7.46986e-06	-1.23878	-1.04994
65035363	chr14:65035363:C:T	3.17892e-08	-1.72176	-1.23046	4.68378e-06	-1.51947	-1.23601
65035402	chr14:65035402:G:C	3.29885e-07	0.29026	-0.902867	7.27773e-06	-1.24976	-1.06501
65035521	chr14:65035521:G:A	9.15049e-05	5.02008	-0.00728796	9.66571e-06	-1.72968	-0.301329
65036687	chr14:65036687:C:T	3.69089e-08	-1.70161	-1.10129	5.43501e-06	-1.47796	-1.12877
65036699	chr14:65036699:ATTC:A	5.2334e-07	1.078	-1.22912	4.10735e-06	-1.73323	-1.15358
65037077	chr14:65037077:C:A	1.79501e-07	-1.66433e-10	-1.22117	2.21153e-05	-1.66433e-10	-1.20332
65037676	chr14:65037676:C:T	4.27399e-07	-1.66433e-10	-0.353633	5.34995e-05	-1.66433e-10	-0.319918
65037704	chr14:65037704:T:C	1.90245e-07	-1.66433e-10	-1.16304	2.31683e-05	-1.66433e-10	-1.15681
65037738	chr14:65037738:TTTA:T	1.24795e-07	-1.58468	-2.72626e-10	1.27544e-05	-1.75371	-2.72626e-10
65037882	chr14:65037882:C:T	2.67e-07	-1.66433e-10	-0.824102	3.26973e-05	-1.66433e-10	-0.812298
65037883	chr14:65037883:G:A	4.24049e-07	-0.361501	-2.72626e-10	2.48554e-05	-1.08651	-2.72626e-10
65038054	chr14:65038054:C:T	2.25957e-07	-1.66433e-10	-0.991008	2.58056e-05	-1.66433e-10	-1.049
65038927	chr14:65038927:T:C	4.81643e-07	0.712488	-0.946635	6.91946e-06	-1.25698	-1.10827
65039336	chr14:65039336:G:A	9.24052e-05	6.25992	-1.23733	0.000165177	2.03236	-1.22493
65039346	chr14:65039346:T:A	4.40607e-07	-1.66433e-10	-0.323197	5.50403e-05	-1.66433e-10	-0.291525
65039791	chr14:65039791:T:A	5.12132e-06	2.12982	-2.72626e-10	3.31546e-05	-0.798408	-2.72626e-10
65039931	chr14:65039931:G:A	2.6143e-07	0.0984699	-0.943655	6.53231e-06	-1.32987	-1.09296
65039999	chr14:65039999:G:T	1.84736e-07	-1.66433e-10	-1.19242	2.27911e-05	-1.66433e-10	-1.17322
65040011	chr14:65040011:A:G	4.60138e-07	0.608234	-0.888057	6.83437e-06	-1.30921	-1.06842
65040043	chr14:65040043:G:A	2.10604e-07	-1.66433e-10	-1.06137	2.41985e-05	-1.66433e-10	-1.1133
65040083	chr14:65040083:A:T	7.19639e-07	0.167399	-2.72626e-10	1.78759e-05	-1.41614	-2.72626e-10
65040208	chr14:65040208:C:T	3.85151e-07	0.437592	-0.895307	6.32494e-06	-1.38047	-1.07462
65040210	chr14:65040210:A:G	1.00044e-05	3.9827	-1.18327	4.11941e-05	0.422319	-1.00361
65040224	chr14:65040224:T:G	4.15772e-07	-1.66433e-10	-0.381213	5.2019e-05	-1.66433e-10	-0.347982
65040552	chr14:65040552:TG:T	2.20819e-07	-1.66433e-10	-1.01401	2.59414e-05	-1.66433e-10	-1.04375
65040936	chr14:65040936:C:T	3.98281e-07	0.500809	-0.925002	6.36565e-06	-1.35467	-1.09401
65041137	chr14:65041137:C:T	3.94573e-07	-1.66433e-10	-0.433547	4.41743e-05	-1.66433e-10	-0.511448
65042268	chr14:65042268:C:T	1.19371e-07	-1.62912	-2.72626e-10	2.29356e-05	-1.1669	-2.72626e-10
65042828	chr14:65042828:T:A	3.27367e-08	-1.72397	-1.19888	4.77693e-06	-1.52288	-1.21291
65042901	chr14:65042901:A:G	3.2906e-07	-0.615111	-2.72626e-10	1.68338e-05	-1.4762	-2.72626e-10
65043160	chr14:65043160:C:T	7.87807e-05	4.17309	0.68998	1.41375e-05	-1.76091	0.110152
65043307	chr14:65043307:G:A	3.88939e-07	0.522384	-0.970313	6.23127e-06	-1.34589	-1.12412
65043618	chr14:65043618:C:T	3.72294e-07	-1.66433e-10	-0.491667	4.62124e-05	-1.66433e-10	-0.466341
65043641	chr14:65043641:T:C	1.95865e-07	-1.66433e-10	-1.13392	2.21315e-05	-1.66433e-10	-1.20259
65043668	chr14:65043668:A:G	9.50752e-05	4.3896	0.661477	1.38359e-05	-1.75862	0.0862956
65043715	chr14:65043715:G:A	2.46836e-07	-1.66433e-10	-0.902628	3.01781e-05	-1.66433e-10	-0.892474
65044248	chr14:65044248:T:C	4.60628e-07	-1.66433e-10	-0.278758	5.75332e-05	-1.66433e-10	-0.247228
65044457	chr14:65044457:G:A	2.27725e-07	-1.66433e-10	-0.983212	2.90058e-05	-1.66433e-10	-0.932093
65044525	chr14:65044525:T:C	4.38836e-08	-1.40206	-1.22775	3.70227e-06	-1.7609	-1.22974
65044588	chr14:65044588:C:T	3.57406e-07	-1.66433e-10	-0.532479	4.14861e-05	-1.66433e-10	-0.574231
65044703	chr14:65044703:G:T	1.19714e-07	-1.62625	-2.72626e-10	1.35458e-05	-1.69351	-2.72626e-10
65044711	chr14:65044711:G:A	4.3226e-07	-1.66433e-10	-0.342322	5.40725e-05	-1.66433e-10	-0.309264
65045659	chr14:65045659:G:A	3.35012e-07	0.385965	-0.983149	5.84413e-06	-1.40189	-1.13226
65045711	chr14:65045711:C:T	1.77471e-07	-1.66433e-10	-1.23254	2.13889e-05	-1.66433e-10	-1.23672
65045777	chr14:65045777:C:T	2.59546e-07	-1.66433e-10	-0.852418	3.17766e-05	-1.66433e-10	-0.840859
65046134	chr14:65046134:G:A	2.42565e-07	-1.66433e-10	-0.920081	2.9659e-05	-1.66433e-10	-0.909826
65046196	chr14:65046196:G:A	1.86173e-07	-1.66433e-10	-1.18467	2.19458e-05	-1.66433e-10	-1.21101
65046548	chr14:65046548:G:A	1.35506e-07	-1.50233	-2.72626e-10	1.27844e-05	-1.75136	-2.72626e-10
65047117	chr14:65047117:T:C	3.68226e-07	0.428386	-0.931039	6.15593e-06	-1.3842	-1.09797
65048663	chr14:65048663:G:A	4.49073e-07	-1.66433e-10	-0.304164	5.60311e-05	-1.66433e-10	-0.273684
65049411	chr14:65049411:C:T	3.7447e-07	-1.66433e-10	-0.485839	4.20364e-05	-1.66433e-10	-0.561054
65049462	chr14:65049462:T:G	1.86249e-07	-1.66433e-10	-1.18426	2.19518e-05	-1.66433e-10	-1.21074
65050148	chr14:65050148:T:G	1.09797e-07	-1.71272	-2.72626e-10	2.11539e-05	-1.24777	-2.72626e-10
65050388	chr14:65050388:C:T	0.00548892	9.67554	-0.568652	6.62273e-06	-1.27823	-1.13086
65050497	chr14:65050497:A:G	3.95561e-08	-1.68694	-1.04669	6.4115e-06	-1.42997	-1.01152
65050711	chr14:65050711:G:A	4.43641e-07	0.650467	-0.966802	6.6723e-06	-1.27999	-1.12164
65050824	chr14:65050824:C:T	1.76625e-07	-1.66433e-10	-1.23732	2.16788e-05	-1.66433e-10	-1.22326
65051588	chr14:65051588:G:A	5.26288e-07	-1.66433e-10	-0.145501	5.78105e-05	-1.66433e-10	-0.24242
65051887	chr14:65051887:T:C	4.3977e-08	-1.43555	-1.19214	8.03007e-06	-1.0084	-1.208
65051986	chr14:65051986:A:G	3.26751e-08	-1.76096	-1.16377	4.24059e-06	-1.67094	-1.18395
65052031	chr14:65052031:G:A	2.18806e-07	-1.66433e-10	-1.02317	2.77029e-05	-1.66433e-10	-0.978053
65052077	chr14:65052077:A:G	1.85268e-07	-1.66433e-10	-1.18954	2.27339e-05	-1.66433e-10	-1.17573
65052451	chr14:65052451:G:A	3.97619e-07	0.454125	-0.879982	4.38526e-06	-1.76098	-1.06036
65052517	chr14:65052517:G:A	1.86482e-07	-1.66433e-10	-1.18302	2.30844e-05	-1.66433e-10	-1.16043
65052908	chr14:65052908:C:T	3.13954e-07	-1.66433e-10	-0.662103	3.60381e-05	-1.66433e-10	-0.715012
65053113	chr14:65053113:A:G	1.34494e-06	-1.66433e-10	0.792754	0.000149743	-1.66433e-10	0.709328
65053122	chr14:65053122:G:C	1.63094e-07	-1.31702	-2.72626e-10	1.32232e-05	-1.71762	-2.72626e-10
65053272	chr14:65053272:C:T	1.05329e-07	-1.75426	-2.72626e-10	1.50692e-05	-1.58694	-2.72626e-10
65053369	chr14:65053369:G:A	3.30478e-07	-0.610809	-2.72626e-10	1.93256e-05	-1.33816	-2.72626e-10
65053528	chr14:65053528:T:C	8.66892e-06	3.72033	-1.06418	4.6812e-06	-1.6708	-1.08524
65053608	chr14:65053608:G:T	7.82656e-07	0.251343	-2.72626e-10	2.27876e-05	-1.17337	-2.72626e-10
65053690	chr14:65053690:T:C	2.2077e-07	-1.66433e-10	-1.01423	2.8062e-05	-1.66433e-10	-0.965173
65053898	chr14:65053898:G:A	0.0299916	11.511	-0.705899	1.68185e-05	-0.777053	-0.700057
65054001	chr14:65054001:A:G	6.71243e-07	1.25673	-1.15895	1.44881e-05	-0.574673	-1.05159
65054388	chr14:65054388:G:A	1.42322e-07	-1.69862	0.245364	1.0669e-05	-1.7011	-0.231145
65054440	chr14:65054440:A:C	4.04565e-07	0.711766	-1.1203	1.09505e-05	-0.912331	-0.993877
65054833	chr14:65054833:G:A	8.34142e-07	1.24377	-0.928713	1.3375e-05	-0.719974	-0.986229
65055020	chr14:65055020:A:G	3.14523e-08	-1.72686	-1.23602	4.62647e-06	-1.53022	-1.23758
65055025	chr14:65055025:C:T	6.07852e-07	1.06794	-1.06936	1.47263e-05	-0.684407	-0.925551
65055505	chr14:65055505:T:A	0.0213607	11.0696	-0.603924	1.68125e-05	-0.878742	-0.598723
65055696	chr14:65055696:T:C	2.57135e-06	1.64149	-0.200657	2.71244e-05	-0.824457	-0.174701
65055816	chr14:65055816:C:G	2.01859e-07	-1.66433e-10	-1.10378	2.38887e-05	-1.66433e-10	-1.12619
65055875	chr14:65055875:T:C	2.58712e-07	-1.66433e-10	-0.855634	3.43479e-05	-1.66433e-10	-0.76305
65056208	chr14:65056208:T:C	1.80655e-07	-1.66433e-10	-1.21476	2.13813e-05	-1.66433e-10	-1.23707
65056228	chr14:65056228:CAT:C	3.43068e-07	-1.66433e-10	-0.57342	4.52543e-05	-1.66433e-10	-0.487291
65056269	chr14:65056269:A:G	2.49486e-07	-1.66433e-10	-0.891948	3.20546e-05	-1.66433e-10	-0.832149
65056277	chr14:65056277:A:G	3.46171e-07	0.593752	-1.15817	9.70453e-06	-0.976727	-1.05027
65056297	chr14:65056297:G:A	0.0229035	11.2806	-0.745176	1.53475e-05	-0.827486	-0.741153
65056523	chr14:65056523:A:G	2.21387e-07	-1.66433e-10	-1.01144	2.42216e-05	-1.66433e-10	-1.11234
65057282	chr14:65057282:G:A	2.78294e-07	-0.155325	-0.627346	8.83774e-06	-1.09365	-1.0269
65057655	chr14:65057655:A:C	1.84035e-07	-1.66433e-10	-1.19623	2.36536e-05	-1.66433e-10	-1.13608
65057752	chr14:65057752:A:G	3.14534e-08	-1.72734	-1.2355	4.61949e-06	-1.53177	-1.23753
65057782	chr14:65057782:A:G	1.80117e-07	-1.66433e-10	-1.21774	2.13773e-05	-1.66433e-10	-1.23726
65057809	chr14:65057809:A:G	1.86454e-07	-1.66433e-10	-1.18317	2.18153e-05	-1.66433e-10	-1.21698
65058146	chr14:65058146:A:G	3.42682e-08	-1.70124	-1.17589	4.60356e-06	-1.70767	-1.06509
65058201	chr14:65058201:TTTTC:T	2.54006e-07	-0.981055	0.107063	1.33987e-05	-1.38727	-0.317161
65058540	chr14:65058540:A:G	2.78148e-07	-0.108231	-0.674966	8.84032e-06	-1.0657	-1.05457
65059076	chr14:65059076:A:G	0.00771133	10.484	-1.03717	9.2108e-06	-1.04597	-1.03324
65059302	chr14:65059302:G:A	2.06413e-07	-1.0289	-0.0525695	1.13838e-05	-1.42031	-0.447083
65059304	chr14:65059304:G:A	2.47408e-07	-0.164534	-0.735778	8.26052e-06	-1.09978	-1.08832
65059334	chr14:65059334:T:C	1.77967e-07	-0.38071	-0.849043	6.80446e-06	-1.24344	-1.13857
65059495	chr14:65059495:G:A	2.52665e-07	-1.66433e-10	-0.879285	3.25085e-05	-1.66433e-10	-0.818089
65060202	chr14:65060202:AAAG:A	6.34326e-07	0.0412124	-2.72626e-10	2.20041e-05	-1.20836	-2.72626e-10
65060213	chr14:65060213:AAAAC:A	6.81783e-07	0.113362	-2.72626e-10	2.28843e-05	-1.16914	-2.72626e-10
65060279	chr14:65060279:G:T	2.73413e-07	-1.66433e-10	-0.800367	3.53905e-05	-1.66433e-10	-0.733148
65060404	chr14:65060404:C:T	0.000333243	7.53827	-1.233	5.88276e-06	-1.54207	-0.985499
65060455	chr14:65060455:G:GCA	1.66378e-07	-1.29709	-2.72626e-10	2.62846e-05	-1.03061	-2.72626e-10
65060945	chr14:65060945:A:G	5.08113e-07	-0.180647	-2.72626e-10	4.0383e-05	-0.60118	-2.72626e-10
65063290	chr14:65063290:T:C	1.14783e-07	-1.66831	-2.72626e-10	1.66049e-05	-1.48989	-2.72626e-10
65064198	chr14:65064198:A:G	8.57562e-08	-0.939139	-1.0207	4.61935e-06	-1.58873	-1.1806
65064258	chr14:65064258:C:A	1.85316e-07	-1.66433e-10	-1.18929	2.19237e-05	-1.66433e-10	-1.21202
65064995	chr14:65064995:T:C	4.6386e-08	-1.48228	-1.09208	4.05167e-06	-1.68417	-1.2163
65066198	chr14:65066198:A:G	9.52666e-08	-0.799625	-1.05505	4.97933e-06	-1.49672	-1.19758
65066592	chr14:65066592:C:T	2.10339e-07	-1.66433e-10	-1.06263	2.579e-05	-1.66433e-10	-1.0496
65066715	chr14:65066715:A:G	0.00757894	10.3836	-0.954035	9.08106e-06	-1.14498	-0.948415
65066837	chr14:65066837:T:G	1.44757e-07	-0.285347	-1.15095	5.82594e-06	-1.30568	-1.23159
65066895	chr14:65066895:T:G	8.23554e-08	-0.848188	-1.15212	4.62375e-06	-1.53506	-1.23332
65067272	chr14:65067272:C:T	2.20406e-07	-1.01588	-2.72626e-10	1.52172e-05	-1.57717	-2.72626e-10
65067456	chr14:65067456:G:A	1.0464e-07	-1.76082	-2.72626e-10	2.42464e-05	-1.11132	-2.72626e-10
65067665	chr14:65067665:C:T	7.17878e-07	0.164949	-2.72626e-10	2.38004e-05	-1.12989	-2.72626e-10
65067841	chr14:65067841:CA:C	7.84726e-07	-1.66433e-10	0.253984	8.4241e-05	-1.66433e-10	0.134092
65068265	chr14:65068265:T:C	2.42965e-07	-1.66433e-10	-0.918433	4.29775e-05	-1.66433e-10	-0.538913
65068367	chr14:65068367:A:G	9.88971e-08	-0.695056	-1.12221	5.12913e-06	-1.43937	-1.22528
65068471	chr14:65068471:T:C	5.37606e-08	-1.57836	-0.848449	4.43616e-06	-1.72238	-1.08743
65068557	chr14:65068557:T:G	7.35854e-07	0.189681	-2.72626e-10	2.42053e-05	-1.11302	-2.72626e-10
65068583	chr14:65068583:T:C	4.89259e-08	-1.58177	-0.939272	5.40494e-06	-1.76045	-0.851823
65068713	chr14:65068713:C:CAT	2.09649e-07	-1.06592	-2.72626e-10	1.48805e-05	-1.59954	-2.72626e-10
65069254	chr14:65069254:C:T	1.07661e-07	-1.73237	-2.72626e-10	1.29927e-05	-1.7352	-2.72626e-10
65070099	chr14:65070099:C:T	1.88338e-07	-1.17311	-2.72626e-10	1.41232e-05	-1.65177	-2.72626e-10
65070195	chr14:65070195:T:A	2.24772e-07	-1.66433e-10	-0.996263	2.86252e-05	-1.66433e-10	-0.945304
65070254	chr14:65070254:T:C	2.37128e-07	-1.66433e-10	-0.942748	3.03581e-05	-1.66433e-10	-0.886528
65070338	chr14:65070338:TTTC:T	3.46179e-08	-1.63414	-1.23284	5.6184e-06	-1.33691	-1.23663
65070513	chr14:65070513:A:G	1.96164e-07	-0.219863	-0.912536	8.15284e-06	-1.30873	-0.892496
65070773	chr14:65070773:C:T	7.59106e-08	-1.24854	-0.83325	6.43955e-06	-1.7143	-0.722834
65070841	chr14:65070841:T:A	0.00138142	8.61099	-0.883715	5.66483e-06	-1.3421	-1.22322
65071283	chr14:65071283:A:G	1.76751e-07	-1.66433e-10	-1.23661	2.13766e-05	-1.66433e-10	-1.23729
65071386	chr14:65071386:C:T	0.00514097	9.47476	-0.433361	7.44041e-06	-1.38716	-0.905504
65071413	chr14:65071413:A:G	8.09502e-06	3.80529	-1.21764	3.93726e-06	-1.70569	-1.22342
65071752	chr14:65071752:C:A	6.43732e-07	-1.66433e-10	0.0559322	7.45828e-05	-1.66433e-10	0.0123196
65072070	chr14:65072070:T:C	1.77653e-07	-1.66433e-10	-1.23152	2.17704e-05	-1.66433e-10	-1.21904
65072109	chr14:65072109:A:G	1.07922e-07	-1.72994	-2.72626e-10	1.27702e-05	-1.75248	-2.72626e-10
65072405	chr14:65072405:C:G	3.66257e-07	-1.66433e-10	-0.508015	4.03301e-05	-1.66433e-10	-0.602491
65072600	chr14:65072600:A:G	0.00330678	9.65139	-1.05125	7.60537e-06	-1.22222	-1.04852
65072745	chr14:65072745:C:G	0.00189478	9.05291	-1.00965	7.84201e-06	-1.22573	-1.01436
65072947	chr14:65072947:T:C	5.57766e-07	-1.66433e-10	-0.08741	6.71024e-05	-1.66433e-10	-0.0933701
65073349	chr14:65073349:GT:G	1.93592e-07	-1.66433e-10	-1.1456	2.35594e-05	-1.66433e-10	-1.14007
65073745	chr14:65073745:G:T	0.00328277	9.6262	-1.03336	9.41093e-06	-1.0157	-1.04202
65073784	chr14:65073784:C:T	8.39636e-07	-1.66433e-10	0.321619	8.99854e-05	-1.66433e-10	0.200057
65074183	chr14:65074183:G:A	0.000328271	6.75017	-0.459921	5.52403e-06	-1.69059	-0.899896
65074663	chr14:65074663:G:A	0.000289149	6.54447	-0.381125	5.77408e-06	-1.70807	-0.83814
65075349	chr14:65075349:C:G	0.00344695	9.61011	-0.968459	9.99288e-06	-1.02124	-0.976477
65075759	chr14:65075759:A:G	5.45922e-05	5.66943	-1.17313	3.97087e-06	-1.72158	-1.19902
65075889	chr14:65075889:C:T	0.00790778	10.451	-0.978992	1.08745e-05	-0.916278	-0.996894
65075911	chr14:65075911:C:T	0.00191873	8.98456	-0.928734	8.34463e-06	-1.24479	-0.933178
65076072	chr14:65076072:G:A	0.00318119	9.64477	-1.08335	9.04073e-06	-1.01133	-1.08652
65076384	chr14:65076384:C:T	8.92765e-05	6.1424	-1.15425	4.19728e-06	-1.65263	-1.21252
65077252	chr14:65077252:T:G	4.24224e-07	-1.66433e-10	-0.361089	5.22701e-05	-1.66433e-10	-0.343166
65077649	chr14:65077649:C:A	9.59022e-05	6.2701	-1.21037	4.73686e-06	-1.58173	-1.16248
65077732	chr14:65077732:C:T	6.53983e-08	-1.07339	-1.15746	8.00153e-06	-0.993718	-1.22624
65078202	chr14:65078202:TA:T	2.76284e-07	-0.789922	-2.72626e-10	1.98851e-05	-1.30962	-2.72626e-10
65078223	chr14:65078223:CAG:C	8.83096e-07	-1.66433e-10	0.372083	9.59888e-05	-1.66433e-10	0.264641
65078232	chr14:65078232:G:A	1.91773e-07	-1.66433e-10	-1.15504	2.26336e-05	-1.66433e-10	-1.18015
65078358	chr14:65078358:C:T	8.23808e-08	-1.06974	-0.930262	9.34616e-06	-0.963305	-1.10132
65078568	chr14:65078568:T:C	2.06126e-07	-1.08921	0.00634705	1.80815e-05	-1.01023	-0.39447
65078833	chr14:65078833:CCTT:C	7.45888e-07	-1.66433e-10	0.203225	7.14814e-05	-1.66433e-10	-0.0301523
65079222	chr14:65079222:A:G	3.3369e-07	0.0699911	-0.671128	1.63061e-05	-0.601682	-0.906367
65079349	chr14:65079349:A:G	2.09655e-07	-1.66433e-10	-1.06589	2.5571e-05	-1.66433e-10	-1.05813
65079643	chr14:65079643:A:G	9.53888e-05	6.21191	-1.15755	4.28973e-06	-1.63382	-1.20954
65080038	chr14:65080038:T:C	3.26181e-07	-1.66433e-10	-0.623897	3.53241e-05	-1.66433e-10	-0.735026
65080214	chr14:65080214:C:T	1.13899e-07	-1.67604	-2.72626e-10	1.87891e-05	-1.36631	-2.72626e-10
65080775	chr14:65080775:C:T	1.4312e-07	-1.44767	-2.72626e-10	1.2927e-05	-1.74027	-2.72626e-10
65080790	chr14:65080790:A:T	2.0398e-07	-1.66433e-10	-1.09333	2.35213e-05	-1.66433e-10	-1.14169
65081752	chr14:65081752:G:T	0.000514911	7.53054	-0.790139	7.83363e-06	-1.43783	-0.803331
65082274	chr14:65082274:TGGA:T	9.86788e-05	6.18406	-1.09578	3.99887e-06	-1.68233	-1.23125
65082371	chr14:65082371:C:T	8.86147e-05	6.07039	-1.08969	3.95003e-06	-1.69342	-1.23244
65083007	chr14:65083007:T:A	2.03195e-07	-1.66433e-10	-1.09718	2.4765e-05	-1.66433e-10	-1.09016
65083307	chr14:65083307:A:G	6.19677e-05	5.69346	-1.07045	3.82002e-06	-1.72392	-1.23542
65083912	chr14:65083912:G:A	1.02848e-06	-1.66433e-10	0.524486	0.000111202	-1.66433e-10	0.41176
65083918	chr14:65083918:A:G	1.41082e-07	-1.46201	-2.72626e-10	1.28915e-05	-1.74302	-2.72626e-10
65084098	chr14:65084098:T:A	0.00378457	9.6488	-0.913704	9.79961e-06	-1.09909	-0.91816
65084148	chr14:65084148:A:T	1.76581e-07	-1.66433e-10	-1.23757	2.14904e-05	-1.66433e-10	-1.23198
65084979	chr14:65084979:G:A	3.24335e-07	-1.66433e-10	-0.629572	3.51476e-05	-1.66433e-10	-0.740032
65085083	chr14:65085083:TGTTAA:T	2.81196e-07	0.349241	-1.12154	1.23443e-05	-0.800689	-0.985707
65086057	chr14:65086057:T:C	1.39958e-07	-1.47001	-2.72626e-10	1.26716e-05	-1.76023	-2.72626e-10
65086569	chr14:65086569:G:A	3.39927e-07	-1.66433e-10	-0.58262	3.83436e-05	-1.66433e-10	-0.653002
65087104	chr14:65087104:C:A	7.59149e-05	5.8072	-0.981184	3.87576e-06	-1.71368	-1.23117
65087204	chr14:65087204:A:G	3.64036e-08	-1.5812	-1.23548	6.14666e-06	-1.24616	-1.23752
65087221	chr14:65087221:C:T	0.000661421	7.98704	-0.996245	5.07518e-06	-1.53495	-1.14028
65087299	chr14:65087299:A:G	6.96019e-07	0.134027	-2.72626e-10	2.35475e-05	-1.14057	-2.72626e-10
65087359	chr14:65087359:T:G	2.63201e-07	-1.66433e-10	-0.838431	3.38473e-05	-1.66433e-10	-0.777731
65087984	chr14:65087984:T:G	7.37041e-07	0.191293	-2.72626e-10	2.43605e-05	-1.10663	-2.72626e-10
65088172	chr14:65088172:C:T	9.03175e-08	-1.07603	-0.831989	9.79958e-06	-0.977037	-1.04021
65088533	chr14:65088533:C:T	1.28152e-07	-1.55813	-2.72626e-10	2.88375e-05	-0.937913	-2.72626e-10
65088989	chr14:65088989:A:C	0.000110852	6.38424	-1.17964	4.43225e-06	-1.61674	-1.19395
65088994	chr14:65088994:A:G	9.26879e-05	6.14622	-1.12057	4.15199e-06	-1.65051	-1.22549
65089023	chr14:65089023:T:C	3.57557e-08	-1.59915	-1.23549	5.95749e-06	-1.27742	-1.23752
65089040	chr14:65089040:G:A	6.73674e-05	5.81527	-1.10871	3.88869e-06	-1.71314	-1.22838
65089331	chr14:65089331:T:C	1.64261e-07	-1.04161	-0.268287	1.54409e-05	-0.937883	-0.624689
65089358	chr14:65089358:T:C	4.11238e-08	-1.55514	-1.13962	5.42848e-06	-1.60763	-1.0003
65090086	chr14:65090086:T:C	1.28064e-07	-1.55882	-2.72626e-10	1.26801e-05	-1.75955	-2.72626e-10
65090941	chr14:65090941:C:T	1.76609e-07	-1.66433e-10	-1.23741	2.18111e-05	-1.66433e-10	-1.21717
65091257	chr14:65091257:C:T	2.21526e-07	-1.66433e-10	-1.01081	2.81526e-05	-1.66433e-10	-0.961949
65091263	chr14:65091263:T:C	4.10163e-07	-1.66433e-10	-0.394796	5.36971e-05	-1.66433e-10	-0.31623
65091405	chr14:65091405:G:A	1.17266e-07	-1.64691	-2.72626e-10	1.35113e-05	-1.69606	-2.72626e-10
65091659	chr14:65091659:C:G	4.00665e-07	-1.66433e-10	-0.418225	5.23227e-05	-1.66433e-10	-0.342159
65091834	chr14:65091834:T:C	2.21672e-07	-1.66433e-10	-1.01015	2.81736e-05	-1.66433e-10	-0.961203
65092635	chr14:65092635:T:C	5.62789e-07	-1.66433e-10	-0.0784454	6.76268e-05	-1.66433e-10	-0.0855856
65092806	chr14:65092806:C:T	3.68703e-08	-1.62663	-1.17731	4.95578e-06	-1.63419	-1.06484
65093023	chr14:65093023:C:G	1.90581e-07	-1.66433e-10	-1.16127	2.18604e-05	-1.66433e-10	-1.21491
65093477	chr14:65093477:A:T	4.21953e-08	-1.52271	-1.14633	5.52295e-06	-1.57982	-1.01086
65093672	chr14:65093672:T:C	8.28497e-07	-1.66433e-10	0.308262	9.03007e-05	-1.66433e-10	0.203555
65094396	chr14:65094396:A:G	2.01323e-07	-1.66433e-10	-1.10644	2.45225e-05	-1.66433e-10	-1.1
65095030	chr14:65095030:T:G	2.37201e-06	-0.813091	2.17324	0.000133403	-1.61147	2.20525
65095252	chr14:65095252:A:G	1.32536e-07	-1.5245	-2.72626e-10	1.28094e-05	-1.74941	-2.72626e-10
65095588	chr14:65095588:C:G	0.00434106	9.83168	-0.959405	9.76207e-06	-1.05727	-0.963814
65095732	chr14:65095732:C:T	4.63965e-08	-1.4633	-1.11083	6.10876e-06	-1.5298	-0.96007
65096309	chr14:65096309:T:C	1.97132e-07	-1.66433e-10	-1.12748	2.28891e-05	-1.66433e-10	-1.16893
65097104	chr14:65097104:C:T	3.03662e-07	-0.44783	-0.247604	3.16061e-05	-0.238808	-0.607433
65097985	chr14:65097985:T:G	0.0136326	10.985	-0.968424	1.52647e-05	-0.60016	-0.973889
65098138	chr14:65098138:T:C	0.0211308	11.1858	-0.730859	2.05066e-05	-0.540306	-0.738536
65098378	chr14:65098378:G:A	1.40825e-07	-1.46383	-2.72626e-10	1.28874e-05	-1.74334	-2.72626e-10
65098748	chr14:65098748:A:T	1.76673e-07	-1.66433e-10	-1.23705	2.14737e-05	-1.66433e-10	-1.23276
65098940	chr14:65098940:T:A	1.1001e-07	-1.71078	-2.72626e-10	3.42976e-05	-0.764516	-2.72626e-10
65099118	chr14:65099118:T:C	2.0406e-07	-1.66433e-10	-1.09294	2.4869e-05	-1.66433e-10	-1.08597
65099538	chr14:65099538:AC:A	2.03365e-07	-1.66433e-10	-1.09635	2.7347e-05	-1.66433e-10	-0.990984
65099539	chr14:65099539:C:A	0.0132379	9.98725	-2.72626e-10	2.62996e-05	-1.03004	-2.72626e-10
65099541	chr14:65099541:AAC:A	2.07622e-07	-1.66433e-10	-1.07563	2.80745e-05	-1.66433e-10	-0.964729
65099977	chr14:65099977:T:C	0.00332964	9.24953	-0.642506	1.18667e-05	-1.17333	-0.652519
65100246	chr14:65100246:TC:T	6.44106e-05	5.75133	-1.08964	3.86649e-06	-1.71433	-1.23292
65100327	chr14:65100327:G:T	1.15923e-07	-1.65842	-2.72626e-10	1.26654e-05	-1.76071	-2.72626e-10
65100579	chr14:65100579:G:A	5.89854e-07	-0.0314749	-2.72626e-10	2.17154e-05	-1.22157	-2.72626e-10
65100782	chr14:65100782:G:C	8.61931e-08	-1.15691	-0.797854	9.17877e-06	-1.06689	-1.01581
65100797	chr14:65100797:G:T	0.00192785	9.10193	-1.04137	7.8458e-06	-1.19482	-1.04479
65101479	chr14:65101479:C:T	2.39348e-06	1.36915	-2.72626e-10	5.36071e-05	-0.317908	-2.72626e-10
65101497	chr14:65101497:G:A	0.00368307	9.72921	-1.0213	9.13193e-06	-1.06298	-1.02483
65101845	chr14:65101845:C:T	0.00219135	9.24108	-1.05241	7.90942e-06	-1.17586	-1.05567
65102024	chr14:65102024:G:C	1.16413e-07	-1.65421	-2.72626e-10	1.28754e-05	-1.74427	-2.72626e-10
65102166	chr14:65102166:G:A	1.38942e-07	-1.4773	-2.72626e-10	1.31833e-05	-1.72064	-2.72626e-10
65102879	chr14:65102879:A:G	0.00294424	9.6631	-1.17909	6.99666e-06	-1.17496	-1.1792
65103551	chr14:65103551:C:A	1.96844e-07	-1.16261	0.0336687	1.71504e-05	-1.0733	-0.384271
65103668	chr14:65103668:C:A	0.00163191	8.63064	-0.736725	9.52766e-06	-1.30035	-0.745041
65103748	chr14:65103748:C:G	4.15961e-08	-1.51801	-1.16534	5.36454e-06	-1.57365	-1.04613
65104155	chr14:65104155:G:C	1.41231e-07	-1.46095	-2.72626e-10	1.3272e-05	-1.71394	-2.72626e-10
65104191	chr14:65104191:C:T	3.62085e-07	-1.66433e-10	-0.519472	4.7103e-05	-1.66433e-10	-0.447253
65104775	chr14:65104775:T:C	0.00344783	9.41983	-0.77792	1.12172e-05	-1.09599	-0.78615
65105416	chr14:65105416:C:T	7.08372e-07	0.151619	-2.72626e-10	2.41169e-05	-1.11668	-2.72626e-10
65105550	chr14:65105550:T:G	2.0026e-07	-1.66433e-10	-1.11173	2.68375e-05	-1.66433e-10	-1.00979
65106002	chr14:65106002:G:A	4.7315e-07	-1.66433e-10	-0.251938	5.6843e-05	-1.66433e-10	-0.259297
65106363	chr14:65106363:G:C	2.19362e-07	-1.02063	-2.72626e-10	1.57749e-05	-1.54117	-2.72626e-10
65106444	chr14:65106444:G:A	2.27214e-06	2.06184	-0.744715	7.87918e-05	1.17801	-1.11079
65106720	chr14:65106720:C:G	2.93086e-05	4.89781	-1.02353	3.70064e-06	-1.75465	-1.23643
65106820	chr14:65106820:A:G	2.61457e-07	-1.66433e-10	-0.845081	3.25811e-05	-1.66433e-10	-0.815858
65107400	chr14:65107400:A:G	1.41703e-07	-1.45762	-2.72626e-10	1.31449e-05	-1.72355	-2.72626e-10
65107600	chr14:65107600:T:C	2.51393e-07	0.203223	-1.08756	3.09839e-05	0.325912	-1.19203
65107673	chr14:65107673:T:G	1.42552e-06	1.89396	-1.04301	6.23519e-05	0.996323	-1.16312
65107764	chr14:65107764:C:T	3.29188e-05	5.07517	-1.08473	3.72661e-06	-1.74804	-1.23606
65107862	chr14:65107862:C:T	1.91809e-07	-1.15485	-2.72626e-10	1.56887e-05	-1.54665	-2.72626e-10
65108061	chr14:65108061:G:C	3.97543e-07	-0.225641	-0.200406	3.60689e-05	-0.128567	-0.585593
65108222	chr14:65108222:A:C	2.62023e-07	-1.66433e-10	-0.842919	3.06748e-05	-1.66433e-10	-0.87615
65108581	chr14:65108581:C:T	2.31541e-05	4.71131	-1.07274	3.68139e-06	-1.75939	-1.23691
65109447	chr14:65109447:C:T	0.029651	11.7088	-0.915137	1.6283e-05	-0.591442	-0.918027
65109483	chr14:65109483:C:T	4.84257e-07	-1.66433e-10	-0.228735	5.02583e-05	-1.66433e-10	-0.382414
65109539	chr14:65109539:C:T	3.33765e-05	5.05861	-1.05435	3.718e-06	-1.74883	-1.23757
65110139	chr14:65110139:G:A	3.24774e-05	5.02648	-1.04953	3.71327e-06	-1.75011	-1.23757
65110453	chr14:65110453:A:T	1.80165e-07	-1.21748	-2.72626e-10	1.50471e-05	-1.5884	-2.72626e-10
65110693	chr14:65110693:C:T	3.86506e-05	5.20475	-1.05378	3.7437e-06	-1.74194	-1.23758
65110753	chr14:65110753:TC:T	4.69783e-07	-0.259079	-2.72626e-10	1.86217e-05	-1.37526	-2.72626e-10
65110894	chr14:65110894:T:C	0.0337685	11.8266	-0.902962	1.7071e-05	-0.556494	-0.905712
65110913	chr14:65110913:C:T	2.02303e-07	-1.66433e-10	-1.10158	2.45993e-05	-1.66433e-10	-1.09687
65111141	chr14:65111141:A:G	1.84562e-07	-1.66433e-10	-1.19336	2.41265e-05	-1.66433e-10	-1.11628
65111244	chr14:65111244:G:A	6.08222e-07	-1.66433e-10	-0.000810626	6.28672e-05	-1.66433e-10	-0.158565
65111285	chr14:65111285:C:T	2.08193e-07	-1.66433e-10	-1.07289	2.84647e-05	-1.66433e-10	-0.950926
65111336	chr14:65111336:T:C	4.64553e-07	-1.66433e-10	-0.270275	4.83718e-05	-1.66433e-10	-0.420673
65111844	chr14:65111844:T:C	1.47191e-07	-1.41962	-2.72626e-10	1.77696e-05	-1.4221	-2.72626e-10
65112156	chr14:65112156:T:C	0.0260251	11.6475	-0.984271	1.49648e-05	-0.608187	-0.985702
65112469	chr14:65112469:C:T	4.02026e-07	-1.66433e-10	-0.414833	4.52548e-05	-1.66433e-10	-0.48728
65112652	chr14:65112652:A:G	3.45379e-05	5.18914	-1.15068	3.75999e-06	-1.73881	-1.23636
65112900	chr14:65112900:G:A	1.77471e-07	-1.66433e-10	-1.23255	2.13778e-05	-1.66433e-10	-1.23724
65113002	chr14:65113002:T:C	0.000331978	7.38581	-1.08434	5.25593e-06	-1.50371	-1.13652
65113142	chr14:65113142:C:T	1.05572e-07	-1.75196	-2.72626e-10	1.51916e-05	-1.57884	-2.72626e-10
65113173	chr14:65113173:A:G	3.15024e-07	-1.66433e-10	-0.658703	3.67915e-05	-1.66433e-10	-0.694323
65113771	chr14:65113771:A:C	2.79919e-07	-1.66433e-10	-0.776849	3.10161e-05	-1.66433e-10	-0.865085
65114003	chr14:65114003:A:C	1.77499e-07	-1.66433e-10	-1.23239	2.13718e-05	-1.66433e-10	-1.23752
65114947	chr14:65114947:T:C	3.0123e-05	5.05122	-1.14952	3.83733e-06	-1.71783	-1.23698
65114971	chr14:65114971:T:C	4.15604e-07	-0.381618	-2.72626e-10	1.99369e-05	-1.30702	-2.72626e-10
65115063	chr14:65115063:A:G	3.04358e-07	0.544435	-1.23758	1.59277e-05	-0.294352	-1.23718
65115122	chr14:65115122:A:G	1.87953e-07	-1.66433e-10	-1.17516	2.23709e-05	-1.66433e-10	-1.19183
65115242	chr14:65115242:G:A	1.81361e-07	-1.66433e-10	-1.21086	2.15039e-05	-1.66433e-10	-1.23135
65115355	chr14:65115355:C:T	1.77018e-07	-1.66433e-10	-1.2351	2.13897e-05	-1.66433e-10	-1.23668
65115379	chr14:65115379:G:A	0.00714748	10.4456	-1.07472	1.10623e-05	-0.821892	-1.07416
65115388	chr14:65115388:G:A	3.12946e-07	-1.66433e-10	-0.665319	3.66888e-05	-1.66433e-10	-0.697119
65115425	chr14:65115425:G:A	0.00314323	9.74164	-1.19223	7.69365e-06	-1.02691	-1.23229
65116037	chr14:65116037:G:A	0.00362499	9.91792	-1.22591	1.01004e-05	-0.756862	-1.23015
65116406	chr14:65116406:C:T	1.64229e-07	-1.31009	-2.72626e-10	1.42748e-05	-1.64109	-2.72626e-10
65116529	chr14:65116529:C:T	1.60353e-07	-1.33397	-2.72626e-10	1.41027e-05	-1.65322	-2.72626e-10
65116697	chr14:65116697:C:T	2.44433e-05	4.92215	-1.22939	3.81038e-06	-1.73121	-1.23065
65116863	chr14:65116863:T:C	0.00141852	8.65387	-0.900098	8.80881e-06	-1.2184	-0.905433
65117049	chr14:65117049:G:T	1.76917e-07	-1.66433e-10	-1.23567	2.13714e-05	-1.66433e-10	-1.23754
65117123	chr14:65117123:G:A	2.75837e-07	-1.66433e-10	-0.791539	2.87486e-05	-1.66433e-10	-0.941001
65117270	chr14:65117270:G:T	1.89683e-07	-1.66433e-10	-1.166	2.22238e-05	-1.66433e-10	-1.19843
65117323	chr14:65117323:C:T	3.08014e-07	-1.66433e-10	-0.681205	3.02602e-05	-1.66433e-10	-0.889757
65117556	chr14:65117556:A:T	1.76635e-07	-1.66433e-10	-1.23726	2.14556e-05	-1.66433e-10	-1.2336
65117598	chr14:65117598:T:C	4.29307e-07	-1.66433e-10	-0.349179	5.12791e-05	-1.66433e-10	-0.362306
65118458	chr14:65118458:C:A	1.92851e-07	-1.66433e-10	-1.14943	2.29857e-05	-1.66433e-10	-1.16472
65118501	chr14:65118501:T:G	5.66635e-08	-1.13719	-1.23703	7.71602e-06	-1.03745	-1.21884
65119292	chr14:65119292:G:A	2.86757e-07	-1.66433e-10	-0.752715	2.9711e-05	-1.66433e-10	-0.908074
65119330	chr14:65119330:G:A	4.24922e-07	-1.66433e-10	-0.359446	5.3266e-05	-1.66433e-10	-0.324291
65119379	chr14:65119379:G:A	5.83464e-08	-1.11008	-1.23487	8.18088e-06	-1.00432	-1.19347
65119603	chr14:65119603:GCT:G	1.07832e-06	0.571809	-2.72626e-10	2.99142e-05	-0.901256	-2.72626e-10
65120162	chr14:65120162:A:G	2.07561e-06	-1.58039	2.80705	0.000227201	-1.73654	2.86279
65120688	chr14:65120688:C:A	3.05991e-07	-1.66433e-10	-0.687793	3.13321e-05	-1.66433e-10	-0.854948
65121306	chr14:65121306:A:G	1.83438e-07	-1.66433e-10	-1.19948	2.19008e-05	-1.66433e-10	-1.21307
65122275	chr14:65122275:ATTCACTTATTAG:A	2.00947e-07	-1.66433e-10	-1.10831	2.26359e-05	-1.66433e-10	-1.18005
65122669	chr14:65122669:G:A	3.61831e-08	-1.65468	-1.16808	3.77729e-06	-1.76033	-1.21026
65122783	chr14:65122783:G:A	1.63695e-07	-1.31335	-2.72626e-10	1.42481e-05	-1.64297	-2.72626e-10
65123087	chr14:65123087:T:C	3.1165e-07	-1.66433e-10	-0.669469	3.42031e-05	-1.66433e-10	-0.767274
65123500	chr14:65123500:G:A	1.88634e-07	-1.66433e-10	-1.17154	2.20484e-05	-1.66433e-10	-1.20635
65123626	chr14:65123626:G:A	1.87503e-07	-1.66433e-10	-1.17755	2.16276e-05	-1.66433e-10	-1.22562
65123790	chr14:65123790:C:T	1.86399e-07	-1.66433e-10	-1.18346	2.18717e-05	-1.66433e-10	-1.2144
65123819	chr14:65123819:A:G	0.00112128	8.57889	-1.06026	7.38456e-06	-1.23666	-1.06354
65124036	chr14:65124036:A:G	1.82987e-07	-1.66433e-10	-1.20194	2.19179e-05	-1.66433e-10	-1.21228
65124063	chr14:65124063:C:T	1.77511e-07	-1.66433e-10	-1.23232	2.14107e-05	-1.66433e-10	-1.2357
65124100	chr14:65124100:T:C	2.24778e-07	-1.66433e-10	-0.996239	2.39917e-05	-1.66433e-10	-1.12188
65124128	chr14:65124128:A:T	1.90068e-07	-1.66433e-10	-1.16397	2.22503e-05	-1.66433e-10	-1.19723
65124416	chr14:65124416:C:T	1.98589e-07	-1.66433e-10	-1.12011	2.39355e-05	-1.66433e-10	-1.12423
65124530	chr14:65124530:A:G	2.29158e-07	-1.66433e-10	-0.976938	2.43262e-05	-1.66433e-10	-1.10803
65124783	chr14:65124783:T:C	2.11192e-07	-1.66433e-10	-1.05858	2.34617e-05	-1.66433e-10	-1.14422
65124840	chr14:65124840:A:G	1.68507e-07	-1.28437	-2.72626e-10	1.44414e-05	-1.62949	-2.72626e-10
65125713	chr14:65125713:T:G	1.00823e-07	-0.576904	-1.22108	4.90099e-06	-1.47765	-1.2325
65125883	chr14:65125883:C:T	1.85348e-07	-1.66433e-10	-1.18912	2.18168e-05	-1.66433e-10	-1.21691
65126026	chr14:65126026:C:T	6.13309e-07	0.007519	-2.72626e-10	2.20572e-05	-1.20595	-2.72626e-10
65126208	chr14:65126208:G:A	3.05118e-06	-1.66433e-10	1.61193	0.000423288	-1.66433e-10	1.74846
65126584	chr14:65126584:G:A	1.05587e-06	0.550765	-2.72626e-10	2.97175e-05	-0.907855	-2.72626e-10
65127441	chr14:65127441:T:C	3.34409e-07	-1.66433e-10	-0.598987	3.36552e-05	-1.66433e-10	-0.783422
65127476	chr14:65127476:C:A	3.24504e-07	-1.66433e-10	-0.629052	3.15755e-05	-1.66433e-10	-0.84721
65127549	chr14:65127549:T:TA	5.87829e-07	-1.66433e-10	-0.0349147	6.34242e-05	-1.66433e-10	-0.149744
65127550	chr14:65127550:A:T	1.78284e-07	-1.66433e-10	-1.22797	2.18173e-05	-1.66433e-10	-1.21688
65127578	chr14:65127578:A:C	1.77497e-07	-1.66433e-10	-1.2324	2.13712e-05	-1.66433e-10	-1.23755
65127742	chr14:65127742:C:T	7.02539e-08	-0.924901	-1.23433	8.71624e-06	-0.89761	-1.23679
65128480	chr14:65128480:T:C	1.81768e-07	-1.20862	-2.72626e-10	1.50027e-05	-1.59136	-2.72626e-10
65128531	chr14:65128531:A:G	6.73226e-07	-1.66433e-10	0.100731	8.0748e-05	-1.66433e-10	0.0917435
65128538	chr14:65128538:A:T	8.07351e-07	0.282408	-2.72626e-10	2.57444e-05	-1.05137	-2.72626e-10
65128801	chr14:65128801:CTG:C	2.92357e-07	-1.66433e-10	-0.733374	3.22704e-05	-1.66433e-10	-0.82544
65128889	chr14:65128889:G:A	1.56765e-07	-1.35661	-2.72626e-10	1.39719e-05	-1.66254	-2.72626e-10
65129430	chr14:65129430:A:C	6.3213e-08	-1.0345	-1.23034	8.88193e-06	-0.937343	-1.17823
65129566	chr14:65129566:C:A	1.47992e-07	-0.262041	-1.15215	5.98734e-06	-1.32883	-1.18111
65129600	chr14:65129600:A:T	3.50474e-07	-1.66433e-10	-0.552064	3.80632e-05	-1.66433e-10	-0.660342
65129710	chr14:65129710:G:A	3.37304e-07	-1.66433e-10	-0.590366	3.33125e-05	-1.66433e-10	-0.793659
65129772	chr14:65129772:A:G	0.000202132	6.9456	-1.14027	4.95997e-06	-1.57206	-1.12613
65129820	chr14:65129820:C:T	5.72043e-08	-1.57956	-0.785157	6.06725e-06	-1.74857	-0.74811
65130147	chr14:65130147:A:G	1.97607e-07	-1.66433e-10	-1.12507	2.28141e-05	-1.66433e-10	-1.17221
65130169	chr14:65130169:G:A	1.37151e-05	4.17728	-1.06238	3.79032e-06	-1.75253	-1.21461
65130363	chr14:65130363:C:T	6.84031e-07	-1.66433e-10	0.116653	6.94366e-05	-1.66433e-10	-0.0591753
65130366	chr14:65130366:C:A	1.77426e-07	-1.66433e-10	-1.2328	2.13953e-05	-1.66433e-10	-1.23642
65130382	chr14:65130382:A:C	2.29532e-07	-1.66433e-10	-0.975308	2.63229e-05	-1.66433e-10	-1.02915
65130525	chr14:65130525:G:C	1.79012e-07	-1.66433e-10	-1.2239	2.14869e-05	-1.66433e-10	-1.23215
65130531	chr14:65130531:AAG:A	2.13275e-07	-1.66433e-10	-1.04877	2.38845e-05	-1.66433e-10	-1.12636
65130536	chr14:65130536:C:T	2.12727e-07	-1.66433e-10	-1.05134	2.3837e-05	-1.66433e-10	-1.12835
65130791	chr14:65130791:G:A	2.67216e-05	4.26739	-0.48551	5.66209e-06	-1.74789	-0.817903
65131280	chr14:65131280:A:G	1.06464e-07	-1.74355	-2.72626e-10	2.89795e-05	-0.933001	-2.72626e-10
65131388	chr14:65131388:C:T	2.38727e-07	-1.66433e-10	-0.936028	2.72589e-05	-1.66433e-10	-0.99421
65131467	chr14:65131467:T:A	5.27478e-08	-1.24119	-1.20464	4.54906e-06	-1.59284	-1.19183
65131549	chr14:65131549:C:T	1.51785e-07	-1.38889	-2.72626e-10	1.28817e-05	-1.74378	-2.72626e-10
65131875	chr14:65131875:C:G	1.80748e-07	-1.66433e-10	-1.21425	2.20279e-05	-1.66433e-10	-1.20728
65131986	chr14:65131986:G:A	5.59859e-05	5.74737	-1.22587	4.41108e-06	-1.58234	-1.23313
65132034	chr14:65132034:C:G	7.60984e-06	3.74975	-1.22391	3.70649e-06	-1.75507	-1.23444
65132091	chr14:65132091:A:G	4.02429e-07	-1.66433e-10	-0.413831	4.32486e-05	-1.66433e-10	-0.532626
65132269	chr14:65132269:A:T	5.90779e-05	5.4385	-0.863236	4.63633e-06	-1.64786	-1.1178
65132330	chr14:65132330:C:G	1.34326e-07	-1.51108	-2.72626e-10	1.32148e-05	-1.71825	-2.72626e-10
65132479	chr14:65132479:T:C	1.77391e-07	-1.66433e-10	-1.23299	2.13972e-05	-1.66433e-10	-1.23633
65132580	chr14:65132580:G:A	3.5478e-07	-1.66433e-10	-0.539853	3.85033e-05	-1.66433e-10	-0.648847
65132581	chr14:65132581:G:A	1.7781e-07	-1.66433e-10	-1.23063	2.13718e-05	-1.66433e-10	-1.23752
65132664	chr14:65132664:G:T	2.76351e-07	-1.66433e-10	-0.789677	3.09992e-05	-1.66433e-10	-0.86563
65132909	chr14:65132909:G:A	1.76996e-07	-1.66433e-10	-1.23522	2.15795e-05	-1.66433e-10	-1.22785
65133118	chr14:65133118:G:A	3.6308e-07	-1.66433e-10	-0.516727	3.93312e-05	-1.66433e-10	-0.627572
65133540	chr14:65133540:A:T	1.77231e-07	-1.66433e-10	-1.2339	2.14091e-05	-1.66433e-10	-1.23577
65133567	chr14:65133567:C:T	2.46579e-07	-1.66433e-10	-0.903668	3.16596e-05	-1.66433e-10	-0.844547
65133684	chr14:65133684:G:A	1.79157e-07	-1.66433e-10	-1.22309	2.15024e-05	-1.66433e-10	-1.23142
65133834	chr14:65133834:A:G	3.82703e-07	0.129498	-0.593588	9.30203e-06	-1.52675	-0.542611
65133838	chr14:65133838:G:A	1.79818e-07	-1.66433e-10	-1.21941	2.13927e-05	-1.66433e-10	-1.23654
65134486	chr14:65134486:T:C	2.03837e-07	-1.66433e-10	-1.09403	2.54019e-05	-1.66433e-10	-1.06477
65134576	chr14:65134576:G:A	2.43026e-07	-1.66433e-10	-0.918182	3.11563e-05	-1.66433e-10	-0.860574
65134639	chr14:65134639:G:A	7.99846e-06	3.79384	-1.21819	3.70685e-06	-1.75292	-1.23649
65134857	chr14:65134857:T:C	4.86466e-08	-1.5311	-0.995671	4.86886e-06	-1.73299	-0.983743
65134971	chr14:65134971:T:G	0.000261835	7.24983	-1.18571	5.32943e-06	-1.44695	-1.17939
65135346	chr14:65135346:T:C	4.29549e-05	5.49127	-1.23472	4.285e-06	-1.61558	-1.22889
65135368	chr14:65135368:CAGGTGTTT:C	7.92535e-07	-1.66433e-10	0.263887	7.98131e-05	-1.66433e-10	0.0800972
65135569	chr14:65135569:T:A	0.000238655	7.1579	-1.18647	5.23779e-06	-1.46354	-1.18015
65135666	chr14:65135666:G:A	1.63328e-05	4.51402	-1.22444	3.80576e-06	-1.72667	-1.2364
65136181	chr14:65136181:A:G	1.82072e-07	-1.66433e-10	-1.20695	2.18168e-05	-1.66433e-10	-1.21691
65136275	chr14:65136275:G:A	4.33573e-08	-1.40614	-1.23573	3.99561e-06	-1.67694	-1.23745
65136583	chr14:65136583:T:C	2.07906e-07	-1.66433e-10	-1.07427	2.64404e-05	-1.66433e-10	-1.0247
65136892	chr14:65136892:G:A	1.76649e-07	-1.66433e-10	-1.23718	2.15273e-05	-1.66433e-10	-1.23027
65137643	chr14:65137643:C:T	2.68557e-05	4.87269	-1.08581	5.26146e-06	-1.66282	-0.976362
65137741	chr14:65137741:A:C	0.000103444	6.28053	-1.1451	5.68258e-06	-1.40466	-1.15752
65138207	chr14:65138207:T:C	4.63286e-08	-1.48782	-1.08777	4.51951e-06	-1.7173	-1.07389
65138219	chr14:65138219:G:T	1.903e-07	-1.66433e-10	-1.16275	2.40337e-05	-1.66433e-10	-1.12013
65138298	chr14:65138298:T:TA	2.07256e-07	-1.66433e-10	-1.0774	2.58276e-05	-1.66433e-10	-1.04814
65138299	chr14:65138299:T:C	1.95518e-07	-1.66433e-10	-1.1357	2.26896e-05	-1.66433e-10	-1.17768
65138422	chr14:65138422:G:A	9.71257e-07	-1.37032	1.83756	8.43479e-05	-1.75805	1.89341
65138432	chr14:65138432:C:T	1.79942e-07	-1.66433e-10	-1.21872	2.40688e-05	-1.66433e-10	-1.11867
65138445	chr14:65138445:A:G	2.43412e-07	0.203683	-1.12028	6.71744e-06	-1.28716	-1.10773
65138694	chr14:65138694:T:C	9.98085e-08	-0.61872	-1.18938	4.92103e-06	-1.49433	-1.21174
65138733	chr14:65138733:G:A	4.76173e-05	5.58561	-1.22601	4.55297e-06	-1.5464	-1.23741
65138775	chr14:65138775:C:T	3.28649e-07	-1.66433e-10	-0.616359	3.63016e-05	-1.66433e-10	-0.707727
65138877	chr14:65138877:G:A	2.05123e-07	-1.66433e-10	-1.08774	2.3601e-05	-1.66433e-10	-1.1383
65138890	chr14:65138890:A:G	4.02129e-05	5.40697	-1.21638	4.4311e-06	-1.57602	-1.23492
65139136	chr14:65139136:T:C	4.96628e-05	5.63692	-1.23526	4.60249e-06	-1.53754	-1.23545
65139137	chr14:65139137:G:A	4.03709e-05	5.41546	-1.22095	4.45432e-06	-1.57177	-1.23394
65139249	chr14:65139249:T:C	0.000775437	8.3729	-1.22307	6.73983e-06	-1.16863	-1.22293
65139258	chr14:65139258:A:G	1.00305e-07	-0.60915	-1.19398	4.92502e-06	-1.49017	-1.21509
65139623	chr14:65139623:G:A	2.24282e-07	-1.66433e-10	-0.998446	2.80127e-05	-1.66433e-10	-0.966931
65139649	chr14:65139649:A:G	4.98699e-05	5.59444	-1.18862	4.6247e-06	-1.54675	-1.22143
65139671	chr14:65139671:A:G	1.78221e-07	-1.66433e-10	-1.22833	2.2145e-05	-1.66433e-10	-1.20198
65141663	chr14:65141663:G:A	1.83445e-07	-1.66433e-10	-1.19944	2.34671e-05	-1.66433e-10	-1.14399
65141926	chr14:65141926:G:A	2.02968e-07	-1.66433e-10	-1.0983	2.4145e-05	-1.66433e-10	-1.11551
65142433	chr14:65142433:A:G	5.58937e-05	4.94693	-0.427073	6.2105e-06	-1.65079	-0.822563
65142694	chr14:65142694:C:G	6.97659e-05	5.22164	-0.480088	6.47799e-06	-1.60814	-0.823041
65142766	chr14:65142766:T:C	2.85955e-07	-1.66433e-10	-0.755517	3.36426e-05	-1.66433e-10	-0.783798
65143159	chr14:65143159:A:C	2.06237e-07	-1.66433e-10	-1.08232	2.40834e-05	-1.66433e-10	-1.11807
65143321	chr14:65143321:G:T	7.14339e-05	5.51682	-0.751641	6.88045e-06	-1.6179	-0.753005
65143330	chr14:65143330:G:T	3.06925e-07	-1.66433e-10	-0.684748	3.92335e-05	-1.66433e-10	-0.63006
65143331	chr14:65143331:C:A	2.2748e-07	-1.66433e-10	-0.984287	3.56208e-05	-1.66433e-10	-0.72666
65143489	chr14:65143489:T:G	1.4542e-07	-1.43173	-2.72626e-10	1.35607e-05	-1.69241	-2.72626e-10
65143500	chr14:65143500:T:G	1.87716e-07	-1.66433e-10	-1.17642	2.31405e-05	-1.66433e-10	-1.15801
65143807	chr14:65143807:G:A	1.95586e-07	-1.66433e-10	-1.13535	2.42653e-05	-1.66433e-10	-1.11054
65143898	chr14:65143898:G:A	1.87514e-07	-1.66433e-10	-1.1775	2.2161e-05	-1.66433e-10	-1.20126
65143976	chr14:65143976:G:A	2.23343e-07	-1.66433e-10	-1.00264	2.58795e-05	-1.66433e-10	-1.04614
65144100	chr14:65144100:C:T	1.77118e-07	-1.66433e-10	-1.23453	2.14429e-05	-1.66433e-10	-1.2342
65144161	chr14:65144161:T:A	3.26219e-07	-1.60892	0.98514	3.38938e-05	-1.75814	0.981778
65144449	chr14:65144449:G:A	1.92252e-07	-1.66433e-10	-1.15254	2.24743e-05	-1.66433e-10	-1.18722
65144828	chr14:65144828:G:C	1.02829e-05	3.63882	-0.811933	6.47307e-06	-1.57311	-0.858834
65144881	chr14:65144881:C:G	2.42436e-06	2.30459	-0.922618	7.11705e-06	-1.45471	-0.882385
65144957	chr14:65144957:C:T	2.06209e-07	-1.66433e-10	-1.08246	2.58321e-05	-1.66433e-10	-1.04797
65145157	chr14:65145157:A:G	1.76668e-07	-1.66433e-10	-1.23708	2.13928e-05	-1.66433e-10	-1.23654
65145261	chr14:65145261:T:G	1.87993e-07	-1.66433e-10	-1.17495	2.31467e-05	-1.66433e-10	-1.15774
65145426	chr14:65145426:G:A	1.23792e-05	3.80488	-0.792464	6.72806e-06	-1.5397	-0.853603
65145552	chr14:65145552:C:T	2.36508e-07	-1.66433e-10	-0.945366	2.90005e-05	-1.66433e-10	-0.932278
65145921	chr14:65145921:G:A	1.86553e-07	-1.66433e-10	-1.18264	2.22445e-05	-1.66433e-10	-1.19749
65146142	chr14:65146142:G:A	4.47773e-07	-1.66433e-10	-0.307063	4.30054e-05	-1.66433e-10	-0.538263
65146359	chr14:65146359:G:A	1.77546e-07	-1.66433e-10	-1.23212	2.15211e-05	-1.66433e-10	-1.23056
65146775	chr14:65146775:TCG:T	1.86436e-07	-1.66433e-10	-1.18326	2.22326e-05	-1.66433e-10	-1.19803
65146790	chr14:65146790:T:C	3.11824e-06	2.61266	-0.978986	7.47348e-06	-1.30395	-0.984284
65146911	chr14:65146911:A:G	1.83006e-07	-1.66433e-10	-1.20183	2.21587e-05	-1.66433e-10	-1.20136
65146940	chr14:65146940:G:A	4.49853e-07	-1.66433e-10	-0.302428	4.85147e-05	-1.66433e-10	-0.417724
65147170	chr14:65147170:C:T	6.2413e-06	2.72819	-0.400596	6.43919e-06	-1.76088	-0.676309
65147334	chr14:65147334:G:A	2.54742e-05	3.93565	-0.201575	1.27792e-05	-1.50515	-0.246625
65147784	chr14:65147784:C:A	2.29888e-07	-1.66433e-10	-0.97376	2.8923e-05	-1.66433e-10	-0.934953
65148174	chr14:65148174:C:T	6.69307e-06	2.78199	-0.38451	6.50792e-06	-1.76036	-0.666211
65148761	chr14:65148761:T:C	2.49592e-05	4.25623	-0.542577	1.03555e-05	-1.36897	-0.593107
65148935	chr14:65148935:T:C	9.38573e-06	3.10869	-0.373095	6.67601e-06	-1.74445	-0.656616
65149231	chr14:65149231:A:G	9.97884e-07	1.04016	-0.545876	8.9154e-06	-1.753	-0.358811
65149258	chr14:65149258:C:A	1.76635e-07	-1.66433e-10	-1.23726	2.13929e-05	-1.66433e-10	-1.23653
65149290	chr14:65149290:C:T	5.86858e-07	-1.66433e-10	-0.0365675	7.28009e-05	-1.66433e-10	-0.0118611
65149438	chr14:65149438:T:C	1.8069e-07	-1.66433e-10	-1.21457	2.18853e-05	-1.66433e-10	-1.21378
65149557	chr14:65149557:G:A	4.73391e-06	2.90502	-0.853868	9.67413e-06	-1.21423	-0.815906
65149609	chr14:65149609:A:G	4.89299e-07	-0.218377	-2.72626e-10	2.32403e-05	-1.1537	-2.72626e-10
65149787	chr14:65149787:C:G	1.81276e-07	-1.66433e-10	-1.21133	2.19541e-05	-1.66433e-10	-1.21064
65150105	chr14:65150105:A:T	3.59453e-07	-0.526766	-2.72626e-10	1.79974e-05	-1.40936	-2.72626e-10
65150156	chr14:65150156:G:A	2.29875e-07	-1.66433e-10	-0.973816	2.61122e-05	-1.66433e-10	-1.03719
65150170	chr14:65150170:G:C	1.37642e-06	1.1257	-0.309809	1.10926e-05	-1.61716	-0.276144
65150257	chr14:65150257:T:C	9.81893e-07	-0.665524	1.14366	6.22408e-05	-1.58614	1.41756
65150338	chr14:65150338:A:G	1.77662e-07	-1.66433e-10	-1.23147	2.17572e-05	-1.66433e-10	-1.21965
65150391	chr14:65150391:T:A	3.64876e-06	2.51666	-0.725874	8.80959e-06	-1.39073	-0.733018
65150774	chr14:65150774:A:G	2.46311e-07	-1.66433e-10	-0.904754	2.82948e-05	-1.66433e-10	-0.956911
65151258	chr14:65151258:T:C	6.1471e-07	-1.66433e-10	0.00980104	7.91957e-05	-1.66433e-10	0.0723316
65151455	chr14:65151455:C:T	1.82469e-07	-1.66433e-10	-1.20477	2.17149e-05	-1.66433e-10	-1.22159
65151461	chr14:65151461:GC:G	6.2837e-07	-1.66433e-10	0.0317789	8.05932e-05	-1.66433e-10	0.0898248
65151937	chr14:65151937:A:C	2.63231e-07	0.202228	-1.04055	5.06437e-06	-1.75438	-0.922975
65151987	chr14:65151987:C:T	1.7776e-07	-1.66433e-10	-1.23092	2.2125e-05	-1.66433e-10	-1.20288
65152031	chr14:65152031:TA:T	3.12592e-07	0.38378	-1.05023	5.11372e-06	-1.73474	-0.932919
65152373	chr14:65152373:T:C	1.84922e-07	0.00685486	-1.19827	4.14039e-06	-1.76067	-1.11813
65152513	chr14:65152513:A:G	2.03678e-07	-1.66433e-10	-1.09481	2.45956e-05	-1.66433e-10	-1.09702
65152773	chr14:65152773:G:T	2.66322e-07	-1.66433e-10	-0.826644	3.39117e-05	-1.66433e-10	-0.775829
65152794	chr14:65152794:A:G	1.51767e-06	-1.66433e-10	0.913581	0.00016869	-1.66433e-10	0.828473
65152914	chr14:65152914:A:T	1.36428e-07	-1.49555	-2.72626e-10	1.74149e-05	-1.44227	-2.72626e-10
65153132	chr14:65153132:G:A	5.2877e-06	-1.66433e-10	2.16179	0.000711519	-1.66433e-10	2.26781
65153283	chr14:65153283:A:G	1.87157e-07	-1.66433e-10	-1.1794	2.2639e-05	-1.66433e-10	-1.17992
65153356	chr14:65153356:C:T	2.60781e-07	-1.66433e-10	-0.847671	3.34143e-05	-1.66433e-10	-0.790608
65153533	chr14:65153533:C:T	1.76722e-07	-1.66433e-10	-1.23677	2.13787e-05	-1.66433e-10	-1.23719
65153585	chr14:65153585:A:G	7.33877e-08	-1.73411	-0.381483	1.06306e-05	-1.3022	-0.633659
65153625	chr14:65153625:A:G	1.8449e-07	-1.66433e-10	-1.19375	2.26886e-05	-1.66433e-10	-1.17773
65153669	chr14:65153669:T:C	1.77605e-07	-1.66433e-10	-1.23179	2.15591e-05	-1.66433e-10	-1.22879
65153686	chr14:65153686:G:A	1.47955e-06	-1.66433e-10	0.888143	0.000184442	-1.66433e-10	0.917745
65153732	chr14:65153732:C:T	3.89934e-07	-1.66433e-10	-0.445374	4.24673e-05	-1.66433e-10	-0.550855
65154304	chr14:65154304:G:T	1.395e-07	-1.47329	-2.72626e-10	1.34935e-05	-1.69739	-2.72626e-10
65154345	chr14:65154345:G:A	3.81118e-07	-1.66433e-10	-0.46824	3.97034e-05	-1.66433e-10	-0.618152
65154496	chr14:65154496:A:C	2.48383e-07	-1.66433e-10	-0.896378	2.92072e-05	-1.66433e-10	-0.925175
65154520	chr14:65154520:T:C	1.76881e-07	-1.66433e-10	-1.23588	2.15241e-05	-1.66433e-10	-1.23042
65154534	chr14:65154534:C:T	2.25238e-07	-1.66433e-10	-0.994192	2.62847e-05	-1.66433e-10	-1.0306
65155150	chr14:65155150:A:G	3.06653e-07	0.401252	-1.08689	5.10151e-06	-1.59468	-1.07537
65155277	chr14:65155277:G:A	7.75913e-07	-1.66433e-10	0.242689	8.89379e-05	-1.66433e-10	0.188348
65155381	chr14:65155381:C:T	5.99869e-07	-1.74928	1.73464	8.81525e-05	-1.57992	1.7594
65155436	chr14:65155436:G:A	3.47065e-07	-1.66433e-10	-0.56184	3.96172e-05	-1.66433e-10	-0.620327
65155472	chr14:65155472:T:A	6.52104e-07	-1.66433e-10	0.0688537	8.73916e-05	-1.66433e-10	0.170809
65155481	chr14:65155481:G:A	4.30712e-06	2.6903	-0.733623	6.70767e-06	-1.47958	-0.916754
65155643	chr14:65155643:A:G	1.79888e-07	-1.66433e-10	-1.21902	2.16303e-05	-1.66433e-10	-1.22549
65155835	chr14:65155835:G:A	1.80609e-07	-1.66433e-10	-1.21502	2.16461e-05	-1.66433e-10	-1.22476
65156074	chr14:65156074:G:A	1.10255e-07	-1.70855	-2.72626e-10	1.81725e-05	-1.39968	-2.72626e-10
65156123	chr14:65156123:C:T	5.91555e-07	0.656995	-0.685591	1.12861e-05	-1.18666	-0.689363
65156185	chr14:65156185:G:T	1.91568e-07	-1.66433e-10	-1.15611	2.27697e-05	-1.66433e-10	-1.17416
65156408	chr14:65156408:T:C	2.20765e-07	-1.66433e-10	-1.01425	2.72089e-05	-1.66433e-10	-0.996048
65156754	chr14:65156754:C:T	3.87808e-07	-1.66433e-10	-0.45084	6.75614e-05	-1.66433e-10	-0.0865539
65156945	chr14:65156945:C:T	1.01672e-07	-1.54531	-0.244291	1.06431e-05	-1.75307	-0.181608
65156966	chr14:65156966:G:A	3.85041e-07	-1.66433e-10	-0.458	5.10112e-05	-1.66433e-10	-0.367546
65157091	chr14:65157091:A:G	6.076e-07	1.14992	-1.15176	4.23611e-06	-1.65531	-1.20064
65157354	chr14:65157354:C:T	7.58375e-07	1.30157	-1.08174	4.55034e-06	-1.63555	-1.14884
65157459	chr14:65157459:A:G	9.03381e-07	1.43724	-1.04245	4.81271e-06	-1.6071	-1.12123
65157462	chr14:65157462:A:G	5.79928e-07	0.594632	-0.643078	1.15492e-05	-1.20945	-0.643532
65157628	chr14:65157628:G:C	2.23395e-07	-1.66433e-10	-1.00241	2.82277e-05	-1.66433e-10	-0.959287
65157801	chr14:65157801:C:T	5.56939e-07	-1.66433e-10	-0.0888955	7.94e-05	-1.66433e-10	0.0749088
65157897	chr14:65157897:A:G	5.87914e-07	0.964289	-0.999059	4.54347e-06	-1.70149	-1.08441
65158089	chr14:65158089:T:C	2.40726e-07	-1.66433e-10	-0.92769	3.14864e-05	-1.66433e-10	-0.850034
65158376	chr14:65158376:G:T	2.3728e-07	-1.66433e-10	-0.942108	2.97829e-05	-1.66433e-10	-0.905654
65158458	chr14:65158458:T:A	1.76706e-07	-1.66433e-10	-1.23687	2.14131e-05	-1.66433e-10	-1.23559
65158624	chr14:65158624:A:AAGTT	1.79435e-07	-1.70746	0.485923	3.48835e-05	-1.26119	0.51361
65158641	chr14:65158641:A:G	2.11372e-07	-1.7302	0.672464	3.89652e-05	-1.33587	0.698953
65158652	chr14:65158652:C:T	4.90854e-06	-1.66433e-10	2.08738	0.00066684	-1.66433e-10	2.20296
65158828	chr14:65158828:G:A	2.12926e-07	-1.66433e-10	-1.05041	2.49211e-05	-1.66433e-10	-1.08388
65159194	chr14:65159194:G:A	2.68939e-07	-1.66433e-10	-0.816867	3.17499e-05	-1.66433e-10	-0.841702
65159483	chr14:65159483:T:A	2.22795e-07	-1.66433e-10	-1.0051	2.61871e-05	-1.66433e-10	-1.03432
65159484	chr14:65159484:C:G	2.22624e-07	-1.66433e-10	-1.00586	2.61682e-05	-1.66433e-10	-1.03505
65159832	chr14:65159832:A:T	1.09532e-06	0.587454	-2.72626e-10	4.09965e-05	-0.586103	-2.72626e-10
65160257	chr14:65160257:G:C	1.90182e-07	-1.66433e-10	-1.16337	2.2633e-05	-1.66433e-10	-1.18018
65160515	chr14:65160515:G:A	2.09722e-07	-1.66433e-10	-1.06557	3.07819e-05	-1.66433e-10	-0.872664
65160748	chr14:65160748:G:A	4.93335e-07	0.332418	-0.542579	1.18308e-05	-1.25715	-0.571734
65160776	chr14:65160776:C:T	2.79635e-07	-1.66433e-10	-0.777865	3.61716e-05	-1.66433e-10	-0.711315
65160951	chr14:65160951:G:C	6.07918e-07	0.525345	-0.526657	1.26247e-05	-1.21352	-0.550413
65161562	chr14:65161562:A:T	1.36958e-06	1.08625	-0.275337	1.71047e-05	-1.09601	-0.36423
65161824	chr14:65161824:A:G	2.15899e-07	-1.66433e-10	-1.03654	2.54172e-05	-1.66433e-10	-1.06416
65162004	chr14:65162004:T:A	1.77532e-07	-1.66433e-10	-1.2322	2.1419e-05	-1.66433e-10	-1.23531
65162427	chr14:65162427:G:T	9.71168e-08	-1.74296	-0.0924725	9.82302e-06	-1.7595	-0.255359
65162431	chr14:65162431:G:A	2.43746e-07	-1.66433e-10	-0.915223	2.83928e-05	-1.66433e-10	-0.953454
65162595	chr14:65162595:T:A	2.53453e-07	-1.66433e-10	-0.87617	3.01449e-05	-1.66433e-10	-0.893575
65162605	chr14:65162605:A:G	2.77339e-07	-1.66433e-10	-0.786109	3.26439e-05	-1.66433e-10	-0.813933
65162719	chr14:65162719:G:A	1.2561e-07	-1.75536	0.177195	1.77471e-05	-1.43858	0.0152167
65162826	chr14:65162826:C:T	2.27476e-07	-1.66433e-10	-0.984307	2.85517e-05	-1.66433e-10	-0.947875
65162842	chr14:65162842:C:A	1.12195e-06	1.13398	-0.522503	1.48923e-05	-1.05532	-0.543428
65163019	chr14:65163019:C:T	3.89001e-08	-1.70848	-1.04187	4.40612e-06	-1.70485	-1.11175
65163399	chr14:65163399:A:G	4.82715e-08	-1.36487	-1.16964	5.78391e-06	-1.39299	-1.15152
65163558	chr14:65163558:C:T	1.93164e-07	-1.66433e-10	-1.14781	2.21519e-05	-1.66433e-10	-1.20167
65163744	chr14:65163744:G:A	2.59172e-07	-1.66433e-10	-0.853858	3.0626e-05	-1.66433e-10	-0.877739
65163928	chr14:65163928:T:C	1.53078e-06	-1.66433e-10	0.922183	0.0001572	-1.66433e-10	0.757929
65164223	chr14:65164223:G:A	1.77964e-07	-1.66433e-10	-1.22977	2.14462e-05	-1.66433e-10	-1.23404
65164801	chr14:65164801:G:A	1.9059e-07	-1.66433e-10	-1.16122	2.43874e-05	-1.66433e-10	-1.10552
65164902	chr14:65164902:G:T	2.13687e-07	-1.66433e-10	-1.04684	2.66987e-05	-1.66433e-10	-1.01498
65165111	chr14:65165111:A:G	1.89784e-07	-1.75868	0.593214	2.84976e-05	-1.49872	0.548947
65165160	chr14:65165160:G:A	5.43309e-07	-1.66433e-10	-0.113672	5.78412e-05	-1.66433e-10	-0.241889
65165185	chr14:65165185:G:A	5.54793e-07	-1.66433e-10	-0.0927559	7.2397e-05	-1.66433e-10	-0.0174251
65165466	chr14:65165466:C:T	2.17993e-07	-1.02689	-2.72626e-10	1.99967e-05	-1.30402	-2.72626e-10
65165641	chr14:65165641:G:A	7.95242e-08	-1.76099	-0.274301	1.30231e-05	-1.4912	-0.241663
65165764	chr14:65165764:C:T	6.5273e-08	-1.75859	-0.474186	1.11718e-05	-1.44067	-0.445535
65165801	chr14:65165801:A:T	1.74127e-06	-1.66433e-10	1.05102	0.000176192	-1.66433e-10	0.871987
65166076	chr14:65166076:G:A	6.66619e-08	-1.75871	-0.453006	1.14064e-05	-1.44171	-0.423708
65166154	chr14:65166154:A:G	2.93851e-07	-1.66433e-10	-0.728277	3.48862e-05	-1.66433e-10	-0.7475
65166778	chr14:65166778:G:A	1.87513e-07	-1.66433e-10	-1.1775	2.2613e-05	-1.66433e-10	-1.18107
65166843	chr14:65166843:G:A	5.59311e-08	-1.48146	-0.905768	6.88456e-06	-1.50828	-0.862027
65167072	chr14:65167072:G:A	2.03038e-07	-1.66433e-10	-1.09796	2.51474e-05	-1.66433e-10	-1.07484
65167384	chr14:65167384:A:T	1.04648e-07	-1.76075	-2.72626e-10	1.41604e-05	-1.64914	-2.72626e-10
65167443	chr14:65167443:C:G	2.42786e-07	-1.66433e-10	-0.919168	2.77495e-05	-1.66433e-10	-0.976372
65167502	chr14:65167502:C:T	1.06658e-07	-1.74173	-2.72626e-10	1.66166e-05	-1.48919	-2.72626e-10
65167606	chr14:65167606:C:T	1.27935e-06	1.95409	-1.21133	1.8154e-05	-0.205452	-1.19525
65167658	chr14:65167658:C:T	1.45773e-06	1.97004	-1.09676	2.20582e-05	-0.127173	-1.07873
65167763	chr14:65167763:G:T	2.80282e-07	-1.66433e-10	-0.775554	3.17029e-05	-1.66433e-10	-0.843182
65168216	chr14:65168216:G:C	5.41866e-05	3.50319	0.985651	0.000308707	0.207798	1.225
65168372	chr14:65168372:C:G	3.85643e-08	-1.74403	-1.01499	4.48436e-06	-1.72918	-1.06981
65168377	chr14:65168377:C:G	4.15263e-07	-1.7459	1.36347	5.41359e-05	-1.75999	1.4519
65168410	chr14:65168410:C:T	3.61434e-06	-1.66433e-10	1.78131	0.000512765	-1.66433e-10	1.94023
65168464	chr14:65168464:A:T	4.30553e-07	-1.66433e-10	-0.346279	5.07281e-05	-1.66433e-10	-0.373109
65168624	chr14:65168624:C:A	2.34084e-05	3.45997	0.189528	8.76625e-05	-0.216342	0.390246
65168945	chr14:65168945:T:A	4.40079e-07	-1.73713	1.41274	5.69378e-05	-1.76102	1.50339
65169037	chr14:65169037:T:C	5.14356e-05	3.46756	0.969181	0.000296182	0.185603	1.20578
65169061	chr14:65169061:G:C	1.12103e-07	-1.69193	-2.72626e-10	1.45757e-05	-1.62023	-2.72626e-10
65169077	chr14:65169077:G:A	7.7479e-07	1.47358	-1.23234	7.01529e-06	-1.13287	-1.21863
65169263	chr14:65169263:C:T	6.11494e-08	-1.75217	-0.545859	7.98193e-06	-1.69949	-0.52292
65169380	chr14:65169380:A:G	1.56031e-07	-1.20327	-0.15802	2.25334e-05	-1.09135	-0.0932412
65170243	chr14:65170243:A:C	1.92357e-06	-1.66433e-10	1.15059	0.000197397	-1.66433e-10	0.985626
65170330	chr14:65170330:A:C	2.26483e-07	-1.66433e-10	-0.98868	2.71682e-05	-1.66433e-10	-0.997542
65171209	chr14:65171209:AGAG:A	1.76594e-07	-1.66433e-10	-1.2375	2.13862e-05	-1.66433e-10	-1.23684
65171559	chr14:65171559:T:C	2.62428e-06	2.27205	-0.81084	4.7851e-05	0.299433	-0.730931
65171721	chr14:65171721:C:A	9.40981e-07	1.64765	-1.21208	1.83688e-05	-0.192565	-1.19637
65171855	chr14:65171855:A:G	6.37489e-08	-1.7519	-0.504499	8.33991e-06	-1.69747	-0.481073
65172162	chr14:65172162:T:TA	2.30106e-07	-1.66433e-10	-0.972809	2.73913e-05	-1.66433e-10	-0.989363
65172169	chr14:65172169:T:G	2.34909e-07	-1.66433e-10	-0.95215	2.79458e-05	-1.66433e-10	-0.969324
65172249	chr14:65172249:A:G	1.19968e-07	-1.62413	-2.72626e-10	2.23286e-05	-1.19372	-2.72626e-10
65172314	chr14:65172314:A:T	3.25868e-08	-1.76099	-1.16645	4.12391e-06	-1.73596	-1.14683
65172512	chr14:65172512:A:G	1.78128e-07	-1.66433e-10	-1.22885	2.1729e-05	-1.66433e-10	-1.22094
65172538	chr14:65172538:C:T	3.65165e-06	2.3449	-0.553312	4.93875e-05	0.168945	-0.568837
65172555	chr14:65172555:C:T	1.70271e-07	-1.08948	-0.184475	2.49582e-05	-0.964014	-0.118372
65172864	chr14:65172864:C:T	1.34284e-06	1.82572	-1.03453	2.56529e-05	-0.0615097	-0.993423
65173004	chr14:65173004:G:A	7.3734e-08	-1.2168	-0.894089	1.46752e-05	-0.74511	-0.868322
65173125	chr14:65173125:T:C	3.9968e-08	-1.76074	-0.962531	5.07839e-06	-1.73343	-0.941169
65173273	chr14:65173273:G:C	3.66882e-06	-1.66433e-10	1.79628	0.00035823	-1.66433e-10	1.58158
65173492	chr14:65173492:G:A	1.05385e-07	-1.16848	-0.585246	2.193e-05	-0.676153	-0.535583
65173716	chr14:65173716:C:T	2.1909e-07	-1.5196	0.497734	3.50918e-05	-1.21482	0.473195
65173987	chr14:65173987:G:T	2.22881e-07	-1.66433e-10	-1.00471	2.69008e-05	-1.66433e-10	-1.00743
65174088	chr14:65174088:CTGAG:C	2.52191e-07	-1.13617	0.255002	5.59539e-05	-0.629416	0.354354
65174112	chr14:65174112:A:ATG	2.4013e-07	-1.11655	0.186383	5.37524e-05	-0.599228	0.284026
65174231	chr14:65174231:C:T	4.25077e-07	0.754071	-1.11315	9.10199e-06	-0.997497	-1.0936
65174473	chr14:65174473:G:T	5.18288e-07	-1.66433e-10	-0.160819	6.23473e-05	-1.66433e-10	-0.16687
65174526	chr14:65174526:G:A	2.35208e-07	-1.18009	0.22921	4.59292e-05	-0.797122	0.324633
65174539	chr14:65174539:G:A	2.60052e-07	-1.15805	0.307577	5.11991e-05	-0.77003	0.406161
65174605	chr14:65174605:C:T	1.85287e-07	-1.66433e-10	-1.18945	2.21752e-05	-1.66433e-10	-1.20061
65174766	chr14:65174766:C:T	3.491e-07	-1.66433e-10	-0.555992	4.47287e-05	-1.66433e-10	-0.498974
65174793	chr14:65174793:G:A	2.30945e-07	-1.18063	0.211459	5.01493e-05	-0.694075	0.30949
65174794	chr14:65174794:G:T	1.04847e-07	-1.75885	-2.72626e-10	1.27881e-05	-1.75108	-2.72626e-10
65174923	chr14:65174923:C:A	1.71752e-07	-1.2653	-2.72626e-10	2.35865e-05	-1.13892	-2.72626e-10
65174948	chr14:65174948:C:T	2.41951e-07	-1.66433e-10	-0.922616	3.0682e-05	-1.66433e-10	-0.875914
65174968	chr14:65174968:C:G	6.27598e-06	3.43814	-1.10501	5.78653e-05	0.813895	-1.05537
65175024	chr14:65175024:G:A	2.54333e-07	-1.05607	0.183366	5.72725e-05	-0.532142	0.280373
65175121	chr14:65175121:C:T	1.62337e-06	-1.66433e-10	0.980912	0.000166278	-1.66433e-10	0.814069
65175162	chr14:65175162:G:A	1.90749e-07	-1.66433e-10	-1.16039	2.27606e-05	-1.66433e-10	-1.17456
65175372	chr14:65175372:A:G	2.62515e-07	-1.66433e-10	-0.841044	3.10615e-05	-1.66433e-10	-0.863621
65175441	chr14:65175441:C:G	1.46991e-07	-1.42098	-2.72626e-10	1.32904e-05	-1.71255	-2.72626e-10
65175491	chr14:65175491:G:A	2.55038e-07	-1.16351	0.293572	5.56385e-05	-0.674161	0.393446
65175507	chr14:65175507:C:A	5.74445e-08	-1.7608	-0.599727	7.38521e-06	-1.73278	-0.567333
65176015	chr14:65176015:A:G	2.62638e-07	-1.18245	0.341873	5.7061e-05	-0.698704	0.443236
65176048	chr14:65176048:A:T	8.44318e-07	-1.66433e-10	0.327178	8.95049e-05	-1.66433e-10	0.194703
65176098	chr14:65176098:C:A	2.52576e-07	-1.16453	0.284887	5.51252e-05	-0.674661	0.384678
65176169	chr14:65176169:G:A	2.5378e-07	-1.06941	0.194532	5.71036e-05	-0.546706	0.291983
65176245	chr14:65176245:G:A	4.56637e-07	-1.66433e-10	-0.287462	5.38344e-05	-1.66433e-10	-0.313677
65176248	chr14:65176248:C:T	2.27538e-07	-1.66433e-10	-0.984034	2.69549e-05	-1.66433e-10	-1.00543
65176282	chr14:65176282:A:G	2.56129e-06	1.17384	0.26308	3.47603e-05	-0.863224	0.112111
65176284	chr14:65176284:G:A	2.43807e-07	-1.17497	0.259993	5.29578e-05	-0.688431	0.358336
65176323	chr14:65176323:C:T	2.61485e-07	-1.16557	0.320594	5.70858e-05	-0.676279	0.421243
65176463	chr14:65176463:G:A	2.38746e-07	-1.1676	0.231648	5.19471e-05	-0.679061	0.329697
65176556	chr14:65176556:G:T	2.16177e-07	-1.66433e-10	-1.03525	2.56747e-05	-1.66433e-10	-1.05408
65176591	chr14:65176591:T:C	2.29144e-07	-1.66433e-10	-0.977	2.73113e-05	-1.66433e-10	-0.99229
65176771	chr14:65176771:A:G	3.02493e-06	-1.66433e-10	1.60329	0.00043112	-1.66433e-10	1.7668
65176930	chr14:65176930:G:A	2.80551e-07	-1.16272	0.388123	6.10044e-05	-0.677114	0.48847
65177095	chr14:65177095:T:C	2.04651e-07	-1.1521	0.0620547	4.33649e-05	-0.661831	0.131892
65177381	chr14:65177381:T:C	2.68582e-07	-1.15811	0.339915	5.85988e-05	-0.671423	0.442548
65177437	chr14:65177437:C:T	3.46114e-07	-1.66433e-10	-0.564583	3.85437e-05	-1.66433e-10	-0.647797
65177439	chr14:65177439:T:C	1.51192e-07	-1.3928	-2.72626e-10	1.34227e-05	-1.70264	-2.72626e-10
65177486	chr14:65177486:C:T	4.10272e-06	2.80932	-0.901269	4.80782e-05	0.462916	-0.889676
65178025	chr14:65178025:A:G	1.38462e-06	1.75076	-0.928928	1.35662e-05	-0.721223	-0.970784
65178279	chr14:65178279:C:G	8.77986e-08	-1.72658	-0.209728	1.1804e-05	-1.64781	-0.183337
65178389	chr14:65178389:G:A	5.52477e-06	3.06959	-0.863946	5.96864e-05	0.641575	-0.852061
65178411	chr14:65178411:T:C	5.7469e-06	3.0981	-0.853035	6.16047e-05	0.662066	-0.840918
65178532	chr14:65178532:T:C	5.45297e-06	3.02338	-0.830816	5.97819e-05	0.609859	-0.818745
65178606	chr14:65178606:A:G	1.81428e-07	-1.66433e-10	-1.21049	2.18093e-05	-1.66433e-10	-1.21725
65178750	chr14:65178750:T:A	5.91122e-06	3.04001	-0.766755	6.21314e-05	0.62828	-0.798619
65178844	chr14:65178844:A:G	8.10857e-08	-0.902747	-1.1131	6.47589e-06	-1.34635	-1.08515
65178969	chr14:65178969:C:T	1.98588e-07	-1.66433e-10	-1.12012	2.36435e-05	-1.66433e-10	-1.1365
65179189	chr14:65179189:G:A	1.85285e-07	-1.66433e-10	-1.18946	2.27686e-05	-1.66433e-10	-1.17421
65179219	chr14:65179219:G:A	7.37605e-07	0.192058	-2.72626e-10	1.78524e-05	-1.41745	-2.72626e-10
65179516	chr14:65179516:T:C	3.52187e-07	-1.66433e-10	-0.547189	3.91617e-05	-1.66433e-10	-0.631891
65179539	chr14:65179539:C:A	3.48558e-07	-1.66433e-10	-0.557544	3.87837e-05	-1.66433e-10	-0.64159
65179667	chr14:65179667:T:C	1.79137e-06	0.93511	0.144277	3.10621e-05	-0.918758	0.0551553
65179727	chr14:65179727:C:T	1.88596e-06	0.926072	0.204771	3.27947e-05	-0.923234	0.11391
65179818	chr14:65179818:A:G	2.09327e-06	0.914751	0.320381	3.64167e-05	-0.930596	0.226033
65180427	chr14:65180427:C:T	2.31505e-06	0.965246	0.370592	4.00346e-05	-0.894856	0.285011
65180432	chr14:65180432:ACTT:A	1.12963e-07	-1.25645	-0.427837	1.63117e-05	-1.15917	-0.348531
65180585	chr14:65180585:CAGCTGGAATG:C	4.15665e-08	-1.65714	-1.02691	4.4197e-06	-1.7607	-1.05281
65181026	chr14:65181026:T:G	1.05611e-07	-1.75159	-2.72626e-10	1.26805e-05	-1.75953	-2.72626e-10
65181121	chr14:65181121:C:T	2.24426e-06	2.48799	-1.18321	2.91014e-05	0.258446	-1.18725
65181140	chr14:65181140:C:A	1.77405e-07	-1.66433e-10	-1.23291	2.14045e-05	-1.66433e-10	-1.23599
65181179	chr14:65181179:C:A	1.87968e-07	-1.66433e-10	-1.17508	2.26682e-05	-1.66433e-10	-1.17863
65181826	chr14:65181826:T:C	4.69339e-06	1.43611	0.606448	5.57285e-05	-0.714968	0.435869
65182077	chr14:65182077:G:T	1.2858e-06	-1.66433e-10	0.747788	0.000128747	-1.66433e-10	0.558257
65182199	chr14:65182199:A:T	3.99118e-08	-1.76076	-0.963924	5.15204e-06	-1.66623	-0.993965
65182282	chr14:65182282:A:G	2.8966e-07	-1.02716	0.284513	5.37983e-05	-0.480016	0.165668
65182288	chr14:65182288:G:A	1.78675e-07	-1.66433e-10	-1.22578	2.19007e-05	-1.66433e-10	-1.21307
65182418	chr14:65182418:C:T	3.42827e-07	-1.66433e-10	-0.574125	3.81813e-05	-1.66433e-10	-0.657243
65182486	chr14:65182486:A:C	7.02546e-07	-1.66433e-10	0.14336	9.07223e-05	-1.66433e-10	0.208213
65182547	chr14:65182547:A:G	1.89694e-07	-1.19117	0.0252355	3.32223e-05	-0.712323	-0.0840451
65182567	chr14:65182567:A:G	2.85161e-07	-1.08843	0.330134	5.17766e-05	-0.561734	0.209082
65182647	chr14:65182647:A:G	3.51381e-07	-1.66433e-10	-0.549479	3.69672e-05	-1.66433e-10	-0.689559
65182700	chr14:65182700:T:C	4.41528e-07	-1.66433e-10	-0.32111	5.11298e-05	-1.66433e-10	-0.365223
65182967	chr14:65182967:C:T	5.52606e-07	-1.66433e-10	-0.0967052	6.63226e-05	-1.66433e-10	-0.105059
65183102	chr14:65183102:A:G	1.80248e-06	-1.66433e-10	1.08557	0.000238949	-1.66433e-10	1.17666
65183252	chr14:65183252:C:T	1.05048e-07	-1.75693	-2.72626e-10	1.26617e-05	-1.76101	-2.72626e-10
65183489	chr14:65183489:C:G	2.26713e-06	-1.66433e-10	1.31492	0.000222862	-1.66433e-10	1.10696
65183747	chr14:65183747:G:A	3.47432e-06	2.30143	-0.559625	2.40923e-05	-0.422889	-0.694808
65183835	chr14:65183835:C:A	5.92117e-08	-1.75698	-0.573247	6.50093e-06	-1.74526	-0.682385
65184236	chr14:65184236:G:T	4.20893e-06	2.80307	-0.869457	4.95751e-05	0.500508	-0.89661
65184503	chr14:65184503:T:C	3.76972e-08	-1.75133	-1.03044	4.53736e-06	-1.7355	-1.05175
65184695	chr14:65184695:G:A	2.2429e-07	-1.66433e-10	-0.998412	2.84659e-05	-1.66433e-10	-0.950883
65184711	chr14:65184711:C:T	1.04624e-07	-1.76098	-2.72626e-10	1.26974e-05	-1.7582	-2.72626e-10
65184836	chr14:65184836:G:A	1.05727e-07	-1.75049	-2.72626e-10	1.29953e-05	-1.735	-2.72626e-10
65184861	chr14:65184861:C:T	1.78604e-07	-1.66433e-10	-1.22618	2.15642e-05	-1.66433e-10	-1.22855
65185265	chr14:65185265:C:T	4.21593e-07	-1.66433e-10	-0.367309	7.08071e-05	-1.66433e-10	-0.0396305
65185333	chr14:65185333:A:C	9.87004e-08	-1.04562	-0.773646	1.95272e-05	-0.48487	-0.842913
65185382	chr14:65185382:G:A	3.27423e-08	-1.7389	-1.18379	4.30398e-06	-1.67905	-1.161
65185650	chr14:65185650:C:T	6.77222e-08	-0.960088	-1.23585	6.97355e-06	-1.1199	-1.23757
65185778	chr14:65185778:T:G	1.79163e-07	-1.66433e-10	-1.22305	2.15712e-05	-1.66433e-10	-1.22823
65186094	chr14:65186094:T:C	9.60882e-08	-1.72376	-0.122324	1.07513e-05	-1.73269	-0.191866
65186719	chr14:65186719:T:G	1.88555e-07	-1.66433e-10	-1.17196	2.33583e-05	-1.66433e-10	-1.14864
65187047	chr14:65187047:C:T	4.31133e-07	-1.17848	0.833541	3.37472e-05	-1.31983	0.539138
65187072	chr14:65187072:A:G	1.82719e-06	-1.66433e-10	1.09918	0.000259662	-1.66433e-10	1.25979
65187290	chr14:65187290:T:C	1.85304e-07	-0.967633	-0.22172	1.53139e-05	-1.16582	-0.405015
65187459	chr14:65187459:G:A	6.27765e-08	-1.75627	-0.515495	6.51975e-06	-1.75896	-0.665798
65187465	chr14:65187465:T:C	2.71954e-07	-1.66433e-10	-0.805717	3.20334e-05	-1.66433e-10	-0.832811
65187483	chr14:65187483:A:G	3.12733e-08	-1.7575	-1.21109	4.20385e-06	-1.67733	-1.18626
65187816	chr14:65187816:C:T	1.03623e-06	-1.66433e-10	0.531998	0.000141451	-1.66433e-10	0.652363
65187872	chr14:65187872:A:T	5.67429e-07	-1.66433e-10	-0.0702344	6.90803e-05	-1.66433e-10	-0.0643198
65188258	chr14:65188258:G:C	3.36977e-08	-1.7538	-1.14012	4.85506e-06	-1.55442	-1.16515
65188314	chr14:65188314:C:T	4.70785e-08	-1.61373	-0.945801	4.63807e-06	-1.68555	-1.07974
65188406	chr14:65188406:G:A	1.328e-07	-1.3392	-0.183306	1.1105e-05	-1.45047	-0.441719
65188717	chr14:65188717:A:G	1.26266e-07	-1.37751	-0.195446	1.06426e-05	-1.48232	-0.452407
65188820	chr14:65188820:A:G	1.31953e-07	-1.52891	-2.72626e-10	1.55143e-05	-1.55783	-2.72626e-10
65188842	chr14:65188842:G:T	5.08126e-06	-0.40496	2.52692	0.000404234	-0.674292	2.3767
65189071	chr14:65189071:G:T	1.07819e-07	-1.73089	-2.72626e-10	2.64011e-05	-1.02619	-2.72626e-10
65189721	chr14:65189721:A:G	2.24243e-07	-1.66433e-10	-0.998619	2.74921e-05	-1.66433e-10	-0.98569
65190328	chr14:65190328:C:A	5.40477e-07	-1.66433e-10	-0.118897	7.34278e-05	-1.66433e-10	-0.00328791
65190821	chr14:65190821:AAGAG:A	1.76826e-07	-1.66433e-10	-1.23618	2.1397e-05	-1.66433e-10	-1.23634
65190926	chr14:65190926:G:T	3.52176e-07	-1.66433e-10	-0.547218	4.87623e-05	-1.66433e-10	-0.412632
65190946	chr14:65190946:C:T	5.51118e-07	-1.66433e-10	-0.0994013	7.52876e-05	-1.66433e-10	0.0217257
65191044	chr14:65191044:C:T	3.19233e-08	-1.71641	-1.2316	3.93957e-06	-1.69247	-1.23605
65191324	chr14:65191324:A:G	1.90211e-07	-1.66433e-10	-1.16322	2.32287e-05	-1.66433e-10	-1.1542
65191477	chr14:65191477:G:A	3.9444e-08	-1.76101	-0.975457	4.414e-06	-1.76099	-1.05382
65191523	chr14:65191523:A:G	6.38322e-08	-1.24647	-1.00862	7.50928e-06	-1.1845	-1.09896
65191606	chr14:65191606:G:C	3.91965e-08	-1.67301	-1.06976	4.378e-06	-1.73088	-1.09211
65191686	chr14:65191686:A:G	2.10851e-07	-1.66433e-10	-1.0602	2.49654e-05	-1.66433e-10	-1.0821
65191737	chr14:65191737:C:T	0.000525036	6.75987	-2.72626e-10	0.0110639	5.01185	-2.72626e-10
65191950	chr14:65191950:T:C	1.82304e-07	-1.66433e-10	-1.20568	2.19135e-05	-1.66433e-10	-1.21249
65192101	chr14:65192101:G:A	2.03619e-07	0.0160501	-1.11115	1.80574e-05	-0.234779	-1.17126
65192946	chr14:65192946:C:T	4.95901e-08	-1.46101	-1.04655	4.38149e-06	-1.75708	-1.06512
65193074	chr14:65193074:A:G	5.01565e-08	-1.39853	-1.09767	4.21506e-06	-1.74713	-1.1138
65193076	chr14:65193076:G:A	2.56268e-07	-1.66433e-10	-0.865128	3.02763e-05	-1.66433e-10	-0.889225
65193143	chr14:65193143:C:T	9.62021e-08	-0.901583	-0.943316	8.88296e-06	-1.18744	-0.92802
65193433	chr14:65193433:A:G	2.55573e-07	-1.66433e-10	-0.867844	3.15356e-05	-1.66433e-10	-0.848474
65193784	chr14:65193784:C:T	1.71253e-06	-0.35593	1.39031	0.000157402	-0.668823	1.42804
65193850	chr14:65193850:G:A	1.06824e-06	-1.38444	1.94686	7.41813e-05	-1.70846	1.71538
65193926	chr14:65193926:T:C	5.18582e-08	-1.51811	-0.944729	7.22899e-06	-1.46571	-0.855777
65194044	chr14:65194044:G:A	3.47466e-07	-1.66433e-10	-0.560682	4.40228e-05	-1.66433e-10	-0.514883
65194336	chr14:65194336:TGGAACACTGG:T	1.78998e-07	-1.66433e-10	-1.22398	2.19167e-05	-1.66433e-10	-1.21234
65194362	chr14:65194362:A:G	2.16081e-07	-1.66433e-10	-1.0357	2.61821e-05	-1.66433e-10	-1.03451
65194662	chr14:65194662:G:T	1.88717e-07	-1.66433e-10	-1.1711	2.2611e-05	-1.66433e-10	-1.18115
65195085	chr14:65195085:C:T	1.86597e-07	-1.66433e-10	-1.1824	2.25308e-05	-1.66433e-10	-1.18471
65195180	chr14:65195180:G:A	5.38432e-07	-1.42645	1.30376	5.14153e-05	-1.52725	1.1676
65195435	chr14:65195435:A:G	4.28612e-08	-1.5332	-1.12018	4.06704e-06	-1.76095	-1.13572
65195773	chr14:65195773:G:A	4.18183e-08	-1.634	-1.04402	5.15613e-06	-1.60143	-1.05798
65195991	chr14:65195991:A:C	6.42863e-08	-1.61922	-0.628783	7.01285e-06	-1.75753	-0.594313
65196000	chr14:65196000:A:G	4.27001e-07	-0.354565	-2.72626e-10	3.92689e-05	-0.629156	-2.72626e-10
65196104	chr14:65196104:T:C	1.94716e-07	-1.66433e-10	-1.13981	2.32512e-05	-1.66433e-10	-1.15323
65196440	chr14:65196440:G:A	1.48702e-07	-1.40941	-2.72626e-10	1.37282e-05	-1.68013	-2.72626e-10
65196657	chr14:65196657:A:G	4.90867e-08	-1.3268	-1.19096	3.97411e-06	-1.72979	-1.19
65196879	chr14:65196879:C:T	2.15403e-07	-1.66433e-10	-1.03884	2.55158e-05	-1.66433e-10	-1.06029
65197340	chr14:65197340:C:T	3.28905e-07	-1.66433e-10	-0.615582	4.35129e-05	-1.66433e-10	-0.526533
65197389	chr14:65197389:T:G	1.84466e-07	-1.66433e-10	-1.19388	2.21503e-05	-1.66433e-10	-1.20174
65197460	chr14:65197460:C:T	1.35983e-06	-1.66433e-10	0.803767	0.000142214	-1.66433e-10	0.657745
65198127	chr14:65198127:C:T	2.07071e-07	-1.66433e-10	-1.07829	2.39883e-05	-1.66433e-10	-1.12202
65198209	chr14:65198209:T:A	1.80121e-07	-1.66433e-10	-1.21772	2.16918e-05	-1.66433e-10	-1.22266
65198682	chr14:65198682:G:A	3.65867e-07	-1.66433e-10	-0.509081	5.13255e-05	-1.66433e-10	-0.361403
65198818	chr14:65198818:T:C	2.68953e-07	-1.66433e-10	-0.816814	3.19081e-05	-1.66433e-10	-0.836732
65198855	chr14:65198855:A:G	2.00397e-07	-1.66433e-10	-1.11105	2.45655e-05	-1.66433e-10	-1.09825
65198931	chr14:65198931:T:C	1.83794e-07	-1.66433e-10	-1.19754	2.20779e-05	-1.66433e-10	-1.20501
65199250	chr14:65199250:A:C	3.75105e-07	-1.66433e-10	-0.484144	4.58256e-05	-1.66433e-10	-0.474748
65200206	chr14:65200206:C:T	2.81639e-07	-1.66433e-10	-0.770723	3.33827e-05	-1.66433e-10	-0.791552
65200432	chr14:65200432:A:G	4.4882e-08	-1.53492	-1.07239	4.69352e-06	-1.60828	-1.14513
65200560	chr14:65200560:A:G	1.34806e-07	-1.50751	-2.72626e-10	1.46528e-05	-1.61496	-2.72626e-10
65200601	chr14:65200601:C:T	7.86316e-07	-1.66433e-10	0.256008	0.000108829	-1.66433e-10	0.390185
65200828	chr14:65200828:G:A	4.98622e-08	-1.65079	-0.851296	5.92776e-06	-1.63405	-0.885895
65201460	chr14:65201460:G:A	4.4901e-07	-1.66433e-10	-0.304305	5.25642e-05	-1.66433e-10	-0.337554
65201843	chr14:65201843:C:T	3.49273e-08	-1.62728	-1.23081	4.4294e-06	-1.61332	-1.19801
65202324	chr14:65202324:G:T	1.76594e-07	-1.66433e-10	-1.23749	2.13735e-05	-1.66433e-10	-1.23744
65202634	chr14:65202634:A:G	3.85732e-08	-1.55539	-1.2034	3.76488e-06	-1.76025	-1.21362
65202670	chr14:65202670:C:G	4.02393e-08	-1.49278	-1.22372	3.71039e-06	-1.75963	-1.22882
65202853	chr14:65202853:T:C	1.82564e-07	-1.66433e-10	-1.20425	2.19128e-05	-1.66433e-10	-1.21252
65203061	chr14:65203061:A:G	2.09504e-07	-0.288681	-0.777925	9.51712e-06	-1.21902	-0.827482
65203622	chr14:65203622:A:G	5.25294e-06	0.384468	1.77072	0.00039853	0.0369371	1.65126
65204170	chr14:65204170:T:C	4.31556e-07	-1.66433e-10	-0.343953	5.29668e-05	-1.66433e-10	-0.329925
65205194	chr14:65205194:A:G	1.43712e-06	-0.361462	1.22051	6.30248e-05	-1.21371	1.05765
65205216	chr14:65205216:C:G	2.24735e-07	-1.66433e-10	-0.996428	2.72222e-05	-1.66433e-10	-0.995559
65205229	chr14:65205229:G:A	5.27071e-07	-0.153368	0.00935361	2.52245e-05	-1.14663	0.0748525
65205280	chr14:65205280:C:T	2.20135e-06	-0.852642	2.13812	0.000196665	-1.02571	2.00762
65205618	chr14:65205618:TGTGTGTGTGTGTGTGCGC:T	2.48377e-07	-1.66433e-10	-0.896402	2.94061e-05	-1.66433e-10	-0.918389
65206037	chr14:65206037:C:T	1.79677e-07	-1.66433e-10	-1.22019	2.17111e-05	-1.66433e-10	-1.22177
65206058	chr14:65206058:G:T	8.53853e-07	-1.38969	1.72809	7.7006e-05	-1.35354	1.39783
65206105	chr14:65206105:G:A	3.86861e-06	-0.582514	2.43182	0.000335125	-0.783587	2.2985
65206944	chr14:65206944:G:A	2.50769e-07	-1.66433e-10	-0.88682	2.97872e-05	-1.66433e-10	-0.905511
65207086	chr14:65207086:C:T	2.09269e-07	-1.06773	-2.72626e-10	5.2754e-05	-0.33395	-2.72626e-10
65207556	chr14:65207556:C:T	1.88389e-07	-1.66433e-10	-1.17284	2.27629e-05	-1.66433e-10	-1.17446
65207733	chr14:65207733:C:T	2.116e-07	-1.66433e-10	-1.05665	2.60298e-05	-1.66433e-10	-1.04035
65207936	chr14:65207936:G:A	1.76764e-07	-1.66433e-10	-1.23653	2.13804e-05	-1.66433e-10	-1.23711
65207962	chr14:65207962:T:C	1.77427e-07	-1.66433e-10	-1.23279	2.13979e-05	-1.66433e-10	-1.2363
65208008	chr14:65208008:C:T	3.83076e-08	-1.52812	-1.23758	4.68903e-06	-1.51901	-1.23535
65208074	chr14:65208074:T:C	3.44156e-08	-1.68578	-1.18706	3.81071e-06	-1.73871	-1.22306
65208468	chr14:65208468:C:G	1.06515e-07	-1.74306	-2.72626e-10	1.5212e-05	-1.5775	-2.72626e-10
65208579	chr14:65208579:G:A	2.5914e-07	-1.66433e-10	-0.85398	3.12514e-05	-1.66433e-10	-0.857527
65208850	chr14:65208850:G:A	1.78738e-07	-1.66433e-10	-1.22543	2.19409e-05	-1.66433e-10	-1.21124
65209195	chr14:65209195:T:C	7.33803e-07	-1.66433e-10	0.18689	8.97763e-05	-1.66433e-10	0.197731
65209416	chr14:65209416:T:G	6.42409e-07	0.2044	-0.150525	2.27025e-05	-0.844731	-0.332383
65209447	chr14:65209447:G:T	2.71401e-07	-1.66433e-10	-0.807754	3.28862e-05	-1.66433e-10	-0.806536
65209577	chr14:65209577:C:T	2.64921e-07	-0.222017	-0.609902	1.10245e-05	-1.16686	-0.732614
65209844	chr14:65209844:G:GA	1.77185e-07	-1.66433e-10	-1.23415	2.13831e-05	-1.66433e-10	-1.23699
65210303	chr14:65210303:T:C	2.15533e-07	-1.66433e-10	-1.03824	2.64945e-05	-1.66433e-10	-1.02265
65210490	chr14:65210490:C:T	1.76774e-07	-1.66433e-10	-1.23648	2.13935e-05	-1.66433e-10	-1.2365
65210552	chr14:65210552:T:C	2.2837e-07	-1.66433e-10	-0.980384	2.72199e-05	-1.66433e-10	-0.99564
65210638	chr14:65210638:G:A	7.24839e-08	-1.48216	-0.645825	7.8485e-06	-1.5738	-0.66547
65210767	chr14:65210767:T:G	1.77265e-07	-1.66433e-10	-1.2337	2.13745e-05	-1.66433e-10	-1.23739
65210849	chr14:65210849:A:C	1.66872e-06	-1.66433e-10	1.00846	0.000203636	-1.66433e-10	1.01674
65211176	chr14:65211176:G:C	3.23027e-07	-1.66433e-10	-0.633616	3.86261e-05	-1.66433e-10	-0.645663
65211567	chr14:65211567:C:T	9.96849e-08	-1.74873	-0.0606013	1.15228e-05	-1.75582	-0.0994482
65212026	chr14:65212026:A:AC	6.06826e-08	-1.74475	-0.560941	7.23771e-06	-1.73338	-0.586905
65212140	chr14:65212140:C:T	1.16228e-07	-1.6558	-2.72626e-10	1.3992e-05	-1.6611	-2.72626e-10
65212374	chr14:65212374:T:C	1.7744e-07	-1.66433e-10	-1.23272	2.14919e-05	-1.66433e-10	-1.23191
65212550	chr14:65212550:T:C	1.09607e-07	-1.71445	-2.72626e-10	1.35082e-05	-1.69629	-2.72626e-10
65212705	chr14:65212705:G:A	3.30646e-07	-1.66433e-10	-0.610302	3.62461e-05	-1.66433e-10	-0.709259
65212716	chr14:65212716:G:A	1.98527e-07	-1.66433e-10	-1.12043	2.3855e-05	-1.66433e-10	-1.1276
65213047	chr14:65213047:G:A	6.01236e-08	-1.75674	-0.558207	7.13969e-06	-1.75632	-0.577598
65213078	chr14:65213078:G:A	1.79479e-07	-1.66433e-10	-1.22129	2.2109e-05	-1.66433e-10	-1.20361
65213121	chr14:65213121:AAG:A	5.84803e-08	-1.75794	-0.584724	6.9456e-06	-1.75756	-0.603917
65213489	chr14:65213489:C:T	8.15534e-08	-1.68247	-0.327622	8.67689e-06	-1.71046	-0.428466
65213559	chr14:65213559:A:C	3.24243e-07	-1.66433e-10	-0.629856	4.44631e-05	-1.66433e-10	-0.50493
65214025	chr14:65214025:G:A	1.90796e-07	-1.66433e-10	-1.16015	2.29522e-05	-1.66433e-10	-1.16617
65214138	chr14:65214138:G:A	3.86001e-07	-1.66433e-10	-0.455511	4.66468e-05	-1.66433e-10	-0.456986
65214193	chr14:65214193:C:A	3.08109e-08	-1.74641	-1.23707	3.92846e-06	-1.69937	-1.23197
65214842	chr14:65214842:G:A	1.73995e-07	-1.25232	-2.72626e-10	1.76438e-05	-1.42921	-2.72626e-10
65215080	chr14:65215080:G:A	2.5406e-07	-1.66433e-10	-0.873778	3.06164e-05	-1.66433e-10	-0.878055
65215090	chr14:65215090:A:G	3.96853e-08	-1.61503	-1.11534	5.9486e-06	-1.34942	-1.16701
65215386	chr14:65215386:T:C	1.89676e-07	-1.66433e-10	-1.16603	2.30438e-05	-1.66433e-10	-1.16219
65215418	chr14:65215418:T:A	3.36151e-08	-1.72132	-1.17506	3.81215e-06	-1.75329	-1.2081
65215511	chr14:65215511:C:G	1.08608e-07	-1.72361	-2.72626e-10	1.33388e-05	-1.70892	-2.72626e-10
65215637	chr14:65215637:C:T	1.8063e-07	-1.66433e-10	-1.2149	2.17846e-05	-1.66433e-10	-1.21839
65215671	chr14:65215671:G:T	7.24984e-08	-1.75953	-0.36826	8.56312e-06	-1.75911	-0.39302
65215835	chr14:65215835:A:G	5.71354e-07	-1.66433e-10	-0.0633411	7.01309e-05	-1.66433e-10	-0.0492264
65216039	chr14:65216039:C:G	1.09818e-07	-1.71253	-2.72626e-10	1.352e-05	-1.69542	-2.72626e-10
65216639	chr14:65216639:C:A	1.04714e-07	-1.76012	-2.72626e-10	1.26619e-05	-1.76099	-2.72626e-10
65216642	chr14:65216642:C:CT	1.11268e-07	-1.6994	-2.72626e-10	1.37254e-05	-1.68034	-2.72626e-10
65216821	chr14:65216821:C:T	3.39076e-08	-1.69521	-1.1925	3.82113e-06	-1.73935	-1.2197
65216845	chr14:65216845:A:C	2.02388e-07	-1.66433e-10	-1.10117	2.44533e-05	-1.66433e-10	-1.10282
65216865	chr14:65216865:T:C	1.97845e-07	-1.66433e-10	-1.12387	2.42235e-05	-1.66433e-10	-1.11227
65217055	chr14:65217055:C:T	1.76621e-07	-1.66433e-10	-1.23734	2.13707e-05	-1.66433e-10	-1.23757
65217226	chr14:65217226:ATCT:A	1.21621e-07	-1.61044	-2.72626e-10	1.52078e-05	-1.57778	-2.72626e-10
65217259	chr14:65217259:C:A	2.56508e-07	-1.66433e-10	-0.86419	3.0987e-05	-1.66433e-10	-0.866023
65217614	chr14:65217614:CAG:C	1.78672e-07	-1.66433e-10	-1.2258	2.16596e-05	-1.66433e-10	-1.22414
65218378	chr14:65218378:T:C	2.41778e-07	-1.66433e-10	-0.923332	3.14639e-05	-1.66433e-10	-0.850749
65218656	chr14:65218656:T:C	1.82936e-07	-1.66433e-10	-1.20221	2.20284e-05	-1.66433e-10	-1.20726
65218738	chr14:65218738:T:C	1.17146e-06	-1.66433e-10	0.654653	0.000165509	-1.66433e-10	0.809434
65218933	chr14:65218933:C:A	5.13123e-07	-1.66433e-10	-0.170834	5.6189e-05	-1.66433e-10	-0.27087
65219116	chr14:65219116:A:T	1.14311e-07	-1.67243	-2.72626e-10	1.29409e-05	-1.7392	-2.72626e-10
65219185	chr14:65219185:C:G	1.31782e-07	-1.5302	-2.72626e-10	1.65151e-05	-1.49531	-2.72626e-10
65219406	chr14:65219406:G:A	2.53574e-07	-1.66433e-10	-0.875695	3.02084e-05	-1.66433e-10	-0.891471
65219817	chr14:65219817:C:G	1.28664e-07	-1.55415	-2.72626e-10	1.60925e-05	-1.52124	-2.72626e-10
65220249	chr14:65220249:C:T	4.8908e-07	-1.66433e-10	-0.218825	5.98705e-05	-1.66433e-10	-0.207407
65220579	chr14:65220579:A:G	1.26873e-07	-1.56816	-2.72626e-10	1.58408e-05	-1.537	-2.72626e-10
65220594	chr14:65220594:A:G	1.27532e-07	-1.56298	-2.72626e-10	1.59293e-05	-1.53143	-2.72626e-10
65220818	chr14:65220818:T:G	3.18839e-08	-1.74584	-1.20341	3.71781e-06	-1.75999	-1.22646
65221101	chr14:65221101:TG:T	1.77544e-07	-1.66433e-10	-1.23213	2.15074e-05	-1.66433e-10	-1.23119
65221226	chr14:65221226:C:T	1.84582e-07	-1.66433e-10	-1.19326	2.22884e-05	-1.66433e-10	-1.19552
65221795	chr14:65221795:G:A	8.07882e-08	-0.930864	-1.08866	7.88808e-06	-1.12686	-1.10738
65222218	chr14:65222218:C:T	3.44779e-08	-1.68291	-1.18812	3.86395e-06	-1.73115	-1.21675
65222472	chr14:65222472:A:G	2.40517e-07	-1.66433e-10	-0.928559	2.86587e-05	-1.66433e-10	-0.944133
65222581	chr14:65222581:C:T	1.89328e-07	-1.66433e-10	-1.16787	2.33686e-05	-1.66433e-10	-1.1482
65222886	chr14:65222886:T:C	2.29761e-07	-0.97431	-2.72626e-10	1.80847e-05	-1.40453	-2.72626e-10
65223058	chr14:65223058:T:A	1.77059e-07	-1.66433e-10	-1.23487	2.14631e-05	-1.66433e-10	-1.23326
65223768	chr14:65223768:T:C	6.51504e-08	-1.5078	-0.726852	6.07023e-06	-1.76052	-0.73567
65224028	chr14:65224028:G:A	1.76627e-07	-1.66433e-10	-1.23731	2.13706e-05	-1.66433e-10	-1.23757
65224317	chr14:65224317:C:T	4.56286e-08	-1.39128	-1.19954	3.83704e-06	-1.748	-1.20689
65224541	chr14:65224541:T:C	1.23663e-07	-1.51204	-0.0817553	1.01546e-05	-1.75628	-0.225383
65224762	chr14:65224762:C:T	1.14792e-07	-1.66823	-2.72626e-10	1.39654e-05	-1.663	-2.72626e-10
65224827	chr14:65224827:A:G	6.31287e-08	-1.03416	-1.23201	3.93372e-06	-1.71088	-1.21912
65224922	chr14:65224922:G:C	2.20455e-07	-1.66433e-10	-1.01566	2.67009e-05	-1.66433e-10	-1.01489
65224929	chr14:65224929:G:A	6.81138e-08	-1.75556	-0.434614	7.03636e-06	-1.75916	-0.589336
65224946	chr14:65224946:T:C	1.08971e-07	-1.69046	-0.0298023	1.38349e-05	-1.48588	-0.186513
65225216	chr14:65225216:A:C	8.27531e-08	-1.2773	-0.71819	6.4295e-06	-1.70989	-0.7288
65225376	chr14:65225376:T:G	3.9784e-08	-1.50941	-1.21848	3.72495e-06	-1.76092	-1.22361
65225495	chr14:65225495:A:C	2.41063e-07	-1.66433e-10	-0.926292	2.93348e-05	-1.66433e-10	-0.920817
65225613	chr14:65225613:G:A	4.48004e-07	-1.66433e-10	-0.306548	5.53615e-05	-1.66433e-10	-0.285705
65225634	chr14:65225634:G:T	1.8043e-07	-1.66433e-10	-1.21601	2.17218e-05	-1.66433e-10	-1.22127
65226342	chr14:65226342:C:G	7.91354e-08	-1.71918	-0.321015	8.04017e-06	-1.7302	-0.484935
65226940	chr14:65226940:C:T	7.40829e-07	-1.66433e-10	0.196419	9.01062e-05	-1.66433e-10	0.201398
65227538	chr14:65227538:T:C	6.61449e-08	-1.68965	-0.529855	7.03007e-06	-1.7387	-0.610697
65227918	chr14:65227918:A:G	3.81747e-07	-1.66433e-10	-0.466593	4.44731e-05	-1.66433e-10	-0.504706
65227926	chr14:65227926:A:G	1.22087e-07	-1.60661	-2.72626e-10	1.35862e-05	-1.69054	-2.72626e-10
65228196	chr14:65228196:C:T	4.86261e-07	-1.66433e-10	-0.224604	5.19291e-05	-1.66433e-10	-0.34971
65228200	chr14:65228200:C:T	2.71756e-07	-1.66433e-10	-0.806446	3.72688e-05	-1.66433e-10	-0.681433
65228262	chr14:65228262:C:T	2.48814e-07	-1.66433e-10	-0.894645	2.95113e-05	-1.66433e-10	-0.914818
65228297	chr14:65228297:G:A	1.78723e-07	-1.66433e-10	-1.22552	2.15778e-05	-1.66433e-10	-1.22793
65228300	chr14:65228300:A:G	2.08476e-07	-1.66433e-10	-1.07153	2.53912e-05	-1.66433e-10	-1.06519
65228307	chr14:65228307:T:G	2.02272e-07	-1.10174	-2.72626e-10	1.78639e-05	-1.41681	-2.72626e-10
65228575	chr14:65228575:G:A	1.79e-07	-1.66433e-10	-1.22396	2.16079e-05	-1.66433e-10	-1.22653
65228688	chr14:65228688:G:C	1.64299e-07	-0.459301	-0.850364	1.84363e-05	-0.519779	-0.865492
65228730	chr14:65228730:T:C	8.34626e-07	-1.66433e-10	0.315634	9.64789e-05	-1.66433e-10	0.269734
65228744	chr14:65228744:A:G	1.3468e-07	-1.50845	-2.72626e-10	1.68102e-05	-1.4776	-2.72626e-10
65228759	chr14:65228759:T:C	2.19844e-07	-1.66433e-10	-1.01843	2.63396e-05	-1.66433e-10	-1.02851
65229015	chr14:65229015:T:C	1.09301e-07	-1.71724	-2.72626e-10	1.34672e-05	-1.69933	-2.72626e-10
65229231	chr14:65229231:C:T	1.77221e-07	-1.66433e-10	-1.23395	2.14057e-05	-1.66433e-10	-1.23593
65229599	chr14:65229599:CT:C	3.31288e-07	-1.66433e-10	-0.608363	3.97601e-05	-1.66433e-10	-0.616726
65230029	chr14:65230029:G:A	3.43676e-07	-1.66433e-10	-0.571651	4.13855e-05	-1.66433e-10	-0.576661
65230178	chr14:65230178:C:A	4.33916e-08	-1.73582	-0.905268	4.9126e-06	-1.76045	-0.947336
65230218	chr14:65230218:T:C	1.76969e-07	-1.66433e-10	-1.23538	2.1376e-05	-1.66433e-10	-1.23732
65230422	chr14:65230422:T:C	3.30124e-08	-1.71245	-1.20202	3.96333e-06	-1.68767	-1.23483
65230438	chr14:65230438:T:C	1.31304e-06	-1.66433e-10	0.768753	0.000153075	-1.66433e-10	0.731338
65230595	chr14:65230595:GTTC:G	3.34304e-08	-1.6985	-1.20339	4.02009e-06	-1.67309	-1.23519
65230870	chr14:65230870:T:C	3.36388e-08	-1.7003	-1.19537	4.02646e-06	-1.67398	-1.23272
65231234	chr14:65231234:T:C	5.98373e-08	-1.61888	-0.700841	6.4416e-06	-1.73569	-0.701125
65231377	chr14:65231377:C:T	6.294e-08	-1.5874	-0.681771	6.49285e-06	-1.74682	-0.682069
65231403	chr14:65231403:G:A	6.81724e-08	-1.7469	-0.442406	8.12624e-06	-1.62342	-0.581075
65231614	chr14:65231614:A:G	2.77304e-07	-1.66433e-10	-0.786237	3.65518e-05	-1.66433e-10	-0.70086
65231622	chr14:65231622:A:G	3.66632e-07	-1.66433e-10	-0.506993	4.41127e-05	-1.66433e-10	-0.512842
65232110	chr14:65232110:G:A	3.59632e-08	-1.7376	-1.09126	4.83482e-06	-1.59811	-1.12564
65232177	chr14:65232177:A:T	2.22546e-07	-1.66433e-10	-1.00622	2.68394e-05	-1.66433e-10	-1.00972
65232446	chr14:65232446:T:C	3.57415e-08	-1.65412	-1.18092	4.2725e-06	-1.62047	-1.22692
65232583	chr14:65232583:T:C	1.37734e-07	-1.48603	-2.72626e-10	1.52182e-05	-1.5771	-2.72626e-10
65232934	chr14:65232934:A:T	9.69518e-08	-1.25069	-0.586444	7.04328e-06	-1.73108	-0.616439
65233035	chr14:65233035:G:A	1.49319e-06	-1.66433e-10	0.89732	0.000190575	-1.66433e-10	0.950454
65233075	chr14:65233075:A:G	2.20899e-07	-1.66433e-10	-1.01364	2.7599e-05	-1.66433e-10	-0.981809
65233149	chr14:65233149:C:T	1.91871e-07	-1.66433e-10	-1.15453	2.31292e-05	-1.66433e-10	-1.15849
65233512	chr14:65233512:A:G	2.49675e-07	-1.66433e-10	-0.891192	3.04864e-05	-1.66433e-10	-0.88231
65233667	chr14:65233667:G:T	5.51032e-08	-1.40065	-1.00149	5.91699e-06	-1.52751	-0.994257
65233773	chr14:65233773:T:A	3.41167e-08	-1.75735	-1.12421	4.12629e-06	-1.76079	-1.12142
65234208	chr14:65234208:C:T	9.22702e-08	-0.75577	-1.13086	5.86208e-06	-1.38833	-1.14275
65234417	chr14:65234417:T:C	1.7979e-07	-1.66433e-10	-1.21956	2.24298e-05	-1.66433e-10	-1.1892
65234568	chr14:65234568:G:A	4.38441e-08	-1.75415	-0.876556	5.83006e-06	-1.72337	-0.813191
65234903	chr14:65234903:T:C	7.92358e-08	-0.919517	-1.11941	5.35967e-06	-1.48962	-1.13107
65235655	chr14:65235655:C:T	1.76587e-07	-1.66433e-10	-1.23754	2.1408e-05	-1.66433e-10	-1.23583
65235876	chr14:65235876:T:G	8.90438e-08	-0.71626	-1.20596	4.88575e-06	-1.50579	-1.20748
65235911	chr14:65235911:C:T	1.66767e-07	-1.29475	-2.72626e-10	1.91144e-05	-1.34915	-2.72626e-10
65235927	chr14:65235927:C:T	5.1873e-08	-1.63347	-0.829083	6.31527e-06	-1.68894	-0.767684
65235955	chr14:65235955:CAA:C	6.32623e-07	-1.66433e-10	0.0385245	7.65114e-05	-1.66433e-10	0.0378498
65236223	chr14:65236223:T:C	1.15927e-07	-0.425601	-1.23279	5.75924e-06	-1.34058	-1.2082
65236241	chr14:65236241:A:G	1.96204e-07	-1.66433e-10	-1.1322	2.42277e-05	-1.66433e-10	-1.11209
65236333	chr14:65236333:C:T	1.93877e-07	-0.267221	-0.876904	9.56376e-06	-1.1086	-0.933013
65236446	chr14:65236446:G:T	4.39215e-08	-1.76095	-0.867994	5.67624e-06	-1.75492	-0.808382
65236917	chr14:65236917:G:A	1.71663e-07	-0.325728	-0.940092	8.678e-06	-1.14766	-0.991134
65237109	chr14:65237109:A:C	3.61348e-07	-1.66433e-10	-0.52151	4.46694e-05	-1.66433e-10	-0.500302
65237265	chr14:65237265:T:C	1.04647e-07	-1.76076	-2.72626e-10	1.26688e-05	-1.76045	-2.72626e-10
65237284	chr14:65237284:C:G	3.08495e-08	-1.7447	-1.23753	3.79943e-06	-1.73316	-1.23157
65237426	chr14:65237426:T:C	1.11807e-07	-0.474041	-1.22053	5.7436e-06	-1.36806	-1.18345
65237444	chr14:65237444:C:T	1.6294e-07	-1.31797	-2.72626e-10	1.561e-05	-1.55168	-2.72626e-10
65237579	chr14:65237579:T:C	1.72957e-07	-1.25831	-2.72626e-10	1.95613e-05	-1.32604	-2.72626e-10
65237643	chr14:65237643:C:T	1.18019e-07	-1.6405	-2.72626e-10	1.53906e-05	-1.56583	-2.72626e-10
65237715	chr14:65237715:C:T	1.04186e-07	-0.535117	-1.23005	5.51703e-06	-1.39075	-1.201
65237876	chr14:65237876:ACT:A	6.46685e-07	-1.66433e-10	0.0605096	7.60164e-05	-1.66433e-10	0.0313595
65238401	chr14:65238401:A:C	3.55429e-07	-1.66433e-10	-0.538025	4.3872e-05	-1.66433e-10	-0.518313
65238462	chr14:65238462:G:A	1.92294e-07	-1.66433e-10	-1.15233	2.33321e-05	-1.66433e-10	-1.14976
65238644	chr14:65238644:T:C	3.83794e-07	-1.66433e-10	-0.461245	4.74126e-05	-1.66433e-10	-0.440702
65238674	chr14:65238674:C:T	2.24531e-07	0.152622	-1.14996	7.08861e-06	-1.23139	-1.10971
65238754	chr14:65238754:A:G	8.04575e-07	-1.66433e-10	0.278964	9.72371e-05	-1.66433e-10	0.277563
65239156	chr14:65239156:A:G	1.30002e-07	-0.890457	-0.653347	8.66482e-06	-1.46689	-0.673426
65239297	chr14:65239297:T:C	4.15995e-08	-1.72903	-0.95423	5.87602e-06	-1.71227	-0.816439
65239556	chr14:65239556:G:C	3.76703e-07	-1.66433e-10	-0.479894	4.65405e-05	-1.66433e-10	-0.459268
65239968	chr14:65239968:C:G	4.41463e-08	-1.73576	-0.888086	5.90008e-06	-1.69147	-0.833157
65240040	chr14:65240040:A:G	1.59568e-07	-1.01301	-0.325869	1.05562e-05	-1.60318	-0.339702
65240043	chr14:65240043:C:T	4.0384e-08	-1.73227	-0.980647	5.66217e-06	-1.71684	-0.848945
65240335	chr14:65240335:G:A	5.51706e-07	-1.66433e-10	-0.0983358	6.55737e-05	-1.66433e-10	-0.116415
65240396	chr14:65240396:T:G	6.07805e-07	-1.66433e-10	-0.00149632	7.21695e-05	-1.66433e-10	-0.020573
65240584	chr14:65240584:G:A	1.95912e-07	-1.66433e-10	-1.13368	2.45566e-05	-1.66433e-10	-1.09861
65240792	chr14:65240792:C:T	3.26803e-07	-1.66433e-10	-0.621994	4.00538e-05	-1.66433e-10	-0.609367
65240904	chr14:65240904:T:G	8.59748e-08	-1.14536	-0.811933	1.04506e-05	-1.15893	-0.793996
65241237	chr14:65241237:AT:A	1.05665e-07	-1.75108	-2.72626e-10	1.31049e-05	-1.7266	-2.72626e-10
65241610	chr14:65241610:T:C	3.37041e-07	-1.66433e-10	-0.591145	4.1042e-05	-1.66433e-10	-0.584993
65241650	chr14:65241650:C:T	3.37653e-07	-1.66433e-10	-0.58933	4.11182e-05	-1.66433e-10	-0.58314
65241844	chr14:65241844:T:C	3.36086e-07	-1.66433e-10	-0.593983	4.09262e-05	-1.66433e-10	-0.587821
65241942	chr14:65241942:T:C	3.36597e-07	-1.66433e-10	-0.592465	4.09893e-05	-1.66433e-10	-0.586278
65241979	chr14:65241979:G:A	1.89831e-07	-1.66433e-10	-1.16522	2.35145e-05	-1.66433e-10	-1.14197
65241980	chr14:65241980:A:C	1.78391e-07	-0.83584	-0.391533	1.61148e-05	-1.14593	-0.373925
65241984	chr14:65241984:T:C	3.53065e-07	-0.176613	-0.368084	1.56446e-05	-1.195	-0.354466
65242137	chr14:65242137:T:C	9.18056e-07	-1.66433e-10	0.410908	0.000111768	-1.66433e-10	0.416834
65242193	chr14:65242193:G:A	2.04403e-07	-1.14178	0.0505203	1.99765e-05	-1.37307	0.0680351
65242279	chr14:65242279:T:C	7.23876e-08	-1.37292	-0.756395	6.27667e-06	-1.69793	-0.764819
65242301	chr14:65242301:G:A	4.73439e-08	-1.74319	-0.81072	6.32724e-06	-1.70456	-0.750163
65242352	chr14:65242352:G:A	4.49013e-08	-1.7471	-0.859784	5.95759e-06	-1.71171	-0.803219
65242390	chr14:65242390:C:T	1.8736e-07	-1.66433e-10	-1.17832	2.30889e-05	-1.66433e-10	-1.16024
65242394	chr14:65242394:A:G	3.58061e-07	-1.66433e-10	-0.530647	5.14067e-05	-1.66433e-10	-0.359821
65242498	chr14:65242498:C:T	1.1376e-07	-1.59109	-0.0861685	1.69824e-05	-1.57157	0.104156
65242827	chr14:65242827:T:C	2.82708e-07	-1.66433e-10	-0.766937	3.44101e-05	-1.66433e-10	-0.761241
65242880	chr14:65242880:G:A	2.62695e-07	-0.805736	-0.0346189	1.64735e-05	-1.53167	0.0338378
65243059	chr14:65243059:G:A	3.53513e-08	-1.75863	-1.08739	4.8074e-06	-1.75273	-0.9767
65243108	chr14:65243108:T:G	2.07821e-07	-1.66433e-10	-1.07467	2.49409e-05	-1.66433e-10	-1.08308
65243166	chr14:65243166:C:T	3.73906e-07	-0.487345	-2.72626e-10	3.50628e-05	-0.742448	-2.72626e-10
65243404	chr14:65243404:A:G	1.67708e-07	-0.807473	-0.481655	9.82579e-06	-1.52604	-0.488538
65243681	chr14:65243681:G:A	1.06618e-07	-0.760272	-0.981825	6.12032e-06	-1.64737	-0.840609
65243862	chr14:65243862:T:G	1.80546e-07	-1.66433e-10	-1.21537	2.19873e-05	-1.66433e-10	-1.20913
65243989	chr14:65243989:A:T	3.67697e-07	-1.66433e-10	-0.504092	5.2064e-05	-1.66433e-10	-0.347117
65244027	chr14:65244027:T:A	6.17552e-07	-1.66433e-10	0.0144124	7.26837e-05	-1.66433e-10	-0.0134725
65244038	chr14:65244038:C:A	4.33985e-08	-1.74124	-0.899689	6.334e-06	-1.72639	-0.727269
65244462	chr14:65244462:A:G	1.72472e-07	-0.837716	-0.423398	1.03349e-05	-1.53967	-0.424385
65244474	chr14:65244474:A:G	1.62888e-07	-0.9025	-0.415789	1.00957e-05	-1.57073	-0.41675
65244618	chr14:65244618:G:A	3.69262e-08	-1.70365	-1.09878	4.28103e-06	-1.74864	-1.09675
65244658	chr14:65244658:C:T	1.28169e-07	-1.558	-2.72626e-10	1.2927e-05	-1.74027	-2.72626e-10
65244669	chr14:65244669:C:T	1.67377e-07	-0.829141	-0.461961	9.96454e-06	-1.53741	-0.463145
65244721	chr14:65244721:T:G	1.61265e-07	-0.867109	-0.461194	9.79913e-06	-1.5547	-0.462598
65244861	chr14:65244861:G:A	2.54787e-07	-1.66433e-10	-0.870924	2.92903e-05	-1.66433e-10	-0.922333
65245195	chr14:65245195:C:A	1.93801e-07	-0.842738	-0.301782	1.16275e-05	-1.54314	-0.303083
65245406	chr14:65245406:AAG:A	1.73965e-07	-0.889753	-0.362741	1.07014e-05	-1.56464	-0.36457
65245702	chr14:65245702:T:C	1.32942e-07	-0.684633	-0.836806	6.36936e-06	-1.62757	-0.820518
65245861	chr14:65245861:C:T	1.98802e-07	-1.66433e-10	-1.11904	2.42634e-05	-1.66433e-10	-1.11062
65246171	chr14:65246171:G:A	1.90751e-07	-0.814681	-0.345701	1.12783e-05	-1.53024	-0.346473
65246596	chr14:65246596:T:C	1.86525e-07	-1.18279	-2.72626e-10	1.84982e-05	-1.38192	-2.72626e-10
65246605	chr14:65246605:TA:T	3.74362e-08	-1.74158	-1.04713	4.24106e-06	-1.74115	-1.11362
65246615	chr14:65246615:G:A	3.79791e-08	-1.55442	-1.2199	3.88696e-06	-1.73452	-1.20744
65246649	chr14:65246649:G:C	5.38641e-07	-1.66433e-10	-0.122302	6.39467e-05	-1.66433e-10	-0.14154
65246702	chr14:65246702:G:A	2.2275e-07	-1.11881	0.113506	2.21541e-05	-1.37965	0.178078
65246712	chr14:65246712:A:G	2.35173e-07	-1.06541	0.11438	2.30993e-05	-1.33889	0.1791
65246719	chr14:65246719:A:G	2.20432e-07	-1.10752	0.0917578	2.18478e-05	-1.37109	0.155596
65247177	chr14:65247177:G:A	1.21372e-07	-1.61249	-2.72626e-10	2.41771e-05	-1.11418	-2.72626e-10
65247222	chr14:65247222:A:G	1.90957e-07	-1.66433e-10	-1.1593	2.31409e-05	-1.66433e-10	-1.15799
65247480	chr14:65247480:C:T	6.46775e-08	-1.75784	-0.484093	8.22474e-06	-1.76068	-0.431761
65247562	chr14:65247562:AT:A	6.45507e-08	-1.75702	-0.486875	8.19365e-06	-1.76088	-0.435348
65247685	chr14:65247685:G:A	4.00272e-08	-1.72446	-0.997328	4.53427e-06	-1.75349	-1.03444
65247765	chr14:65247765:A:T	4.64149e-07	-1.66433e-10	-0.271144	5.58341e-05	-1.66433e-10	-0.277205
65247944	chr14:65247944:A:G	5.74739e-07	-0.0574345	-2.72626e-10	1.77247e-05	-1.42463	-2.72626e-10
65247982	chr14:65247982:A:G	2.428e-07	-1.66433e-10	-0.919112	2.90132e-05	-1.66433e-10	-0.931841
65248120	chr14:65248120:A:G	5.05623e-07	-1.66433e-10	-0.18556	6.01744e-05	-1.66433e-10	-0.202342
65248264	chr14:65248264:G:T	2.54541e-07	-0.996873	0.124984	2.46468e-05	-1.28399	0.189041
65248272	chr14:65248272:A:G	4.43023e-07	-0.317729	-2.72626e-10	5.02692e-05	-0.382197	-2.72626e-10
65248307	chr14:65248307:T:TTG	3.49225e-08	-1.62072	-1.2375	3.98724e-06	-1.68154	-1.23495
65248675	chr14:65248675:G:A	7.01527e-07	-0.932772	1.07468	6.89885e-05	-1.23296	1.16731
65248703	chr14:65248703:T:C	3.32613e-07	-0.686154	0.0817834	3.0382e-05	-1.04686	0.161124
65248706	chr14:65248706:A:G	1.56984e-07	-1.52636	0.17116	1.98395e-05	-1.67364	0.361727
65248723	chr14:65248723:G:A	3.33591e-07	-1.66433e-10	-0.601435	3.96773e-05	-1.66433e-10	-0.618811
65248829	chr14:65248829:C:T	2.09245e-07	-1.66433e-10	-1.06784	2.69854e-05	-1.66433e-10	-1.0043
65249066	chr14:65249066:C:T	3.34126e-07	-1.66433e-10	-0.599834	3.97355e-05	-1.66433e-10	-0.617346
65249080	chr14:65249080:A:G	6.30125e-07	-0.881733	0.916301	6.11293e-05	-1.19297	1.00637
65249135	chr14:65249135:T:C	7.14177e-07	-0.868577	1.02836	6.92823e-05	-1.18158	1.12018
65249295	chr14:65249295:T:C	7.29164e-07	-0.883506	1.06405	7.10638e-05	-1.19419	1.15818
65249330	chr14:65249330:T:C	6.78987e-07	-0.918731	1.02798	6.66345e-05	-1.22193	1.12156
65249449	chr14:65249449:C:T	3.43258e-08	-1.64266	-1.23279	4.39059e-06	-1.60835	-1.21177
65249805	chr14:65249805:A:G	2.00498e-07	-1.11054	-2.72626e-10	2.38079e-05	-1.12957	-2.72626e-10
65249920	chr14:65249920:T:C	6.24065e-07	-0.973086	0.997989	6.17964e-05	-1.2653	1.08956
65249932	chr14:65249932:A:G	6.09974e-07	-0.990422	0.992488	6.06127e-05	-1.27901	1.08392
65250028	chr14:65250028:G:A	3.59673e-07	0.096719	-0.622874	2.97321e-05	-0.298887	-0.608476
65250127	chr14:65250127:G:T	4.74977e-07	0.177892	-0.425977	3.85608e-05	-0.225489	-0.421865
65250249	chr14:65250249:A:G	3.40247e-08	-1.67592	-1.20834	3.84049e-06	-1.76072	-1.19327
65250781	chr14:65250781:C:T	3.3454e-07	-0.598592	-2.72626e-10	3.5983e-05	-0.716543	-2.72626e-10
65251153	chr14:65251153:C:T	1.85774e-07	-0.0755869	-1.11123	6.7515e-06	-1.23807	-1.15176
65251349	chr14:65251349:G:A	4.1642e-08	-1.62808	-1.05416	4.88266e-06	-1.59257	-1.12133
65251365	chr14:65251365:C:T	2.01458e-07	-1.66433e-10	-1.10577	2.53938e-05	-1.66433e-10	-1.06509
65251893	chr14:65251893:A:G	6.5366e-07	-1.66433e-10	0.0712369	7.68904e-05	-1.66433e-10	0.0427906
65251914	chr14:65251914:A:G	6.14442e-07	-1.66433e-10	0.00936486	7.23009e-05	-1.66433e-10	-0.0187535
65251956	chr14:65251956:G:A	1.30822e-07	-0.304473	-1.23304	5.83513e-06	-1.29955	-1.23614
65252272	chr14:65252272:G:A	5.60417e-08	-1.15157	-1.23368	6.60929e-06	-1.17939	-1.23172
65252368	chr14:65252368:C:T	4.11869e-07	-1.66433e-10	-0.390645	5.97687e-05	-1.66433e-10	-0.209108
65252413	chr14:65252413:A:G	1.49798e-07	-1.62948	0.227419	1.60618e-05	-1.7584	0.235253
65252444	chr14:65252444:T:A	2.03606e-07	-1.09517	-2.72626e-10	2.39238e-05	-1.12471	-2.72626e-10
65252497	chr14:65252497:G:T	1.61827e-07	-0.0893201	-1.2355	6.64951e-06	-1.1689	-1.23615
65252522	chr14:65252522:C:T	1.25393e-07	-0.349009	-1.23089	6.46171e-06	-1.20349	-1.23021
65252781	chr14:65252781:C:T	1.34455e-07	-1.36946	-0.140656	1.61912e-05	-1.38025	-0.134874
65253012	chr14:65253012:C:T	2.1357e-07	-1.04739	-2.72626e-10	2.5309e-05	-1.06843	-2.72626e-10
65253087	chr14:65253087:C:T	2.11064e-07	-1.05919	-2.72626e-10	2.50275e-05	-1.07961	-2.72626e-10
65253338	chr14:65253338:T:C	3.78536e-08	-1.69457	-1.08305	4.41226e-06	-1.75838	-1.05683
65253347	chr14:65253347:G:A	1.37745e-07	-0.299868	-1.18608	6.20735e-06	-1.28997	-1.18389
65253426	chr14:65253426:G:A	3.02826e-07	-1.66433e-10	-0.698192	3.61496e-05	-1.66433e-10	-0.711925
65253861	chr14:65253861:G:A	5.0188e-08	-1.65677	-0.838802	5.78661e-06	-1.70284	-0.841205
65254165	chr14:65254165:G:A	3.24649e-08	-1.69749	-1.2337	4.00868e-06	-1.6737	-1.23742
65254444	chr14:65254444:A:G	3.11524e-08	-1.75451	-1.21795	3.73471e-06	-1.76101	-1.22091
65254502	chr14:65254502:G:A	1.26474e-07	-0.424761	-1.14655	8.80928e-06	-0.95876	-1.16502
65254791	chr14:65254791:T:C	3.08236e-08	-1.75441	-1.22866	4.74142e-06	-1.53291	-1.21034
65254848	chr14:65254848:G:C	4.34141e-07	-1.66433e-10	-0.337982	5.08688e-05	-1.66433e-10	-0.37034
65254923	chr14:65254923:G:A	3.62794e-08	-1.59429	-1.22581	4.6894e-06	-1.55739	-1.1969
65255165	chr14:65255165:G:A	5.73349e-07	-1.66433e-10	-0.0598558	7.01831e-05	-1.66433e-10	-0.0484828
65255485	chr14:65255485:T:G	8.79419e-07	-1.66433e-10	0.367911	0.000122036	-1.66433e-10	0.504728
65255961	chr14:65255961:G:GA	1.96565e-07	-1.66433e-10	-1.13036	2.37103e-05	-1.66433e-10	-1.13368
65255963	chr14:65255963:G:GGTGGGCT	1.97312e-07	-1.66433e-10	-1.12657	2.38043e-05	-1.66433e-10	-1.12972
65256386	chr14:65256386:G:A	4.27069e-07	-1.66433e-10	-0.354404	5.42466e-05	-1.66433e-10	-0.30605
65256488	chr14:65256488:A:C	1.93929e-07	-1.66433e-10	-1.14386	2.3512e-05	-1.66433e-10	-1.14208
65256546	chr14:65256546:C:T	3.57929e-07	-1.66433e-10	-0.531017	4.55563e-05	-1.66433e-10	-0.480641
65256823	chr14:65256823:A:C	3.00244e-07	-1.66433e-10	-0.706756	3.75225e-05	-1.66433e-10	-0.674649
65257203	chr14:65257203:C:T	3.74254e-07	-1.66433e-10	-0.486416	4.7273e-05	-1.66433e-10	-0.44365
65257244	chr14:65257244:A:G	1.62859e-07	-1.7016	0.38314	2.07798e-05	-1.70665	0.441038
65257291	chr14:65257291:G:A	4.53992e-07	-1.66433e-10	-0.29327	5.79339e-05	-1.66433e-10	-0.240287
65257307	chr14:65257307:T:C	4.61737e-07	-1.66433e-10	-0.276355	5.89115e-05	-1.66433e-10	-0.223553
65257377	chr14:65257377:T:A	4.71942e-07	-1.66433e-10	-0.254494	6.02581e-05	-1.66433e-10	-0.200953
65257389	chr14:65257389:C:T	3.48471e-08	-1.73056	-1.12982	4.51838e-06	-1.74975	-1.04169
65257599	chr14:65257599:T:C	4.49038e-07	-1.66433e-10	-0.304242	5.72504e-05	-1.66433e-10	-0.252155
65257602	chr14:65257602:C:T	4.54547e-07	-1.66433e-10	-0.292049	5.79722e-05	-1.66433e-10	-0.239626
65257614	chr14:65257614:A:G	7.45312e-07	-1.66433e-10	0.202452	8.97982e-05	-1.66433e-10	0.197975
65257632	chr14:65257632:C:T	2.73908e-07	-1.66433e-10	-0.798558	3.21497e-05	-1.66433e-10	-0.829186
65257931	chr14:65257931:C:T	4.37915e-07	-1.66433e-10	-0.329326	5.5783e-05	-1.66433e-10	-0.27812
65258234	chr14:65258234:T:G	1.10138e-07	-0.58336	-1.12626	8.00412e-06	-1.10388	-1.11575
65258236	chr14:65258236:T:C	4.80348e-07	-1.66433e-10	-0.236839	5.96088e-05	-1.66433e-10	-0.211787
65258308	chr14:65258308:A:T	3.21462e-08	-1.71639	-1.22467	3.87853e-06	-1.75832	-1.18582
65258452	chr14:65258452:A:G	1.86874e-07	-0.434625	-0.74629	1.15107e-05	-1.21297	-0.643344
65258481	chr14:65258481:G:C	3.88101e-07	-1.66433e-10	-0.450084	4.5026e-05	-1.66433e-10	-0.492349
65258499	chr14:65258499:T:G	8.82667e-08	-0.699537	-1.23145	5.54993e-06	-1.37438	-1.21143
65258719	chr14:65258719:T:C	3.81048e-07	-1.66433e-10	-0.468424	4.5262e-05	-1.66433e-10	-0.487121
65258846	chr14:65258846:G:A	1.80225e-07	-1.66433e-10	-1.21715	2.21838e-05	-1.66433e-10	-1.20023
65258946	chr14:65258946:G:A	2.34076e-07	-0.955706	-2.72626e-10	2.66717e-05	-1.01599	-2.72626e-10
65259012	chr14:65259012:G:C	1.47685e-07	-1.41627	-2.72626e-10	1.85284e-05	-1.38028	-2.72626e-10
65259033	chr14:65259033:T:C	4.48389e-08	-1.54008	-1.06819	5.47089e-06	-1.64261	-0.957542
65259090	chr14:65259090:A:T	2.0568e-07	-1.66433e-10	-1.08503	2.49355e-05	-1.66433e-10	-1.0833
65259574	chr14:65259574:T:C	1.91793e-07	-1.66433e-10	-1.15493	2.40006e-05	-1.66433e-10	-1.12151
65260126	chr14:65260126:A:C	9.12522e-08	-0.660291	-1.23743	5.60738e-06	-1.34718	-1.22832
65260176	chr14:65260176:T:A	2.30778e-07	-1.66433e-10	-0.969893	2.8087e-05	-1.66433e-10	-0.964283
65260260	chr14:65260260:T:A	2.04531e-07	-1.66433e-10	-1.09063	2.4789e-05	-1.66433e-10	-1.08919
65261170	chr14:65261170:T:G	1.24379e-07	-0.419245	-1.16877	7.20947e-06	-1.1981	-1.1261
65261353	chr14:65261353:T:TG	6.07138e-07	-1.66433e-10	-0.00259489	7.29218e-05	-1.66433e-10	-0.0102024
65261598	chr14:65261598:T:G	4.04902e-07	-1.66433e-10	-0.407706	4.92938e-05	-1.66433e-10	-0.401791
65261693	chr14:65261693:T:G	9.4788e-08	-0.739445	-1.12026	7.16836e-06	-1.22053	-1.10939
65262102	chr14:65262102:G:A	1.52422e-07	-1.3847	-2.72626e-10	1.33167e-05	-1.71057	-2.72626e-10
65262256	chr14:65262256:T:C	3.865e-07	-1.48887	1.03465	2.68284e-05	-1.71926	0.709134
65262399	chr14:65262399:G:A	1.96482e-07	-1.66433e-10	-1.13078	2.36479e-05	-1.66433e-10	-1.13631
65262400	chr14:65262400:C:G	1.96584e-07	-1.66433e-10	-1.13026	2.36601e-05	-1.66433e-10	-1.1358
65262819	chr14:65262819:C:T	7.18347e-08	-0.909439	-1.22754	6.57559e-06	-1.20707	-1.20915
65262839	chr14:65262839:T:G	1.14094e-07	-1.63803	-0.0362949	1.35529e-05	-1.63111	-0.0618822
65262968	chr14:65262968:T:C	1.05276e-07	-1.75476	-2.72626e-10	1.29188e-05	-1.7409	-2.72626e-10
65263056	chr14:65263056:T:C	3.48833e-07	-1.66433e-10	-0.556758	4.0687e-05	-1.66433e-10	-0.593682
65263281	chr14:65263281:A:C	1.42674e-07	-1.67062	0.219828	1.8362e-05	-1.68155	0.292247
65263415	chr14:65263415:A:G	5.57132e-07	-1.66433e-10	-0.0885481	6.76222e-05	-1.66433e-10	-0.0856542
65263488	chr14:65263488:G:A	3.01022e-07	-1.66433e-10	-0.704167	4.02907e-05	-1.66433e-10	-0.603469
65263803	chr14:65263803:G:A	6.19141e-07	-1.66433e-10	0.0169824	7.51482e-05	-1.66433e-10	0.019872
65263879	chr14:65263879:A:T	1.0712e-07	-1.73741	-2.72626e-10	1.32864e-05	-1.71285	-2.72626e-10
65264779	chr14:65264779:A:G	6.13757e-06	3.14757	-0.836733	0.000881745	3.22309	-0.740775
65265069	chr14:65265069:A:C	2.96258e-06	2.74666	-1.16419	0.000296603	2.56525	-1.17245
65265314	chr14:65265314:C:T	9.55999e-07	-1.66433e-10	0.451406	0.000149924	-1.66433e-10	0.710539
65266004	chr14:65266004:G:T	2.27435e-07	-0.0461896	-0.938297	4.50456e-05	0.470231	-0.962145
65266013	chr14:65266013:G:T	8.59992e-08	-1.56279	-0.394223	1.18166e-05	-1.37742	-0.452661
65266206	chr14:65266206:GA:G	2.38753e-07	-1.66433e-10	-0.935919	3.02389e-05	-1.66433e-10	-0.890462
65266266	chr14:65266266:G:A	1.91077e-07	-1.66433e-10	-1.15867	2.31873e-05	-1.66433e-10	-1.15599
65266350	chr14:65266350:C:A	3.59555e-08	-1.66743	-1.16164	4.67813e-06	-1.5808	-1.17589
65266637	chr14:65266637:A:G	7.61704e-08	-1.59904	-0.479337	1.02926e-05	-1.43161	-0.536549
65267336	chr14:65267336:G:A	3.98338e-08	-1.59038	-1.13625	5.40048e-06	-1.48407	-1.12903
65267622	chr14:65267622:T:C	1.86767e-07	-1.18149	-2.72626e-10	1.28835e-05	-1.74364	-2.72626e-10
65267773	chr14:65267773:T:A	3.68682e-08	-1.63665	-1.16735	4.98342e-06	-1.54213	-1.15134
65267987	chr14:65267987:A:G	3.6783e-08	-1.62207	-1.18425	4.98692e-06	-1.52253	-1.17024
65268153	chr14:65268153:A:G	3.59156e-08	-1.63645	-1.19373	4.84057e-06	-1.5416	-1.18095
65268417	chr14:65268417:T:A	3.55201e-08	-1.64591	-1.19535	4.77092e-06	-1.55444	-1.18261
65268478	chr14:65268478:T:C	5.7339e-07	-1.66433e-10	-0.0597848	6.91472e-05	-1.66433e-10	-0.0633524
65268639	chr14:65268639:C:T	3.71255e-08	-1.64877	-1.14828	5.00843e-06	-1.55838	-1.13009
65268821	chr14:65268821:C:T	4.108e-08	-1.56984	-1.12599	5.67046e-06	-1.45881	-1.10551
65268966	chr14:65268966:T:C	3.35924e-08	-1.73882	-1.15823	4.1876e-06	-1.72823	-1.13923
65269214	chr14:65269214:T:G	2.07642e-07	-1.71846	0.642925	0.000114383	-0.470962	0.910922
65269460	chr14:65269460:A:C	1.48178e-07	-1.62858	0.215637	1.99571e-05	-1.67799	0.371987
65269464	chr14:65269464:C:T	1.38886e-07	-1.63402	0.156327	1.86659e-05	-1.68229	0.309395
65269606	chr14:65269606:G:A	3.49155e-08	-1.75072	-1.1077	7.2638e-06	-1.22158	-1.09511
65269979	chr14:65269979:A:C	1.79975e-07	-1.66433e-10	-1.21853	2.17046e-05	-1.66433e-10	-1.22206
65270113	chr14:65270113:A:T	2.65219e-07	-1.66433e-10	-0.830795	3.20489e-05	-1.66433e-10	-0.832327
65270386	chr14:65270386:ACT:A	4.92807e-08	-1.54478	-0.969041	5.24131e-05	0.420534	-0.760968
65270475	chr14:65270475:C:A	4.90469e-08	-1.50129	-1.01728	2.97936e-05	0.163047	-1.06834
65270780	chr14:65270780:G:A	7.75636e-07	-1.66433e-10	0.242334	0.000119568	-1.66433e-10	0.484294
65270862	chr14:65270862:C:G	1.05907e-07	-1.36642	-0.38237	0.000138678	0.735807	-0.103242
65270888	chr14:65270888:G:A	3.5671e-08	-1.60113	-1.23589	5.16386e-06	-1.42045	-1.23746
65270890	chr14:65270890:T:C	4.32458e-08	-1.59185	-1.0526	2.25079e-05	-0.0850007	-1.10072
65271311	chr14:65271311:C:T	4.27278e-08	-1.43441	-1.22209	3.02039e-05	0.340373	-1.23199
65271408	chr14:65271408:A:G	4.2314e-08	-1.4431	-1.22313	2.95092e-05	0.31771	-1.2326
65271608	chr14:65271608:T:C	1.78627e-07	-1.66433e-10	-1.22605	2.16515e-05	-1.66433e-10	-1.22451
65271682	chr14:65271682:G:A	1.93018e-07	-1.66433e-10	-1.14856	2.37601e-05	-1.66433e-10	-1.13158
65271717	chr14:65271717:T:C	4.25373e-08	-1.43635	-1.22462	3.00216e-05	0.335762	-1.23343
65271832	chr14:65271832:G:C	4.1366e-08	-1.45158	-1.23731	2.8721e-05	0.294497	-1.23646
65272389	chr14:65272389:C:T	4.09598e-08	-1.4828	-1.21596	6.13013e-06	-1.25666	-1.22971
65273084	chr14:65273084:A:C	1.16627e-07	-1.65237	-2.72626e-10	1.49443e-05	-1.59526	-2.72626e-10
65273187	chr14:65273187:T:G	3.93349e-08	-1.50168	-1.23756	2.54069e-05	0.169926	-1.2345
65273578	chr14:65273578:A:G	3.93344e-08	-1.761	-0.978253	9.7904e-06	-1.05745	-0.960735
65274048	chr14:65274048:C:T	1.22164e-07	-1.64152	0.0355385	1.6345e-05	-1.68514	0.179469
65274248	chr14:65274248:A:G	3.43334e-08	-1.63853	-1.2367	4.89824e-06	-1.47674	-1.23397
65274359	chr14:65274359:CT:C	1.6222e-07	-1.3224	-2.72626e-10	2.1501e-05	-1.23149	-2.72626e-10
65274793	chr14:65274793:A:G	5.6182e-07	1.13118	-1.21135	5.87676e-05	0.992348	-1.21835
65275709	chr14:65275709:A:G	2.53392e-07	-0.876414	-2.72626e-10	2.18914e-05	-1.2135	-2.72626e-10
65275745	chr14:65275745:C:T	1.05337e-07	-1.41939	-0.334805	0.000135061	0.652831	-0.0466948
65276082	chr14:65276082:C:T	1.78923e-07	-1.66433e-10	-1.22439	2.1683e-05	-1.66433e-10	-1.22306
65276141	chr14:65276141:C:T	1.01174e-07	-0.65986	-1.13465	9.53778e-06	-0.876602	-1.16773
65276144	chr14:65276144:C:T	1.83707e-07	-1.66433e-10	-1.19801	2.22524e-05	-1.66433e-10	-1.19714
65276151	chr14:65276151:T:C	8.87832e-08	-0.87328	-1.05187	8.46569e-06	-1.06629	-1.09728
65276289	chr14:65276289:C:G	4.62621e-08	-1.34822	-1.22881	6.23177e-06	-1.25775	-1.21218
65276792	chr14:65276792:T:C	3.60138e-08	-1.6194	-1.20805	5.24108e-06	-1.44692	-1.19614
65276952	chr14:65276952:C:T	4.617e-07	-0.276434	-2.72626e-10	0.000298046	1.39766	-2.72626e-10
65277328	chr14:65277328:A:G	1.1023e-07	-1.70878	-2.72626e-10	1.38309e-05	-1.67268	-2.72626e-10
65277722	chr14:65277722:C:T	1.08063e-07	-1.72863	-2.72626e-10	1.28836e-05	-1.74363	-2.72626e-10
65277732	chr14:65277732:T:C	3.53013e-08	-1.66139	-1.18604	5.11238e-06	-1.49772	-1.17021
65277999	chr14:65277999:A:G	4.54999e-07	-1.66433e-10	-0.291055	5.17005e-05	-1.66433e-10	-0.354124
65278262	chr14:65278262:G:C	3.88853e-08	-1.61665	-1.13409	5.77476e-06	-1.43303	-1.11307
65278431	chr14:65278431:G:T	2.49242e-07	-1.66433e-10	-0.892928	3.04239e-05	-1.66433e-10	-0.884362
65278438	chr14:65278438:A:G	6.67561e-07	-1.66433e-10	0.0922801	7.75814e-05	-1.66433e-10	0.0517372
65278459	chr14:65278459:G:A	1.90314e-07	-1.66433e-10	-1.16268	2.31076e-05	-1.66433e-10	-1.15943
65278777	chr14:65278777:C:T	3.86471e-08	-1.6214	-1.13548	5.72422e-06	-1.44023	-1.11465
65278929	chr14:65278929:C:T	3.90925e-08	-1.61923	-1.12619	5.80173e-06	-1.43703	-1.1044
65279126	chr14:65279126:G:T	1.36335e-07	-1.49624	-2.72626e-10	1.79858e-05	-1.41001	-2.72626e-10
65279181	chr14:65279181:C:T	3.85279e-08	-1.621	-1.13897	5.71041e-06	-1.43895	-1.11835
65279247	chr14:65279247:A:G	3.93296e-08	-1.60201	-1.13736	5.88168e-06	-1.41115	-1.1166
65279520	chr14:65279520:T:C	3.90035e-08	-1.60881	-1.13889	5.81331e-06	-1.4212	-1.11824
65279691	chr14:65279691:C:A	1.94896e-06	1.1637	-2.72626e-10	0.000247753	1.21284	-2.72626e-10
65279848	chr14:65279848:C:T	3.84109e-08	-1.62437	-1.13864	5.68359e-06	-1.44402	-1.11798
65280151	chr14:65280151:G:A	3.84384e-08	-1.60968	-1.15262	5.7205e-06	-1.42213	-1.1334
65280244	chr14:65280244:T:C	3.92923e-08	-1.59312	-1.1472	5.8987e-06	-1.39743	-1.12743
65280611	chr14:65280611:G:A	2.26112e-07	-1.66433e-10	-0.990322	2.69974e-05	-1.66433e-10	-1.00385
65280727	chr14:65280727:C:T	3.83757e-08	-1.63172	-1.1322	5.65363e-06	-1.45632	-1.11097
65280873	chr14:65280873:C:T	1.68721e-06	-1.66433e-10	1.01948	0.000247494	-1.66433e-10	1.2118
65280892	chr14:65280892:AG:A	3.96729e-08	-1.5969	-1.13378	5.95212e-06	-1.40297	-1.11287
65281011	chr14:65281011:A:G	3.89051e-08	-1.61024	-1.13998	5.79499e-06	-1.4231	-1.1195
65281036	chr14:65281036:A:G	1.8607e-07	-1.66433e-10	-1.18523	2.23027e-05	-1.66433e-10	-1.19488
65281041	chr14:65281041:A:G	7.4079e-08	-1.17096	-0.935254	1.3124e-05	-0.880553	-0.844596
65281051	chr14:65281051:T:C	2.47908e-07	-1.66433e-10	-0.898292	3.02797e-05	-1.66433e-10	-0.889111
65281119	chr14:65281119:A:G	3.74753e-08	-1.63727	-1.1504	5.50225e-06	-1.46368	-1.13075
65281570	chr14:65281570:A:G	3.87785e-08	-1.60378	-1.1497	5.80055e-06	-1.4117	-1.12993
65282422	chr14:65282422:G:C	1.80332e-07	-1.66433e-10	-1.21655	2.18501e-05	-1.66433e-10	-1.21538
65282471	chr14:65282471:T:TG	3.62038e-08	-1.67216	-1.15003	4.44867e-06	-1.63035	-1.17664
65282576	chr14:65282576:T:A	3.86204e-08	-1.62286	-1.13471	5.72856e-06	-1.44037	-1.11375
65282577	chr14:65282577:C:A	3.86846e-08	-1.62007	-1.13584	5.74609e-06	-1.43608	-1.11499
65282679	chr14:65282679:G:A	3.88321e-08	-1.61739	-1.13471	5.7773e-06	-1.4319	-1.11375
65282777	chr14:65282777:G:A	1.93561e-07	-1.66433e-10	-1.14576	2.47944e-05	-1.66433e-10	-1.08897
65283066	chr14:65283066:C:A	2.5616e-07	-1.66433e-10	-0.865547	3.66273e-05	-1.66433e-10	-0.698797
65283117	chr14:65283117:TGAA:T	3.91531e-08	-1.60951	-1.13436	5.84722e-06	-1.42025	-1.11337
65283127	chr14:65283127:A:G	3.88348e-08	-1.61859	-1.13344	5.77323e-06	-1.434	-1.11236
65283130	chr14:65283130:G:A	3.90094e-08	-1.61359	-1.13396	5.81312e-06	-1.42655	-1.11292
65283254	chr14:65283254:C:G	3.85479e-08	-1.6256	-1.13385	5.7089e-06	-1.44476	-1.11281
65283352	chr14:65283352:T:C	1.12758e-07	-1.6861	-2.72626e-10	1.42345e-05	-1.64392	-2.72626e-10
65283470	chr14:65283470:A:T	2.68816e-07	-1.66433e-10	-0.817324	3.29043e-05	-1.66433e-10	-0.805986
65283508	chr14:65283508:T:C	3.849e-08	-1.62895	-1.132	5.68977e-06	-1.45015	-1.11077
65283622	chr14:65283622:C:T	2.58187e-07	-1.66433e-10	-0.857667	3.04242e-05	-1.66433e-10	-0.884351
65284127	chr14:65284127:C:T	2.13655e-07	-1.66433e-10	-1.04699	2.55802e-05	-1.66433e-10	-1.05777
65284156	chr14:65284156:T:C	1.69099e-07	-0.327319	-0.953545	2.14771e-05	-0.345481	-0.887124
65284264	chr14:65284264:C:T	3.98856e-08	-1.59359	-1.13175	5.97309e-06	-1.39715	-1.11518
65284347	chr14:65284347:G:A	3.5679e-08	-1.59928	-1.23751	5.24789e-06	-1.40512	-1.23664
65284708	chr14:65284708:C:T	6.97988e-08	-0.943551	-1.22218	6.91961e-06	-1.13009	-1.23514
65284804	chr14:65284804:C:T	3.48113e-08	-1.67848	-1.18293	4.84994e-06	-1.52851	-1.19211
65285753	chr14:65285753:G:A	7.7429e-08	-1.45684	-0.60515	8.7659e-06	-1.53732	-0.591398
65287302	chr14:65287302:C:G	4.63531e-08	-1.35041	-1.22465	7.46323e-06	-1.06061	-1.22899
65287332	chr14:65287332:G:A	1.57693e-07	-1.3507	-2.72626e-10	1.94239e-05	-1.33308	-2.72626e-10
65287557	chr14:65287557:C:T	6.08324e-08	-1.13934	-1.16389	9.89878e-06	-0.832603	-1.17458
65288068	chr14:65288068:T:G	1.76809e-07	-1.66433e-10	-1.23628	2.14261e-05	-1.66433e-10	-1.23498
65288412	chr14:65288412:C:T	3.01213e-07	-1.66433e-10	-0.703531	3.67405e-05	-1.66433e-10	-0.69571
65288550	chr14:65288550:G:A	1.08791e-07	-1.72192	-2.72626e-10	1.27243e-05	-1.75607	-2.72626e-10
65288627	chr14:65288627:C:T	3.25994e-07	-1.66433e-10	-0.624473	4.40014e-05	-1.66433e-10	-0.515369
65288654	chr14:65288654:G:A	3.47583e-07	-1.66433e-10	-0.560348	4.71501e-05	-1.66433e-10	-0.446254
65288869	chr14:65288869:A:G	4.25163e-07	-1.66433e-10	-0.358877	5.59581e-05	-1.66433e-10	-0.274988
65289168	chr14:65289168:C:T	2.28563e-07	-1.66433e-10	-0.979538	2.73006e-05	-1.66433e-10	-0.992681
65289563	chr14:65289563:A:T	1.92978e-07	-0.477791	-0.670984	0.0473299	6.36965	0.0956563
65289971	chr14:65289971:A:G	2.38393e-06	1.36516	-2.72626e-10	0.000313697	1.44884	-2.72626e-10
65289989	chr14:65289989:CA:C	2.17893e-06	1.27524	-2.72626e-10	0.000286341	1.35759	-2.72626e-10
65290013	chr14:65290013:C:T	2.4858e-07	-1.66433e-10	-0.895586	3.09633e-05	-1.66433e-10	-0.866787
65290227	chr14:65290227:C:A	2.58221e-07	-1.66433e-10	-0.857533	3.02715e-05	-1.66433e-10	-0.889383
65290313	chr14:65290313:C:T	2.61965e-07	-1.66433e-10	-0.843139	3.07297e-05	-1.66433e-10	-0.874361
65290435	chr14:65290435:A:G	8.82266e-08	-1.04054	-0.8909	6.59848e-06	-1.4911	-0.921647
65290503	chr14:65290503:G:A	2.31951e-07	-1.66433e-10	-0.964823	2.77457e-05	-1.66433e-10	-0.976508
65290648	chr14:65290648:G:A	1.99926e-07	-1.1134	-2.72626e-10	1.79931e-05	-1.4096	-2.72626e-10
65291030	chr14:65291030:C:T	4.22758e-07	-1.66433e-10	-0.364551	5.28301e-05	-1.66433e-10	-0.332509
65291157	chr14:65291157:C:T	2.57453e-07	-1.66433e-10	-0.860511	3.0231e-05	-1.66433e-10	-0.890722
65291195	chr14:65291195:G:A	1.97426e-07	-1.66433e-10	-1.12599	2.34901e-05	-1.66433e-10	-1.14301
65291379	chr14:65291379:G:A	2.00323e-07	-0.260541	-0.850876	0.055377	6.89055	-0.268221
65291395	chr14:65291395:T:C	2.77318e-07	-1.66433e-10	-0.786184	3.24684e-05	-1.66433e-10	-0.819322
65291516	chr14:65291516:G:A	1.84277e-07	-1.66433e-10	-1.19491	2.21982e-05	-1.66433e-10	-1.19958
65291518	chr14:65291518:G:A	7.76881e-07	0.989018	-0.745082	0.0221528	6.28041	-0.574287
65291809	chr14:65291809:A:G	3.22008e-07	-1.66433e-10	-0.636774	3.74866e-05	-1.66433e-10	-0.675607
65291924	chr14:65291924:G:A	4.15571e-08	-1.47121	-1.21307	3.47321e-05	0.450719	-1.20264
65292318	chr14:65292318:C:T	4.44481e-08	-1.38153	-1.2355	7.28131e-06	-1.08402	-1.23026
65292527	chr14:65292527:A:G	1.31634e-07	-1.53133	-2.72626e-10	1.89852e-05	-1.35593	-2.72626e-10
65292815	chr14:65292815:A:G	1.05802e-07	-1.74978	-2.72626e-10	1.48181e-05	-1.60374	-2.72626e-10
65292976	chr14:65292976:C:T	6.11274e-08	-1.08205	-1.21634	5.15131e-06	-1.53953	-1.12081
65293545	chr14:65293545:C:T	1.79192e-07	-1.66433e-10	-1.22289	2.16775e-05	-1.66433e-10	-1.22331
65293546	chr14:65293546:G:A	2.01636e-07	-1.66433e-10	-1.10488	2.3939e-05	-1.66433e-10	-1.12408
65293825	chr14:65293825:C:A	1.37714e-07	-0.417612	-1.06856	0.000438858	2.74633	-0.96174
65294188	chr14:65294188:T:C	1.76591e-07	-1.66433e-10	-1.23751	2.13713e-05	-1.66433e-10	-1.23754
65294214	chr14:65294214:C:T	2.06824e-07	-1.66433e-10	-1.07948	2.45066e-05	-1.66433e-10	-1.10065
65294376	chr14:65294376:TAAGTC:T	2.0656e-07	-1.66433e-10	-1.08076	2.44759e-05	-1.66433e-10	-1.1019
65294491	chr14:65294491:T:C	2.06908e-07	-1.66433e-10	-1.07907	2.45145e-05	-1.66433e-10	-1.10033
65294573	chr14:65294573:T:A	8.06425e-08	-0.935035	-1.08629	7.00877e-06	-1.46556	-0.886864
65294600	chr14:65294600:C:T	1.94379e-07	0.0751822	-1.21672	1.08861e-05	-0.675035	-1.23706
65294910	chr14:65294910:G:A	1.06078e-07	-1.74718	-2.72626e-10	1.26755e-05	-1.75992	-2.72626e-10
65295222	chr14:65295222:T:C	2.06434e-07	-1.66433e-10	-1.08137	2.44611e-05	-1.66433e-10	-1.10251
65295574	chr14:65295574:C:G	5.48403e-07	-1.66433e-10	-0.10434	7.13313e-05	-1.66433e-10	-0.0322542
65295675	chr14:65295675:T:C	8.62386e-08	-0.986692	-0.96754	1.56559e-05	-0.641115	-0.907624
65295758	chr14:65295758:A:G	1.49877e-07	-0.481819	-0.919715	0.000460308	2.63353	-0.801225
65295908	chr14:65295908:T:C	6.47851e-08	-1.1904	-1.04988	4.79066e-06	-1.58972	-1.1432
65296206	chr14:65296206:T:C	4.72996e-08	-1.715	-0.839852	5.99773e-06	-1.74138	-0.766828
65296618	chr14:65296618:C:A	2.12992e-07	-1.66433e-10	-1.05009	2.51866e-05	-1.66433e-10	-1.07328
65296974	chr14:65296974:G:A	2.125e-07	-1.66433e-10	-1.05241	2.51319e-05	-1.66433e-10	-1.07545
65297033	chr14:65297033:G:A	1.11233e-07	-1.69972	-2.72626e-10	1.27636e-05	-1.75299	-2.72626e-10
65297142	chr14:65297142:T:G	7.53327e-06	2.51573	-2.72626e-10	0.00112776	2.7284	-2.72626e-10
65297351	chr14:65297351:T:C	2.05951e-07	0.0211462	-1.10486	0.000955296	3.57021	-1.00777
65297806	chr14:65297806:C:T	2.28643e-07	-1.66433e-10	-0.979186	2.69108e-05	-1.66433e-10	-1.00706
65297839	chr14:65297839:T:C	6.01986e-08	-1.34049	-0.97321	9.76129e-06	-1.10644	-0.914725
65297855	chr14:65297855:G:C	3.07815e-08	-1.76079	-1.22365	4.45238e-06	-1.61747	-1.18868
65297891	chr14:65297891:G:A	1.05033e-07	-1.75707	-2.72626e-10	1.26901e-05	-1.75877	-2.72626e-10
65297960	chr14:65297960:A:G	1.97042e-07	-1.66433e-10	-1.12793	2.36567e-05	-1.66433e-10	-1.13595
65298016	chr14:65298016:G:T	4.96002e-08	-1.46627	-1.04109	8.45877e-06	-1.19823	-0.966154
65298256	chr14:65298256:A:G	1.76686e-07	-1.66433e-10	-1.23698	2.13819e-05	-1.66433e-10	-1.23705
65298852	chr14:65298852:T:C	4.95737e-08	-1.4406	-1.06729	8.49533e-06	-1.16241	-0.997664
65299074	chr14:65299074:AAAAAG:A	3.19044e-08	-1.71105	-1.23756	3.69277e-06	-1.75623	-1.23698
65299117	chr14:65299117:C:T	6.90457e-08	-1.03488	-1.1417	7.19701e-06	-1.18122	-1.14471
65300196	chr14:65300196:T:C	2.13913e-07	-1.66433e-10	-1.04578	2.52658e-05	-1.66433e-10	-1.07014
65300271	chr14:65300271:T:C	1.91091e-07	-1.66433e-10	-1.1586	2.33071e-05	-1.66433e-10	-1.15083
65300443	chr14:65300443:A:G	3.14126e-05	3.94361	-2.72626e-10	0.00265548	3.58479	-2.72626e-10
65300615	chr14:65300615:C:T	2.10961e-07	-0.0602737	-0.999405	0.000937709	3.43836	-0.894507
65301061	chr14:65301061:G:A	2.50143e-07	-0.0862875	-0.80303	0.100658	7.33105	-0.111155
65301567	chr14:65301567:G:A	3.17008e-07	-1.66433e-10	-0.652422	4.59907e-05	-1.66433e-10	-0.471152
65301872	chr14:65301872:T:A	5.77439e-08	-1.21441	-1.14092	5.44394e-06	-1.62993	-0.975153
65302014	chr14:65302014:A:G	3.25384e-07	-1.66433e-10	-0.626344	4.73603e-05	-1.66433e-10	-0.441805
65302264	chr14:65302264:T:C	2.1734e-07	-1.66433e-10	-1.02989	2.56671e-05	-1.66433e-10	-1.05438
65302522	chr14:65302522:T:C	1.87403e-07	-1.66433e-10	-1.17809	2.1841e-05	-1.66433e-10	-1.2158
65302552	chr14:65302552:T:A	3.70061e-08	-1.75399	-1.04628	4.7065e-06	-1.76102	-0.989629
65302699	chr14:65302699:A:T	3.60645e-08	-1.75036	-1.07568	4.55278e-06	-1.76063	-1.02323
65302776	chr14:65302776:A:G	2.8797e-07	-1.66433e-10	-0.748493	3.54212e-05	-1.66433e-10	-0.73228
65303256	chr14:65303256:A:G	1.80695e-07	-1.66433e-10	-1.21454	2.21979e-05	-1.66433e-10	-1.19959
65303411	chr14:65303411:C:T	1.80877e-07	-1.66433e-10	-1.21353	2.22267e-05	-1.66433e-10	-1.1983
65304195	chr14:65304195:C:T	2.14416e-07	-1.66433e-10	-1.04343	2.53493e-05	-1.66433e-10	-1.06684
65304229	chr14:65304229:A:G	4.27416e-08	-1.76066	-0.895513	5.02033e-06	-1.74608	-0.940019
65304260	chr14:65304260:C:T	4.00415e-08	-1.50507	-1.21636	4.1472e-06	-1.64125	-1.23591
65304329	chr14:65304329:T:G	7.49341e-08	-0.890093	-1.20465	0.000170978	1.97055	-1.12861
65304332	chr14:65304332:G:A	9.3824e-06	2.73524	-2.72626e-10	0.00158382	3.06801	-2.72626e-10
65304392	chr14:65304392:G:A	3.34569e-08	-1.76004	-1.14105	4.11392e-06	-1.75049	-1.13472
65304972	chr14:65304972:C:T	1.77048e-07	-1.66433e-10	-1.23493	2.1394e-05	-1.66433e-10	-1.23648
65305981	chr14:65305981:G:A	2.0234e-07	-1.66433e-10	-1.1014	2.40191e-05	-1.66433e-10	-1.12074
65306131	chr14:65306131:G:A	2.85106e-07	-0.758491	-2.72626e-10	6.55553e-05	-0.116697	-2.72626e-10
65306837	chr14:65306837:T:C	4.5409e-08	-1.35991	-1.23573	4.76687e-06	-1.55993	-1.17797
65307264	chr14:65307264:C:T	3.24854e-08	-1.75693	-1.17363	4.52612e-06	-1.66778	-1.12195
65307759	chr14:65307759:T:C	3.30262e-08	-1.76051	-1.15354	4.53963e-06	-1.69126	-1.09548
65307768	chr14:65307768:C:G	5.35646e-08	-1.66402	-0.766437	7.22717e-06	-1.61935	-0.702394
65308012	chr14:65308012:C:T	1.07483e-07	-1.73402	-2.72626e-10	3.23138e-05	-0.824097	-2.72626e-10
65308153	chr14:65308153:G:A	2.88638e-07	-1.66433e-10	-0.746177	3.40525e-05	-1.66433e-10	-0.771688
65308469	chr14:65308469:T:C	3.32134e-08	-1.76049	-1.1479	4.57472e-06	-1.69075	-1.08829
65308500	chr14:65308500:C:T	3.93455e-07	-1.66433e-10	-0.436383	6.15516e-05	-1.66433e-10	-0.179713
65308977	chr14:65308977:T:G	5.5583e-08	-1.15608	-1.23739	0.000110138	1.63657	-1.23443
65309124	chr14:65309124:G:A	2.07297e-07	-1.66433e-10	-1.0772	2.45753e-05	-1.66433e-10	-1.09785
65309575	chr14:65309575:C:T	1.99354e-07	-1.11627	-2.72626e-10	1.74542e-05	-1.44001	-2.72626e-10
65309697	chr14:65309697:G:C	4.21145e-08	-1.73454	-0.93642	5.75179e-06	-1.69738	-0.852697
65310406	chr14:65310406:G:A	1.25167e-07	-0.661851	-0.919847	0.0235151	6.0672	-0.301395
65311386	chr14:65311386:A:G	3.98519e-08	-1.49324	-1.23294	5.78825e-06	-1.31527	-1.22849
65311398	chr14:65311398:G:GA	1.18628e-07	-0.921057	-0.714302	0.0155907	5.32746	0.0273833
65311461	chr14:65311461:A:G	3.30426e-08	-1.74665	-1.1669	4.36333e-06	-1.63342	-1.19294
65311512	chr14:65311512:AAAG:A	3.47739e-08	-1.74313	-1.11936	4.58078e-06	-1.62336	-1.15436
65311547	chr14:65311547:A:T	3.85213e-07	-1.66433e-10	-0.457554	6.00853e-05	-1.66433e-10	-0.203824
65311572	chr14:65311572:A:C	3.50212e-08	-1.74514	-1.11026	4.5902e-06	-1.6289	-1.14677
65311702	chr14:65311702:A:G	3.16231e-07	-1.66433e-10	-0.654878	3.72218e-05	-1.66433e-10	-0.682695
65311766	chr14:65311766:T:C	2.53273e-07	-1.66433e-10	-0.876882	3.43581e-05	-1.66433e-10	-0.762752
65311781	chr14:65311781:G:A	1.84086e-07	-1.66433e-10	-1.19595	2.32842e-05	-1.66433e-10	-1.15181
65312090	chr14:65312090:C:T	1.98582e-07	-1.66433e-10	-1.12015	2.2862e-05	-1.66433e-10	-1.17011
65312115	chr14:65312115:T:C	5.05216e-08	-1.26269	-1.22626	5.246e-06	-1.49678	-1.14534
65312410	chr14:65312410:G:A	3.41328e-08	-1.75533	-1.12576	4.50446e-06	-1.73152	-1.06301
65312420	chr14:65312420:G:A	3.39463e-08	-1.68293	-1.20364	4.30485e-06	-1.62954	-1.21031
65312764	chr14:65312764:A:G	3.43965e-08	-1.75792	-1.11548	4.59713e-06	-1.72422	-1.04994
65313142	chr14:65313142:T:C	1.87141e-07	-1.66433e-10	-1.17949	2.32372e-05	-1.66433e-10	-1.15384
65313785	chr14:65313785:C:T	1.23344e-07	-1.59637	-2.72626e-10	1.73744e-05	-1.44459	-2.72626e-10
65314513	chr14:65314513:TA:T	5.05158e-08	-1.65498	-0.834081	6.16137e-06	-1.60505	-0.876237
65314516	chr14:65314516:A:T	1.67487e-07	-1.75752	0.467071	3.40763e-05	-1.71967	0.948683
65314877	chr14:65314877:C:T	2.27667e-07	-1.0262	0.0427355	3.87509e-05	-0.689889	0.0474543
65315994	chr14:65315994:G:A	3.57405e-08	-1.75977	-1.0753	4.87229e-06	-1.71619	-0.999836
65316301	chr14:65316301:T:C	3.55796e-08	-1.75729	-1.08229	4.78265e-06	-1.72636	-1.00823
65316552	chr14:65316552:T:G	3.59368e-08	-1.75849	-1.0711	4.86828e-06	-1.72214	-0.994713
65316627	chr14:65316627:T:C	2.81986e-07	-1.66433e-10	-0.769494	3.87423e-05	-1.66433e-10	-0.642658
65316676	chr14:65316676:G:A	6.67002e-08	-1.44071	-0.770434	1.18335e-05	-1.1924	-0.636259
65316742	chr14:65316742:A:G	3.57654e-08	-1.75681	-1.07756	4.8036e-06	-1.7277	-1.00252
65317148	chr14:65317148:G:T	1.76744e-07	-1.66433e-10	-1.23665	2.13878e-05	-1.66433e-10	-1.23677
65317391	chr14:65317391:G:A	6.03842e-08	-1.11669	-1.19394	6.29064e-06	-1.38804	-1.07249
65317441	chr14:65317441:C:T	1.77212e-07	-1.66433e-10	-1.23401	2.14416e-05	-1.66433e-10	-1.23426
65317841	chr14:65317841:G:A	5.74187e-08	-1.17523	-1.18575	6.29953e-06	-1.39098	-1.06813
65318142	chr14:65318142:G:T	3.63567e-08	-1.75853	-1.05944	4.93433e-06	-1.72217	-0.981201
65318259	chr14:65318259:G:A	2.13929e-07	-1.66433e-10	-1.0457	2.60966e-05	-1.66433e-10	-1.03779
65318476	chr14:65318476:G:A	5.76079e-08	-1.1361	-1.22159	5.83564e-06	-1.40363	-1.13198
65319013	chr14:65319013:C:T	2.22065e-07	-1.00838	-2.72626e-10	1.8878e-05	-1.36159	-2.72626e-10
65319067	chr14:65319067:G:A	5.67409e-08	-1.62018	-0.752679	9.48149e-06	-1.43716	-0.613084
65319111	chr14:65319111:T:C	3.39464e-08	-1.75874	-1.12783	4.54198e-06	-1.72114	-1.06509
65319340	chr14:65319340:G:A	1.9551e-07	-1.66433e-10	-1.13574	2.43553e-05	-1.66433e-10	-1.10684
65319491	chr14:65319491:A:G	7.62819e-06	2.52826	-2.72626e-10	0.00115697	2.75397	-2.72626e-10
65319842	chr14:65319842:C:G	2.08528e-07	-1.66433e-10	-1.07128	2.53706e-05	-1.66433e-10	-1.066
65320397	chr14:65320397:A:T	3.49062e-08	-1.74868	-1.11001	4.54161e-06	-1.74242	-1.04389
65320699	chr14:65320699:C:T	4.14618e-07	-1.66433e-10	-0.383992	6.5374e-05	-1.66433e-10	-0.119465
65321217	chr14:65321217:T:C	3.4595e-07	-1.66433e-10	-0.565055	4.55898e-05	-1.66433e-10	-0.479906
65321223	chr14:65321223:T:C	3.4849e-08	-1.75579	-1.10454	4.63305e-06	-1.73042	-1.03595
65321468	chr14:65321468:A:G	2.51301e-07	-1.66433e-10	-0.884699	2.97661e-05	-1.66433e-10	-0.906221
65321719	chr14:65321719:C:T	3.49307e-08	-1.74824	-1.10975	4.54145e-06	-1.74292	-1.04342
65321772	chr14:65321772:A:G	7.63874e-08	-0.987665	-1.08787	6.76671e-06	-1.24621	-1.14136
65322359	chr14:65322359:G:A	2.02353e-07	-0.17231	-0.929027	0.00149686	3.76126	-0.74973
65322539	chr14:65322539:C:T	1.37457e-07	-1.48804	-2.72626e-10	1.36682e-05	-1.68452	-2.72626e-10
65322701	chr14:65322701:T:C	3.71133e-07	-1.66433e-10	-0.494789	5.34193e-05	-1.66433e-10	-0.321419
65322776	chr14:65322776:T:G	3.14828e-07	-1.66433e-10	-0.659325	3.59061e-05	-1.66433e-10	-0.718683
65322853	chr14:65322853:A:C	1.14623e-07	-0.921058	-0.748639	0.014951	5.33932	-0.0263747
65322974	chr14:65322974:A:AC	1.75802e-07	-0.924113	-0.317878	3.1391e-05	-0.577068	-0.276002
65323011	chr14:65323011:C:T	5.48069e-08	-1.17074	-1.2368	5.49258e-06	-1.4077	-1.18849
65323144	chr14:65323144:G:A	2.23563e-07	-1.66433e-10	-1.00166	2.65586e-05	-1.66433e-10	-1.02024
65323189	chr14:65323189:A:G	2.05129e-07	-1.66433e-10	-1.08771	2.43264e-05	-1.66433e-10	-1.10803
65323254	chr14:65323254:G:A	1.79342e-07	-1.66433e-10	-1.22206	2.16921e-05	-1.66433e-10	-1.22264
65323273	chr14:65323273:C:G	4.37171e-08	-1.75324	-0.880373	5.89437e-06	-1.72939	-0.796204
65323697	chr14:65323697:A:G	7.7435e-08	-0.985333	-1.07658	6.84559e-06	-1.24373	-1.13225
65323725	chr14:65323725:T:C	1.7695e-07	-1.66433e-10	-1.23548	2.14107e-05	-1.66433e-10	-1.2357
65324573	chr14:65324573:G:A	2.20643e-07	-1.66433e-10	-1.0148	2.60351e-05	-1.66433e-10	-1.04014
65325066	chr14:65325066:A:G	4.09183e-07	-1.66433e-10	-0.397189	6.43912e-05	-1.66433e-10	-0.134613
65325210	chr14:65325210:A:G	3.22355e-07	-0.635696	-2.72626e-10	0.00145942	2.9862	-2.72626e-10
65325433	chr14:65325433:G:T	5.01899e-08	-1.52706	-0.968475	8.68546e-06	-1.28084	-0.857098
65325551	chr14:65325551:A:C	5.97913e-08	-1.0985	-1.22199	6.12861e-06	-1.35077	-1.13585
65326121	chr14:65326121:C:T	3.15356e-07	-0.193603	-0.464045	0.0413289	6.12512	0.204607
65326134	chr14:65326134:A:G	3.16309e-07	-0.184058	-0.470573	0.0418477	6.14651	0.195689
65326450	chr14:65326450:T:C	3.25197e-07	-0.154579	-0.472339	0.0444762	6.20966	0.193462
65326506	chr14:65326506:A:G	3.14877e-07	-0.229263	-0.429906	0.0398739	6.04294	0.250949
65326856	chr14:65326856:G:A	1.77076e-07	-1.66433e-10	-1.23477	2.13808e-05	-1.66433e-10	-1.2371
65327032	chr14:65327032:A:C	1.76984e-07	-1.66433e-10	-1.23529	2.14883e-05	-1.66433e-10	-1.23208
65327033	chr14:65327033:C:G	1.7756e-07	-1.66433e-10	-1.23204	2.15887e-05	-1.66433e-10	-1.22742
65327609	chr14:65327609:G:A	2.31898e-07	-0.25002	-0.715034	0.0248679	5.97445	-0.15271
65327647	chr14:65327647:A:C	2.60679e-07	-1.66433e-10	-0.84806	3.44962e-05	-1.66433e-10	-0.758742
65327650	chr14:65327650:G:T	1.45171e-07	-1.43344	-2.72626e-10	1.49593e-05	-1.59426	-2.72626e-10
65327974	chr14:65327974:C:T	3.53808e-08	-1.72831	-1.11687	4.67746e-06	-1.68911	-1.06773
65328045	chr14:65328045:G:T	3.28307e-08	-1.71565	-1.20434	4.27437e-06	-1.67038	-1.17657
65328363	chr14:65328363:C:T	1.60421e-07	-0.35486	-0.978687	0.0410721	6.74385	-0.420353
65328414	chr14:65328414:G:A	2.15236e-07	-1.66433e-10	-1.03962	2.62903e-05	-1.66433e-10	-1.03039
65328466	chr14:65328466:CAATATTTAATTTTCAATG:C	2.08477e-07	-1.09658	0.0250599	3.54436e-05	-0.765963	0.0343163
65328491	chr14:65328491:T:C	2.11264e-07	-1.66433e-10	-1.05824	2.50105e-05	-1.66433e-10	-1.08029
65330269	chr14:65330269:G:A	3.7105e-07	-1.66433e-10	-0.495014	5.34405e-05	-1.66433e-10	-0.321022
65330471	chr14:65330471:C:T	1.69572e-05	3.3271	-2.72626e-10	0.00263909	3.5786	-2.72626e-10
65330975	chr14:65330975:A:T	1.12411e-07	-0.821959	-0.86723	0.0163506	5.61958	-0.217148
65331048	chr14:65331048:G:T	1.90715e-07	-0.114872	-1.0457	0.00144401	3.87502	-0.899425
65331066	chr14:65331066:A:G	5.67778e-07	0.208195	-0.277815	0.12085	6.93986	0.462857
65331278	chr14:65331278:G:A	1.54179e-07	-1.37323	-2.72626e-10	1.5686e-05	-1.54682	-2.72626e-10
65332110	chr14:65332110:G:C	2.46419e-07	-1.66433e-10	-0.904318	2.98431e-05	-1.66433e-10	-0.903637
65332230	chr14:65332230:G:T	2.00743e-07	-1.66433e-10	-1.10933	2.3836e-05	-1.66433e-10	-1.12839
65332630	chr14:65332630:A:T	5.4792e-08	-1.24082	-1.16699	6.13834e-06	-1.45818	-1.02686
65333087	chr14:65333087:G:A	1.86463e-07	-0.102165	-1.08095	0.00140571	3.89064	-0.941931
65333111	chr14:65333111:G:T	5.84178e-08	-1.60979	-0.733936	7.96285e-06	-1.55631	-0.668492
65333178	chr14:65333178:G:A	2.92657e-05	3.87282	-2.72626e-10	0.00454487	4.12216	-2.72626e-10
65333586	chr14:65333586:C:T	2.63722e-07	-1.66433e-10	-0.836456	3.24482e-05	-1.66433e-10	-0.819945
65334297	chr14:65334297:A:G	3.50395e-07	-1.66433e-10	-0.552288	4.62217e-05	-1.66433e-10	-0.466142
65334306	chr14:65334306:G:A	2.60012e-07	-0.194832	-0.65579	0.00625998	4.63529	-0.192952
65334381	chr14:65334381:C:T	1.58526e-07	-1.34543	-2.72626e-10	1.60068e-05	-1.52658	-2.72626e-10
65334767	chr14:65334767:G:C	1.38106e-07	-1.48333	-2.72626e-10	1.73853e-05	-1.44396	-2.72626e-10
65334786	chr14:65334786:T:C	5.63645e-07	-1.66433e-10	-0.0769262	6.64991e-05	-1.66433e-10	-0.102401
65335093	chr14:65335093:A:G	2.33419e-07	-0.547858	-0.410659	0.00299179	3.68975	0.014286
65335231	chr14:65335231:C:T	1.38725e-07	-1.47886	-2.72626e-10	1.74654e-05	-1.43937	-2.72626e-10
65335604	chr14:65335604:A:G	6.45183e-08	-1.72861	-0.515792	9.99809e-06	-1.72526	-0.271934
65335848	chr14:65335848:A:G	1.05851e-07	-1.74931	-2.72626e-10	1.2814e-05	-1.74905	-2.72626e-10
65336499	chr14:65336499:G:A	3.03306e-07	-1.66433e-10	-0.696609	4.06771e-05	-1.66433e-10	-0.593926
65336589	chr14:65336589:T:C	1.26357e-07	-0.976723	-0.595514	1.15187e-05	-1.33457	-0.521051
65336855	chr14:65336855:C:T	2.15925e-07	-1.66433e-10	-1.03642	2.52876e-05	-1.66433e-10	-1.06927
65337610	chr14:65337610:G:A	3.63789e-08	-1.70058	-1.11679	3.48037e-05	0.47543	-1.2253
65338090	chr14:65338090:C:T	2.07317e-07	-1.66433e-10	-1.0771	2.51336e-05	-1.66433e-10	-1.07539
65338807	chr14:65338807:A:G	1.25732e-07	-0.958129	-0.61907	1.13725e-05	-1.3218	-0.546594
65338934	chr14:65338934:A:G	4.44429e-07	-1.66433e-10	-0.31456	6.52677e-05	-1.66433e-10	-0.121092
65338991	chr14:65338991:T:A	1.78873e-07	-0.252582	-0.97209	0.000666981	3.04168	-0.838508
65339119	chr14:65339119:C:T	2.38445e-07	-1.66433e-10	-0.93721	2.80597e-05	-1.66433e-10	-0.965254
65339299	chr14:65339299:C:T	2.39751e-06	-1.66433e-10	1.37084	0.000435813	-1.66433e-10	1.77762
65339397	chr14:65339397:A:G	2.11291e-06	-1.66433e-10	1.24447	0.000380332	-1.66433e-10	1.64146
65339423	chr14:65339423:T:G	2.30717e-06	-1.66433e-10	1.33243	0.000417918	-1.66433e-10	1.73569
65339713	chr14:65339713:G:A	9.24868e-07	-1.66433e-10	0.418301	0.000155614	-1.66433e-10	0.747785
65339771	chr14:65339771:G:A	1.80174e-07	-1.66433e-10	-1.21742	2.16644e-05	-1.66433e-10	-1.22392
65339772	chr14:65339772:T:G	3.44555e-08	-1.65633	-1.21535	5.46263e-06	-1.37825	-1.22341
65339789	chr14:65339789:G:A	4.97961e-07	-1.66433e-10	-0.200828	7.40095e-05	-1.66433e-10	0.00460348
65339918	chr14:65339918:G:A	1.76604e-07	-1.66433e-10	-1.23744	2.13709e-05	-1.66433e-10	-1.23756
65339919	chr14:65339919:C:T	1.70402e-07	-0.834933	-0.438257	1.50542e-05	-1.23059	-0.357348
65340159	chr14:65340159:T:C	2.19923e-07	-1.71234	0.69427	0.000539339	0.515859	1.4749
65340449	chr14:65340449:C:G	3.67121e-08	-1.67065	-1.1376	4.18408e-06	-1.73066	-1.13764
65340528	chr14:65340528:A:G	1.94352e-07	-1.66433e-10	-1.14168	2.35613e-05	-1.66433e-10	-1.13998
65340724	chr14:65340724:C:T	1.56414e-07	-1.18203	-0.176814	0.000458613	1.72255	0.106068
65340976	chr14:65340976:G:A	7.95012e-08	-0.894902	-1.14068	9.70839e-06	-1.01161	-1.01499
65341063	chr14:65341063:G:A	3.74799e-08	-1.67748	-1.11006	3.92772e-05	0.593729	-1.22268
65341082	chr14:65341082:C:A	3.23084e-08	-1.72521	-1.21082	4.03445e-06	-1.68824	-1.21648
65341750	chr14:65341750:C:T	3.60982e-08	-1.69344	-1.13167	3.57364e-05	0.50604	-1.22946
65341896	chr14:65341896:A:G	8.70987e-08	-1.18472	-0.759586	8.82122e-06	-1.49396	-0.628473
65342083	chr14:65342083:C:T	1.76956e-07	-1.66433e-10	-1.23545	2.1403e-05	-1.66433e-10	-1.23606
65342529	chr14:65342529:C:T	1.34166e-07	-0.551272	-0.960997	0.000470093	2.66079	-0.80745
65342539	chr14:65342539:AT:A	8.51997e-08	-0.914062	-1.05229	1.06016e-05	-1.06164	-0.876951
65342568	chr14:65342568:C:A	2.27211e-07	0.0026236	-0.988096	0.0010338	3.49861	-0.857206
65342813	chr14:65342813:G:T	1.76911e-07	-1.66433e-10	-1.2357	2.13771e-05	-1.66433e-10	-1.23727
65342877	chr14:65342877:C:T	8.69069e-07	-1.66433e-10	0.356072	0.000145421	-1.66433e-10	0.680045
65343259	chr14:65343259:A:C	1.21025e-07	-1.45113	-0.164226	0.000288891	1.20446	0.162003
65343971	chr14:65343971:G:A	3.1287e-07	-1.66433e-10	-0.665561	3.6699e-05	-1.66433e-10	-0.696841
65344682	chr14:65344682:A:T	2.09414e-07	-0.140312	-0.926724	0.000858626	3.23633	-0.780591
65344819	chr14:65344819:T:C	1.94879e-07	-1.08302	-0.0559549	0.000667531	1.95878	0.245214
65344954	chr14:65344954:C:T	1.6734e-07	-0.924502	-0.366821	1.51983e-05	-1.29713	-0.281272
65345208	chr14:65345208:T:C	1.12515e-06	-1.66433e-10	0.614325	0.000192732	-1.66433e-10	0.961708
65345562	chr14:65345562:AATGCATAGTTT:A	1.96369e-07	-1.66433e-10	-1.13136	2.38082e-05	-1.66433e-10	-1.12956
65345647	chr14:65345647:GA:G	3.65195e-08	-1.68972	-1.12378	3.65752e-05	0.527035	-1.22725
65345870	chr14:65345870:T:C	2.08982e-07	-1.0691	-2.72626e-10	1.35185e-05	-1.69553	-2.72626e-10
65345897	chr14:65345897:T:G	1.5732e-07	-1.35307	-2.72626e-10	1.59254e-05	-1.53168	-2.72626e-10
65346472	chr14:65346472:C:T	1.16726e-07	-1.65152	-2.72626e-10	1.44534e-05	-1.62866	-2.72626e-10
65346665	chr14:65346665:G:C	1.94613e-07	-1.66433e-10	-1.14034	2.3593e-05	-1.66433e-10	-1.13864
65346677	chr14:65346677:C:T	1.92909e-07	-1.66433e-10	-1.14913	2.30086e-05	-1.66433e-10	-1.16372
65346678	chr14:65346678:G:A	2.04203e-07	-1.66433e-10	-1.09224	2.57149e-05	-1.66433e-10	-1.05252
65346837	chr14:65346837:A:G	2.08075e-07	-1.66433e-10	-1.07345	2.55474e-05	-1.66433e-10	-1.05905
65347287	chr14:65347287:G:A	1.76603e-07	-1.66433e-10	-1.23745	2.13747e-05	-1.66433e-10	-1.23738
65347544	chr14:65347544:A:T	9.4993e-08	-0.800131	-1.05742	3.40843e-05	0.247921	-1.01867
65347885	chr14:65347885:C:T	2.51629e-07	-1.66433e-10	-0.883395	3.10129e-05	-1.66433e-10	-0.865187
65348036	chr14:65348036:T:C	4.30322e-07	-1.66433e-10	-0.346816	5.20665e-05	-1.66433e-10	-0.347068
65349028	chr14:65349028:T:C	2.29181e-07	-1.66433e-10	-0.97684	2.7e-05	-1.66433e-10	-1.00375
65349268	chr14:65349268:A:G	1.69617e-07	-0.893099	-0.384706	1.52718e-05	-1.2737	-0.299884
65349483	chr14:65349483:C:T	3.43523e-07	-1.66433e-10	-0.572096	4.99188e-05	-1.66433e-10	-0.389193
65349590	chr14:65349590:G:A	7.06935e-08	-1.58404	-0.568958	9.85646e-06	-1.55879	-0.452674
65349674	chr14:65349674:C:T	1.06892e-07	-1.73953	-2.72626e-10	1.27321e-05	-1.75546	-2.72626e-10
65349675	chr14:65349675:G:A	2.22823e-07	-1.00497	-2.72626e-10	8.8671e-05	0.185343	-2.72626e-10
65349769	chr14:65349769:A:G	1.47601e-07	-0.828787	-0.588052	1.29328e-05	-1.22573	-0.514088
65349877	chr14:65349877:T:C	8.93502e-07	-1.66433e-10	0.383798	0.000149796	-1.66433e-10	0.709686
65350469	chr14:65350469:A:G	1.69639e-07	-1.59323	0.315547	2.89804e-05	-1.51126	0.578291
65350518	chr14:65350518:G:C	1.83918e-07	-0.807577	-0.389282	1.61752e-05	-1.21007	-0.306035
65350585	chr14:65350585:A:G	1.83774e-07	-1.66433e-10	-1.19764	2.20343e-05	-1.66433e-10	-1.20699
65351225	chr14:65351225:C:T	2.09714e-07	-1.66433e-10	-1.06561	2.48693e-05	-1.66433e-10	-1.08596
65351521	chr14:65351521:T:C	6.82065e-08	-1.58674	-0.602066	9.47622e-06	-1.56232	-0.488489
65351744	chr14:65351744:G:T	1.43113e-07	-1.44772	-2.72626e-10	1.45749e-05	-1.62029	-2.72626e-10
65351783	chr14:65351783:G:T	1.98621e-07	-1.66433e-10	-1.11995	2.41662e-05	-1.66433e-10	-1.11463
65352013	chr14:65352013:T:G	7.33205e-08	-1.63405	-0.482461	1.02573e-05	-1.61308	-0.358519
65352106	chr14:65352106:G:A	1.0635e-07	-1.74461	-2.72626e-10	1.54849e-05	-1.55973	-2.72626e-10
65352205	chr14:65352205:T:A	1.9661e-07	-1.66433e-10	-1.13013	2.38503e-05	-1.66433e-10	-1.12779
65352307	chr14:65352307:G:A	1.92992e-07	-1.66433e-10	-1.1487	2.36111e-05	-1.66433e-10	-1.13787
65352357	chr14:65352357:C:T	2.43351e-07	-1.66433e-10	-0.916845	2.85911e-05	-1.66433e-10	-0.946494
65352358	chr14:65352358:G:A	1.0871e-07	-1.72266	-2.72626e-10	1.33052e-05	-1.71143	-2.72626e-10
65352775	chr14:65352775:T:A	1.15411e-06	-1.66433e-10	0.639731	0.000197921	-1.66433e-10	0.988276
65353157	chr14:65353157:A:G	2.1115e-07	-1.66433e-10	-1.05878	2.50298e-05	-1.66433e-10	-1.07952
65353197	chr14:65353197:C:T	2.36426e-07	-0.945714	-2.72626e-10	9.75005e-05	0.280267	-2.72626e-10
65353530	chr14:65353530:C:T	1.9125e-07	-1.66433e-10	-1.15777	2.31979e-05	-1.66433e-10	-1.15553
65353698	chr14:65353698:A:G	1.77086e-07	-1.66433e-10	-1.23471	2.13794e-05	-1.66433e-10	-1.23716
65353773	chr14:65353773:A:G	2.4072e-07	-1.66433e-10	-0.927716	3.18709e-05	-1.66433e-10	-0.837897
65354217	chr14:65354217:A:C	2.32009e-07	-0.964575	-2.72626e-10	9.45979e-05	0.250045	-2.72626e-10
65354267	chr14:65354267:C:G	1.77362e-07	-1.66433e-10	-1.23316	2.1875e-05	-1.66433e-10	-1.21424
65354422	chr14:65354422:G:T	4.20195e-08	-1.51732	-1.1559	5.68995e-06	-1.426	-1.13489
65354508	chr14:65354508:G:A	7.80409e-07	-1.66433e-10	0.248468	0.000124304	-1.66433e-10	0.523137
65355263	chr14:65355263:C:T	7.696e-07	-1.66433e-10	0.23452	0.000122514	-1.66433e-10	0.508637
65355276	chr14:65355276:G:A	5.11024e-08	-1.61595	-0.861569	7.42864e-06	-1.47119	-0.823059
65355444	chr14:65355444:G:A	1.77652e-07	-1.66433e-10	-1.23152	2.14742e-05	-1.66433e-10	-1.23274
65355775	chr14:65355775:C:T	2.22922e-07	-0.278324	-0.726203	0.000771451	2.93996	-0.591278
65355937	chr14:65355937:A:G	2.30807e-07	-1.66433e-10	-0.969769	2.9463e-05	-1.66433e-10	-0.916456
65356205	chr14:65356205:G:T	9.32633e-08	-0.900101	-0.975823	1.36023e-05	-0.752022	-0.937331
65356218	chr14:65356218:G:A	3.2439e-07	-1.66433e-10	-0.629403	3.76759e-05	-1.66433e-10	-0.67057
65356814	chr14:65356814:T:TA	1.77636e-07	-1.66433e-10	-1.23161	2.15217e-05	-1.66433e-10	-1.23053
65356844	chr14:65356844:G:A	1.97194e-07	-1.66433e-10	-1.12716	2.34992e-05	-1.66433e-10	-1.14262
65356868	chr14:65356868:C:T	2.21198e-07	-1.66433e-10	-1.01229	2.68728e-05	-1.66433e-10	-1.00848
65357031	chr14:65357031:A:G	2.73317e-07	-1.66433e-10	-0.800719	3.33292e-05	-1.66433e-10	-0.793156
65357578	chr14:65357578:C:T	2.19514e-07	-1.66433e-10	-1.01993	2.86661e-05	-1.66433e-10	-0.943876
65358149	chr14:65358149:G:A	1.91386e-07	-1.66433e-10	-1.15706	2.37784e-05	-1.66433e-10	-1.13081
65358269	chr14:65358269:C:T	2.16231e-07	-1.66433e-10	-1.035	2.81664e-05	-1.66433e-10	-0.961459
65358410	chr14:65358410:A:C	2.60826e-07	-0.847495	-2.72626e-10	0.00011366	0.433624	-2.72626e-10
65359545	chr14:65359545:T:A	2.69984e-07	-0.812988	-2.72626e-10	0.000119983	0.487756	-2.72626e-10
65359715	chr14:65359715:A:G	8.71875e-08	-1.74841	-0.19488	1.22037e-05	-1.72509	-0.0727668
65359860	chr14:65359860:C:G	4.20684e-08	-1.56328	-1.10877	4.45625e-06	-1.68877	-1.11652
65359862	chr14:65359862:A:G	7.79576e-08	-1.75026	-0.304922	1.08296e-05	-1.72822	-0.18909
65359995	chr14:65359995:G:A	1.78792e-07	-1.66433e-10	-1.22513	2.15922e-05	-1.66433e-10	-1.22726
65360371	chr14:65360371:A:G	1.87187e-07	-1.66433e-10	-1.17924	2.4628e-05	-1.66433e-10	-1.09571
65361184	chr14:65361184:C:T	2.16494e-07	-1.66433e-10	-1.03379	2.8205e-05	-1.66433e-10	-0.96009
65361216	chr14:65361216:C:T	1.11002e-06	-1.66433e-10	0.600784	0.000158922	-1.66433e-10	0.768822
65361218	chr14:65361218:T:C	7.78068e-07	-1.66433e-10	0.245464	0.000109629	-1.66433e-10	0.397511
65361224	chr14:65361224:T:C	4.35821e-07	-1.66433e-10	-0.334119	5.96733e-05	-1.66433e-10	-0.210705
65361225	chr14:65361225:G:T	7.22563e-07	-1.66433e-10	0.171455	0.000101583	-1.66433e-10	0.321283
65361243	chr14:65361243:CT:C	7.62187e-07	-1.66433e-10	0.224842	0.000104164	-1.66433e-10	0.346379
65361489	chr14:65361489:C:T	2.53671e-07	-0.127594	-0.747717	0.00112745	3.32782	-0.5997
65361903	chr14:65361903:C:T	1.91603e-07	-1.66433e-10	-1.15592	2.2859e-05	-1.66433e-10	-1.17025
65362834	chr14:65362834:T:C	3.20292e-08	-1.73001	-1.21469	3.86143e-05	0.385865	-1.03183
65362880	chr14:65362880:C:T	5.62767e-07	-1.66433e-10	-0.0784843	7.42982e-05	-1.66433e-10	0.00849719
65363233	chr14:65363233:TGCCTCA:T	2.18973e-07	-0.456857	-0.565545	0.000757736	2.72506	-0.394317
65363295	chr14:65363295:TATTTTTAGTAGAGA:T	2.77128e-07	-0.295984	-0.490888	0.00110655	3.022	-0.312589
65363314	chr14:65363314:GTTTCA:G	3.04091e-07	-0.00551778	-0.688506	0.00146093	3.52101	-0.533771
65363346	chr14:65363346:T:TC	4.83261e-08	-1.71972	-0.813657	6.27538e-06	-1.68777	-0.775181
65363357	chr14:65363357:G:A	1.80291e-07	-1.66433e-10	-1.21678	2.22741e-05	-1.66433e-10	-1.19616
65363504	chr14:65363504:G:A	1.01277e-06	-1.66433e-10	0.509096	0.000171885	-1.66433e-10	0.847236
65363641	chr14:65363641:C:T	4.18083e-07	-1.66433e-10	-0.37567	6.10238e-05	-1.66433e-10	-0.188327
65363987	chr14:65363987:T:C	7.64161e-08	-0.882104	-1.19305	6.45547e-06	-1.24271	-1.19195
65364036	chr14:65364036:G:A	1.76873e-07	-1.66433e-10	-1.23592	2.13763e-05	-1.66433e-10	-1.23731
65364216	chr14:65364216:T:C	2.79855e-07	-1.66433e-10	-0.777077	3.42584e-05	-1.66433e-10	-0.765659
65364274	chr14:65364274:G:A	5.85763e-08	-1.69182	-0.649202	6.78941e-06	-1.72114	-0.663086
65364326	chr14:65364326:C:G	2.14325e-07	-1.66433e-10	-1.04386	2.53538e-05	-1.66433e-10	-1.06666
65364423	chr14:65364423:G:A	3.4911e-08	-1.6885	-1.17005	5.88002e-05	0.677949	-0.903394
65364503	chr14:65364503:T:C	2.40803e-07	-0.191778	-0.735592	0.00101451	3.21012	-0.587545
65364858	chr14:65364858:G:A	1.91728e-07	-1.66433e-10	-1.15527	2.25616e-05	-1.66433e-10	-1.18334
65364868	chr14:65364868:A:C	5.06145e-08	-1.67343	-0.813677	5.84121e-06	-1.70704	-0.827613
65365200	chr14:65365200:C:T	5.08857e-08	-1.66743	-0.814339	5.86593e-06	-1.70222	-0.828212
65365288	chr14:65365288:A:G	4.85208e-08	-1.58567	-0.943689	6.04209e-06	-1.53103	-0.969814
65365416	chr14:65365416:A:G	2.69587e-07	-1.66433e-10	-0.81446	3.27991e-05	-1.66433e-10	-0.809189
65365589	chr14:65365589:A:AC	3.44792e-07	-1.66433e-10	-0.56841	4.21913e-05	-1.66433e-10	-0.557376
65365689	chr14:65365689:A:G	4.53448e-08	-1.6529	-0.944154	5.22153e-06	-1.69063	-0.956166
65365773	chr14:65365773:A:T	9.30521e-08	-1.25147	-0.626725	9.85055e-06	-1.53184	-0.480222
65365812	chr14:65365812:A:G	9.07222e-08	-1.26821	-0.635338	9.64682e-06	-1.54293	-0.490032
65366068	chr14:65366068:C:T	5.5293e-08	-1.16218	-1.23653	6.26741e-06	-1.27155	-1.19267
65366656	chr14:65366656:A:G	4.84189e-08	-1.74729	-0.784173	5.96061e-06	-1.75686	-0.757554
65366693	chr14:65366693:C:T	2.60504e-07	-1.66433e-10	-0.848733	3.37124e-05	-1.66433e-10	-0.781724
65366722	chr14:65366722:T:C	4.59604e-08	-1.37857	-1.20501	5.13761e-05	0.847143	-1.20756
65366774	chr14:65366774:T:G	2.09449e-07	-1.66433e-10	-1.06687	2.71433e-05	-1.66433e-10	-0.99846
65366781	chr14:65366781:C:T	1.03848e-07	-0.956677	-0.811747	1.71507e-05	-0.761775	-0.695774
65366821	chr14:65366821:T:C	7.31244e-08	-0.941293	-1.17789	1.03612e-05	-0.801333	-1.16018
65367272	chr14:65367272:C:T	2.08901e-07	-1.66433e-10	-1.06949	2.47976e-05	-1.66433e-10	-1.08884
65367334	chr14:65367334:A:G	2.06318e-07	-1.66433e-10	-1.08193	2.4525e-05	-1.66433e-10	-1.0999
65367614	chr14:65367614:A:G	5.03608e-08	-1.55426	-0.937881	6.28796e-06	-1.49518	-0.965773
65368018	chr14:65368018:A:T	1.80471e-07	-1.21578	-2.72626e-10	1.69473e-05	-1.46948	-2.72626e-10
65368165	chr14:65368165:T:C	2.24691e-07	-0.996624	-2.72626e-10	9.1456e-05	0.216268	-2.72626e-10
65369082	chr14:65369082:G:A	1.35634e-07	-1.50139	-2.72626e-10	1.93468e-05	-1.33706	-2.72626e-10
65369377	chr14:65369377:T:A	5.33541e-08	-1.64926	-0.785138	7.05927e-06	-1.59993	-0.745319
65369513	chr14:65369513:A:T	1.03025e-06	-1.66433e-10	0.526207	0.00017514	-1.66433e-10	0.865995
65369533	chr14:65369533:GC:G	4.48097e-07	-0.30634	-2.72626e-10	6.37798e-05	-0.144153	-2.72626e-10
65369563	chr14:65369563:C:T	4.434e-08	-1.54846	-1.071	4.6156e-06	-1.70354	-1.06661
65369859	chr14:65369859:A:C	2.08162e-07	-1.66433e-10	-1.07303	2.69487e-05	-1.66433e-10	-1.00565
65369867	chr14:65369867:A:G	3.43282e-08	-1.747	-1.12838	4.07175e-06	-1.75845	-1.13707
65369995	chr14:65369995:C:T	1.78039e-07	-1.66433e-10	-1.22935	2.13959e-05	-1.66433e-10	-1.23639
65370043	chr14:65370043:TATA:T	2.14039e-07	-1.66433e-10	-1.04519	2.5322e-05	-1.66433e-10	-1.06792
65370293	chr14:65370293:C:T	2.45792e-07	-1.66433e-10	-0.906863	3.1671e-05	-1.66433e-10	-0.844188
65370503	chr14:65370503:C:T	2.62422e-07	-1.66433e-10	-0.841397	3.49515e-05	-1.66433e-10	-0.745629
65370785	chr14:65370785:C:T	1.08086e-07	-1.12775	-0.600676	2.61849e-05	-0.509658	-0.524748
65371100	chr14:65371100:G:C	2.55625e-07	-0.86764	-2.72626e-10	0.000109655	0.397746	-2.72626e-10
65372092	chr14:65372092:T:G	2.31563e-07	-1.66433e-10	-0.9665	2.96271e-05	-1.66433e-10	-0.910901
65372233	chr14:65372233:G:A	1.51809e-07	-1.38873	-2.72626e-10	1.26732e-05	-1.7601	-2.72626e-10
65372460	chr14:65372460:A:G	3.41761e-07	-1.66433e-10	-0.577239	4.18139e-05	-1.66433e-10	-0.566361
65372694	chr14:65372694:G:A	9.6444e-07	-1.66433e-10	0.460197	0.0001631	-1.66433e-10	0.794776
65372796	chr14:65372796:G:C	2.59292e-07	-0.228196	-0.625201	0.000995007	3.07167	-0.468506
65372920	chr14:65372920:A:T	1.87303e-07	-1.66433e-10	-1.17862	2.21147e-05	-1.66433e-10	-1.20335
65372943	chr14:65372943:T:C	2.66531e-07	-0.825861	-2.72626e-10	0.000115727	0.451648	-2.72626e-10
65372956	chr14:65372956:A:G	4.46624e-08	-1.59924	-1.01298	5.57771e-06	-1.54548	-1.03533
65373063	chr14:65373063:C:T	2.81391e-07	-1.66433e-10	-0.771605	3.42239e-05	-1.66433e-10	-0.766666
65373502	chr14:65373502:C:T	2.12484e-07	-1.66433e-10	-1.05249	2.46265e-05	-1.66433e-10	-1.09577
65373542	chr14:65373542:C:CT	2.50079e-07	-0.889572	-2.72626e-10	0.000104877	0.353194	-2.72626e-10
65373714	chr14:65373714:A:G	2.09006e-07	-1.66433e-10	-1.06899	2.47611e-05	-1.66433e-10	-1.09031
65373788	chr14:65373788:T:G	2.07563e-07	-1.07592	-2.72626e-10	1.87505e-05	-1.36837	-2.72626e-10
65373801	chr14:65373801:G:C	3.30983e-08	-1.72136	-1.19051	3.89426e-06	-1.74425	-1.19584
65373848	chr14:65373848:A:G	6.32503e-08	-1.63674	-0.627508	8.45907e-06	-1.58295	-0.5814
65373941	chr14:65373941:T:C	2.15316e-07	-1.66433e-10	-1.03924	2.54718e-05	-1.66433e-10	-1.06202
65373944	chr14:65373944:AGAG:A	8.08235e-08	-1.19839	-0.820691	8.4346e-06	-1.49558	-0.671667
65373985	chr14:65373985:G:A	2.65364e-07	-1.66433e-10	-0.830248	3.43381e-05	-1.66433e-10	-0.763333
65374056	chr14:65374056:A:G	1.11658e-07	-0.527642	-1.16827	0.000294392	2.55724	-1.17192
65374175	chr14:65374175:CTGTT:C	1.85259e-07	-1.66433e-10	-1.1896	2.1939e-05	-1.66433e-10	-1.21132
65374345	chr14:65374345:T:G	4.51339e-08	-1.69013	-0.91159	5.24364e-06	-1.72036	-0.922213
65374604	chr14:65374604:T:G	1.8132e-07	-0.393152	-0.817933	0.000599997	2.78392	-0.686586
65374784	chr14:65374784:T:C	2.6391e-07	-1.66433e-10	-0.835742	3.41336e-05	-1.66433e-10	-0.769307
65374858	chr14:65374858:C:T	2.62777e-07	-1.66433e-10	-0.840043	3.39772e-05	-1.66433e-10	-0.7739
65375300	chr14:65375300:T:A	4.39534e-08	-1.72273	-0.905488	5.15161e-06	-1.74418	-0.916098
65376641	chr14:65376641:A:G	4.05756e-08	-1.52421	-1.18397	3.57212e-05	0.457034	-1.18088
65376655	chr14:65376655:A:G	3.86636e-08	-1.53045	-1.22601	3.33879e-05	0.433099	-1.2245
65377101	chr14:65377101:G:A	2.83077e-07	-0.765632	-2.72626e-10	0.000126811	0.54311	-2.72626e-10
65377116	chr14:65377116:A:G	9.7604e-07	-1.66433e-10	0.472154	0.000165381	-1.66433e-10	0.808665
65377277	chr14:65377277:G:C	1.22393e-06	-1.66433e-10	0.698472	0.000211726	-1.66433e-10	1.0557
65377702	chr14:65377702:C:T	2.61984e-07	-1.66433e-10	-0.843067	3.19249e-05	-1.66433e-10	-0.836205
65377729	chr14:65377729:TGAG:T	3.99642e-08	-1.49931	-1.22405	3.64872e-05	0.519359	-1.22199
65378006	chr14:65378006:A:G	3.13191e-07	-1.66433e-10	-0.664538	4.03068e-05	-1.66433e-10	-0.603071
65378044	chr14:65378044:C:T	9.13037e-07	-1.66433e-10	0.405426	0.000153765	-1.66433e-10	0.735834
65378168	chr14:65378168:C:A	2.56054e-07	-1.66433e-10	-0.865962	3.30322e-05	-1.66433e-10	-0.802108
65378635	chr14:65378635:T:A	3.09057e-07	-1.66433e-10	-0.677824	3.97489e-05	-1.66433e-10	-0.617007
65378727	chr14:65378727:C:T	2.40799e-07	-1.66433e-10	-0.927387	3.0698e-05	-1.66433e-10	-0.875391
65378979	chr14:65378979:T:A	1.1301e-07	-1.68387	-2.72626e-10	1.74517e-05	-1.44015	-2.72626e-10
65379066	chr14:65379066:C:T	1.85791e-07	-1.66433e-10	-1.18673	2.19852e-05	-1.66433e-10	-1.20922
65379175	chr14:65379175:A:G	2.97297e-07	-1.66433e-10	-0.716619	3.84068e-05	-1.66433e-10	-0.651355
65379238	chr14:65379238:T:C	9.26264e-08	-1.10694	-0.775838	9.46428e-06	-1.43245	-0.619615
65379421	chr14:65379421:T:G	2.84791e-07	-1.66433e-10	-0.759595	3.66921e-05	-1.66433e-10	-0.697029
65379548	chr14:65379548:A:C	1.46189e-06	-1.66433e-10	0.876137	0.00025647	-1.66433e-10	1.24742
65380063	chr14:65380063:C:A	1.22464e-06	-1.66433e-10	0.699054	0.000211799	-1.66433e-10	1.05605
65380108	chr14:65380108:G:A	5.21937e-08	-1.64877	-0.807618	6.39677e-06	-1.60601	-0.83779
65380123	chr14:65380123:G:T	1.59855e-07	-0.338755	-0.998327	0.000430031	2.66675	-0.902485
65380143	chr14:65380143:T:G	1.74868e-07	-1.24732	-2.72626e-10	1.2907e-05	-1.74182	-2.72626e-10
65380147	chr14:65380147:T:C	4.47841e-08	-1.56588	-1.04361	5.78311e-06	-1.5026	-1.04205
65380177	chr14:65380177:C:T	3.44286e-08	-1.64901	-1.22346	4.38123e-06	-1.6015	-1.22076
65380333	chr14:65380333:C:T	2.68125e-07	-1.66433e-10	-0.819897	3.25991e-05	-1.66433e-10	-0.815306
65380340	chr14:65380340:C:T	3.86878e-08	-1.62233	-1.13349	1.50238e-05	-0.77786	-0.812097
65380426	chr14:65380426:T:G	8.54861e-08	-1.08355	-0.879442	0.000122479	1.27961	-0.771255
65380482	chr14:65380482:A:C	2.31925e-07	-0.964935	-2.72626e-10	9.19738e-05	0.221913	-2.72626e-10
65380633	chr14:65380633:C:T	3.09969e-07	-1.66433e-10	-0.674877	3.79089e-05	-1.66433e-10	-0.664403
65380655	chr14:65380655:A:G	1.80214e-07	-1.66433e-10	-1.21721	2.16539e-05	-1.66433e-10	-1.2244
65380732	chr14:65380732:T:C	1.79142e-07	-1.66433e-10	-1.22317	2.15553e-05	-1.66433e-10	-1.22897
65381067	chr14:65381067:T:C	1.79447e-07	-1.66433e-10	-1.22147	2.15843e-05	-1.66433e-10	-1.22762
65381082	chr14:65381082:G:A	2.88466e-07	-1.66433e-10	-0.746773	3.53074e-05	-1.66433e-10	-0.735498
65381141	chr14:65381141:G:A	2.16678e-07	-1.66433e-10	-1.03294	2.56022e-05	-1.66433e-10	-1.05691
65381400	chr14:65381400:C:G	3.66573e-08	-1.61899	-1.19075	4.56933e-06	-1.67759	-1.10263
65381405	chr14:65381405:T:C	3.54374e-08	-1.61079	-1.2328	4.20286e-06	-1.67106	-1.19276
65381427	chr14:65381427:T:A	3.39868e-08	-1.66477	-1.22061	3.87577e-06	-1.70729	-1.23755
65381788	chr14:65381788:G:A	2.06503e-07	-1.66433e-10	-1.08104	2.4488e-05	-1.66433e-10	-1.10141
65382057	chr14:65382057:C:T	2.48454e-07	-1.66433e-10	-0.896092	3.20133e-05	-1.66433e-10	-0.833438
65382449	chr14:65382449:GC:G	1.78928e-07	-1.66433e-10	-1.22437	2.16022e-05	-1.66433e-10	-1.22679
65382483	chr14:65382483:A:G	2.14586e-07	-1.66433e-10	-1.04264	2.53721e-05	-1.66433e-10	-1.06594
65383535	chr14:65383535:G:A	3.45135e-08	-1.74657	-1.12343	4.1696e-06	-1.76039	-1.11138
65383991	chr14:65383991:C:CAAGAATCACAGTGTGGAAGCAGAATGGGCACAGTGAAG	1.24739e-07	-1.58513	-2.72626e-10	1.65367e-05	-1.494	-2.72626e-10
65384440	chr14:65384440:T:C	3.92385e-08	-1.53155	-1.21014	4.28645e-06	-1.60742	-1.23672
65384492	chr14:65384492:A:G	2.51167e-07	-1.66433e-10	-0.885232	3.23173e-05	-1.66433e-10	-0.823989
65385190	chr14:65385190:C:T	2.48498e-07	-1.66433e-10	-0.895914	3.19663e-05	-1.66433e-10	-0.834908
65385299	chr14:65385299:G:A	3.75076e-08	-1.57387	-1.21293	4.12144e-06	-1.64625	-1.23713
65385390	chr14:65385390:A:T	5.76479e-08	-1.66968	-0.687315	7.00074e-06	-1.63075	-0.722823
65385421	chr14:65385421:C:G	4.04426e-08	-1.49659	-1.21488	4.78469e-06	-1.58721	-1.14696
65385452	chr14:65385452:G:T	3.94064e-08	-1.53177	-1.20565	4.29e-06	-1.60755	-1.23576
65385570	chr14:65385570:A:AT	3.85028e-08	-1.55343	-1.20719	4.2126e-06	-1.6254	-1.23611
65385894	chr14:65385894:G:A	3.09604e-07	-1.66433e-10	-0.676057	3.75764e-05	-1.66433e-10	-0.673213
65386029	chr14:65386029:G:A	7.17282e-07	-1.66433e-10	0.164118	8.56491e-05	-1.66433e-10	0.150669
65386243	chr14:65386243:C:T	2.51734e-07	-0.882977	-2.72626e-10	0.000104798	0.352447	-2.72626e-10
65386253	chr14:65386253:G:A	2.27742e-07	-1.66433e-10	-0.983135	2.90897e-05	-1.66433e-10	-0.929206
65386396	chr14:65386396:T:C	3.71204e-08	-1.60231	-1.19488	4.0736e-06	-1.66261	-1.23246
65386415	chr14:65386415:C:G	3.56171e-08	-1.60263	-1.23589	4.08916e-06	-1.66247	-1.22878
65386628	chr14:65386628:T:C	3.80831e-08	-1.5577	-1.21388	4.1933e-06	-1.62885	-1.23726
65386683	chr14:65386683:G:C	3.83722e-08	-1.55608	-1.20794	4.20331e-06	-1.62746	-1.23626
65387008	chr14:65387008:A:G	2.60696e-07	-1.66433e-10	-0.847997	3.36689e-05	-1.66433e-10	-0.783015
65387065	chr14:65387065:C:T	2.62615e-07	-1.66433e-10	-0.840661	3.39367e-05	-1.66433e-10	-0.775093
65387509	chr14:65387509:T:C	2.60265e-07	-1.66433e-10	-0.84965	3.49993e-05	-1.66433e-10	-0.744262
65387519	chr14:65387519:G:C	3.83704e-08	-1.55654	-1.20753	4.20279e-06	-1.62766	-1.23618
65387542	chr14:65387542:T:C	1.79163e-07	-1.66433e-10	-1.22306	2.14597e-05	-1.66433e-10	-1.23341
65387608	chr14:65387608:C:T	2.02295e-07	-1.66433e-10	-1.10162	2.44566e-05	-1.66433e-10	-1.10269
65387958	chr14:65387958:A:G	3.72767e-08	-1.58818	-1.20481	4.10057e-06	-1.65291	-1.23555
65388184	chr14:65388184:G:A	2.14377e-07	-1.66433e-10	-1.04361	2.53487e-05	-1.66433e-10	-1.06686
65388240	chr14:65388240:A:G	3.90873e-08	-1.55016	-1.1954	4.2394e-06	-1.62238	-1.23279
65388630	chr14:65388630:T:C	3.9236e-08	-1.53995	-1.2018	4.26659e-06	-1.61402	-1.23475
65388670	chr14:65388670:G:A	3.90282e-08	-1.5409	-1.20616	4.25802e-06	-1.61491	-1.23588
65389044	chr14:65389044:C:T	6.81042e-08	-1.006	-1.18431	9.37854e-05	1.42381	-1.18239
65389103	chr14:65389103:C:T	1.76723e-07	-1.66433e-10	-1.23676	2.1386e-05	-1.66433e-10	-1.23685
65389253	chr14:65389253:G:A	7.35013e-08	-1.17786	-0.936186	7.26809e-06	-1.47784	-0.838253
65389297	chr14:65389297:T:C	4.04335e-08	-1.51257	-1.19912	4.36633e-06	-1.59166	-1.234
65389359	chr14:65389359:G:A	3.75809e-08	-1.56959	-1.21526	4.18532e-06	-1.63062	-1.23739
65389393	chr14:65389393:C:T	3.7364e-08	-1.56427	-1.22637	4.17713e-06	-1.63329	-1.23667
65389415	chr14:65389415:A:G	2.59351e-07	-1.66433e-10	-0.853167	3.14183e-05	-1.66433e-10	-0.852199
65389472	chr14:65389472:C:T	4.11354e-08	-1.51968	-1.1748	4.66605e-06	-1.58519	-1.17409
65389533	chr14:65389533:G:A	3.88505e-08	-1.54118	-1.21045	4.25278e-06	-1.61526	-1.23675
65389537	chr14:65389537:C:T	3.79716e-08	-1.55852	-1.21599	4.19025e-06	-1.62937	-1.23746
65389675	chr14:65389675:G:A	3.57567e-08	-1.74859	-1.08602	5.41335e-06	-1.56902	-1.0417
65389912	chr14:65389912:G:A	1.62116e-07	-1.32304	-2.72626e-10	1.70727e-05	-1.46211	-2.72626e-10
65389918	chr14:65389918:G:A	3.8164e-08	-1.54835	-1.22111	4.22659e-06	-1.62067	-1.23752
65389951	chr14:65389951:G:A	2.49625e-07	-1.66433e-10	-0.89139	3.22158e-05	-1.66433e-10	-0.827133
65390106	chr14:65390106:A:G	3.93952e-08	-1.5267	-1.211	4.30307e-06	-1.60341	-1.23685
65390406	chr14:65390406:A:G	6.04329e-08	-1.09598	-1.21384	8.70196e-06	-0.899857	-1.23619
65390428	chr14:65390428:A:G	4.01058e-08	-1.50401	-1.21582	4.7466e-06	-1.59328	-1.14888
65390573	chr14:65390573:A:C	1.75142e-06	-1.66433e-10	1.05683	0.00031412	-1.66433e-10	1.45019
65390694	chr14:65390694:A:G	3.88181e-08	-1.54454	-1.20792	4.24227e-06	-1.61821	-1.23628
65390763	chr14:65390763:A:G	6.47695e-08	-1.30044	-0.940073	6.88964e-06	-1.34502	-1.02455
65391278	chr14:65391278:G:C	2.14452e-07	-1.66433e-10	-1.04326	2.5357e-05	-1.66433e-10	-1.06653
65391539	chr14:65391539:A:G	3.88965e-08	-1.5413	-1.20915	4.25366e-06	-1.6153	-1.23651
65391590	chr14:65391590:G:A	3.85559e-08	-1.54503	-1.21421	4.60858e-06	-1.62675	-1.14492
65391623	chr14:65391623:G:A	2.54325e-07	-1.66433e-10	-0.872738	3.28458e-05	-1.66433e-10	-0.807765
65391842	chr14:65391842:G:A	2.48743e-07	-1.66433e-10	-0.89493	2.88959e-05	-1.66433e-10	-0.935889
65391996	chr14:65391996:G:A	3.8404e-08	-1.54943	-1.21376	4.22104e-06	-1.62226	-1.23725
65392020	chr14:65392020:C:A	3.85451e-08	-1.54501	-1.21451	4.23703e-06	-1.6184	-1.23732
65392089	chr14:65392089:C:T	1.87296e-07	-1.66433e-10	-1.17866	2.24965e-05	-1.66433e-10	-1.18623
65392246	chr14:65392246:A:G	4.52218e-08	-1.37809	-1.22168	5.3748e-06	-1.47229	-1.14558
65392580	chr14:65392580:A:G	1.76856e-07	-1.66433e-10	-1.23602	2.13878e-05	-1.66433e-10	-1.23677
65392591	chr14:65392591:C:T	7.86794e-08	-0.890783	-1.15519	3.11426e-05	0.318169	-1.17918
65392657	chr14:65392657:A:G	1.89525e-07	-1.66433e-10	-1.16683	2.27584e-05	-1.66433e-10	-1.17465
65392762	chr14:65392762:C:T	3.49779e-08	-1.65773	-1.19891	3.9015e-06	-1.70435	-1.23388
65393250	chr14:65393250:G:T	3.7432e-08	-1.55206	-1.23676	9.86413e-06	-0.791848	-1.21884
65393320	chr14:65393320:A:G	3.82042e-08	-1.53783	-1.23058	1.03465e-05	-0.753736	-1.20921
65393521	chr14:65393521:A:G	1.18414e-07	-1.4138	-0.223359	1.16238e-05	-1.49648	-0.35005
65394029	chr14:65394029:T:C	2.37549e-07	-1.66433e-10	-0.940977	3.04706e-05	-1.66433e-10	-0.882829
65394177	chr14:65394177:T:C	2.13308e-06	-1.66433e-10	1.25397	0.000388068	-1.66433e-10	1.66159
65394182	chr14:65394182:C:T	2.88677e-07	-1.66433e-10	-0.746041	3.50922e-05	-1.66433e-10	-0.741611
65394684	chr14:65394684:A:C	3.46971e-08	-1.64049	-1.2242	8.73896e-06	-0.915153	-1.21665
65394975	chr14:65394975:C:T	4.63551e-08	-1.35189	-1.22313	4.35819e-06	-1.59184	-1.23569
65395005	chr14:65395005:G:T	5.01589e-08	-1.26109	-1.23506	5.73889e-06	-1.31986	-1.23246
65395030	chr14:65395030:C:T	2.60691e-07	-1.66433e-10	-0.848014	3.00762e-05	-1.66433e-10	-0.895856
65395411	chr14:65395411:C:T	1.83952e-07	-1.19668	-2.72626e-10	6.00741e-05	-0.204011	-2.72626e-10
65395438	chr14:65395438:C:T	5.42114e-08	-1.24814	-1.17032	5.01112e-06	-1.52411	-1.16382
65395742	chr14:65395742:A:T	1.80057e-07	-1.66433e-10	-1.21807	2.1888e-05	-1.66433e-10	-1.21365
65396245	chr14:65396245:C:T	2.05078e-07	-1.66433e-10	-1.08796	2.32168e-05	-1.66433e-10	-1.15471
65396269	chr14:65396269:C:T	1.22123e-07	-1.56747	-0.0388446	4.30595e-05	-0.725071	0.188064
65396843	chr14:65396843:G:A	3.59158e-08	-1.72907	-1.1011	2.52712e-05	0.156159	-1.22608
65397030	chr14:65397030:T:C	4.02221e-08	-1.48165	-1.23529	1.64047e-05	-0.264451	-1.23757
65397066	chr14:65397066:T:A	3.64236e-08	-1.62123	-1.1949	9.53166e-06	-0.863043	-1.18193
65397090	chr14:65397090:C:T	3.74078e-07	-1.66433e-10	-0.486885	4.54948e-05	-1.66433e-10	-0.481991
65397629	chr14:65397629:C:T	2.66e-07	-1.66433e-10	-0.827852	3.44369e-05	-1.66433e-10	-0.760461
65397734	chr14:65397734:A:G	6.40101e-08	-1.26378	-0.988529	6.53392e-06	-1.53738	-0.885203
65397891	chr14:65397891:T:C	1.73276e-07	-1.25647	-2.72626e-10	5.43705e-05	-0.303768	-2.72626e-10
65398348	chr14:65398348:C:T	3.61593e-08	-1.69486	-1.12855	8.57378e-06	-1.04382	-1.10706
65398907	chr14:65398907:T:G	3.26933e-08	-1.70219	-1.22199	4.7441e-06	-1.51345	-1.22924
65398953	chr14:65398953:A:C	9.26408e-08	-1.37373	-0.50889	9.43986e-06	-1.44858	-0.606073
65399011	chr14:65399011:C:G	3.30616e-07	-1.66433e-10	-0.610392	4.02991e-05	-1.66433e-10	-0.603261
65400029	chr14:65400029:G:A	3.29275e-07	-1.66433e-10	-0.614458	3.76274e-05	-1.66433e-10	-0.671857
65400163	chr14:65400163:T:C	1.80588e-07	-1.66433e-10	-1.21513	2.19389e-05	-1.66433e-10	-1.21133
65400666	chr14:65400666:G:T	3.38868e-07	-1.66433e-10	-0.58574	4.10895e-05	-1.66433e-10	-0.583838
65400940	chr14:65400940:G:A	1.599e-07	-1.3368	-2.72626e-10	1.84395e-05	-1.3851	-2.72626e-10
65401494	chr14:65401494:G:A	6.76355e-07	-1.66433e-10	0.105368	8.124e-05	-1.66433e-10	0.0978181
65401751	chr14:65401751:T:A	9.59779e-08	-1.60385	-0.243379	1.3757e-05	-1.44077	-0.237279
65402439	chr14:65402439:C:T	2.06666e-07	-1.66433e-10	-1.08025	2.51729e-05	-1.66433e-10	-1.07382
65402519	chr14:65402519:T:A	4.21085e-08	-1.56662	-1.10448	9.55632e-06	-0.918587	-1.1238
65402548	chr14:65402548:A:G	3.20659e-08	-1.71015	-1.2334	4.72421e-06	-1.52235	-1.22454
65402823	chr14:65402823:C:T	7.99535e-08	-1.1593	-0.870606	8.05204e-06	-1.46133	-0.752331
65402886	chr14:65402886:CT:C	5.72068e-07	-1.66433e-10	-0.0620933	7.05614e-05	-1.66433e-10	-0.0431064
65403160	chr14:65403160:A:G	1.06692e-07	-1.74141	-2.72626e-10	1.51541e-05	-1.58132	-2.72626e-10
65403643	chr14:65403643:T:A	2.22694e-07	-1.66433e-10	-1.00555	2.63402e-05	-1.66433e-10	-1.02849
65403675	chr14:65403675:T:C	1.76625e-07	-1.66433e-10	-1.23732	2.13706e-05	-1.66433e-10	-1.23757
65403876	chr14:65403876:G:T	3.13734e-08	-1.74097	-1.22442	8.30605e-06	-0.97787	-1.20474
65404659	chr14:65404659:G:C	1.4841e-07	-1.41791	0.00653389	1.69711e-05	-1.4839	0.0158148
65404664	chr14:65404664:G:A	1.42472e-07	-1.4352	-0.0170069	1.6321e-05	-1.49932	-0.00782317
65404784	chr14:65404784:C:T	3.2697e-08	-1.69074	-1.23333	9.82746e-06	-0.776829	-1.23758
65405367	chr14:65405367:T:C	2.88104e-07	-1.66433e-10	-0.74803	3.31114e-05	-1.66433e-10	-0.799712
65405847	chr14:65405847:C:A	2.23974e-07	-1.66433e-10	-0.999818	2.6476e-05	-1.66433e-10	-1.02335
65406092	chr14:65406092:T:C	2.85793e-07	-0.756082	-2.72626e-10	3.04348e-05	-0.884004	-2.72626e-10
65406519	chr14:65406519:C:T	1.04652e-07	-1.76071	-2.72626e-10	1.64943e-05	-1.49657	-2.72626e-10
65406729	chr14:65406729:A:G	3.29419e-08	-1.73321	-1.18339	9.29056e-06	-0.92413	-1.14646
65406799	chr14:65406799:A:C	2.77458e-07	-1.66433e-10	-0.785682	3.5994e-05	-1.66433e-10	-0.716237
65406889	chr14:65406889:T:G	2.14867e-07	-1.66433e-10	-1.04133	2.54634e-05	-1.66433e-10	-1.06235
65406979	chr14:65406979:A:G	2.14836e-07	-1.66433e-10	-1.04147	2.62205e-05	-1.66433e-10	-1.03305
65407489	chr14:65407489:CA:C	7.11687e-07	-1.66433e-10	0.156288	8.58039e-05	-1.66433e-10	0.152474
65407980	chr14:65407980:C:T	3.35854e-08	-1.68475	-1.21251	1.41752e-05	-0.466066	-1.18203
65409313	chr14:65409313:G:C	1.85642e-07	-1.66433e-10	-1.18753	2.42878e-05	-1.66433e-10	-1.10961
65409402	chr14:65409402:C:G	2.79607e-07	-1.66433e-10	-0.777965	3.63101e-05	-1.66433e-10	-0.707495
65409710	chr14:65409710:C:T	4.77985e-08	-1.48781	-1.05655	1.08347e-05	-0.839003	-1.07783
65411493	chr14:65411493:TAAG:T	3.11846e-08	-1.73923	-1.2322	8.43516e-06	-0.949941	-1.21724
65412191	chr14:65412191:C:T	1.4192e-07	-1.51289	0.0568049	1.65844e-05	-1.56451	0.0733813
65412384	chr14:65412384:C:T	8.20354e-07	-1.66433e-10	0.298385	9.89696e-05	-1.66433e-10	0.295222
65412636	chr14:65412636:T:G	3.38329e-08	-1.75669	-1.13322	8.58397e-06	-1.06841	-1.08128
65413647	chr14:65413647:C:T	2.4751e-07	-1.66433e-10	-0.899898	3.16646e-05	-1.66433e-10	-0.84439
65413903	chr14:65413903:C:A	8.4187e-08	-1.20248	-0.775831	4.4157e-05	0.233664	-0.745503
65414222	chr14:65414222:A:G	7.13339e-08	-1.26555	-0.878427	3.63559e-05	0.144683	-0.850917
65414994	chr14:65414994:C:G	1.59321e-07	-1.34043	-2.72626e-10	1.5772e-05	-1.54135	-2.72626e-10
65415579	chr14:65415579:A:G	4.61125e-07	-1.66433e-10	-0.277682	5.62212e-05	-1.66433e-10	-0.270296
65415747	chr14:65415747:G:A	8.18139e-07	-1.66433e-10	0.295682	9.84924e-05	-1.66433e-10	0.29039
65415867	chr14:65415867:A:AG	1.92556e-07	-1.66433e-10	-1.15096	2.31237e-05	-1.66433e-10	-1.15873
65416025	chr14:65416025:A:T	1.87846e-07	-1.66433e-10	-1.17573	2.25631e-05	-1.66433e-10	-1.18328
65417082	chr14:65417082:G:A	1.92919e-07	-1.14908	-2.72626e-10	5.97276e-05	-0.209796	-2.72626e-10
65417405	chr14:65417405:A:T	2.65981e-07	-1.66433e-10	-0.827925	3.42285e-05	-1.66433e-10	-0.766532
65417432	chr14:65417432:A:G	1.0539e-07	-1.75369	-2.72626e-10	1.27792e-05	-1.75177	-2.72626e-10
65417668	chr14:65417668:A:G	2.27037e-07	-1.66433e-10	-0.986238	2.7665e-05	-1.66433e-10	-0.979421
65418173	chr14:65418173:G:C	1.53091e-07	-1.38032	-2.72626e-10	2.11662e-05	-1.24718	-2.72626e-10
65418557	chr14:65418557:T:C	4.72407e-08	-1.3436	-1.2125	5.72702e-06	-1.37932	-1.17508
65418682	chr14:65418682:A:T	1.80877e-07	-1.21353	-2.72626e-10	5.82309e-05	-0.235174	-2.72626e-10
65419400	chr14:65419400:A:G	1.46629e-07	-1.42345	-2.72626e-10	1.4346e-05	-1.63612	-2.72626e-10
65419724	chr14:65419724:T:C	3.91379e-07	-1.66433e-10	-0.441673	4.82426e-05	-1.66433e-10	-0.423347
65420765	chr14:65420765:C:T	2.66625e-07	-1.66433e-10	-0.825506	3.08908e-05	-1.66433e-10	-0.86913
65421495	chr14:65421495:C:T	2.29776e-07	-1.66433e-10	-0.974246	2.94002e-05	-1.66433e-10	-0.918589
65421658	chr14:65421658:G:A	1.872e-07	-1.66433e-10	-1.17917	2.27266e-05	-1.66433e-10	-1.17605
65422612	chr14:65422612:C:A	2.01881e-07	-1.10367	-2.72626e-10	6.96916e-05	-0.0555099	-2.72626e-10
65423540	chr14:65423540:G:C	4.16977e-08	-1.46768	-1.21322	4.93412e-06	-1.53909	-1.16433
65423932	chr14:65423932:A:G	2.48196e-07	-0.89713	-2.72626e-10	2.27916e-05	-1.1732	-2.72626e-10
65424009	chr14:65424009:A:G	3.18891e-07	-1.66433e-10	-0.646502	3.87127e-05	-1.66433e-10	-0.643422
65424134	chr14:65424134:G:A	2.63427e-07	-1.66433e-10	-0.837575	3.05548e-05	-1.66433e-10	-0.880067
65424263	chr14:65424263:G:A	1.94991e-07	-1.66433e-10	-1.1384	2.45338e-05	-1.66433e-10	-1.09954
65424484	chr14:65424484:C:T	4.45054e-07	-1.66433e-10	-0.313155	5.42037e-05	-1.66433e-10	-0.30684
65425117	chr14:65425117:T:C	1.68629e-07	-1.28365	-2.72626e-10	5.17143e-05	-0.353856	-2.72626e-10
65425155	chr14:65425155:A:G	1.05879e-07	-1.74905	-2.72626e-10	1.27752e-05	-1.75209	-2.72626e-10
65425206	chr14:65425206:C:T	2.73066e-07	-1.66433e-10	-0.801636	3.36181e-05	-1.66433e-10	-0.784525
65425349	chr14:65425349:G:A	1.64934e-07	-1.3058	-2.72626e-10	5.01286e-05	-0.384998	-2.72626e-10
65425421	chr14:65425421:C:G	3.52014e-08	-1.70299	-1.14728	1.07415e-05	-0.824311	-1.10117
65425453	chr14:65425453:C:T	3.43911e-08	-1.63743	-1.23612	1.49985e-05	-0.355623	-1.23602
65425715	chr14:65425715:T:C	2.1097e-07	-1.66433e-10	-1.05963	2.48663e-05	-1.66433e-10	-1.08608
65425724	chr14:65425724:T:G	1.10291e-07	-1.70823	-2.72626e-10	2.47343e-05	-1.0914	-2.72626e-10
65426077	chr14:65426077:A:G	8.14583e-07	-1.66433e-10	0.291325	9.80991e-05	-1.66433e-10	0.286388
65426177	chr14:65426177:A:G	2.75409e-07	-1.66433e-10	-0.793094	3.18528e-05	-1.66433e-10	-0.838465
65426838	chr14:65426838:C:A	4.53953e-07	-1.66433e-10	-0.293357	5.52908e-05	-1.66433e-10	-0.286984
65426951	chr14:65426951:C:T	2.57677e-07	-1.66433e-10	-0.859642	2.98648e-05	-1.66433e-10	-0.90291
65427008	chr14:65427008:G:A	4.05214e-07	-1.66433e-10	-0.406935	4.93177e-05	-1.66433e-10	-0.401307
65427028	chr14:65427028:T:G	2.68798e-07	-1.66433e-10	-0.81739	3.62421e-05	-1.66433e-10	-0.709369
65427097	chr14:65427097:C:T	2.74068e-07	-1.66433e-10	-0.797972	3.83934e-05	-1.66433e-10	-0.651704
65427357	chr14:65427357:A:G	5.29316e-06	2.16282	-2.72626e-10	0.000328292	1.49431	-2.72626e-10
65427482	chr14:65427482:G:A	1.12583e-07	-1.68766	-2.72626e-10	1.69893e-05	-1.46701	-2.72626e-10
65427993	chr14:65427993:A:C	1.80812e-07	-1.66433e-10	-1.21389	2.19224e-05	-1.66433e-10	-1.21208
65428602	chr14:65428602:A:G	4.62022e-08	-1.42831	-1.15002	5.62826e-06	-1.50428	-1.06751
65428605	chr14:65428605:A:C	4.21899e-08	-1.43678	-1.23239	4.8822e-06	-1.5115	-1.20249
65428721	chr14:65428721:A:AT	1.10431e-07	-1.20679	-0.500163	1.12861e-05	-1.48445	-0.391574
65428988	chr14:65428988:G:T	1.48123e-07	-1.38438	-0.0289293	1.69801e-05	-1.45436	-0.0131816
65429043	chr14:65429043:T:C	8.85629e-08	-1.4707	-0.456936	3.67833e-05	-0.270461	-0.424085
65429323	chr14:65429323:G:A	5.72858e-07	-1.66433e-10	-0.060713	7.06577e-05	-1.66433e-10	-0.041743
65429516	chr14:65429516:A:G	1.4743e-07	-1.31725	-0.100751	1.68062e-05	-1.3944	-0.0834408
65429567	chr14:65429567:T:G	1.93076e-07	-1.66433e-10	-1.14827	2.3347e-05	-1.66433e-10	-1.14912
65430049	chr14:65430049:TCA:T	2.5726e-07	-1.66433e-10	-0.861264	3.29809e-05	-1.66433e-10	-0.803661
65430195	chr14:65430195:TG:T	3.91626e-08	-1.55082	-1.19281	9.29675e-06	-0.882129	-1.1878
65430196	chr14:65430196:G:T	3.03836e-08	-1.76023	-1.23722	3.73281e-06	-1.74822	-1.23421
65430252	chr14:65430252:A:C	5.70552e-08	-1.6422	-0.725135	6.96035e-06	-1.59641	-0.76295
65430650	chr14:65430650:T:A	3.46828e-08	-1.74246	-1.12264	9.3728e-06	-0.993276	-1.0685
65430729	chr14:65430729:A:C	5.27227e-08	-1.25523	-1.19108	6.56937e-06	-1.29267	-1.1245
65430910	chr14:65430910:T:A	4.58802e-07	-1.66433e-10	-0.282731	5.58818e-05	-1.66433e-10	-0.276352
65431524	chr14:65431524:G:T	2.77124e-07	-0.786885	-2.72626e-10	2.57403e-05	-1.05153	-2.72626e-10
65431903	chr14:65431903:A:G	3.56865e-08	-1.76021	-1.07637	4.34219e-06	-1.75694	-1.07428
65431906	chr14:65431906:A:C	3.8932e-07	-1.66433e-10	-0.446948	5.57807e-05	-1.66433e-10	-0.278163
65431924	chr14:65431924:T:C	2.48319e-07	-1.66433e-10	-0.896635	3.01787e-05	-1.66433e-10	-0.892454
65432667	chr14:65432667:A:C	5.61261e-08	-1.20421	-1.17954	7.05602e-06	-1.23883	-1.10688
65432808	chr14:65432808:G:T	1.26799e-07	-1.25164	-0.317112	1.41423e-05	-1.52285	-0.127576
65433086	chr14:65433086:A:G	8.74418e-08	-1.49949	-0.440889	3.64027e-05	-0.303504	-0.401442
65433565	chr14:65433565:T:C	7.31194e-08	-1.58017	-0.539088	3.15038e-05	-0.347757	-0.501726
65434296	chr14:65434296:G:T	1.79391e-07	-1.22178	-2.72626e-10	5.7356e-05	-0.250313	-2.72626e-10
65434514	chr14:65434514:AG:A	2.11265e-07	-1.66433e-10	-1.05824	2.55564e-05	-1.66433e-10	-1.0587
65434886	chr14:65434886:G:A	6.59351e-08	-1.44134	-0.781336	2.9321e-05	-0.17147	-0.749816
65434998	chr14:65434998:C:T	4.49331e-07	-1.66433e-10	-0.303592	5.47272e-05	-1.66433e-10	-0.297229
65435517	chr14:65435517:C:T	6.67974e-07	-1.66433e-10	0.0928984	8.22696e-05	-1.66433e-10	0.110412
65435531	chr14:65435531:C:G	3.25508e-06	-1.66433e-10	1.67662	0.00061439	-1.66433e-10	2.12104
65435871	chr14:65435871:A:G	2.01331e-07	-1.66433e-10	-1.1064	2.43522e-05	-1.66433e-10	-1.10697
65436096	chr14:65436096:A:G	3.28098e-08	-1.70724	-1.21339	3.47862e-05	0.278565	-1.02893
65436137	chr14:65436137:C:G	1.28023e-07	-1.55914	-2.72626e-10	1.64951e-05	-1.49652	-2.72626e-10
65436700	chr14:65436700:T:C	2.0582e-07	-1.66433e-10	-1.08435	2.48986e-05	-1.66433e-10	-1.08478
65436723	chr14:65436723:T:C	9.34119e-08	-1.45322	-0.421108	3.95348e-05	-0.23514	-0.387269
65437508	chr14:65437508:A:G	3.56183e-07	-1.66433e-10	-0.535907	4.3207e-05	-1.66433e-10	-0.533588
65437519	chr14:65437519:G:A	3.21913e-08	-1.71866	-1.22099	1.16166e-05	-0.652571	-1.19459
65437778	chr14:65437778:A:G	1.38821e-07	-1.47816	-2.72626e-10	1.81579e-05	-1.40048	-2.72626e-10
65438513	chr14:65438513:T:C	1.07527e-07	-1.73361	-2.72626e-10	1.34066e-05	-1.70385	-2.72626e-10
65438652	chr14:65438652:G:A	1.83781e-07	-1.66433e-10	-1.19761	2.2776e-05	-1.66433e-10	-1.17388
65438693	chr14:65438693:C:T	4.34172e-08	-1.40797	-1.23252	1.1852e-05	-0.596403	-1.23069
65439541	chr14:65439541:T:A	2.57205e-07	-1.66433e-10	-0.861476	3.1616e-05	-1.66433e-10	-0.845928
65439651	chr14:65439651:A:G	3.46562e-08	-1.63754	-1.22833	1.21252e-05	-0.567647	-1.23666
65440760	chr14:65440760:A:G	3.31372e-08	-1.70301	-1.20768	3.63414e-05	0.306156	-1.01279
65441140	chr14:65441140:T:TA	2.78958e-07	-1.66433e-10	-0.780291	3.3865e-05	-1.66433e-10	-0.777208
65441510	chr14:65441510:G:A	2.79633e-07	-1.66433e-10	-0.777872	3.39459e-05	-1.66433e-10	-0.774823
65441559	chr14:65441559:G:C	6.33977e-07	-1.66433e-10	0.0406624	7.8375e-05	-1.66433e-10	0.0619156
65441596	chr14:65441596:A:C	3.43275e-08	-1.69731	-1.17809	3.94508e-05	0.321629	-0.946165
65441677	chr14:65441677:C:T	2.19868e-07	-1.66433e-10	-1.01832	2.60224e-05	-1.66433e-10	-1.04063
65441811	chr14:65441811:A:T	1.75888e-07	-1.32797	0.0864667	2.17966e-05	-1.32098	0.103142
65442236	chr14:65442236:C:T	7.38054e-07	-1.66433e-10	0.192666	8.90032e-05	-1.66433e-10	0.189083
65442287	chr14:65442287:T:G	3.23727e-08	-1.71622	-1.21781	3.25371e-05	0.225274	-1.04248
65442292	chr14:65442292:C:T	8.11059e-07	-1.66433e-10	0.286991	9.76723e-05	-1.66433e-10	0.282027
65442636	chr14:65442636:A:G	5.61397e-08	-1.67024	-0.713265	6.81256e-06	-1.62983	-0.75099
65442698	chr14:65442698:T:C	2.14171e-07	-1.66433e-10	-1.04457	2.60189e-05	-1.66433e-10	-1.04077
65443215	chr14:65443215:C:T	4.87718e-08	-1.2908	-1.2334	1.45195e-05	-0.392451	-1.23165
65443801	chr14:65443801:TTGAC:T	2.17151e-07	-1.66433e-10	-1.03076	2.63856e-05	-1.66433e-10	-1.02677
65443932	chr14:65443932:A:G	7.09542e-07	-1.66433e-10	0.153269	8.55797e-05	-1.66433e-10	0.149858
65444007	chr14:65444007:A:C	2.02346e-07	-1.66433e-10	-1.10137	2.44785e-05	-1.66433e-10	-1.10179
65444014	chr14:65444014:G:T	2.3089e-07	-1.66433e-10	-0.96941	2.81419e-05	-1.66433e-10	-0.962332
65444126	chr14:65444126:G:C	3.5572e-08	-1.75581	-1.08398	9.13e-06	-1.06429	-1.02373
65444819	chr14:65444819:A:G	2.58745e-07	-1.66433e-10	-0.855507	3.32125e-05	-1.66433e-10	-0.796664
65444845	chr14:65444845:G:T	3.70884e-07	-1.66433e-10	-0.495462	5.28735e-05	-1.66433e-10	-0.331688
65445220	chr14:65445220:G:A	3.6944e-07	-1.66433e-10	-0.499361	5.26527e-05	-1.66433e-10	-0.335873
65445777	chr14:65445777:C:T	2.48247e-07	-1.66433e-10	-0.896928	3.01652e-05	-1.66433e-10	-0.8929
65446111	chr14:65446111:G:A	3.5461e-08	-1.76034	-1.08258	8.44136e-06	-1.14458	-1.02187
65446818	chr14:65446818:T:G	3.3422e-08	-1.74895	-1.15319	4.04629e-06	-1.727	-1.17479
65446856	chr14:65446856:G:C	5.22071e-08	-1.2442	-1.21193	5.90757e-06	-1.29195	-1.2314
65447126	chr14:65447126:C:CTA	2.78028e-07	-1.66433e-10	-0.78363	3.37532e-05	-1.66433e-10	-0.780514
65447229	chr14:65447229:C:T	3.26377e-08	-1.7538	-1.17208	4.01431e-06	-1.71748	-1.19225
65448149	chr14:65448149:A:G	3.31687e-08	-1.70811	-1.20163	3.91606e-05	0.370456	-1.00237
65448205	chr14:65448205:A:G	4.36071e-07	-1.66433e-10	-0.333546	5.31145e-05	-1.66433e-10	-0.327139
65448508	chr14:65448508:G:A	3.41613e-08	-1.75572	-1.12454	8.68187e-06	-1.06834	-1.07001
65448579	chr14:65448579:A:C	1.84816e-07	-0.634544	-0.557447	2.80609e-05	-0.406354	-0.55886
65448651	chr14:65448651:T:C	2.12408e-07	-1.66433e-10	-1.05284	2.50272e-05	-1.66433e-10	-1.07962
65448751	chr14:65448751:TAGAA:T	1.08674e-07	-1.723	-2.72626e-10	1.6154e-05	-1.51742	-2.72626e-10
65448954	chr14:65448954:A:G	1.33336e-07	-1.40153	-0.116947	1.52996e-05	-1.46965	-0.102118
65449060	chr14:65449060:T:C	4.44946e-08	-1.45478	-1.1612	5.41562e-06	-1.52732	-1.08299
65449332	chr14:65449332:G:A	2.07138e-07	-1.07796	-2.72626e-10	7.2582e-05	-0.0148727	-2.72626e-10
65450073	chr14:65450073:C:T	3.53421e-08	-1.75787	-1.0884	8.53693e-06	-1.12797	-1.02721
65450246	chr14:65450246:T:C	1.99081e-07	-1.66433e-10	-1.11764	2.415e-05	-1.66433e-10	-1.11531
65450251	chr14:65450251:C:T	3.37344e-08	-1.70101	-1.19182	3.81207e-05	0.313389	-0.972222
65450641	chr14:65450641:T:A	1.37326e-07	-1.48899	-2.72626e-10	2.41912e-05	-1.1136	-2.72626e-10
65450699	chr14:65450699:G:A	3.20208e-06	-1.66433e-10	1.6602	0.000603259	-1.66433e-10	2.10276
65450822	chr14:65450822:C:T	2.23257e-07	-1.66433e-10	-1.00303	2.67757e-05	-1.66433e-10	-1.01209
65450942	chr14:65450942:C:T	7.89098e-08	-0.92691	-1.11614	6.91592e-06	-1.24958	-1.11618
65451058	chr14:65451058:G:A	4.54896e-07	-1.66433e-10	-0.291282	5.54066e-05	-1.66433e-10	-0.284892
65451147	chr14:65451147:C:T	7.01476e-07	-1.66433e-10	0.141836	8.69007e-05	-1.66433e-10	0.165176
65451152	chr14:65451152:T:G	1.98213e-07	-1.66433e-10	-1.12201	2.40437e-05	-1.66433e-10	-1.11972
65451359	chr14:65451359:C:T	4.54916e-08	-1.38029	-1.21353	5.60751e-06	-1.39903	-1.17646
65451511	chr14:65451511:C:T	2.0778e-07	-1.66433e-10	-1.07487	2.51234e-05	-1.66433e-10	-1.07579
65451789	chr14:65451789:G:A	7.27135e-07	-1.66433e-10	0.177762	8.99957e-05	-1.66433e-10	0.200172
65451873	chr14:65451873:C:T	3.37884e-08	-1.6903	-1.20094	3.96268e-05	0.37477	-0.994855
65451934	chr14:65451934:C:T	3.13913e-08	-1.72732	-1.2375	1.06643e-05	-0.699708	-1.23298
65452328	chr14:65452328:T:C	3.33342e-08	-1.70633	-1.19844	3.6264e-05	0.279707	-0.988472
65452395	chr14:65452395:C:T	2.23615e-07	-1.66433e-10	-1.00142	2.644e-05	-1.66433e-10	-1.02471
65452466	chr14:65452466:A:T	1.82836e-07	-1.66433e-10	-1.20276	2.199e-05	-1.66433e-10	-1.209
65452821	chr14:65452821:T:C	6.30171e-07	-1.66433e-10	0.0346404	7.49275e-05	-1.66433e-10	0.0169309
65453034	chr14:65453034:G:GT	5.00942e-08	-1.28554	-1.21191	5.79941e-06	-1.31044	-1.23139
65453100	chr14:65453100:G:A	2.63251e-07	-1.66433e-10	-0.838241	3.05281e-05	-1.66433e-10	-0.880942
65453300	chr14:65453300:A:G	4.66568e-08	-1.34149	-1.22704	5.68574e-06	-1.36186	-1.19977
65453717	chr14:65453717:G:A	8.9302e-08	-1.46367	-0.455654	3.71691e-05	-0.261251	-0.42286
65453870	chr14:65453870:C:T	1.78002e-07	-1.66433e-10	-1.22956	2.13746e-05	-1.66433e-10	-1.23739
65455233	chr14:65455233:C:T	2.39291e-07	-1.66433e-10	-0.933668	2.63969e-05	-1.66433e-10	-1.02634
65455513	chr14:65455513:T:C	5.17234e-08	-1.26044	-1.205	5.96524e-06	-1.28589	-1.22775
65455956	chr14:65455956:T:C	2.2113e-07	-1.66433e-10	-1.0126	2.69431e-05	-1.66433e-10	-1.00586
65456525	chr14:65456525:T:C	4.80724e-08	-1.31109	-1.22755	5.8519e-06	-1.33194	-1.20089
65456595	chr14:65456595:T:G	2.0487e-07	-1.66433e-10	-1.08898	2.42426e-05	-1.66433e-10	-1.11148
65456649	chr14:65456649:C:T	9.30368e-08	-1.46362	-0.414731	3.88267e-05	-0.260132	-0.38035
65456771	chr14:65456771:G:A	3.22969e-06	-1.66433e-10	1.66879	0.000609063	-1.66433e-10	2.11233
65456847	chr14:65456847:T:C	2.49991e-07	-1.66433e-10	-0.889924	2.89629e-05	-1.66433e-10	-0.933575
65456909	chr14:65456909:G:A	1.06451e-07	-1.18618	-0.557484	1.07646e-05	-1.46947	-0.453855
65457020	chr14:65457020:A:G	3.10075e-08	-1.76094	-1.21618	8.07923e-06	-0.9988	-1.21149
65457052	chr14:65457052:C:G	2.28449e-07	-1.66433e-10	-0.980035	2.92131e-05	-1.66433e-10	-0.924972
65457182	chr14:65457182:C:T	1.92196e-07	-1.66433e-10	-1.15283	2.41099e-05	-1.66433e-10	-1.11697
65457233	chr14:65457233:G:A	1.73255e-07	-1.25659	-2.72626e-10	2.80889e-05	-0.964217	-2.72626e-10
65457555	chr14:65457555:G:A	6.45704e-07	-1.66433e-10	0.0589913	7.98189e-05	-1.66433e-10	0.0801703
65457567	chr14:65457567:C:T	6.69895e-07	-1.66433e-10	0.09577	8.28585e-05	-1.66433e-10	0.117544
65457638	chr14:65457638:A:G	2.17269e-07	-1.66433e-10	-1.03022	2.57318e-05	-1.66433e-10	-1.05186
65457910	chr14:65457910:C:T	1.93543e-07	-1.66433e-10	-1.14585	2.31864e-05	-1.66433e-10	-1.15602
65458054	chr14:65458054:C:T	1.76864e-07	-1.66433e-10	-1.23597	2.14198e-05	-1.66433e-10	-1.23527
65458075	chr14:65458075:A:G	1.37174e-07	-1.52813	0.0380357	1.60271e-05	-1.58859	0.0632818
65458527	chr14:65458527:T:A	5.31588e-07	-1.66433e-10	-0.135482	6.47873e-05	-1.66433e-10	-0.12848
65459107	chr14:65459107:A:G	4.35498e-07	-1.66433e-10	-0.33486	5.30467e-05	-1.66433e-10	-0.328418
65460030	chr14:65460030:T:G	7.79547e-08	-1.42182	-0.633398	3.63519e-05	-0.114135	-0.592208
65460051	chr14:65460051:G:C	4.99626e-08	-1.2747	-1.22538	5.96518e-06	-1.31686	-1.1968
65460644	chr14:65460644:A:G	2.54396e-07	-1.66433e-10	-0.872457	3.2596e-05	-1.66433e-10	-0.815401
65460804	chr14:65460804:G:A	3.36763e-06	-1.66433e-10	1.71061	0.000637316	-1.66433e-10	2.15768
65461310	chr14:65461310:C:T	4.30826e-07	-1.66433e-10	-0.345645	5.24766e-05	-1.66433e-10	-0.339222
65461365	chr14:65461365:A:G	4.31407e-07	-1.66433e-10	-0.344297	5.25465e-05	-1.66433e-10	-0.337892
65461387	chr14:65461387:T:C	1.97221e-07	-1.66433e-10	-1.12703	2.39247e-05	-1.66433e-10	-1.12468
65461394	chr14:65461394:T:TAC	1.9725e-07	-1.66433e-10	-1.12688	2.39285e-05	-1.66433e-10	-1.12452
65461908	chr14:65461908:C:T	2.04151e-07	-1.66433e-10	-1.09249	2.47879e-05	-1.66433e-10	-1.08923
65462120	chr14:65462120:T:C	2.02416e-07	-1.66433e-10	-1.10102	2.44824e-05	-1.66433e-10	-1.10164
65462278	chr14:65462278:A:G	1.9131e-07	-1.66433e-10	-1.15746	2.4712e-05	-1.66433e-10	-1.0923
65462414	chr14:65462414:T:C	3.2902e-08	-1.68079	-1.23703	1.01427e-05	-0.747174	-1.23566
65462618	chr14:65462618:C:T	2.33851e-07	-0.234057	-0.722609	3.80873e-05	0.0580065	-0.717715
65462874	chr14:65462874:C:T	1.05015e-07	-1.75725	-2.72626e-10	1.32815e-05	-1.71322	-2.72626e-10
65462875	chr14:65462875:G:A	1.78307e-07	-1.66433e-10	-1.22785	2.17161e-05	-1.66433e-10	-1.22154
65463090	chr14:65463090:A:G	7.78246e-08	-1.2247	-0.832196	8.06492e-06	-1.50325	-0.708821
65463292	chr14:65463292:G:A	2.54908e-07	-1.66433e-10	-0.870447	3.26653e-05	-1.66433e-10	-0.813276
65463303	chr14:65463303:A:G	4.36663e-07	-1.66433e-10	-0.332188	6.05072e-05	-1.66433e-10	-0.196828
65463507	chr14:65463507:G:A	2.07633e-07	-1.66433e-10	-1.07558	2.52154e-05	-1.66433e-10	-1.07213
65463518	chr14:65463518:C:T	2.56869e-07	-1.66433e-10	-0.862783	3.29476e-05	-1.66433e-10	-0.804671
65463559	chr14:65463559:G:C	2.61013e-07	-1.66433e-10	-0.846778	3.35197e-05	-1.66433e-10	-0.787457
65464530	chr14:65464530:T:G	6.73137e-07	-1.66433e-10	0.100599	8.32639e-05	-1.66433e-10	0.122425
65464598	chr14:65464598:T:A	2.1115e-07	-1.66433e-10	-1.05878	2.56433e-05	-1.66433e-10	-1.05531
65464940	chr14:65464940:T:A	4.90431e-08	-1.3138	-1.20485	5.66331e-06	-1.338	-1.22758
65465003	chr14:65465003:T:C	5.4138e-08	-1.21931	-1.2005	6.22254e-06	-1.24607	-1.22534
65465549	chr14:65465549:A:G	2.06185e-07	-1.66433e-10	-1.08257	2.50376e-05	-1.66433e-10	-1.07921
65465879	chr14:65465879:G:A	3.0549e-08	-1.75988	-1.23213	6.81722e-06	-1.16287	-1.21727
65465988	chr14:65465988:T:C	3.89756e-07	-1.66433e-10	-0.445829	4.74752e-05	-1.66433e-10	-0.439382
65466383	chr14:65466383:T:C	1.0987e-07	-1.17273	-0.539327	1.11009e-05	-1.45961	-0.432948
65466481	chr14:65466481:T:G	3.50243e-08	-1.75821	-1.0971	8.72154e-06	-1.0969	-1.0369
65466487	chr14:65466487:T:C	2.01362e-07	-1.66433e-10	-1.10624	2.44293e-05	-1.66433e-10	-1.10381
65466753	chr14:65466753:A:G	5.18712e-08	-1.53674	-0.925851	5.32696e-06	-1.70517	-0.921642
65466979	chr14:65466979:A:G	1.88623e-07	-1.66433e-10	-1.1716	2.26363e-05	-1.66433e-10	-1.18003
65467015	chr14:65467015:A:G	1.14924e-07	-1.66708	-2.72626e-10	1.87262e-05	-1.36967	-2.72626e-10
65467353	chr14:65467353:A:G	2.21968e-07	-1.66433e-10	-1.00882	2.62337e-05	-1.66433e-10	-1.03255
65467445	chr14:65467445:G:A	2.60235e-07	-1.66433e-10	-0.849764	3.33812e-05	-1.66433e-10	-0.791597
65467579	chr14:65467579:C:T	6.26192e-08	-1.26311	-1.01117	6.40029e-06	-1.52912	-0.914125
65467880	chr14:65467880:T:G	2.56252e-07	-1.66433e-10	-0.86519	3.28644e-05	-1.66433e-10	-0.807199
65468187	chr14:65468187:A:C	1.33775e-07	-1.51519	-2.72626e-10	1.68711e-05	-1.47399	-2.72626e-10
65468203	chr14:65468203:T:C	1.86314e-07	-1.66433e-10	-1.18392	2.26557e-05	-1.66433e-10	-1.17918
65468292	chr14:65468292:G:A	2.20023e-07	-1.66433e-10	-1.01762	2.60344e-05	-1.66433e-10	-1.04017
65468479	chr14:65468479:A:G	2.69515e-07	-1.66433e-10	-0.814727	2.91318e-05	-1.66433e-10	-0.927761
65468526	chr14:65468526:T:C	2.20136e-07	-1.66433e-10	-1.0171	2.60464e-05	-1.66433e-10	-1.03971
65468606	chr14:65468606:T:A	3.14863e-07	-1.66433e-10	-0.659214	3.83893e-05	-1.66433e-10	-0.651811
65468846	chr14:65468846:G:A	1.82433e-07	-1.66433e-10	-1.20497	2.19453e-05	-1.66433e-10	-1.21104
65469478	chr14:65469478:TTCTGTCTAG:T	1.08231e-07	-1.72708	-2.72626e-10	1.57437e-05	-1.54315	-2.72626e-10
65469489	chr14:65469489:AACCTC:A	1.0938e-07	-1.71653	-2.72626e-10	1.61524e-05	-1.51752	-2.72626e-10
65469495	chr14:65469495:T:G	1.09459e-07	-1.7158	-2.72626e-10	1.61799e-05	-1.51582	-2.72626e-10
65469707	chr14:65469707:C:T	7.12497e-07	-1.66433e-10	0.157426	8.81246e-05	-1.66433e-10	0.179162
65469728	chr14:65469728:A:G	1.20809e-07	-1.61714	-2.72626e-10	1.42103e-05	-1.64562	-2.72626e-10
65469821	chr14:65469821:C:T	1.93543e-07	-1.66433e-10	-1.14585	2.31864e-05	-1.66433e-10	-1.15602
65470136	chr14:65470136:C:T	2.83199e-07	-1.66433e-10	-0.765201	3.84026e-05	-1.66433e-10	-0.651464
65470218	chr14:65470218:G:A	1.38062e-07	-1.37951	-0.104138	1.58602e-05	-1.44768	-0.0880936
65470366	chr14:65470366:T:C	2.55818e-07	-1.66433e-10	-0.866883	2.97193e-05	-1.66433e-10	-0.907794
65471233	chr14:65471233:C:G	2.46735e-07	-1.66433e-10	-0.903037	2.86067e-05	-1.66433e-10	-0.945948
65471363	chr14:65471363:A:T	4.99777e-07	-1.66433e-10	-0.197189	6.09246e-05	-1.66433e-10	-0.189953
65471650	chr14:65471650:A:G	1.38251e-07	-1.38839	-0.0938923	1.58714e-05	-1.45573	-0.0793366
65471923	chr14:65471923:C:T	3.44017e-08	-1.75813	-1.11511	4.2794e-06	-1.70381	-1.14197
65472540	chr14:65472540:T:C	4.63699e-08	-1.33775	-1.23695	1.33219e-05	-0.473962	-1.23622
65472723	chr14:65472723:C:T	2.01038e-07	-1.66433e-10	-1.10786	2.43169e-05	-1.66433e-10	-1.10842
65473454	chr14:65473454:T:C	5.73448e-07	-1.66433e-10	-0.0596834	7.08407e-05	-1.66433e-10	-0.0391563
65473482	chr14:65473482:T:TA	6.70219e-07	-1.66433e-10	0.0962535	8.28999e-05	-1.66433e-10	0.118044
65473971	chr14:65473971:G:A	3.05352e-08	-1.75489	-1.23758	7.04868e-06	-1.11366	-1.23309
65474177	chr14:65474177:C:T	1.86487e-07	-1.66433e-10	-1.18299	2.25551e-05	-1.66433e-10	-1.18363
65474372	chr14:65474372:G:A	3.49067e-06	-1.66433e-10	1.7465	0.000652475	-1.66433e-10	2.18118
65474775	chr14:65474775:T:C	4.75896e-07	-1.66433e-10	-0.246152	5.83798e-05	-1.66433e-10	-0.23262
65474825	chr14:65474825:T:C	1.04679e-07	-1.76045	-2.72626e-10	1.43426e-05	-1.63636	-2.72626e-10
65474829	chr14:65474829:T:C	1.84739e-07	-1.66433e-10	-1.19241	2.24606e-05	-1.66433e-10	-1.18783
65474860	chr14:65474860:A:G	1.79598e-07	-1.66433e-10	-1.22063	2.17731e-05	-1.66433e-10	-1.21891
65474906	chr14:65474906:C:T	5.49628e-08	-1.18487	-1.21982	6.26513e-06	-1.22973	-1.23487
65475452	chr14:65475452:C:T	2.62216e-07	-1.66433e-10	-0.84218	3.04135e-05	-1.66433e-10	-0.884702
65475791	chr14:65475791:A:G	2.43268e-07	-1.66433e-10	-0.917185	2.82302e-05	-1.66433e-10	-0.959198
65475993	chr14:65475993:G:C	3.47652e-08	-1.68	-1.18274	1.15431e-05	-0.709184	-1.14432
65476052	chr14:65476052:T:A	2.15906e-07	-1.66433e-10	-1.03651	2.52867e-05	-1.66433e-10	-1.06931
65476122	chr14:65476122:A:G	1.37377e-07	-1.41357	-0.0750498	1.58129e-05	-1.4794	-0.0593644
65476206	chr14:65476206:G:C	3.30084e-08	-1.70767	-1.20692	9.91214e-06	-0.828844	-1.17699
65477061	chr14:65477061:A:C	1.80262e-07	-1.21694	-2.72626e-10	5.7867e-05	-0.241443	-2.72626e-10
65477674	chr14:65477674:T:G	1.05727e-07	-1.75049	-2.72626e-10	1.26663e-05	-1.76065	-2.72626e-10
65477971	chr14:65477971:A:AGTCTAGAT	1.83676e-07	-1.66433e-10	-1.19818	2.22807e-05	-1.66433e-10	-1.19587
65478144	chr14:65478144:C:T	1.30377e-07	-1.54092	-2.72626e-10	1.55659e-05	-1.55451	-2.72626e-10
65478149	chr14:65478149:G:A	1.90458e-07	-1.66433e-10	-1.16192	2.28416e-05	-1.66433e-10	-1.17101
65478359	chr14:65478359:T:C	1.99863e-07	-1.66433e-10	-1.11372	2.70712e-05	-1.66433e-10	-1.00112
65478760	chr14:65478760:T:C	2.13186e-07	-1.66433e-10	-1.04919	2.52721e-05	-1.66433e-10	-1.06989
65479608	chr14:65479608:C:CAA	6.14299e-08	-1.05592	-1.23754	7.56987e-06	-1.04537	-1.23005
65479894	chr14:65479894:A:T	1.28334e-07	-1.41443	-0.142278	1.48914e-05	-1.47157	-0.127234
65479913	chr14:65479913:G:T	2.8066e-07	-1.66433e-10	-0.774208	3.4058e-05	-1.66433e-10	-0.771525
65480025	chr14:65480025:G:A	1.89077e-07	-1.66433e-10	-1.1692	2.26867e-05	-1.66433e-10	-1.17781
65480026	chr14:65480026:C:T	3.59395e-08	-1.75528	-1.07423	8.78155e-06	-1.11342	-1.01352
65480155	chr14:65480155:T:C	4.96832e-08	-1.28331	-1.22238	6.07091e-06	-1.30463	-1.19145
65480688	chr14:65480688:T:G	4.87564e-08	-1.30312	-1.2214	5.96373e-06	-1.32422	-1.18967
65481347	chr14:65481347:C:T	2.47159e-07	-1.66433e-10	-0.901318	2.70772e-05	-1.66433e-10	-1.0009
65481358	chr14:65481358:T:G	1.10996e-07	-1.70186	-2.72626e-10	1.26841e-05	-1.75924	-2.72626e-10
65481689	chr14:65481689:T:C	2.54854e-07	-1.66433e-10	-0.87066	3.26643e-05	-1.66433e-10	-0.813307
65482214	chr14:65482214:C:T	4.90746e-08	-1.29692	-1.22109	5.88208e-06	-1.33826	-1.18942
65482219	chr14:65482219:T:G	4.25322e-06	1.94408	-2.72626e-10	0.000324241	1.4819	-2.72626e-10
65482244	chr14:65482244:T:C	2.19252e-07	-1.66433e-10	-1.02113	2.59512e-05	-1.66433e-10	-1.04337
65482710	chr14:65482710:A:G	2.10652e-07	-1.66433e-10	-1.06114	2.499e-05	-1.66433e-10	-1.08111
65482802	chr14:65482802:A:G	2.4211e-07	-1.66433e-10	-0.921956	2.91995e-05	-1.66433e-10	-0.925438
65482937	chr14:65482937:C:T	1.10837e-07	-1.70329	-2.72626e-10	1.26823e-05	-1.75938	-2.72626e-10
65482989	chr14:65482989:G:A	7.92148e-07	-1.66433e-10	0.263397	9.55303e-05	-1.66433e-10	0.259854
65484062	chr14:65484062:T:C	2.05084e-07	-1.66433e-10	-1.08793	2.43607e-05	-1.66433e-10	-1.10662
65484447	chr14:65484447:A:G	1.79435e-07	-1.66433e-10	-1.22154	2.14279e-05	-1.66433e-10	-1.2349
65485137	chr14:65485137:G:A	2.36651e-07	-1.66433e-10	-0.944766	2.75227e-05	-1.66433e-10	-0.984577
65485163	chr14:65485163:T:C	4.48881e-08	-1.37047	-1.23671	1.26263e-05	-0.527916	-1.23589
65485182	chr14:65485182:AT:A	8.57462e-08	-1.2286	-0.731363	9.19313e-06	-1.4392	-0.641934
65485183	chr14:65485183:T:A	1.37909e-07	-1.48476	-2.72626e-10	4.55405e-05	-0.480988	-2.72626e-10
65485186	chr14:65485186:T:A	4.44318e-08	-1.3817	-1.2357	1.23135e-05	-0.554252	-1.23465
65485253	chr14:65485253:T:A	1.71555e-07	-1.26644	-2.72626e-10	5.32814e-05	-0.324004	-2.72626e-10
65485386	chr14:65485386:G:C	2.21141e-07	-1.66433e-10	-1.01255	2.61412e-05	-1.66433e-10	-1.03608
65485447	chr14:65485447:G:A	3.12384e-07	-1.66433e-10	-0.667118	3.53386e-05	-1.66433e-10	-0.734613
65485800	chr14:65485800:C:T	6.70055e-07	-1.66433e-10	0.0960088	8.28414e-05	-1.66433e-10	0.117338
65485859	chr14:65485859:A:C	1.98981e-07	-1.66433e-10	-1.11814	2.38168e-05	-1.66433e-10	-1.1292
65485913	chr14:65485913:A:C	2.55867e-07	-0.866691	-2.72626e-10	2.75044e-05	-0.985246	-2.72626e-10
65486280	chr14:65486280:G:C	1.182e-07	-1.63897	-2.72626e-10	1.2793e-05	-1.75069	-2.72626e-10
65486430	chr14:65486430:G:A	2.06216e-07	-1.66433e-10	-1.08243	2.51153e-05	-1.66433e-10	-1.07611
65486607	chr14:65486607:T:C	1.80064e-07	-1.21804	-2.72626e-10	5.76562e-05	-0.245093	-2.72626e-10
65486874	chr14:65486874:G:T	2.63842e-07	-1.66433e-10	-0.835998	3.0592e-05	-1.66433e-10	-0.878853
65487043	chr14:65487043:G:A	4.54896e-07	-1.66433e-10	-0.291282	5.54066e-05	-1.66433e-10	-0.284892
65487283	chr14:65487283:G:T	3.79352e-06	-1.66433e-10	1.8297	0.000717448	-1.66433e-10	2.27611
65488014	chr14:65488014:G:A	1.93292e-07	-1.66433e-10	-1.14715	2.35457e-05	-1.66433e-10	-1.14064
65488799	chr14:65488799:A:G	1.09843e-07	-1.7123	-2.72626e-10	1.6155e-05	-1.51736	-2.72626e-10
65488854	chr14:65488854:C:T	3.72622e-07	-1.66433e-10	-0.490786	5.12824e-05	-1.66433e-10	-0.362242
65488925	chr14:65488925:T:G	1.86305e-07	-1.66433e-10	-1.18396	2.25957e-05	-1.66433e-10	-1.18183
65489079	chr14:65489079:A:G	2.74757e-07	-1.66433e-10	-0.795464	3.54163e-05	-1.66433e-10	-0.732418
65489732	chr14:65489732:A:C	1.36112e-07	-1.49787	-2.72626e-10	2.92073e-05	-0.925172	-2.72626e-10
65489813	chr14:65489813:A:G	8.31058e-08	-1.15477	-0.836466	8.40913e-06	-1.45681	-0.713465
65490179	chr14:65490179:A:G	3.55004e-08	-1.70503	-1.13678	1.10815e-05	-0.8041	-1.09021
65490397	chr14:65490397:A:G	6.35002e-08	-1.48483	-0.77548	2.66466e-05	-0.275645	-0.741285
65490558	chr14:65490558:T:C	1.36455e-07	-1.49535	-2.72626e-10	3.60098e-05	-0.7158	-2.72626e-10
65490736	chr14:65490736:A:G	4.97902e-08	-1.26937	-1.23416	1.50017e-05	-0.358821	-1.23261
65491985	chr14:65491985:G:A	3.06563e-08	-1.75994	-1.22857	6.15736e-06	-1.27502	-1.20692
65492121	chr14:65492121:C:T	1.06156e-07	-1.1401	-0.60634	1.05648e-05	-1.43798	-0.504081
65492684	chr14:65492684:G:A	1.49e-07	-1.40741	-2.72626e-10	1.26712e-05	-1.76026	-2.72626e-10
65493081	chr14:65493081:A:G	7.31419e-07	-1.66433e-10	0.183636	9.03322e-05	-1.66433e-10	0.203904
65493308	chr14:65493308:C:G	4.61887e-08	-1.36683	-1.21178	5.56381e-06	-1.40368	-1.17963
65493458	chr14:65493458:G:A	2.19329e-07	-1.66433e-10	-1.02078	2.58494e-05	-1.66433e-10	-1.0473
65493474	chr14:65493474:G:A	1.45631e-07	-1.43027	-2.72626e-10	1.63605e-05	-1.50472	-2.72626e-10
65493552	chr14:65493552:G:A	3.8835e-07	-1.66433e-10	-0.449442	4.72668e-05	-1.66433e-10	-0.443782
65493587	chr14:65493587:T:C	5.56243e-08	-1.17057	-1.22216	6.65051e-06	-1.21369	-1.1912
65493687	chr14:65493687:G:C	1.06036e-07	-1.4154	-0.332173	1.21765e-05	-1.47996	-0.32012
65494725	chr14:65494725:A:G	2.19888e-06	-1.66433e-10	1.28435	0.000399193	-1.66433e-10	1.68986
65494851	chr14:65494851:T:G	2.65572e-07	-1.66433e-10	-0.829464	3.22314e-05	-1.66433e-10	-0.826648
65495149	chr14:65495149:C:T	2.37805e-06	1.36269	-2.72626e-10	0.000195586	0.976409	-2.72626e-10
65495371	chr14:65495371:A:G	3.32984e-08	-1.6946	-1.21125	4.08295e-05	0.438983	-1.02917
65495491	chr14:65495491:C:T	7.35214e-07	-1.66433e-10	0.188812	9.08004e-05	-1.66433e-10	0.209074
65495566	chr14:65495566:T:C	1.07909e-07	-1.73006	-2.72626e-10	1.29507e-05	-1.73844	-2.72626e-10
65495627	chr14:65495627:G:A	1.22829e-07	-1.60055	-2.72626e-10	1.53016e-05	-1.57163	-2.72626e-10
65496225	chr14:65496225:C:T	1.89042e-07	-1.16938	-2.72626e-10	1.88706e-05	-1.36199	-2.72626e-10
65496800	chr14:65496800:G:A	1.9445e-07	-1.14118	-2.72626e-10	6.53533e-05	-0.119783	-2.72626e-10
65496818	chr14:65496818:G:T	2.56904e-07	-1.66433e-10	-0.862646	3.29402e-05	-1.66433e-10	-0.804895
65496917	chr14:65496917:C:T	6.47266e-07	-1.66433e-10	0.0614077	7.98487e-05	-1.66433e-10	0.0805432
65497106	chr14:65497106:T:C	2.02184e-07	-1.10217	-2.72626e-10	6.96125e-05	-0.0566455	-2.72626e-10
65497227	chr14:65497227:T:C	1.96294e-07	-1.66433e-10	-1.13174	2.37409e-05	-1.66433e-10	-1.13239
65497229	chr14:65497229:A:C	1.08924e-07	-1.7207	-2.72626e-10	1.26616e-05	-1.76102	-2.72626e-10
65497670	chr14:65497670:T:A	5.21308e-08	-1.22027	-1.23733	1.61989e-05	-0.27788	-1.23677
65497784	chr14:65497784:G:C	2.0204e-07	-1.66433e-10	-1.10289	2.44366e-05	-1.66433e-10	-1.10351
65498039	chr14:65498039:T:G	2.02127e-07	-1.66433e-10	-1.10246	2.44474e-05	-1.66433e-10	-1.10307
65498357	chr14:65498357:G:A	2.68359e-07	-1.66433e-10	-0.819023	2.90365e-05	-1.66433e-10	-0.931037
65498637	chr14:65498637:C:T	8.00432e-08	-1.21289	-0.81589	8.26847e-06	-1.49667	-0.690471
65498904	chr14:65498904:T:C	4.75481e-07	-1.66433e-10	-0.247024	5.78907e-05	-1.66433e-10	-0.241033
65499674	chr14:65499674:G:T	1.31529e-07	-1.15545	-0.376675	1.41652e-05	-1.45581	-0.192992
65499837	chr14:65499837:C:T	3.79002e-08	-1.53901	-1.23738	1.9967e-05	-0.0718581	-1.23365
65500413	chr14:65500413:A:G	4.22294e-07	-1.66433e-10	-0.365648	5.13765e-05	-1.66433e-10	-0.360409
65501037	chr14:65501037:G:C	1.08456e-07	-1.725	-2.72626e-10	1.27776e-05	-1.7519	-2.72626e-10
65501105	chr14:65501105:T:A	2.73866e-07	-1.66433e-10	-0.79871	3.16831e-05	-1.66433e-10	-0.843807
65501405	chr14:65501405:T:A	4.11101e-07	-1.66433e-10	-0.39251	5.92633e-05	-1.66433e-10	-0.2176
65501777	chr14:65501777:T:C	7.33072e-07	-1.66433e-10	0.185894	9.05338e-05	-1.66433e-10	0.206134
65501955	chr14:65501955:G:A	4.63019e-08	-1.34916	-1.22701	5.5335e-06	-1.38868	-1.20009
65502237	chr14:65502237:T:G	5.92215e-08	-1.41736	-0.912706	6.73245e-06	-1.48447	-0.908181
65502439	chr14:65502439:G:A	4.78155e-07	-1.66433e-10	-0.241416	5.82168e-05	-1.66433e-10	-0.235416
65502455	chr14:65502455:C:A	2.29332e-07	-1.66433e-10	-0.976181	2.67346e-05	-1.66433e-10	-1.01363
65502889	chr14:65502889:T:G	2.73568e-07	-1.66433e-10	-0.799801	3.31809e-05	-1.66433e-10	-0.797615
65502952	chr14:65502952:T:A	3.05791e-08	-1.76072	-1.23031	6.5509e-06	-1.20847	-1.21151
65503063	chr14:65503063:C:T	1.91726e-07	-1.15528	-2.72626e-10	6.40315e-05	-0.140214	-2.72626e-10
65503652	chr14:65503652:G:C	3.81976e-08	-1.74564	-1.02294	5.08528e-06	-1.61404	-1.0592
65503796	chr14:65503796:C:G	1.76673e-07	-1.66433e-10	-1.23705	2.14304e-05	-1.66433e-10	-1.23478
65504457	chr14:65504457:G:A	1.07416e-07	-1.73464	-2.72626e-10	1.34093e-05	-1.70364	-2.72626e-10
65504686	chr14:65504686:G:C	2.48494e-07	-1.66433e-10	-0.895933	3.17945e-05	-1.66433e-10	-0.840297
65505171	chr14:65505171:C:T	2.68148e-07	-1.66433e-10	-0.819811	3.23969e-05	-1.66433e-10	-0.821527
65505227	chr14:65505227:T:C	4.72813e-08	-1.31817	-1.23707	1.3786e-05	-0.439548	-1.23639
65505497	chr14:65505497:A:G	1.94814e-07	-1.13931	-2.72626e-10	6.56843e-05	-0.11473	-2.72626e-10
65505711	chr14:65505711:G:A	7.62815e-08	-1.17813	-0.89879	7.6841e-06	-1.47246	-0.787979
65505833	chr14:65505833:A:G	0.000111217	5.20789	-2.72626e-10	0.00528234	4.27254	-2.72626e-10
65505892	chr14:65505892:A:T	2.54943e-07	-0.870312	-2.72626e-10	2.90969e-05	-0.928959	-2.72626e-10
65505923	chr14:65505923:T:C	1.80436e-07	-1.21597	-2.72626e-10	5.79602e-05	-0.239834	-2.72626e-10
65506651	chr14:65506651:C:T	2.62384e-07	-1.66433e-10	-0.841541	3.04782e-05	-1.66433e-10	-0.882578
65506664	chr14:65506664:G:A	1.94045e-07	-1.66433e-10	-1.14326	2.36408e-05	-1.66433e-10	-1.13662
65506690	chr14:65506690:G:A	2.55513e-07	-1.66433e-10	-0.868075	3.27383e-05	-1.66433e-10	-0.811046
65506693	chr14:65506693:G:A	8.26306e-07	-1.66433e-10	0.305614	9.93756e-05	-1.66433e-10	0.299317
65507238	chr14:65507238:G:A	4.16771e-08	-1.52623	-1.15517	5.16677e-06	-1.58179	-1.07555
65507589	chr14:65507589:C:T	1.55425e-07	-1.36519	-2.72626e-10	2.3752e-05	-1.13192	-2.72626e-10
65508106	chr14:65508106:TG:T	3.23682e-08	-1.70514	-1.22904	4.72335e-06	-1.512	-1.23507
65508220	chr14:65508220:G:A	2.3183e-07	-1.66433e-10	-0.965346	2.72097e-05	-1.66433e-10	-0.996016
65508309	chr14:65508309:A:G	1.91592e-07	-1.66433e-10	-1.15598	2.29713e-05	-1.66433e-10	-1.16535
65510075	chr14:65510075:G:T	6.47388e-08	-1.55392	-0.687068	2.2276e-05	-0.509233	-0.686848
65510464	chr14:65510464:C:T	8.58627e-08	-1.56377	-0.394826	3.09642e-05	-0.504128	-0.362631
65510498	chr14:65510498:A:G	2.03249e-07	-1.09692	-2.72626e-10	7.02949e-05	-0.0468905	-2.72626e-10
65510747	chr14:65510747:G:A	2.71677e-07	-1.66433e-10	-0.806737	3.29461e-05	-1.66433e-10	-0.804717
65510838	chr14:65510838:G:A	1.84881e-07	-1.66433e-10	-1.19164	2.23022e-05	-1.66433e-10	-1.1949
65510881	chr14:65510881:A:G	4.27641e-08	-1.62123	-1.03442	5.64096e-06	-1.5749	-0.994631
65510911	chr14:65510911:G:T	1.37496e-07	-1.48776	-2.72626e-10	1.38345e-05	-1.67242	-2.72626e-10
65511109	chr14:65511109:A:G	4.84064e-08	-1.36037	-1.17135	5.95784e-06	-1.39819	-1.11669
65511186	chr14:65511186:C:A	2.73178e-07	-1.66433e-10	-0.801227	3.31386e-05	-1.66433e-10	-0.798891
65511387	chr14:65511387:T:C	1.72996e-07	-1.25808	-2.72626e-10	5.39492e-05	-0.311547	-2.72626e-10
65511424	chr14:65511424:A:G	2.65595e-07	-1.66433e-10	-0.829378	3.21976e-05	-1.66433e-10	-0.827697
65511496	chr14:65511496:A:C	3.2853e-08	-1.74001	-1.1793	3.22541e-05	0.111129	-0.937074
65512118	chr14:65512118:T:G	6.16733e-08	-1.28424	-1.00526	3.02335e-05	0.0945694	-0.985208
65512354	chr14:65512354:C:T	2.34894e-07	-1.66433e-10	-0.952217	2.74249e-05	-1.66433e-10	-0.988139
65512455	chr14:65512455:G:A	9.25831e-08	-1.75195	-0.131297	1.38418e-05	-1.70501	0.0331151
65512711	chr14:65512711:G:A	3.22498e-08	-1.75977	-1.17806	4.28603e-06	-1.69348	-1.15075
65512738	chr14:65512738:G:A	4.69707e-08	-1.35167	-1.21016	5.68075e-06	-1.39084	-1.17167
65512840	chr14:65512840:G:A	1.847e-07	-1.66433e-10	-1.19262	2.29235e-05	-1.66433e-10	-1.16743
65512850	chr14:65512850:G:A	6.67421e-07	-1.66433e-10	0.0920706	8.25536e-05	-1.66433e-10	0.113858
65513024	chr14:65513024:G:C	2.11455e-07	-1.66433e-10	-1.05734	2.68205e-05	-1.66433e-10	-1.01042
65513184	chr14:65513184:A:G	2.33756e-07	-1.66433e-10	-0.957072	2.721e-05	-1.66433e-10	-0.996006
65513362	chr14:65513362:G:GAGCT	2.05355e-07	-1.66433e-10	-1.08661	2.43897e-05	-1.66433e-10	-1.10543
65513491	chr14:65513491:AG:A	3.31929e-08	-1.71952	-1.1895	1.84687e-05	-0.446535	-0.936976
65513851	chr14:65513851:C:T	4.94774e-08	-1.29359	-1.21625	5.95172e-06	-1.33475	-1.18116
65514021	chr14:65514021:A:G	7.9254e-07	-1.66433e-10	0.263892	9.52822e-05	-1.66433e-10	0.257253
65514284	chr14:65514284:A:G	1.88462e-07	-1.66433e-10	-1.17245	2.35003e-05	-1.66433e-10	-1.14258
65514705	chr14:65514705:A:T	4.23143e-08	-1.43071	-1.23551	5.13146e-06	-1.44798	-1.21622
65514721	chr14:65514721:G:T	3.91179e-08	-1.7582	-0.986571	9.46903e-06	-1.13925	-0.912316
65515113	chr14:65515113:T:TCATTTTTCTCTAACATAAAA	5.28002e-08	-1.22318	-1.22166	1.6464e-05	-0.280093	-1.21832
65515117	chr14:65515117:G:GAAA	4.72649e-08	-1.33409	-1.22149	1.36432e-05	-0.468207	-1.21814
65515119	chr14:65515119:T:A	4.82873e-08	-1.31271	-1.22147	1.41584e-05	-0.431171	-1.21811
65515830	chr14:65515830:A:G	4.54867e-07	-1.66433e-10	-0.291345	5.53831e-05	-1.66433e-10	-0.285316
65516172	chr14:65516172:C:T	8.32144e-08	-1.19925	-0.790676	4.28521e-05	0.228124	-0.769959
65516730	chr14:65516730:G:A	3.12941e-08	-1.73176	-1.23616	8.73788e-06	-0.9054	-1.22652
65517205	chr14:65517205:T:C	1.11842e-07	-1.03713	-0.657136	1.07755e-05	-1.36127	-0.561037
65517292	chr14:65517292:T:C	4.01596e-07	-1.66433e-10	-0.415904	4.88605e-05	-1.66433e-10	-0.410622
65517455	chr14:65517455:A:G	1.41681e-07	-1.45777	-2.72626e-10	1.46667e-05	-1.61401	-2.72626e-10
65517947	chr14:65517947:A:G	4.60731e-07	-1.66433e-10	-0.278536	5.61091e-05	-1.66433e-10	-0.272293
65517967	chr14:65517967:AT:A	3.11221e-08	-1.74436	-1.22907	7.92609e-06	-1.01769	-1.21174
65518453	chr14:65518453:T:C	3.62878e-08	-1.60473	-1.21514	4.46104e-06	-1.61977	-1.18444
65518764	chr14:65518764:C:T	1.91594e-07	-1.66433e-10	-1.15597	2.40208e-05	-1.66433e-10	-1.12067
65518783	chr14:65518783:G:A	1.92657e-06	-1.66433e-10	1.15215	0.000345993	-1.66433e-10	1.54683
65519231	chr14:65519231:A:C	4.29978e-08	-1.42307	-1.22713	5.23395e-06	-1.44443	-1.19999
65520482	chr14:65520482:C:T	1.05264e-07	-1.44051	-0.314368	1.21942e-05	-1.49614	-0.302491
65520527	chr14:65520527:G:C	2.64958e-07	-1.66433e-10	-0.831778	3.11433e-05	-1.66433e-10	-0.860991
65521026	chr14:65521026:G:A	1.64888e-07	-1.30608	-2.72626e-10	4.89979e-05	-0.407812	-2.72626e-10
65521377	chr14:65521377:TAC:T	9.17802e-07	-1.66433e-10	0.410632	0.000110271	-1.66433e-10	0.40335
65521391	chr14:65521391:T:A	2.14411e-07	-1.66433e-10	-1.04345	2.52662e-05	-1.66433e-10	-1.07012
65521660	chr14:65521660:T:C	1.56604e-07	-1.35763	-2.72626e-10	4.47402e-05	-0.498718	-2.72626e-10
65522340	chr14:65522340:A:G	4.80862e-08	-1.33045	-1.2079	1.36343e-05	-0.482809	-1.20419
65522817	chr14:65522817:G:A	2.76688e-07	-1.66433e-10	-0.78846	3.19278e-05	-1.66433e-10	-0.836113
65523025	chr14:65523025:A:G	1.89301e-07	-1.66433e-10	-1.16801	2.29953e-05	-1.66433e-10	-1.1643
65523058	chr14:65523058:G:A	1.43755e-07	-1.1909	-0.252338	1.58235e-05	-1.48085	-0.0572479
65523420	chr14:65523420:T:G	4.38639e-07	-1.66433e-10	-0.327674	5.33807e-05	-1.66433e-10	-0.322141
65523671	chr14:65523671:C:T	3.23831e-08	-1.75064	-1.18307	4.70459e-06	-1.59317	-1.15788
65523753	chr14:65523753:A:T	7.51097e-08	-1.21045	-0.881951	7.65871e-06	-1.49429	-0.769458
65523911	chr14:65523911:T:G	2.05532e-07	-1.66433e-10	-1.08575	2.48648e-05	-1.66433e-10	-1.08614
65524603	chr14:65524603:A:G	1.89594e-07	-1.66433e-10	-1.16646	2.30284e-05	-1.66433e-10	-1.16286
65524642	chr14:65524642:G:C	1.87487e-07	-1.66433e-10	-1.17764	2.27691e-05	-1.66433e-10	-1.17418
65524969	chr14:65524969:G:A	1.82705e-07	-1.66433e-10	-1.20348	2.16284e-05	-1.66433e-10	-1.22558
65525019	chr14:65525019:A:G	7.28762e-08	-1.5147	-0.60789	3.53856e-05	-0.142706	-0.59058
65525214	chr14:65525214:G:A	1.81592e-07	-1.20959	-2.72626e-10	5.84764e-05	-0.230966	-2.72626e-10
65525433	chr14:65525433:G:A	3.15995e-07	-1.66433e-10	-0.655625	3.64378e-05	-1.66433e-10	-0.703983
65525982	chr14:65525982:T:C	2.09026e-07	-1.66433e-10	-1.06889	2.5407e-05	-1.66433e-10	-1.06456
65526448	chr14:65526448:A:G	4.14709e-08	-1.50235	-1.18401	1.00376e-05	-0.786387	-1.20687
65526449	chr14:65526449:C:T	2.08846e-07	-1.66433e-10	-1.06975	2.4792e-05	-1.66433e-10	-1.08907
65526539	chr14:65526539:AT:A	1.8886e-07	-1.66433e-10	-1.17034	2.28507e-05	-1.66433e-10	-1.17061
65526543	chr14:65526543:GA:G	1.8886e-07	-1.66433e-10	-1.17034	2.28507e-05	-1.66433e-10	-1.17061
65526545	chr14:65526545:G:A	4.21574e-07	-1.66433e-10	-0.367355	5.12881e-05	-1.66433e-10	-0.362132
65526724	chr14:65526724:T:C	2.20595e-07	-1.66433e-10	-1.01502	2.59365e-05	-1.66433e-10	-1.04394
65526797	chr14:65526797:G:T	1.97091e-07	-1.66433e-10	-1.12768	2.38261e-05	-1.66433e-10	-1.12881
65526922	chr14:65526922:T:C	4.29621e-08	-1.41477	-1.23626	5.16938e-06	-1.43565	-1.22119
65526953	chr14:65526953:A:C	5.22295e-08	-1.73112	-0.724587	6.57689e-06	-1.69799	-0.718035
65527139	chr14:65527139:A:G	1.13389e-07	-1.40282	-0.277703	1.29749e-05	-1.46939	-0.267182
65527363	chr14:65527363:T:C	2.09389e-07	-1.66433e-10	-1.06715	2.48566e-05	-1.66433e-10	-1.08647
65527695	chr14:65527695:C:CT	1.05274e-07	-1.75478	-2.72626e-10	1.27071e-05	-1.75743	-2.72626e-10
65527759	chr14:65527759:TAA:T	2.12517e-07	-1.66433e-10	-1.05233	2.58249e-05	-1.66433e-10	-1.04825
65527861	chr14:65527861:A:G	4.08107e-08	-1.46619	-1.23621	1.04025e-05	-0.720659	-1.23689
65527982	chr14:65527982:G:T	1.78102e-07	-1.66433e-10	-1.229	2.14946e-05	-1.66433e-10	-1.23179
65528063	chr14:65528063:C:T	2.12639e-07	-1.66433e-10	-1.05176	2.58396e-05	-1.66433e-10	-1.04768
65528162	chr14:65528162:G:A	6.21973e-08	-1.44896	-0.832081	2.69594e-05	-0.203451	-0.801807
65528231	chr14:65528231:C:T	5.14611e-08	-1.53984	-0.930687	1.18894e-05	-1.20398	-0.619965
65528506	chr14:65528506:C:T	9.31622e-07	-1.66433e-10	0.425577	0.000115347	-1.66433e-10	0.448357
65528592	chr14:65528592:C:G	4.49873e-07	-1.66433e-10	-0.302385	5.47953e-05	-1.66433e-10	-0.295985
65528619	chr14:65528619:A:G	2.32442e-07	-1.66433e-10	-0.96271	2.82395e-05	-1.66433e-10	-0.958867
65528673	chr14:65528673:A:G	1.49175e-07	-1.1245	-0.281726	1.60463e-05	-1.43424	-0.0898696
65529901	chr14:65529901:T:C	1.0607e-07	-1.12145	-0.625802	1.0463e-05	-1.42395	-0.527795
65529924	chr14:65529924:A:G	2.04986e-07	-1.66433e-10	-1.08841	2.43489e-05	-1.66433e-10	-1.1071
65530232	chr14:65530232:C:T	1.90524e-07	-1.66433e-10	-1.16157	2.30555e-05	-1.66433e-10	-1.16169
65530282	chr14:65530282:A:G	2.13186e-07	-1.66433e-10	-1.04919	2.52721e-05	-1.66433e-10	-1.06989
65530506	chr14:65530506:G:A	1.97008e-07	-1.66433e-10	-1.12811	2.32906e-05	-1.66433e-10	-1.15154
65530791	chr14:65530791:C:T	2.24179e-07	-1.66433e-10	-0.998904	2.84365e-05	-1.66433e-10	-0.951916
65531213	chr14:65531213:G:A	3.70551e-08	-1.62089	-1.17806	5.88813e-05	0.718072	-0.942138
65531351	chr14:65531351:C:T	8.47935e-08	-1.42897	-0.542158	3.61978e-05	-0.197733	-0.51286
65531556	chr14:65531556:A:G	4.87225e-07	-1.66433e-10	-0.222625	7.12753e-05	-1.66433e-10	-0.0330408
65531815	chr14:65531815:G:A	1.04807e-07	-1.75923	-2.72626e-10	1.26826e-05	-1.75936	-2.72626e-10
65531891	chr14:65531891:A:G	2.29739e-07	-1.66433e-10	-0.974406	2.79051e-05	-1.66433e-10	-0.970781
65532370	chr14:65532370:T:C	3.7564e-08	-1.5512	-1.23411	2.06374e-05	-0.0350131	-1.23747
65532408	chr14:65532408:C:T	1.71093e-07	-1.26914	-2.72626e-10	5.28513e-05	-0.332108	-2.72626e-10
65532537	chr14:65532537:T:C	3.94048e-07	-1.66433e-10	-0.434879	4.05097e-05	-1.66433e-10	-0.598048
65532852	chr14:65532852:G:A	9.14319e-07	-1.66433e-10	0.406829	0.000109852	-1.66433e-10	0.399541
65532857	chr14:65532857:G:C	7.95607e-07	-1.66433e-10	0.267755	9.82499e-05	-1.66433e-10	0.287924
65533377	chr14:65533377:G:A	4.70943e-08	-1.32229	-1.23691	1.34834e-05	-0.461974	-1.23616
65533471	chr14:65533471:A:G	2.22787e-07	-1.66433e-10	-1.00513	2.63424e-05	-1.66433e-10	-1.02841
65534195	chr14:65534195:T:A	1.00323e-06	-1.66433e-10	0.499634	0.000124179	-1.66433e-10	0.522136
65534358	chr14:65534358:T:G	5.89712e-08	-1.58583	-0.748469	6.82783e-06	-1.63896	-0.739619
65534524	chr14:65534524:A:G	4.88214e-08	-1.30668	-1.2165	5.88339e-06	-1.34573	-1.18172
65536157	chr14:65536157:A:G	4.9961e-08	-1.2897	-1.21041	5.76243e-06	-1.31765	-1.23058
65536358	chr14:65536358:T:C	2.79778e-07	-1.66433e-10	-0.777352	3.39806e-05	-1.66433e-10	-0.773801
65536406	chr14:65536406:A:G	2.02656e-07	-1.66433e-10	-1.09984	2.75978e-05	-1.66433e-10	-0.981855
65536485	chr14:65536485:AG:A	1.00484e-07	-1.35036	-0.450997	1.10118e-05	-1.59136	-0.309267
65536627	chr14:65536627:A:T	7.64191e-08	-1.22582	-0.849295	7.86559e-06	-1.50554	-0.731553
65536708	chr14:65536708:T:C	4.42299e-08	-1.38784	-1.2341	1.20778e-05	-0.575609	-1.23261
65536748	chr14:65536748:T:A	6.34338e-08	-1.4739	-0.787452	2.57018e-05	-0.294565	-0.758463
65536972	chr14:65536972:T:C	5.86283e-07	-1.66433e-10	-0.0375483	6.97625e-05	-1.66433e-10	-0.054493
65537488	chr14:65537488:C:T	4.38038e-07	-1.66433e-10	-0.329045	5.33005e-05	-1.66433e-10	-0.323644
65537569	chr14:65537569:A:G	2.10966e-07	-1.66433e-10	-1.05965	2.50281e-05	-1.66433e-10	-1.07959
65538495	chr14:65538495:G:A	5.64933e-05	4.53053	-2.72626e-10	0.00207632	3.33876	-2.72626e-10
65538697	chr14:65538697:A:G	3.07761e-07	-1.66433e-10	-0.682026	4.18191e-05	-1.66433e-10	-0.566238
65538950	chr14:65538950:A:C	2.06665e-07	-1.66433e-10	-1.08025	2.5043e-05	-1.66433e-10	-1.07899
65539080	chr14:65539080:C:T	3.48859e-08	-1.7553	-1.10397	8.57319e-06	-1.10456	-1.04639
65539202	chr14:65539202:A:G	2.2439e-07	-1.66433e-10	-0.997966	2.63559e-05	-1.66433e-10	-1.0279
65539554	chr14:65539554:A:G	1.86776e-07	-1.66433e-10	-1.18144	2.25916e-05	-1.66433e-10	-1.18201
65539864	chr14:65539864:T:A	4.43664e-08	-1.44252	-1.17635	5.71508e-06	-1.45716	-1.09932
65540384	chr14:65540384:G:C	1.76665e-07	-1.66433e-10	-1.23709	2.13705e-05	-1.66433e-10	-1.23758
65540688	chr14:65540688:A:G	1.79379e-07	-1.66433e-10	-1.22185	2.14252e-05	-1.66433e-10	-1.23502
65540951	chr14:65540951:G:A	2.68063e-07	-1.66433e-10	-0.820127	3.44866e-05	-1.66433e-10	-0.759018
65541315	chr14:65541315:A:G	1.90319e-07	-1.66433e-10	-1.16265	2.30179e-05	-1.66433e-10	-1.16332
65541442	chr14:65541442:T:C	3.11941e-08	-1.75898	-1.21214	3.98813e-06	-1.69244	-1.22383
65541517	chr14:65541517:T:C	2.56768e-07	-1.66433e-10	-0.863176	2.98094e-05	-1.66433e-10	-0.904767
65542218	chr14:65542218:T:C	2.08585e-07	-1.66433e-10	-1.071	2.47619e-05	-1.66433e-10	-1.09028
65543001	chr14:65543001:C:T	2.48043e-07	-1.66433e-10	-0.897746	2.99665e-05	-1.66433e-10	-0.899509
65543002	chr14:65543002:A:G	2.47104e-07	-1.66433e-10	-0.90154	2.98504e-05	-1.66433e-10	-0.903393
65543006	chr14:65543006:C:T	2.47104e-07	-1.66433e-10	-0.90154	2.98504e-05	-1.66433e-10	-0.903393
65543071	chr14:65543071:C:T	1.07451e-07	-1.38808	-0.346239	1.23456e-05	-1.45623	-0.330064
65543077	chr14:65543077:T:C	1.78323e-07	-1.66433e-10	-1.22776	2.14991e-05	-1.66433e-10	-1.23158
65543151	chr14:65543151:C:T	2.85822e-07	-1.66433e-10	-0.75598	3.29144e-05	-1.66433e-10	-0.805679
65543638	chr14:65543638:G:A	2.02062e-06	-1.66433e-10	1.19981	0.000364314	-1.66433e-10	1.59843
65543640	chr14:65543640:G:A	2.18332e-07	-1.66433e-10	-1.02533	2.61956e-05	-1.66433e-10	-1.034
65544366	chr14:65544366:T:C	1.15941e-07	-1.65827	-2.72626e-10	1.35868e-05	-1.69049	-2.72626e-10
65544879	chr14:65544879:A:G	3.93054e-07	-1.66433e-10	-0.437403	4.48728e-05	-1.66433e-10	-0.495757
65545583	chr14:65545583:C:G	3.24501e-07	-1.66433e-10	-0.629062	3.95074e-05	-1.66433e-10	-0.623103
65545584	chr14:65545584:T:A	3.22486e-07	-1.66433e-10	-0.63529	3.92619e-05	-1.66433e-10	-0.629334
65545896	chr14:65545896:A:G	1.94485e-07	-1.66433e-10	-1.14099	2.31954e-05	-1.66433e-10	-1.15564
65545906	chr14:65545906:G:A	3.62377e-08	-1.6664	-1.15485	5.48863e-05	0.587639	-0.881966
65546305	chr14:65546305:C:T	4.40288e-08	-1.4733	-1.15321	5.54556e-06	-1.50637	-1.08022
65546327	chr14:65546327:A:G	2.48669e-07	-1.66433e-10	-0.895227	3.17983e-05	-1.66433e-10	-0.840178
65546627	chr14:65546627:A:G	6.13818e-07	-1.66433e-10	0.00834863	7.56748e-05	-1.66433e-10	0.0268555
65546792	chr14:65546792:TTA:T	8.65275e-08	-1.27936	-0.671525	9.01184e-06	-1.55198	-0.549067
65547202	chr14:65547202:G:T	2.21631e-07	-1.01034	-2.72626e-10	8.07341e-05	0.0915705	-2.72626e-10
65547489	chr14:65547489:A:T	8.69481e-08	-1.32123	-0.624807	8.76668e-06	-1.57212	-0.556514
65547693	chr14:65547693:A:G	1.86515e-07	-1.66433e-10	-1.18284	2.25602e-05	-1.66433e-10	-1.1834
65547841	chr14:65547841:A:G	2.08258e-07	-1.66433e-10	-1.07257	2.47264e-05	-1.66433e-10	-1.09172
65547879	chr14:65547879:A:T	4.212e-08	-1.54948	-1.12135	5.44145e-06	-1.56804	-1.03751
65547963	chr14:65547963:T:G	3.62592e-08	-1.59965	-1.22101	9.32121e-06	-0.83771	-1.22959
65548526	chr14:65548526:A:C	2.28606e-07	-1.66433e-10	-0.979349	2.68535e-05	-1.66433e-10	-1.00919
65548763	chr14:65548763:C:T	2.11365e-07	-1.66433e-10	-1.05776	2.79376e-05	-1.66433e-10	-0.969616
65548827	chr14:65548827:T:C	1.93635e-07	-1.66433e-10	-1.14537	2.43961e-05	-1.66433e-10	-1.10517
65549130	chr14:65549130:A:T	4.48318e-08	-1.48573	-1.1227	5.70384e-06	-1.51829	-1.04016
65549529	chr14:65549529:A:G	3.50919e-08	-1.61602	-1.23736	5.25355e-05	0.79535	-1.13345
65549666	chr14:65549666:G:A	8.72658e-08	-1.33674	-0.605648	4.14294e-05	0.0003254	-0.575925
65549790	chr14:65549790:C:A	7.05924e-07	-1.66433e-10	0.148157	8.48832e-05	-1.66433e-10	0.141686
65550506	chr14:65550506:C:T	1.78365e-07	-1.66433e-10	-1.22752	2.1618e-05	-1.66433e-10	-1.22606
65550684	chr14:65550684:G:A	2.18107e-07	-1.66433e-10	-1.02637	2.93306e-05	-1.66433e-10	-0.92096
65550709	chr14:65550709:C:T	1.92451e-07	-1.66433e-10	-1.15151	2.3124e-05	-1.66433e-10	-1.15872
65550799	chr14:65550799:T:C	5.71238e-08	-1.23273	-1.1334	5.45011e-06	-1.52042	-1.08354
65550906	chr14:65550906:C:CT	1.96036e-07	-1.66433e-10	-1.13305	2.37066e-05	-1.66433e-10	-1.13384
65551128	chr14:65551128:CA:C	4.518e-08	-1.47512	-1.12557	5.74128e-06	-1.50855	-1.04336
65551168	chr14:65551168:A:G	1.16027e-07	-1.23656	-0.420968	1.21706e-05	-1.5233	-0.277267
65551208	chr14:65551208:C:T	7.18052e-07	-1.66433e-10	0.165192	8.63455e-05	-1.66433e-10	0.158767
65551592	chr14:65551592:A:G	2.11533e-06	1.24562	-2.72626e-10	0.000172092	0.848439	-2.72626e-10
65551907	chr14:65551907:ATGTT:A	2.02667e-07	-1.66433e-10	-1.09979	2.4518e-05	-1.66433e-10	-1.10018
65551941	chr14:65551941:C:T	1.14243e-07	-1.43992	-0.233104	1.31204e-05	-1.50226	-0.22316
65552289	chr14:65552289:G:C	5.72841e-07	-1.66433e-10	-0.0607414	7.06017e-05	-1.66433e-10	-0.0425354
65552301	chr14:65552301:A:G	1.83721e-07	-1.66433e-10	-1.19793	2.22207e-05	-1.66433e-10	-1.19857
65552379	chr14:65552379:T:C	1.47445e-07	-1.41789	-2.72626e-10	2.02272e-05	-1.29256	-2.72626e-10
65553304	chr14:65553304:T:G	1.16395e-07	-1.34819	-0.306167	1.33015e-05	-1.42199	-0.289727
65553353	chr14:65553353:A:T	3.21346e-08	-1.74465	-1.19677	8.5978e-06	-0.983886	-1.1642
65553382	chr14:65553382:A:G	4.1005e-08	-1.54368	-1.15398	5.24555e-06	-1.56052	-1.08169
65553941	chr14:65553941:A:AT	1.86429e-07	-1.66433e-10	-1.1833	2.30879e-05	-1.66433e-10	-1.16028
65553954	chr14:65553954:G:A	2.16756e-07	-1.66433e-10	-1.03258	2.55269e-05	-1.66433e-10	-1.05986
65554606	chr14:65554606:T:C	4.09201e-08	-1.46246	-1.23727	4.87082e-06	-1.48493	-1.23139
65554851	chr14:65554851:A:T	6.18031e-08	-1.44389	-0.843508	6.43124e-06	-1.64322	-0.795199
65555181	chr14:65555181:G:A	1.35318e-07	-1.50372	-2.72626e-10	1.93148e-05	-1.33872	-2.72626e-10
65555329	chr14:65555329:C:T	1.18716e-07	-1.40429	-0.230333	1.36956e-05	-1.46306	-0.219457
65555937	chr14:65555937:T:C	2.41826e-07	-1.66433e-10	-0.923131	3.10864e-05	-1.66433e-10	-0.862819
65556085	chr14:65556085:T:C	4.50335e-07	-1.66433e-10	-0.301359	5.48312e-05	-1.66433e-10	-0.295331
65556114	chr14:65556114:T:A	3.20768e-08	-1.75914	-1.18407	4.05016e-06	-1.69991	-1.20092
65556413	chr14:65556413:A:T	4.39014e-08	-1.55114	-1.07827	1.2254e-05	-0.692782	-1.10096
65556472	chr14:65556472:G:A	4.16641e-08	-1.53738	-1.14433	5.28214e-06	-1.56663	-1.06862
65556779	chr14:65556779:G:A	1.05453e-07	-1.43565	-0.317431	1.12755e-05	-1.63844	-0.23852
65556865	chr14:65556865:A:G	5.71091e-07	-1.66433e-10	-0.0638021	7.03831e-05	-1.66433e-10	-0.0456366
65557035	chr14:65557035:TG:T	6.07814e-07	-1.66433e-10	-0.00148141	7.49458e-05	-1.66433e-10	0.0171756
65557188	chr14:65557188:G:A	3.45969e-08	-1.65824	-1.20934	6.17149e-06	-1.25008	-1.22957
65557243	chr14:65557243:T:C	4.00945e-08	-1.71556	-1.00455	1.19284e-05	-0.8882	-0.932466
65557382	chr14:65557382:G:C	1.05989e-07	-1.74801	-2.72626e-10	1.33797e-05	-1.70585	-2.72626e-10
65557435	chr14:65557435:G:C	3.11502e-08	-1.75967	-1.21286	3.9745e-06	-1.69607	-1.22362
65557823	chr14:65557823:A:G	4.50335e-07	-1.66433e-10	-0.301359	5.48312e-05	-1.66433e-10	-0.295331
65558221	chr14:65558221:A:C	2.96691e-07	-1.66433e-10	-0.71866	3.61865e-05	-1.66433e-10	-0.710904
65558645	chr14:65558645:A:G	6.39892e-08	-1.24967	-1.00297	3.20811e-05	0.151641	-0.982963
65558880	chr14:65558880:T:TTA	3.98184e-08	-1.5552	-1.17183	5.05315e-06	-1.57301	-1.10657
65559196	chr14:65559196:G:GT	2.28073e-07	-1.66433e-10	-0.981686	2.69456e-05	-1.66433e-10	-1.00577
65559222	chr14:65559222:G:A	9.64374e-08	-1.44163	-0.400823	1.02629e-05	-1.65019	-0.320863
65559536	chr14:65559536:ATAGCTTAGAATTAACTAGGATATAGTACAGTTTCAGCATATAAGTATAGTAACATTTTACAG:A	1.992e-07	-1.66433e-10	-1.11704	2.40853e-05	-1.66433e-10	-1.11799
65559705	chr14:65559705:C:T	2.28278e-07	-1.66433e-10	-0.980785	2.69634e-05	-1.66433e-10	-1.00511
65560080	chr14:65560080:A:G	2.34357e-07	-1.66433e-10	-0.954504	2.76406e-05	-1.66433e-10	-0.980305
65560362	chr14:65560362:A:G	2.53342e-07	-1.66433e-10	-0.876608	3.08918e-05	-1.66433e-10	-0.869099
65561038	chr14:65561038:C:T	1.99475e-07	-1.11566	-2.72626e-10	6.82659e-05	-0.0761803	-2.72626e-10
65561064	chr14:65561064:A:G	2.41326e-07	-1.66433e-10	-0.925202	2.94452e-05	-1.66433e-10	-0.917059
65561728	chr14:65561728:A:G	3.48952e-08	-1.70263	-1.15637	1.09337e-05	-0.795305	-1.11244
65561787	chr14:65561787:T:C	3.49422e-08	-1.69986	-1.1578	1.10465e-05	-0.783375	-1.11411
65561807	chr14:65561807:T:C	1.83053e-07	-1.66433e-10	-1.20158	2.20788e-05	-1.66433e-10	-1.20497
65562129	chr14:65562129:T:C	3.50419e-08	-1.70329	-1.15151	1.09758e-05	-0.797535	-1.10636
65562150	chr14:65562150:G:A	2.09523e-07	-1.66433e-10	-1.06652	2.53222e-05	-1.66433e-10	-1.06791
65562200	chr14:65562200:A:C	6.49679e-07	-1.66433e-10	0.0651287	7.80967e-05	-1.66433e-10	0.0583573
65562421	chr14:65562421:T:C	2.72591e-07	-0.80338	-2.72626e-10	2.91477e-05	-0.927214	-2.72626e-10
65562588	chr14:65562588:C:A	1.77909e-07	-1.66433e-10	-1.23008	2.13728e-05	-1.66433e-10	-1.23747
65562705	chr14:65562705:G:GAA	3.53719e-08	-1.70071	-1.14472	1.11832e-05	-0.787134	-1.09804
65562901	chr14:65562901:G:C	2.15919e-07	-1.66433e-10	-1.03645	2.55678e-05	-1.66433e-10	-1.05826
65562960	chr14:65562960:G:A	2.22617e-07	-1.66433e-10	-1.0059	2.63348e-05	-1.66433e-10	-1.0287
65563043	chr14:65563043:C:T	4.22521e-08	-1.54837	-1.11933	5.47786e-06	-1.56451	-1.03437
65563781	chr14:65563781:G:A	2.07923e-07	-1.07418	-2.72626e-10	7.29439e-05	-0.00989998	-2.72626e-10
65564296	chr14:65564296:G:T	2.28063e-07	-1.66433e-10	-0.981728	2.69448e-05	-1.66433e-10	-1.0058
65564347	chr14:65564347:T:G	4.20179e-08	-1.45469	-1.21856	5.27626e-06	-1.46713	-1.16925
65564920	chr14:65564920:T:G	7.42262e-08	-1.08312	-1.02111	6.85712e-06	-1.42604	-0.948259
65565384	chr14:65565384:T:C	1.05152e-07	-1.75595	-2.72626e-10	1.2698e-05	-1.75814	-2.72626e-10
65565471	chr14:65565471:T:A	4.21311e-07	-1.66433e-10	-0.36798	5.13416e-05	-1.66433e-10	-0.361089
65565948	chr14:65565948:A:G	3.41962e-07	-1.66433e-10	-0.576651	4.888e-05	-1.66433e-10	-0.410221
65565989	chr14:65565989:A:G	1.97791e-07	-1.66433e-10	-1.12414	2.50974e-05	-1.66433e-10	-1.07682
65565990	chr14:65565990:A:G	1.98025e-07	-1.66433e-10	-1.12296	2.51328e-05	-1.66433e-10	-1.07542
65566079	chr14:65566079:G:C	1.30624e-07	-1.53903	-2.72626e-10	1.82598e-05	-1.39489	-2.72626e-10
65566084	chr14:65566084:A:C	4.09203e-08	-1.6546	-1.04512	5.36095e-06	-1.6142	-1.00625
65566136	chr14:65566136:A:G	1.80843e-07	-1.66433e-10	-1.21372	2.17509e-05	-1.66433e-10	-1.21993
65566143	chr14:65566143:G:A	1.39153e-07	-1.47578	-2.72626e-10	1.6171e-05	-1.51637	-2.72626e-10
65566216	chr14:65566216:G:A	3.59431e-08	-1.62091	-1.20851	1.08307e-05	-0.704676	-1.21253
65566327	chr14:65566327:T:G	1.90098e-07	-1.16381	-2.72626e-10	1.8866e-05	-1.36223	-2.72626e-10
65567112	chr14:65567112:T:C	4.73493e-08	-1.35889	-1.1949	4.51209e-06	-1.60203	-1.1908
65567648	chr14:65567648:A:G	1.83663e-07	-1.66433e-10	-1.19825	2.22173e-05	-1.66433e-10	-1.19872
65568045	chr14:65568045:C:T	2.62705e-07	-1.66433e-10	-0.840319	3.051e-05	-1.66433e-10	-0.881536
65568048	chr14:65568048:G:C	9.04109e-08	-1.29442	-0.612563	9.51278e-06	-1.56124	-0.485709
65568103	chr14:65568103:A:G	4.49352e-08	-1.48593	-1.12019	5.53481e-06	-1.55503	-1.0335
65568109	chr14:65568109:C:T	1.0591e-07	-1.74876	-2.72626e-10	1.47853e-05	-1.60596	-2.72626e-10
65568253	chr14:65568253:A:G	2.57421e-07	-1.66433e-10	-0.860639	3.30122e-05	-1.66433e-10	-0.802712
65568594	chr14:65568594:T:C	4.5462e-07	-1.66433e-10	-0.291889	5.53507e-05	-1.66433e-10	-0.285901
65568711	chr14:65568711:T:C	3.41544e-08	-1.71638	-1.16408	1.02195e-05	-0.85284	-1.12245
65568712	chr14:65568712:G:A	2.21497e-07	-1.66433e-10	-1.01094	2.6197e-05	-1.66433e-10	-1.03395
65568978	chr14:65568978:C:A	2.81608e-05	3.83434	-2.72626e-10	0.00141613	2.95609	-2.72626e-10
65569036	chr14:65569036:A:C	1.79244e-07	-1.66433e-10	-1.22261	2.15897e-05	-1.66433e-10	-1.22737
65569395	chr14:65569395:T:C	1.29644e-07	-1.54656	-2.72626e-10	1.77026e-05	-1.42588	-2.72626e-10
65569443	chr14:65569443:G:A	2.81335e-07	-1.66433e-10	-0.771806	3.41825e-05	-1.66433e-10	-0.767876
65569745	chr14:65569745:G:A	2.01093e-06	-1.66433e-10	1.195	0.00029185	-1.66433e-10	1.37665
65569759	chr14:65569759:T:A	5.73878e-07	-1.66433e-10	-0.0589339	7.07318e-05	-1.66433e-10	-0.040695
65569809	chr14:65569809:T:C	2.81468e-07	-1.66433e-10	-0.771333	3.41863e-05	-1.66433e-10	-0.767766
65569856	chr14:65569856:T:C	4.12532e-07	-1.66433e-10	-0.389036	5.022e-05	-1.66433e-10	-0.383177
65570043	chr14:65570043:T:G	6.57556e-08	-1.23232	-0.993084	3.33504e-05	0.180391	-0.97291
65570886	chr14:65570886:T:C	1.6595e-07	-1.29966	-2.72626e-10	4.94881e-05	-0.397857	-2.72626e-10
65571797	chr14:65571797:G:A	2.05518e-07	-1.08582	-2.72626e-10	7.1606e-05	-0.0284115	-2.72626e-10
65572706	chr14:65572706:A:C	2.77478e-07	-1.66433e-10	-0.78561	3.37052e-05	-1.66433e-10	-0.781938
65572809	chr14:65572809:T:C	5.67527e-07	-1.66433e-10	-0.0700617	6.9969e-05	-1.66433e-10	-0.0515382
65573479	chr14:65573479:A:T	2.17418e-07	-1.66433e-10	-1.02953	2.55993e-05	-1.66433e-10	-1.05703
65573587	chr14:65573587:G:A	2.17205e-07	-1.66433e-10	-1.03051	2.55769e-05	-1.66433e-10	-1.0579
65573795	chr14:65573795:A:G	1.90237e-07	-1.16308	-2.72626e-10	6.22552e-05	-0.168347	-2.72626e-10
65573911	chr14:65573911:C:G	2.05306e-07	-1.66433e-10	-1.08685	2.48101e-05	-1.66433e-10	-1.08834
65574575	chr14:65574575:G:A	2.00801e-07	-1.10903	-2.72626e-10	6.8987e-05	-0.0656724	-2.72626e-10
65574927	chr14:65574927:C:T	8.82352e-08	-1.28593	-0.645418	4.08019e-05	0.0310369	-0.6219
65575132	chr14:65575132:A:G	1.68818e-07	-1.28253	-2.72626e-10	5.1009e-05	-0.367589	-2.72626e-10
65575462	chr14:65575462:G:A	1.98359e-07	-1.12127	-2.72626e-10	6.75477e-05	-0.0867563	-2.72626e-10
65575676	chr14:65575676:C:T	5.75791e-07	-1.66433e-10	-0.055605	7.02424e-05	-1.66433e-10	-0.047638
65575741	chr14:65575741:C:T	4.41316e-08	-1.74558	-0.878591	4.53004e-05	-0.0478859	-0.438389
65575835	chr14:65575835:A:T	1.94316e-07	-1.14186	-2.72626e-10	6.53321e-05	-0.120107	-2.72626e-10
65576100	chr14:65576100:G:A	2.59717e-07	-1.66433e-10	-0.851757	3.01904e-05	-1.66433e-10	-0.892066
65576939	chr14:65576939:G:A	2.07276e-07	-1.66433e-10	-1.0773	2.51155e-05	-1.66433e-10	-1.07611
65577008	chr14:65577008:C:T	2.7773e-07	-0.784701	-2.72626e-10	2.27508e-05	-1.17499	-2.72626e-10
65577327	chr14:65577327:A:G	1.77977e-07	-1.66433e-10	-1.22969	2.18885e-05	-1.66433e-10	-1.21363
65577377	chr14:65577377:G:A	5.0408e-07	-1.66433e-10	-0.188616	6.06912e-05	-1.66433e-10	-0.193791
65577411	chr14:65577411:G:A	4.35329e-08	-1.75154	-0.886298	1.1165e-05	-1.0914	-0.795404
65577608	chr14:65577608:AAT:A	2.49939e-07	-1.66433e-10	-0.890134	3.18559e-05	-1.66433e-10	-0.838369
65577758	chr14:65577758:T:C	3.12358e-08	-1.73519	-1.23459	8.37829e-06	-0.953729	-1.22022
65577909	chr14:65577909:A:G	2.26324e-06	-1.66433e-10	1.3132	0.000411426	-1.66433e-10	1.72004
65578825	chr14:65578825:G:C	7.85333e-08	-1.21714	-0.830687	3.86588e-05	0.161517	-0.806333
65579205	chr14:65579205:G:A	2.14773e-07	-1.66433e-10	-1.04177	2.54447e-05	-1.66433e-10	-1.06308
65579230	chr14:65579230:C:T	5.97711e-07	-1.66433e-10	-0.0182431	7.37298e-05	-1.66433e-10	0.000816606
65579524	chr14:65579524:G:C	8.0061e-08	-1.27881	-0.749757	3.7318e-05	0.0482507	-0.728366
65579816	chr14:65579816:G:A	4.7228e-08	-1.50169	-1.05467	1.44364e-05	-0.549839	-1.08
65580098	chr14:65580098:A:G	3.42e-08	-1.73134	-1.14778	9.7728e-06	-0.919211	-1.10078
65580304	chr14:65580304:T:C	3.13809e-08	-1.72865	-1.2365	8.5873e-06	-0.912867	-1.23644
65580543	chr14:65580543:A:G	2.13403e-07	-1.66433e-10	-1.04817	2.59157e-05	-1.66433e-10	-1.04474
65581077	chr14:65581077:T:C	6.89848e-08	-1.31603	-0.861432	3.22397e-05	0.0147579	-0.84115
65581118	chr14:65581118:T:C	2.14643e-07	-1.66433e-10	-1.04238	2.60673e-05	-1.66433e-10	-1.03891
65581188	chr14:65581188:T:G	2.40644e-07	-1.66433e-10	-0.928032	3.07125e-05	-1.66433e-10	-0.874922
65581301	chr14:65581301:G:A	6.08064e-08	-1.29107	-1.01259	6.04289e-06	-1.5596	-0.941111
65581940	chr14:65581940:A:G	1.91463e-07	-1.15666	-2.72626e-10	6.36644e-05	-0.145965	-2.72626e-10
65582154	chr14:65582154:C:T	4.37115e-08	-1.68418	-0.949557	1.49981e-05	-0.724043	-0.867626
65582383	chr14:65582383:T:C	1.58496e-07	-1.34562	-2.72626e-10	4.55535e-05	-0.480702	-2.72626e-10
65582453	chr14:65582453:C:T	2.39704e-07	-1.66433e-10	-0.931947	2.91342e-05	-1.66433e-10	-0.927678
65582466	chr14:65582466:C:T	1.9661e-07	-1.66433e-10	-1.13013	2.37863e-05	-1.66433e-10	-1.13048
65582687	chr14:65582687:G:A	3.21198e-07	-1.66433e-10	-0.639294	3.90875e-05	-1.66433e-10	-0.633788
65582788	chr14:65582788:TA:T	4.27245e-07	-1.66433e-10	-0.353993	5.20512e-05	-1.66433e-10	-0.347361
65584298	chr14:65584298:A:T	2.30977e-07	-1.66433e-10	-0.969032	2.79218e-05	-1.66433e-10	-0.970183
65584380	chr14:65584380:A:G	2.32277e-07	-1.66433e-10	-0.963418	2.95566e-05	-1.66433e-10	-0.913284
65584382	chr14:65584382:G:T	7.83094e-08	-1.07455	-0.97613	4.54802e-05	0.472729	-0.955042
65584400	chr14:65584400:G:A	2.12717e-07	-1.05139	-2.72626e-10	7.5437e-05	0.0237078	-2.72626e-10
65584818	chr14:65584818:G:A	4.23981e-08	-1.4804	-1.18385	1.3753e-05	-0.510186	-1.16815
65585252	chr14:65585252:G:A	4.37841e-07	-1.66433e-10	-0.329496	5.32588e-05	-1.66433e-10	-0.324427
65585306	chr14:65585306:C:T	5.97985e-07	-1.66433e-10	-0.0177845	7.37594e-05	-1.66433e-10	0.00121883
65585323	chr14:65585323:G:A	2.43135e-07	-1.66433e-10	-0.917733	3.0934e-05	-1.66433e-10	-0.867734
65585475	chr14:65585475:C:T	5.98405e-07	-1.66433e-10	-0.0170822	7.38126e-05	-1.66433e-10	0.00193946
65585648	chr14:65585648:T:C	3.38645e-06	1.71619	-2.72626e-10	0.000271599	1.30474	-2.72626e-10
65585754	chr14:65585754:G:A	5.18761e-08	-1.41959	-1.0429	6.53292e-06	-1.49492	-0.927819
65586066	chr14:65586066:A:G	3.47586e-08	-1.7261	-1.13682	4.52708e-06	-1.73227	-1.05724
65586288	chr14:65586288:G:A	3.31082e-08	-1.6868	-1.22477	4.10988e-05	0.477312	-1.06092
65586373	chr14:65586373:G:A	3.34254e-08	-1.67678	-1.22525	4.33053e-05	0.531401	-1.06272
65586443	chr14:65586443:G:A	4.11336e-08	-1.4745	-1.22003	1.34589e-05	-0.49025	-1.2097
65586628	chr14:65586628:C:G	1.93043e-07	-1.66433e-10	-1.14844	2.42753e-05	-1.66433e-10	-1.11013
65587005	chr14:65587005:G:A	4.87833e-07	-1.66433e-10	-0.221377	5.94567e-05	-1.66433e-10	-0.214342
65587052	chr14:65587052:G:A	1.78738e-07	-1.66433e-10	-1.22543	2.15552e-05	-1.66433e-10	-1.22897
65587113	chr14:65587113:C:T	2.24804e-07	-1.66433e-10	-0.996123	2.65874e-05	-1.66433e-10	-1.01915
65587251	chr14:65587251:A:G	1.58507e-07	-1.34555	-2.72626e-10	4.55617e-05	-0.480523	-2.72626e-10
65587307	chr14:65587307:C:T	1.96423e-07	-1.66433e-10	-1.13108	2.37637e-05	-1.66433e-10	-1.13143
65587522	chr14:65587522:G:A	4.36539e-07	-1.66433e-10	-0.332474	5.32042e-05	-1.66433e-10	-0.325452
65587865	chr14:65587865:T:G	2.57609e-07	-1.66433e-10	-0.859906	3.08066e-05	-1.66433e-10	-0.87186
65588060	chr14:65588060:T:C	9.79773e-08	-1.35603	-0.47058	1.06808e-05	-1.60103	-0.330117
65588237	chr14:65588237:A:G	4.56297e-07	-1.66433e-10	-0.288206	5.55925e-05	-1.66433e-10	-0.281542
65588432	chr14:65588432:C:T	1.78522e-07	-1.66433e-10	-1.22664	2.15368e-05	-1.66433e-10	-1.22983
65588445	chr14:65588445:T:C	2.41161e-07	-1.66433e-10	-0.925884	3.0782e-05	-1.66433e-10	-0.87266
65588578	chr14:65588578:G:C	2.19799e-07	-1.66433e-10	-1.01864	2.5997e-05	-1.66433e-10	-1.04161
65588709	chr14:65588709:GAT:G	6.92928e-08	-1.26752	-0.905487	3.3818e-05	0.103081	-0.881679
65588892	chr14:65588892:G:A	4.3671e-08	-1.48202	-1.15265	5.39891e-06	-1.54311	-1.07028
65589001	chr14:65589001:G:A	6.73048e-07	-1.66433e-10	0.100467	8.0857e-05	-1.66433e-10	0.0930925
65589225	chr14:65589225:C:A	7.19615e-08	-1.1982	-0.937015	3.77379e-05	0.245318	-0.914243
65589589	chr14:65589589:G:A	6.56781e-07	-1.66433e-10	0.0760008	8.10477e-05	-1.66433e-10	0.0954478
65589592	chr14:65589592:C:T	5.53059e-07	-1.66433e-10	-0.0958852	6.81184e-05	-1.66433e-10	-0.0783429
65589593	chr14:65589593:G:A	2.09184e-06	-1.66433e-10	1.23445	0.000304072	-1.66433e-10	1.41767
65589690	chr14:65589690:C:T	3.11278e-08	-1.73593	-1.23732	8.01764e-06	-0.982808	-1.23514
65589734	chr14:65589734:A:G	3.41172e-08	-1.75738	-1.12417	8.28962e-06	-1.11473	-1.06985
65589790	chr14:65589790:T:A	1.00122e-07	-1.34653	-0.458439	1.13861e-05	-1.41779	-0.449405
65590584	chr14:65590584:A:G	4.8574e-07	-1.66433e-10	-0.225676	7.10374e-05	-1.66433e-10	-0.0363829
65590734	chr14:65590734:A:G	3.44077e-08	-1.70384	-1.16922	4.3077e-05	0.376802	-0.913402
65591320	chr14:65591320:T:C	3.40473e-08	-1.73527	-1.14833	4.40249e-06	-1.74069	-1.07673
65591886	chr14:65591886:ATACTT:A	2.24324e-07	-1.66433e-10	-0.998257	2.65258e-05	-1.66433e-10	-1.02147
65591946	chr14:65591946:T:A	9.10078e-08	-1.12616	-0.774244	5.08407e-05	0.38042	-0.751313
65591952	chr14:65591952:G:A	2.66333e-07	-1.66433e-10	-0.826604	3.23255e-05	-1.66433e-10	-0.823734
65592360	chr14:65592360:TG:T	2.11672e-07	-1.66433e-10	-1.05631	2.51125e-05	-1.66433e-10	-1.07622
65593979	chr14:65593979:G:A	9.28296e-08	-1.32374	-0.556842	9.91608e-06	-1.58097	-0.42446
65593989	chr14:65593989:C:A	6.25277e-08	-1.24754	-1.0282	3.10791e-05	0.146223	-1.00928
65594006	chr14:65594006:G:A	4.23631e-08	-1.71985	-0.945226	5.78089e-06	-1.72684	-0.818192
65594420	chr14:65594420:A:AG	1.8941e-07	-1.66433e-10	-1.16743	2.2915e-05	-1.66433e-10	-1.1678
65594606	chr14:65594606:G:A	4.42254e-07	-1.66433e-10	-0.319465	5.38708e-05	-1.66433e-10	-0.313002
65594793	chr14:65594793:C:T	2.54301e-07	-1.66433e-10	-0.87283	2.81333e-05	-1.66433e-10	-0.962636
65594842	chr14:65594842:T:C	4.63407e-08	-1.68754	-0.887788	1.58647e-05	-0.73977	-0.795726
65595002	chr14:65595002:T:C	2.66805e-07	-1.66433e-10	-0.824832	3.24075e-05	-1.66433e-10	-0.821201
65595377	chr14:65595377:T:C	2.11803e-07	-1.05569	-2.72626e-10	7.51307e-05	0.0196389	-2.72626e-10
65595414	chr14:65595414:T:C	3.28895e-08	-1.76085	-1.15735	4.21144e-06	-1.68378	-1.17801
65595605	chr14:65595605:T:C	2.60567e-07	-1.66433e-10	-0.848491	3.00336e-05	-1.66433e-10	-0.897272
65595758	chr14:65595758:G:A	1.41585e-07	-1.45845	-2.72626e-10	1.62481e-05	-1.51161	-2.72626e-10
65596307	chr14:65596307:T:C	1.89721e-07	-1.66433e-10	-1.16579	2.27176e-05	-1.66433e-10	-1.17645
65596378	chr14:65596378:A:G	4.80512e-07	-1.66433e-10	-0.236498	5.85534e-05	-1.66433e-10	-0.229651
65596630	chr14:65596630:C:T	6.93376e-07	-1.66433e-10	0.130222	8.33016e-05	-1.66433e-10	0.122878
65596677	chr14:65596677:A:G	1.19437e-07	-1.29068	-0.337888	1.28376e-05	-1.55942	-0.187786
65596864	chr14:65596864:C:G	6.64992e-08	-1.21044	-1.00372	3.44441e-05	0.223434	-0.983688
65597181	chr14:65597181:T:C	3.29582e-08	-1.6956	-1.22051	4.11675e-06	-1.69728	-1.18725
65597187	chr14:65597187:G:A	2.06663e-07	-1.66433e-10	-1.08026	2.49906e-05	-1.66433e-10	-1.08109
65597197	chr14:65597197:T:C	1.53766e-07	-1.37592	-2.72626e-10	5.11506e-05	-0.364815	-2.72626e-10
65597201	chr14:65597201:TA:T	3.64787e-08	-1.57715	-1.23748	1.02026e-05	-0.740211	-1.23673
65597402	chr14:65597402:G:A	9.06117e-08	-1.05048	-0.854283	5.55398e-05	0.524734	-0.807224
65597438	chr14:65597438:C:G	4.12936e-08	-1.72915	-0.961493	5.58732e-06	-1.73527	-0.843819
65597582	chr14:65597582:C:T	1.99269e-07	-1.66433e-10	-1.11669	2.37917e-05	-1.66433e-10	-1.13025
65597592	chr14:65597592:C:T	1.04674e-07	-1.7605	-2.72626e-10	1.30781e-05	-1.72865	-2.72626e-10
65597610	chr14:65597610:G:A	6.69781e-08	-1.26138	-0.945605	6.63583e-06	-1.55001	-0.8571
65598042	chr14:65598042:G:A	2.11788e-07	-1.66433e-10	-1.05577	2.49801e-05	-1.66433e-10	-1.08151
65598109	chr14:65598109:G:A	3.95881e-08	-1.61261	-1.12021	1.09631e-05	-0.809344	-1.09571
65598207	chr14:65598207:G:A	6.29241e-07	-1.66433e-10	0.0331637	7.57059e-05	-1.66433e-10	0.0272663
65598362	chr14:65598362:A:G	2.67312e-07	-1.66433e-10	-0.822933	2.90113e-05	-1.66433e-10	-0.931903
65598490	chr14:65598490:G:C	2.702e-07	-1.66433e-10	-0.812187	3.28028e-05	-1.66433e-10	-0.809075
65598916	chr14:65598916:C:G	3.10394e-08	-1.73864	-1.23745	8.1349e-06	-0.969111	-1.23432
65598948	chr14:65598948:G:A	6.63703e-08	-1.23593	-0.980171	3.34611e-05	0.170036	-0.959242
65599262	chr14:65599262:A:AT	2.52619e-07	-1.66433e-10	-0.879468	3.08177e-05	-1.66433e-10	-0.871501
65599283	chr14:65599283:A:G	3.1318e-08	-1.7386	-1.22856	2.8464e-05	0.124683	-1.07563
65599305	chr14:65599305:A:G	6.54136e-07	-1.66433e-10	0.0719653	8.08186e-05	-1.66433e-10	0.0926176
65599455	chr14:65599455:A:T	6.15169e-07	-1.66433e-10	0.0105472	7.5892e-05	-1.66433e-10	0.0297212
65599543	chr14:65599543:T:TA	1.97579e-07	-1.66433e-10	-1.12521	2.3152e-05	-1.66433e-10	-1.15751
65600288	chr14:65600288:T:C	4.91922e-08	-1.74105	-0.774566	6.06949e-05	0.100817	-0.294547
65600370	chr14:65600370:T:G	3.37361e-08	-1.67455	-1.21823	8.31763e-06	-0.977734	-1.20348
65600422	chr14:65600422:T:C	6.99373e-07	-1.66433e-10	0.138834	8.39695e-05	-1.66433e-10	0.130863
65600598	chr14:65600598:T:G	3.35918e-08	-1.74391	-1.15316	4.33919e-06	-1.74852	-1.08338
65600771	chr14:65600771:A:C	1.98639e-07	-1.66433e-10	-1.11986	2.37208e-05	-1.66433e-10	-1.13324
65600999	chr14:65600999:G:A	2.60144e-07	-1.66433e-10	-0.850117	3.33528e-05	-1.66433e-10	-0.792449
65601089	chr14:65601089:A:G	1.37257e-07	-1.48949	-2.72626e-10	1.73432e-05	-1.44639	-2.72626e-10
65601150	chr14:65601150:T:C	2.02416e-07	-1.66433e-10	-1.10102	2.44824e-05	-1.66433e-10	-1.10164
65601265	chr14:65601265:A:C	2.63182e-07	-1.66433e-10	-0.838506	3.05536e-05	-1.66433e-10	-0.880106
65601372	chr14:65601372:A:G	1.90761e-07	-1.66433e-10	-1.16033	2.30763e-05	-1.66433e-10	-1.16078
65601484	chr14:65601484:T:G	3.24968e-08	-1.69804	-1.23217	3.98064e-06	-1.70831	-1.20984
65601487	chr14:65601487:T:C	1.90133e-07	-1.66433e-10	-1.16363	2.21382e-05	-1.66433e-10	-1.20228
65601497	chr14:65601497:A:G	1.68889e-06	-1.66433e-10	1.02048	0.00020966	-1.66433e-10	1.0459
65601567	chr14:65601567:A:G	4.38051e-08	-1.50035	-1.13125	4.95948e-06	-1.56932	-1.12897
65601602	chr14:65601602:G:C	4.27792e-08	-1.53562	-1.11968	4.89626e-06	-1.59506	-1.11606
65601837	chr14:65601837:T:C	1.93014e-07	-1.14859	-2.72626e-10	1.92092e-05	-1.3442	-2.72626e-10
65602233	chr14:65602233:T:C	1.97599e-07	-1.66433e-10	-1.12511	2.36048e-05	-1.66433e-10	-1.13814
65602316	chr14:65602316:T:A	6.66709e-07	-1.66433e-10	0.0910032	8.01582e-05	-1.66433e-10	0.0844121
65602519	chr14:65602519:C:T	4.49873e-07	-1.66433e-10	-0.302385	5.47935e-05	-1.66433e-10	-0.296019
65602864	chr14:65602864:C:T	2.21148e-07	-1.66433e-10	-1.01252	2.621e-05	-1.66433e-10	-1.03345
65602949	chr14:65602949:G:A	5.34104e-08	-1.35777	-1.07557	5.46254e-06	-1.58755	-1.01412
65603242	chr14:65603242:C:G	6.91195e-07	-1.66433e-10	0.127072	8.30393e-05	-1.66433e-10	0.119724
65603416	chr14:65603416:C:G	2.03328e-07	-1.66433e-10	-1.09653	2.4211e-05	-1.66433e-10	-1.11278
65603699	chr14:65603699:C:G	3.61823e-08	-1.67064	-1.15214	1.3707e-05	-0.57958	-1.10211
65604013	chr14:65604013:C:T	3.85071e-08	-1.66428	-1.09623	1.51003e-05	-0.55262	-1.03225
65604294	chr14:65604294:G:A	3.36235e-08	-1.7404	-1.15573	4.33879e-06	-1.74735	-1.08464
65605015	chr14:65605015:T:G	6.04505e-08	-1.26123	-1.0483	2.55894e-05	-0.0252212	-1.03219
65605248	chr14:65605248:A:G	2.92205e-07	-1.66433e-10	-0.733896	3.37306e-05	-1.66433e-10	-0.781184
65605322	chr14:65605322:C:T	4.19848e-08	-1.6564	-1.01764	1.70385e-05	-0.525281	-0.938834
65605760	chr14:65605760:TCTCA:T	8.66482e-08	-1.33484	-0.614654	9.32769e-06	-1.57423	-0.492371
65605800	chr14:65605800:TAGAGGAG:T	1.79825e-07	-1.66433e-10	-1.21937	2.2265e-05	-1.66433e-10	-1.19657
65606340	chr14:65606340:G:A	1.97842e-07	-1.66433e-10	-1.12388	2.36037e-05	-1.66433e-10	-1.13818
65606653	chr14:65606653:A:G	6.10768e-07	-1.66433e-10	0.00336748	7.53472e-05	-1.66433e-10	0.0225163
65606993	chr14:65606993:A:G	3.18896e-08	-1.75626	-1.19281	4.05511e-06	-1.7593	-1.14031
65607392	chr14:65607392:G:A	2.56893e-07	-1.66433e-10	-0.86269	3.28726e-05	-1.66433e-10	-0.806951
65607917	chr14:65607917:T:G	7.21606e-08	-1.19772	-0.934741	3.21969e-05	0.0870273	-0.914748
65607972	chr14:65607972:G:A	2.47118e-07	-1.66433e-10	-0.901484	2.84437e-05	-1.66433e-10	-0.951662
65608179	chr14:65608179:A:C	1.06212e-07	-1.74591	-2.72626e-10	1.31269e-05	-1.72493	-2.72626e-10
65608286	chr14:65608286:C:T	3.59519e-08	-1.67607	-1.1531	1.34295e-05	-0.599044	-1.10309
65608301	chr14:65608301:G:A	1.17589e-07	-1.64415	-2.72626e-10	1.35759e-05	-1.69129	-2.72626e-10
65608609	chr14:65608609:G:A	3.18457e-07	-1.66433e-10	-0.647864	3.90925e-05	-1.66433e-10	-0.633661
65608936	chr14:65608936:T:C	3.2819e-08	-1.75916	-1.16119	4.23419e-06	-1.76078	-1.09561
65609251	chr14:65609251:C:T	1.11548e-07	-1.6969	-2.72626e-10	1.64325e-05	-1.50033	-2.72626e-10
65609311	chr14:65609311:T:A	5.3269e-08	-1.21182	-1.22418	2.24329e-05	0.0425001	-1.23156
65609396	chr14:65609396:T:C	1.91527e-07	-1.15632	-2.72626e-10	2.18442e-05	-1.21565	-2.72626e-10
65609634	chr14:65609634:A:G	5.2334e-08	-1.34074	-1.11296	5.26837e-06	-1.57638	-1.06149
65609812	chr14:65609812:T:C	3.92528e-08	-1.68501	-1.05632	5.16398e-06	-1.64005	-1.01783
65610070	chr14:65610070:T:C	5.56823e-08	-1.33758	-1.05411	5.67125e-06	-1.57407	-0.990109
65610098	chr14:65610098:AAAC:A	1.93299e-07	-1.66433e-10	-1.14711	2.43208e-05	-1.66433e-10	-1.10826
65610483	chr14:65610483:A:G	3.1734e-07	-1.66433e-10	-0.651377	4.42682e-05	-1.66433e-10	-0.509324
65610508	chr14:65610508:GC:G	2.1556e-07	-1.66433e-10	-1.03811	2.57645e-05	-1.66433e-10	-1.05059
65610953	chr14:65610953:G:T	4.71421e-07	-1.66433e-10	-0.255598	5.80357e-05	-1.66433e-10	-0.238532
65611551	chr14:65611551:C:T	1.32328e-07	-1.52607	-2.72626e-10	1.7174e-05	-1.45619	-2.72626e-10
65611826	chr14:65611826:A:G	4.59799e-07	-1.66433e-10	-0.280561	5.60223e-05	-1.66433e-10	-0.273841
65612330	chr14:65612330:T:C	1.72243e-07	-1.26245	-2.72626e-10	5.28105e-05	-0.33288	-2.72626e-10
65612397	chr14:65612397:C:T	3.44915e-08	-1.75712	-1.11351	7.81609e-06	-1.12532	-1.11808
65612786	chr14:65612786:C:T	2.1717e-07	-1.66433e-10	-1.03067	2.55714e-05	-1.66433e-10	-1.05812
65613412	chr14:65613412:A:T	6.04139e-08	-1.46398	-0.846152	6.92602e-06	-1.52304	-0.841266
65613923	chr14:65613923:C:A	4.37606e-07	-1.66433e-10	-0.330032	5.33332e-05	-1.66433e-10	-0.323032
65614387	chr14:65614387:A:G	3.2868e-08	-1.68447	-1.23438	4.06667e-06	-1.69067	-1.20609
65615398	chr14:65615398:C:T	1.98863e-07	-1.66433e-10	-1.11873	2.40588e-05	-1.66433e-10	-1.11909
65615484	chr14:65615484:T:C	6.19979e-08	-1.65217	-0.632079	7.31106e-06	-1.6892	-0.621004
65615510	chr14:65615510:A:G	2.30431e-07	-1.66433e-10	-0.971397	2.70217e-05	-1.66433e-10	-1.00295
65615765	chr14:65615765:T:C	2.30669e-07	-1.66433e-10	-0.970369	2.70478e-05	-1.66433e-10	-1.00199
65615777	chr14:65615777:A:G	1.76794e-07	-1.66433e-10	-1.23636	2.13708e-05	-1.66433e-10	-1.23757
65615827	chr14:65615827:C:T	1.78073e-07	-1.66433e-10	-1.22916	2.14918e-05	-1.66433e-10	-1.23192
65615855	chr14:65615855:A:G	7.52313e-08	-1.23354	-0.857244	3.80243e-05	0.175557	-0.836921
65616452	chr14:65616452:A:G	1.04878e-07	-1.75855	-2.72626e-10	1.26752e-05	-1.75995	-2.72626e-10
65616485	chr14:65616485:A:G	7.22106e-08	-1.01102	-1.12074	6.45869e-06	-1.36798	-1.06618
65617338	chr14:65617338:G:A	2.79585e-07	-1.66433e-10	-0.778043	3.26245e-05	-1.66433e-10	-0.814528
65617777	chr14:65617777:C:T	1.91107e-06	-1.66433e-10	1.14407	0.000342936	-1.66433e-10	1.53796
65617782	chr14:65617782:A:C	3.41127e-08	-1.74503	-1.13665	4.43093e-06	-1.74953	-1.06145
65618165	chr14:65618165:T:A	2.36658e-07	-1.66433e-10	-0.944735	2.99359e-05	-1.66433e-10	-0.900531
65618249	chr14:65618249:T:C	2.65442e-07	-1.66433e-10	-0.829956	3.22298e-05	-1.66433e-10	-0.8267
65618711	chr14:65618711:G:T	3.35753e-08	-1.75948	-1.13807	4.68182e-06	-1.64938	-1.10652
65618818	chr14:65618818:T:A	2.43665e-07	-1.66433e-10	-0.915556	2.97155e-05	-1.66433e-10	-0.907921
65618990	chr14:65618990:A:G	2.23782e-07	-1.66433e-10	-1.00068	2.62954e-05	-1.66433e-10	-1.0302
65619355	chr14:65619355:C:G	2.273e-07	-1.35837	0.373292	2.5468e-05	-1.6439	0.581732
65619911	chr14:65619911:G:C	2.08364e-07	-1.07207	-2.72626e-10	3.41253e-05	-0.769551	-2.72626e-10
65620238	chr14:65620238:A:G	3.3443e-08	-1.75138	-1.15013	4.32934e-06	-1.7548	-1.07938
65620460	chr14:65620460:A:G	3.31318e-08	-1.73965	-1.17121	9.03659e-06	-0.969425	-1.12888
65620546	chr14:65620546:G:A	2.23219e-07	-1.66433e-10	-1.0032	2.64046e-05	-1.66433e-10	-1.02605
65620623	chr14:65620623:G:C	3.2463e-08	-1.73491	-1.19634	3.23545e-05	0.153737	-0.976573
65621172	chr14:65621172:T:C	1.69138e-07	-1.28063	-2.72626e-10	5.12371e-05	-0.363125	-2.72626e-10
65621232	chr14:65621232:A:T	5.78057e-07	-1.66433e-10	-0.0516782	7.12498e-05	-1.66433e-10	-0.0333976
65621257	chr14:65621257:G:T	3.77747e-08	-1.6985	-1.08121	4.98806e-06	-1.70718	-0.985367
65621855	chr14:65621855:C:T	3.5433e-08	-1.72126	-1.12245	4.6328e-06	-1.72794	-1.03849
65621952	chr14:65621952:T:C	2.95911e-07	-1.66433e-10	-0.721293	3.41507e-05	-1.66433e-10	-0.768806
65622187	chr14:65622187:C:T	6.65094e-08	-1.57561	-0.638393	7.7126e-06	-1.62696	-0.629778
65622380	chr14:65622380:C:G	2.01962e-07	-1.66433e-10	-1.10327	2.44342e-05	-1.66433e-10	-1.10361
65622830	chr14:65622830:A:AT	1.11738e-07	-1.6952	-2.72626e-10	1.26856e-05	-1.75913	-2.72626e-10
65623009	chr14:65623009:G:C	2.08305e-07	-1.66433e-10	-1.07235	2.46928e-05	-1.66433e-10	-1.09308
65623221	chr14:65623221:C:T	5.45189e-08	-1.24853	-1.16427	5.19416e-06	-1.53156	-1.12049
65624794	chr14:65624794:C:T	4.50172e-07	-1.66433e-10	-0.30172	5.48359e-05	-1.66433e-10	-0.295244
65624819	chr14:65624819:A:G	5.35731e-08	-1.26055	-1.16976	5.11223e-06	-1.53912	-1.12884
65625802	chr14:65625802:C:T	2.27834e-07	-1.66433e-10	-0.982733	2.77838e-05	-1.66433e-10	-0.975137
65626107	chr14:65626107:G:A	2.68896e-07	-1.66433e-10	-0.817027	3.11923e-05	-1.66433e-10	-0.85942
65626525	chr14:65626525:T:G	1.25398e-07	-1.45256	-0.127297	1.44286e-05	-1.51426	-0.11612
65627067	chr14:65627067:C:T	1.94724e-07	-1.66433e-10	-1.13977	2.35432e-05	-1.66433e-10	-1.14075
65627154	chr14:65627154:G:A	4.27458e-08	-1.4625	-1.19358	5.12186e-06	-1.53292	-1.13315
65627345	chr14:65627345:A:G	3.21287e-08	-1.74862	-1.19298	2.8061e-05	0.0175156	-0.982726
65627732	chr14:65627732:G:A	3.49483e-08	-1.73979	-1.1177	9.64264e-06	-0.970378	-1.06302
65627953	chr14:65627953:T:G	7.38172e-08	-1.23528	-0.874484	3.71516e-05	0.169735	-0.854317
65628831	chr14:65628831:G:A	5.63618e-07	-1.66433e-10	-0.076974	6.94768e-05	-1.66433e-10	-0.0585972
65628927	chr14:65628927:T:C	2.17652e-07	-1.66433e-10	-1.02845	2.57769e-05	-1.66433e-10	-1.05011
65629286	chr14:65629286:C:T	5.63794e-07	-1.66433e-10	-0.0766609	6.94995e-05	-1.66433e-10	-0.0582711
65629287	chr14:65629287:A:G	4.00984e-07	-1.66433e-10	-0.417429	4.87859e-05	-1.66433e-10	-0.412148
65631307	chr14:65631307:A:G	7.54029e-08	-1.62263	-0.465877	8.75285e-06	-1.67008	-0.460132
65632216	chr14:65632216:C:T	4.13371e-08	-1.73522	-0.954374	5.60382e-06	-1.74067	-0.835471
65632690	chr14:65632690:C:G	2.02195e-07	-1.66433e-10	-1.10212	2.44665e-05	-1.66433e-10	-1.10228
65633359	chr14:65633359:C:T	2.52133e-07	-1.66433e-10	-0.881395	2.75339e-05	-1.66433e-10	-0.984171
65633444	chr14:65633444:G:A	2.04356e-07	-1.66433e-10	-1.09149	2.42926e-05	-1.66433e-10	-1.10942
65633677	chr14:65633677:G:A	2.84274e-06	-1.66433e-10	1.54117	0.00052347	-1.66433e-10	1.96089
65633705	chr14:65633705:G:A	2.29979e-07	-1.66433e-10	-0.973363	2.75539e-05	-1.66433e-10	-0.983444
65633822	chr14:65633822:G:A	2.58611e-07	-1.66433e-10	-0.856025	3.14954e-05	-1.66433e-10	-0.849748
65633973	chr14:65633973:C:T	2.20009e-07	-1.66433e-10	-1.01768	2.60361e-05	-1.66433e-10	-1.04011
65633974	chr14:65633974:A:G	1.77508e-07	-1.66433e-10	-1.23233	2.14472e-05	-1.66433e-10	-1.23399
65633987	chr14:65633987:G:C	1.87738e-07	-1.17631	-2.72626e-10	6.07831e-05	-0.192278	-2.72626e-10
65634065	chr14:65634065:C:T	2.15679e-07	-1.66433e-10	-1.03756	2.54083e-05	-1.66433e-10	-1.06451
65634134	chr14:65634134:G:A	2.70495e-07	-1.66433e-10	-0.811097	3.13679e-05	-1.66433e-10	-0.853806
65634470	chr14:65634470:G:C	2.93106e-07	-0.730817	-2.72626e-10	3.39931e-05	-0.773432	-2.72626e-10
65634501	chr14:65634501:A:G	6.67999e-08	-1.24897	-0.960679	3.33265e-05	0.145166	-0.938404
65634997	chr14:65634997:A:G	2.67341e-07	-1.66433e-10	-0.822826	3.10228e-05	-1.66433e-10	-0.864867
65635097	chr14:65635097:C:T	2.60173e-07	-1.66433e-10	-0.850005	3.48993e-05	-1.66433e-10	-0.747122
65635281	chr14:65635281:C:T	2.11035e-07	-1.05933	-2.72626e-10	7.39993e-05	0.00446556	-2.72626e-10
65635314	chr14:65635314:C:T	1.76985e-07	-1.66433e-10	-1.23529	2.13871e-05	-1.66433e-10	-1.2368
65635546	chr14:65635546:G:A	5.27067e-08	-1.31039	-1.13621	5.17307e-06	-1.57116	-1.08496
65636098	chr14:65636098:C:T	3.30407e-08	-1.7445	-1.16911	3.10936e-05	0.0665268	-0.929115
65636121	chr14:65636121:G:A	3.19186e-08	-1.76069	-1.18747	4.08877e-06	-1.68784	-1.2035
65636181	chr14:65636181:T:C	4.28194e-06	-1.66433e-10	1.95081	0.000812809	-1.66433e-10	2.40091
65636709	chr14:65636709:G:A	8.61337e-08	-1.55007	-0.405379	9.9064e-06	-1.60955	-0.396861
65636960	chr14:65636960:A:G	2.97836e-07	-1.66433e-10	-0.714809	3.82903e-05	-1.66433e-10	-0.654394
65637063	chr14:65637063:G:A	2.21237e-07	-1.66433e-10	-1.01212	2.61749e-05	-1.66433e-10	-1.03479
65637450	chr14:65637450:C:T	1.84798e-07	-1.66433e-10	-1.19208	2.23685e-05	-1.66433e-10	-1.19194
65637469	chr14:65637469:T:C	5.58633e-08	-1.60347	-0.784974	6.55805e-06	-1.65292	-0.765981
65637985	chr14:65637985:A:T	3.42491e-08	-1.74288	-1.13481	9.25489e-06	-0.990534	-1.0839
65638251	chr14:65638251:G:A	6.59744e-08	-1.2376	-0.984479	3.31932e-05	0.165926	-0.963171
65638361	chr14:65638361:T:C	5.00465e-08	-1.31716	-1.18124	4.84902e-06	-1.57721	-1.14361
65638480	chr14:65638480:AAAC:A	1.814e-07	-1.21065	-2.72626e-10	5.7586e-05	-0.24631	-2.72626e-10
65638556	chr14:65638556:A:C	1.76637e-07	-1.66433e-10	-1.23726	2.13742e-05	-1.66433e-10	-1.23741
65638615	chr14:65638615:A:G	5.13363e-08	-1.29626	-1.17669	4.94446e-06	-1.56354	-1.13778
65638748	chr14:65638748:A:G	2.5847e-07	-1.66433e-10	-0.856571	3.3157e-05	-1.66433e-10	-0.798336
65639105	chr14:65639105:A:G	1.78338e-07	-1.66433e-10	-1.22767	2.14769e-05	-1.66433e-10	-1.23261
65639847	chr14:65639847:T:C	6.10683e-07	-1.66433e-10	0.00322688	7.34735e-05	-1.66433e-10	-0.00266461
65640493	chr14:65640493:G:A	4.49531e-08	-1.68252	-0.923214	6.14416e-06	-1.69101	-0.793079
65640765	chr14:65640765:CT:C	4.28216e-08	-1.7008	-0.953509	5.82396e-06	-1.70824	-0.829367
65640918	chr14:65640918:A:G	4.4279e-08	-1.46817	-1.15267	5.42752e-06	-1.53756	-1.07055
65640954	chr14:65640954:A:G	5.70856e-08	-1.29573	-1.07107	5.63527e-06	-1.5637	-1.00685
65641068	chr14:65641068:T:A	1.11628e-07	-1.69617	-2.72626e-10	1.44173e-05	-1.63116	-2.72626e-10
65641123	chr14:65641123:A:G	2.72663e-07	-1.66433e-10	-0.803112	3.5096e-05	-1.66433e-10	-0.741503
65641300	chr14:65641300:C:T	7.41596e-08	-1.16183	-0.943304	3.97077e-05	0.303159	-0.921203
65641497	chr14:65641497:A:G	4.20822e-08	-1.7045	-0.967227	5.70722e-06	-1.71168	-0.84618
65642004	chr14:65642004:A:G	2.8096e-07	-1.66433e-10	-0.773136	3.4593e-05	-1.66433e-10	-0.75594
65642084	chr14:65642084:G:A	2.16568e-07	-1.66433e-10	-1.03345	2.56468e-05	-1.66433e-10	-1.05517
65642413	chr14:65642413:G:A	4.365e-08	-1.66723	-0.967916	5.90608e-06	-1.67639	-0.847221
65642787	chr14:65642787:T:G	1.76594e-07	-1.66433e-10	-1.2375	2.14053e-05	-1.66433e-10	-1.23595
65643045	chr14:65643045:C:G	1.04627e-07	-1.76095	-2.72626e-10	1.27331e-05	-1.75539	-2.72626e-10
65643432	chr14:65643432:G:A	3.39624e-08	-1.74288	-1.14322	9.1693e-06	-0.989578	-1.09415
65643610	chr14:65643610:T:C	7.05665e-08	-1.2958	-0.858995	9.14507e-06	-1.28143	-0.804941
65643859	chr14:65643859:A:G	4.49982e-07	-1.66433e-10	-0.302143	5.47869e-05	-1.66433e-10	-0.296138
65643910	chr14:65643910:T:C	3.22016e-08	-1.71021	-1.22913	9.5847e-06	-0.827938	-1.21148
65643935	chr14:65643935:A:G	3.2897e-08	-1.76083	-1.15714	4.50382e-06	-1.66657	-1.1281
65643952	chr14:65643952:G:A	3.9353e-07	-1.66433e-10	-0.436193	4.78494e-05	-1.66433e-10	-0.43153
65644301	chr14:65644301:T:A	1.33856e-07	-1.73828	0.223692	9.72734e-05	-0.320702	0.598638
65645123	chr14:65645123:G:C	3.41233e-08	-1.72946	-1.15191	9.78856e-06	-0.913488	-1.10489
65645183	chr14:65645183:T:A	3.26425e-08	-1.75961	-1.16612	4.12614e-06	-1.69664	-1.18561
65645956	chr14:65645956:A:G	4.14394e-07	-1.66433e-10	-0.384533	5.97059e-05	-1.66433e-10	-0.210159
65646035	chr14:65646035:G:A	1.12643e-07	-1.68713	-2.72626e-10	1.46033e-05	-1.61834	-2.72626e-10
65646453	chr14:65646453:T:G	5.10341e-08	-1.30258	-1.17628	4.77519e-06	-1.56484	-1.17132
65646515	chr14:65646515:C:T	7.27792e-08	-1.48133	-0.642589	8.39563e-06	-1.53447	-0.637406
65646778	chr14:65646778:A:G	1.96872e-07	-1.66433e-10	-1.12879	2.34744e-05	-1.66433e-10	-1.14368
65646898	chr14:65646898:C:T	2.03349e-07	-1.66433e-10	-1.09643	2.4612e-05	-1.66433e-10	-1.09636
65647119	chr14:65647119:G:A	7.31126e-08	-1.45481	-0.66454	8.42588e-06	-1.50884	-0.659447
65648323	chr14:65648323:T:A	2.36356e-07	-1.66433e-10	-0.946012	3.0105e-05	-1.66433e-10	-0.8949
65648527	chr14:65648527:A:G	7.03423e-07	-1.66433e-10	0.144607	8.46663e-05	-1.66433e-10	0.139127
65648625	chr14:65648625:A:G	1.89543e-07	-1.66433e-10	-1.16674	2.29393e-05	-1.66433e-10	-1.16674
65649061	chr14:65649061:T:G	1.07768e-07	-1.73137	-2.72626e-10	1.32036e-05	-1.7191	-2.72626e-10
65649309	chr14:65649309:A:T	2.3846e-07	-1.66433e-10	-0.937148	3.04092e-05	-1.66433e-10	-0.884844
65649534	chr14:65649534:C:T	2.06744e-07	-1.66433e-10	-1.07987	2.44339e-05	-1.66433e-10	-1.10362
65649904	chr14:65649904:T:A	6.94775e-08	-1.16388	-1.00647	3.72392e-05	0.304388	-0.986615
65649916	chr14:65649916:A:G	2.83415e-07	-0.764437	-2.72626e-10	3.00887e-05	-0.895439	-2.72626e-10
65650003	chr14:65650003:A:G	1.06354e-07	-1.74457	-2.72626e-10	1.47893e-05	-1.60569	-2.72626e-10
65650072	chr14:65650072:G:A	3.21217e-08	-1.74354	-1.19828	2.91416e-05	0.0545909	-0.982014
65650078	chr14:65650078:C:T	1.12401e-07	-1.68928	-2.72626e-10	1.27637e-05	-1.75298	-2.72626e-10
65650153	chr14:65650153:G:T	2.85497e-07	-1.66433e-10	-0.757118	3.65986e-05	-1.66433e-10	-0.699579
65650354	chr14:65650354:AG:A	4.1315e-07	-1.66433e-10	-0.387539	5.01765e-05	-1.66433e-10	-0.384043
65651294	chr14:65651294:C:T	6.30141e-08	-1.61083	-0.657164	7.7e-06	-1.55728	-0.701091
65652137	chr14:65652137:A:G	3.39292e-07	-1.66433e-10	-0.58449	4.63071e-05	-1.66433e-10	-0.464294
65652782	chr14:65652782:A:C	3.34732e-07	-1.66433e-10	-0.598021	4.38339e-05	-1.66433e-10	-0.519182
65652800	chr14:65652800:A:G	2.73778e-07	-1.66433e-10	-0.799033	3.53846e-05	-1.66433e-10	-0.733314
65652859	chr14:65652859:C:T	4.30644e-07	-1.66433e-10	-0.346069	5.2333e-05	-1.66433e-10	-0.341962
65653082	chr14:65653082:A:G	3.5066e-08	-1.68485	-1.16927	1.17137e-05	-0.712575	-1.12626
65653108	chr14:65653108:A:G	4.5122e-07	-1.66433e-10	-0.299394	5.49386e-05	-1.66433e-10	-0.293374
65653215	chr14:65653215:T:A	1.89165e-07	-1.66433e-10	-1.16873	2.21312e-05	-1.66433e-10	-1.2026
65653278	chr14:65653278:A:T	1.78844e-07	-1.66433e-10	-1.22484	2.16795e-05	-1.66433e-10	-1.22322
65653297	chr14:65653297:G:C	9.28097e-08	-0.976937	-0.903862	5.91679e-05	0.664484	-0.883695
65653344	chr14:65653344:A:G	1.7658e-07	-1.66433e-10	-1.23758	2.13886e-05	-1.66433e-10	-1.23673
65653443	chr14:65653443:GAAGAA:G	2.86794e-07	-0.752585	-2.72626e-10	3.68167e-05	-0.693637	-2.72626e-10
65653720	chr14:65653720:T:C	2.79761e-07	-1.66433e-10	-0.777414	3.58287e-05	-1.66433e-10	-0.720842
65653877	chr14:65653877:C:G	1.95936e-07	-1.66433e-10	-1.13356	2.37108e-05	-1.66433e-10	-1.13366
65653932	chr14:65653932:G:A	3.55433e-08	-1.67606	-1.16454	1.21852e-05	-0.678909	-1.12046
65653957	chr14:65653957:C:T	3.63667e-08	-1.67248	-1.14521	1.26339e-05	-0.667064	-1.09614
65654206	chr14:65654206:T:C	1.04621e-07	-1.76101	-2.72626e-10	1.27711e-05	-1.75241	-2.72626e-10
65654404	chr14:65654404:C:T	2.71412e-07	-1.66433e-10	-0.807711	3.50446e-05	-1.66433e-10	-0.74297
65654650	chr14:65654650:C:T	1.83235e-07	-1.20058	-2.72626e-10	1.71311e-05	-1.45869	-2.72626e-10
65654774	chr14:65654774:A:G	9.38522e-08	-1.11709	-0.752539	5.4745e-05	0.421704	-0.718608
65654835	chr14:65654835:T:G	1.36676e-07	-1.56253	0.0687983	1.58046e-05	-1.61766	0.0783657
65655409	chr14:65655409:G:A	1.04621e-07	-1.76101	-2.72626e-10	1.56004e-05	-1.55229	-2.72626e-10
65655542	chr14:65655542:A:C	2.52681e-07	-1.66433e-10	-0.879221	3.37887e-05	-1.66433e-10	-0.779464
65655614	chr14:65655614:CAT:C	1.01791e-06	-1.66433e-10	0.514154	0.00012817	-1.66433e-10	0.553769
65655707	chr14:65655707:C:T	2.68616e-07	-1.66433e-10	-0.818069	3.25963e-05	-1.66433e-10	-0.815391
65655737	chr14:65655737:C:T	2.76599e-07	-1.66433e-10	-0.788781	3.53903e-05	-1.66433e-10	-0.733152
65655738	chr14:65655738:G:A	4.73309e-07	-1.66433e-10	-0.251601	6.26175e-05	-1.66433e-10	-0.162546
65656007	chr14:65656007:TG:T	3.16356e-08	-1.72338	-1.23369	8.81555e-06	-0.888279	-1.23479
65656081	chr14:65656081:A:C	1.8761e-07	-1.17699	-2.72626e-10	6.07334e-05	-0.193096	-2.72626e-10
65656102	chr14:65656102:G:C	2.64427e-07	-1.66433e-10	-0.833787	3.20819e-05	-1.66433e-10	-0.831299
65656819	chr14:65656819:A:G	1.96066e-07	-1.66433e-10	-1.1329	2.55146e-05	-1.66433e-10	-1.06034
65656852	chr14:65656852:T:G	1.78902e-07	-1.66433e-10	-1.22451	2.16869e-05	-1.66433e-10	-1.22288
65656860	chr14:65656860:A:G	1.98958e-07	-1.66433e-10	-1.11825	2.40712e-05	-1.66433e-10	-1.11858
65657289	chr14:65657289:T:G	4.50356e-07	-1.66433e-10	-0.301311	5.4834e-05	-1.66433e-10	-0.295279
65657372	chr14:65657372:A:G	4.50976e-07	-1.66433e-10	-0.299936	5.49093e-05	-1.66433e-10	-0.293908
65657386	chr14:65657386:A:C	6.61474e-08	-1.03047	-1.18899	3.98847e-05	0.56636	-1.17996
65657867	chr14:65657867:T:G	8.53056e-08	-1.10054	-0.864576	4.99284e-05	0.448612	-0.837612
65657923	chr14:65657923:A:G	1.88381e-07	-1.17288	-2.72626e-10	6.10941e-05	-0.187174	-2.72626e-10
65657943	chr14:65657943:C:CA	3.38694e-08	-1.69856	-1.19028	4.2171e-05	0.418699	-0.976557
65658453	chr14:65658453:G:A	4.00345e-08	-1.71812	-1.00349	5.3963e-06	-1.72438	-0.889497
65658625	chr14:65658625:CAAG:C	1.46639e-07	-1.42087	-0.00250391	1.67777e-05	-1.4864	0.00686178
65658672	chr14:65658672:T:C	1.08707e-07	-1.7227	-2.72626e-10	1.26652e-05	-1.76073	-2.72626e-10
65658932	chr14:65658932:A:G	5.64131e-08	-1.2608	-1.11785	5.45772e-06	-1.54003	-1.06253
65658935	chr14:65658935:T:G	1.95994e-07	-1.66433e-10	-1.13327	2.37142e-05	-1.66433e-10	-1.13352
65659210	chr14:65659210:A:T	6.60555e-07	-1.66433e-10	0.0817303	7.93892e-05	-1.66433e-10	0.0747725
65659512	chr14:65659512:A:G	1.36355e-07	-1.46551	-0.0305841	1.57178e-05	-1.52548	-0.0193164
65659585	chr14:65659585:C:T	4.58264e-07	-1.66433e-10	-0.283905	5.58298e-05	-1.66433e-10	-0.277282
65659708	chr14:65659708:C:T	1.09903e-07	-1.71175	-2.72626e-10	1.28431e-05	-1.74678	-2.72626e-10
65659816	chr14:65659816:A:G	3.66344e-07	-1.66433e-10	-0.507778	4.19656e-05	-1.66433e-10	-0.562741
65659869	chr14:65659869:A:C	1.90941e-07	-1.66433e-10	-1.15938	2.22051e-05	-1.66433e-10	-1.19927
65660061	chr14:65660061:T:C	4.10179e-08	-1.70091	-0.996429	5.52963e-06	-1.70816	-0.881311
65660374	chr14:65660374:A:G	3.4146e-08	-1.69148	-1.18922	4.33703e-06	-1.69927	-1.13313
65660536	chr14:65660536:C:G	2.40609e-07	-1.66433e-10	-0.928177	3.06173e-05	-1.66433e-10	-0.878024
65660805	chr14:65660805:A:C	1.05938e-07	-1.74849	-2.72626e-10	1.47973e-05	-1.60515	-2.72626e-10
65660952	chr14:65660952:T:C	2.31475e-07	-1.66433e-10	-0.966879	2.94317e-05	-1.66433e-10	-0.917518
65660960	chr14:65660960:C:T	1.93413e-07	-1.66433e-10	-1.14652	2.34065e-05	-1.66433e-10	-1.14658
65661299	chr14:65661299:A:G	2.32852e-07	-1.66433e-10	-0.960946	2.82855e-05	-1.66433e-10	-0.957241
65661520	chr14:65661520:A:T	5.78998e-08	-1.42467	-0.927972	7.40559e-06	-1.49959	-0.797762
65661920	chr14:65661920:T:C	4.50335e-07	-1.66433e-10	-0.301359	5.48312e-05	-1.66433e-10	-0.295331
65662423	chr14:65662423:C:A	9.04006e-08	-1.2229	-0.684199	1.1855e-05	-1.20498	-0.621864
65662436	chr14:65662436:G:T	8.63283e-08	-1.30332	-0.64987	9.91153e-06	-1.37799	-0.627897
65662526	chr14:65662526:A:C	1.76783e-07	-1.66433e-10	-1.23643	2.1463e-05	-1.66433e-10	-1.23326
65663453	chr14:65663453:C:T	1.89603e-07	-1.16642	-2.72626e-10	1.89041e-05	-1.36021	-2.72626e-10
65663932	chr14:65663932:G:A	1.99944e-07	-1.66433e-10	-1.11331	2.41903e-05	-1.66433e-10	-1.11364
65664673	chr14:65664673:T:A	1.0462e-07	-1.76101	-2.72626e-10	1.27444e-05	-1.7545	-2.72626e-10
65665008	chr14:65665008:G:T	1.07624e-07	-1.7327	-2.72626e-10	1.26823e-05	-1.75938	-2.72626e-10
65665190	chr14:65665190:C:T	2.06761e-07	-1.66433e-10	-1.07979	2.51204e-05	-1.66433e-10	-1.07591
65665562	chr14:65665562:C:T	3.32107e-08	-1.67794	-1.23054	4.276e-05	0.540741	-1.08473
65665730	chr14:65665730:C:T	1.20635e-07	-1.21964	-0.39894	1.26041e-05	-1.5114	-0.254162
65666050	chr14:65666050:A:G	1.81623e-07	-1.20942	-2.72626e-10	5.75709e-05	-0.246573	-2.72626e-10
65666193	chr14:65666193:C:T	1.04623e-07	-1.76099	-2.72626e-10	1.28046e-05	-1.74979	-2.72626e-10
65666247	chr14:65666247:A:G	3.39546e-07	-1.66433e-10	-0.583742	3.9759e-05	-1.66433e-10	-0.616753
65666468	chr14:65666468:C:G	9.99126e-08	-1.25442	-0.552633	1.04196e-05	-1.53574	-0.420165
65666890	chr14:65666890:G:A	1.2845e-07	-1.49348	-0.062329	1.46137e-05	-1.56267	-0.0549659
65667004	chr14:65667004:C:T	4.29398e-08	-1.65138	-1.00017	5.76936e-06	-1.66166	-0.885368
65667187	chr14:65667187:A:G	5.84823e-08	-1.19581	-1.14681	5.49551e-06	-1.49527	-1.10039
65667572	chr14:65667572:C:T	5.63794e-07	-1.66433e-10	-0.0766609	6.94995e-05	-1.66433e-10	-0.0582711
65667811	chr14:65667811:A:G	1.04734e-07	-1.75993	-2.72626e-10	1.31259e-05	-1.725	-2.72626e-10
65667833	chr14:65667833:T:C	3.29391e-08	-1.68476	-1.23193	4.08905e-05	0.502908	-1.0916
65668103	chr14:65668103:C:G	2.2463e-07	-0.996897	-2.72626e-10	2.57699e-05	-1.05038	-2.72626e-10
65668753	chr14:65668753:G:C	2.5799e-07	-1.66433e-10	-0.858429	3.30166e-05	-1.66433e-10	-0.802581
65669129	chr14:65669129:C:T	2.1482e-07	-1.66433e-10	-1.04155	2.54467e-05	-1.66433e-10	-1.063
65669157	chr14:65669157:T:C	1.98365e-07	-1.66433e-10	-1.12124	2.39995e-05	-1.66433e-10	-1.12156
65669445	chr14:65669445:C:A	3.6461e-08	-1.67088	-1.14423	5.09022e-05	0.518401	-0.888084
65669501	chr14:65669501:A:G	1.86975e-07	-1.66433e-10	-1.18038	2.26216e-05	-1.66433e-10	-1.18068
65669699	chr14:65669699:A:C	4.42834e-07	-1.66433e-10	-0.318155	6.42096e-05	-1.66433e-10	-0.137438
65669954	chr14:65669954:C:T	3.72776e-07	-1.66433e-10	-0.490374	4.53662e-05	-1.66433e-10	-0.484823
65671375	chr14:65671375:C:G	3.14638e-06	-1.66433e-10	1.64266	0.000583852	-1.66433e-10	2.07006
65671556	chr14:65671556:C:T	5.45255e-08	-1.3192	-1.09348	1.52118e-05	-0.435175	-1.14234
65672799	chr14:65672799:T:G	3.94545e-08	-1.68678	-1.04942	5.25085e-06	-1.69533	-0.945874
65673105	chr14:65673105:T:A	2.26467e-07	-1.66433e-10	-0.988753	2.76107e-05	-1.66433e-10	-0.981388
65673833	chr14:65673833:A:C	1.79921e-07	-1.66433e-10	-1.21883	2.19867e-05	-1.66433e-10	-1.20915
65674728	chr14:65674728:A:G	5.23197e-08	-1.26727	-1.1867	4.97539e-06	-1.54402	-1.15107
65675438	chr14:65675438:A:G	2.74291e-07	-1.66433e-10	-0.797161	3.17782e-05	-1.66433e-10	-0.84081
65675782	chr14:65675782:A:G	3.34814e-08	-1.75568	-1.14468	4.36442e-06	-1.71241	-1.1137
65675806	chr14:65675806:A:G	1.85217e-07	-1.42733	0.237514	2.12504e-05	-1.49498	0.25176
65675950	chr14:65675950:T:C	1.76731e-07	-1.66433e-10	-1.23672	2.13788e-05	-1.66433e-10	-1.23719
65676626	chr14:65676626:C:G	3.61391e-07	-1.66433e-10	-0.52139	4.39613e-05	-1.66433e-10	-0.51628
65677037	chr14:65677037:C:T	1.44773e-07	-1.50335	0.0671686	1.61151e-05	-1.68382	0.16399
65677062	chr14:65677062:A:G	4.52774e-08	-1.69263	-0.905916	6.24859e-06	-1.69886	-0.768378
65677434	chr14:65677434:T:C	2.32199e-07	-1.66433e-10	-0.963754	2.95335e-05	-1.66433e-10	-0.914065
65677472	chr14:65677472:A:G	1.79212e-07	-1.66433e-10	-1.22278	2.17506e-05	-1.66433e-10	-1.21995
65677542	chr14:65677542:C:A	2.70158e-07	-1.66433e-10	-0.812343	3.15434e-05	-1.66433e-10	-0.848224
65677774	chr14:65677774:A:G	4.37288e-08	-1.70912	-0.924227	6.00515e-06	-1.71589	-0.791087
65677912	chr14:65677912:A:C	7.15502e-08	-1.30934	-0.831607	7.35101e-06	-1.57138	-0.733373
65678259	chr14:65678259:C:T	4.56499e-07	-1.66433e-10	-0.287764	5.56161e-05	-1.66433e-10	-0.281118
65678363	chr14:65678363:C:T	4.63784e-08	-1.68733	-0.887185	6.39809e-06	-1.69659	-0.747003
65678430	chr14:65678430:C:A	2.16685e-07	-1.66433e-10	-1.03291	2.55185e-05	-1.66433e-10	-1.06019
65678481	chr14:65678481:C:G	2.01767e-07	-1.66433e-10	-1.10424	2.44019e-05	-1.66433e-10	-1.10493
65678600	chr14:65678600:C:A	3.27099e-08	-1.68786	-1.23581	3.87227e-05	0.473828	-1.11699
65678656	chr14:65678656:G:A	2.21756e-07	-1.66433e-10	-1.00977	2.62159e-05	-1.66433e-10	-1.03322
65678678	chr14:65678678:C:T	7.48408e-08	-1.0702	-1.02578	4.44755e-05	0.501176	-1.00583
65678782	chr14:65678782:A:G	1.56221e-07	-1.49417	0.134087	1.80859e-05	-1.5526	0.148138
65679371	chr14:65679371:T:C	1.65945e-07	-1.29969	-2.72626e-10	1.69838e-05	-1.46733	-2.72626e-10
65679574	chr14:65679574:A:G	3.18388e-08	-1.72959	-1.22107	4.82412e-06	-1.53223	-1.19373
65680047	chr14:65680047:T:C	7.64569e-08	-1.04823	-1.02639	4.61881e-05	0.539572	-1.00644
65680437	chr14:65680437:T:C	2.25389e-07	-1.66433e-10	-0.993524	2.66317e-05	-1.66433e-10	-1.01749
65680834	chr14:65680834:T:C	2.30703e-07	-1.66433e-10	-0.970219	2.81082e-05	-1.66433e-10	-0.963528
65681528	chr14:65681528:G:T	8.45436e-08	-0.976907	-0.997176	5.40099e-05	0.666379	-0.976801
65681631	chr14:65681631:C:G	4.24698e-08	-1.72056	-0.941998	5.81917e-06	-1.72649	-0.811943
65683036	chr14:65683036:G:A	2.72012e-07	-1.66433e-10	-0.805504	3.56074e-05	-1.66433e-10	-0.727035
65683158	chr14:65683158:C:T	1.92349e-06	-1.66433e-10	1.15054	0.000337913	-1.66433e-10	1.5232
65683256	chr14:65683256:G:A	1.09302e-06	-1.66433e-10	0.585347	0.00015549	-1.66433e-10	0.746994
65683538	chr14:65683538:G:A	2.51103e-07	-1.66433e-10	-0.885486	3.0348e-05	-1.66433e-10	-0.886861
65683633	chr14:65683633:C:T	3.45564e-06	1.73641	-2.72626e-10	0.000336295	1.5184	-2.72626e-10
65684406	chr14:65684406:C:A	3.10873e-07	-1.66433e-10	-0.671966	3.77687e-05	-1.66433e-10	-0.66811
65684680	chr14:65684680:T:C	3.24681e-07	-1.66433e-10	-0.628508	4.19274e-05	-1.66433e-10	-0.563651
65684901	chr14:65684901:G:A	8.83967e-08	-1.38303	-0.546484	9.67301e-06	-1.61707	-0.413177
65685286	chr14:65685286:A:G	2.58422e-07	-1.66433e-10	-0.856758	3.31292e-05	-1.66433e-10	-0.799175
65685300	chr14:65685300:T:C	1.98128e-07	-1.12244	-2.72626e-10	1.81106e-05	-1.40309	-2.72626e-10
65685316	chr14:65685316:A:G	1.06134e-07	-1.74665	-2.72626e-10	1.33582e-05	-1.70746	-2.72626e-10
65685319	chr14:65685319:A:C	2.17623e-07	-1.66433e-10	-1.02859	2.54594e-05	-1.66433e-10	-1.06251
65685711	chr14:65685711:CG:C	2.20495e-07	-1.66433e-10	-1.01547	2.67677e-05	-1.66433e-10	-1.01239
65685749	chr14:65685749:G:A	3.09343e-07	-1.66433e-10	-0.6769	3.98434e-05	-1.66433e-10	-0.614632
65686402	chr14:65686402:G:A	7.74252e-07	-1.72309	1.96364	0.000141404	-1.72133	2.37336
65686509	chr14:65686509:T:C	3.33538e-06	-1.66433e-10	1.70099	0.000608435	-1.66433e-10	2.1113
65687420	chr14:65687420:G:A	2.81596e-07	-1.66433e-10	-0.770877	3.41725e-05	-1.66433e-10	-0.76817
65687478	chr14:65687478:T:G	1.90536e-07	-1.66433e-10	-1.16151	2.30475e-05	-1.66433e-10	-1.16203
65688168	chr14:65688168:A:G	2.2095e-07	-1.66433e-10	-1.01341	2.68234e-05	-1.66433e-10	-1.01031
65688213	chr14:65688213:T:A	2.88115e-07	-1.66433e-10	-0.747989	3.69317e-05	-1.66433e-10	-0.690519
65688469	chr14:65688469:T:C	2.09397e-07	-1.66433e-10	-1.06712	2.63081e-05	-1.66433e-10	-1.02971
65688853	chr14:65688853:C:T	2.78602e-07	-1.66433e-10	-0.781566	3.38082e-05	-1.66433e-10	-0.778887
65689001	chr14:65689001:A:G	2.57915e-07	-1.66433e-10	-0.858719	3.01732e-05	-1.66433e-10	-0.892635
65689218	chr14:65689218:GTAT:G	2.44284e-07	-1.66433e-10	-0.913018	2.83702e-05	-1.66433e-10	-0.954249
65689255	chr14:65689255:A:G	2.29894e-07	-1.66433e-10	-0.973733	2.92077e-05	-1.66433e-10	-0.925156
65689382	chr14:65689382:C:T	2.14338e-07	-1.66433e-10	-1.0438	2.98006e-05	-1.66433e-10	-0.905063
65689819	chr14:65689819:G:GAGCCAC	1.90066e-07	-1.16398	-2.72626e-10	6.19763e-05	-0.172838	-2.72626e-10
65689901	chr14:65689901:T:G	2.57239e-07	-1.66433e-10	-0.861344	2.95523e-05	-1.66433e-10	-0.913427
65689951	chr14:65689951:A:G	4.50335e-07	-1.66433e-10	-0.301359	5.48312e-05	-1.66433e-10	-0.295331
65690150	chr14:65690150:A:G	2.60211e-07	-0.849857	-2.72626e-10	2.14326e-05	-1.23468	-2.72626e-10
65690221	chr14:65690221:T:A	2.42631e-07	-1.66433e-10	-0.91981	2.79611e-05	-1.66433e-10	-0.968776
65690492	chr14:65690492:T:A	3.54384e-07	-1.66433e-10	-0.540971	4.06267e-05	-1.66433e-10	-0.595165
65690570	chr14:65690570:T:C	2.13531e-07	-1.66433e-10	-1.04757	2.52985e-05	-1.66433e-10	-1.06885
65690655	chr14:65690655:T:C	3.8528e-08	-1.61887	-1.14109	1.85432e-05	-0.240175	-1.13931
65691043	chr14:65691043:A:G	1.94231e-07	-1.1423	-2.72626e-10	6.41249e-05	-0.138758	-2.72626e-10
65691143	chr14:65691143:C:A	7.38241e-08	-1.05194	-1.05772	4.38596e-05	0.532917	-1.05151
65691664	chr14:65691664:G:A	2.26812e-07	-1.66433e-10	-0.987228	2.59522e-05	-1.66433e-10	-1.04333
65691868	chr14:65691868:T:G	2.34566e-07	-1.66433e-10	-0.953611	2.98506e-05	-1.66433e-10	-0.903386
65692017	chr14:65692017:G:A	5.09107e-07	-1.66433e-10	-0.178692	6.18558e-05	-1.66433e-10	-0.174784
65692072	chr14:65692072:A:G	1.83897e-07	-1.50372	0.306744	2.10897e-05	-1.56842	0.317614
65692204	chr14:65692204:G:A	3.26682e-07	-1.66433e-10	-0.622363	4.18179e-05	-1.66433e-10	-0.566267
65693055	chr14:65693055:C:G	2.03354e-07	-1.0964	-2.72626e-10	6.92823e-05	-0.0614001	-2.72626e-10
65693069	chr14:65693069:G:C	3.71965e-06	-1.66433e-10	1.81004	0.000685086	-1.66433e-10	2.22995
65693314	chr14:65693314:A:G	3.01927e-07	-1.66433e-10	-0.701165	3.43784e-05	-1.66433e-10	-0.762163
65693333	chr14:65693333:C:T	1.97985e-07	-1.66433e-10	-1.12316	2.37318e-05	-1.66433e-10	-1.13277
65693612	chr14:65693612:G:T	1.81466e-07	-1.66433e-10	-1.21028	2.15468e-05	-1.66433e-10	-1.22936
65694036	chr14:65694036:CCTGT:C	8.46817e-08	-0.970878	-1.00157	5.49365e-05	0.687927	-0.981339
65694109	chr14:65694109:C:A	4.58589e-08	-1.34856	-1.23723	2.35993e-05	0.0991364	-1.23751
65694256	chr14:65694256:T:G	2.19133e-07	-1.66433e-10	-1.02167	2.56235e-05	-1.66433e-10	-1.05608
65694274	chr14:65694274:TCTTC:T	4.14015e-06	-1.66433e-10	1.91714	0.000767496	-1.66433e-10	2.34354
65694620	chr14:65694620:A:G	2.89054e-07	-1.66433e-10	-0.744737	3.50946e-05	-1.66433e-10	-0.741542
65694801	chr14:65694801:C:T	3.35175e-08	-1.66803	-1.23125	8.64159e-06	-0.944294	-1.19871
65694810	chr14:65694810:G:A	3.38612e-07	-1.66433e-10	-0.586494	4.11357e-05	-1.66433e-10	-0.582715
65695081	chr14:65695081:C:T	9.1512e-08	-0.913852	-0.981028	6.22098e-05	0.790499	-0.959576
65695393	chr14:65695393:CCT:C	2.67576e-07	-1.66433e-10	-0.821948	2.9567e-05	-1.66433e-10	-0.91293
65695553	chr14:65695553:A:G	2.22663e-07	-1.66433e-10	-1.00569	2.60117e-05	-1.66433e-10	-1.04104
65695864	chr14:65695864:A:G	1.92999e-07	-1.66433e-10	-1.14867	2.34936e-05	-1.66433e-10	-1.14286
65696031	chr14:65696031:C:A	7.85329e-08	-1.29933	-0.748506	2.39857e-05	-0.428443	-0.69369
65696175	chr14:65696175:C:T	2.05773e-07	-1.08458	-2.72626e-10	7.04549e-05	-0.0446175	-2.72626e-10
65696188	chr14:65696188:C:T	1.07759e-07	-1.73145	-2.72626e-10	1.56016e-05	-1.55222	-2.72626e-10
65696840	chr14:65696840:A:G	8.38824e-07	-1.66433e-10	0.32065	9.90058e-05	-1.66433e-10	0.295588
65696960	chr14:65696960:C:T	1.69439e-07	-1.27886	-2.72626e-10	1.27967e-05	-1.7504	-2.72626e-10
65697062	chr14:65697062:G:A	5.44037e-08	-1.37505	-1.03987	5.2198e-06	-1.60983	-1.0373
65697350	chr14:65697350:G:T	2.80541e-07	-1.66433e-10	-0.774632	3.59336e-05	-1.66433e-10	-0.717917
65697512	chr14:65697512:T:G	2.46698e-07	-1.66433e-10	-0.903184	3.15205e-05	-1.66433e-10	-0.848953
65697554	chr14:65697554:T:C	2.28057e-07	-1.66433e-10	-0.981754	2.69381e-05	-1.66433e-10	-1.00605
65697627	chr14:65697627:T:C	3.0557e-07	-1.66433e-10	-0.689172	3.93396e-05	-1.66433e-10	-0.627359
65697660	chr14:65697660:G:C	2.5363e-07	-1.66433e-10	-0.875473	3.08822e-05	-1.66433e-10	-0.869409
65697899	chr14:65697899:C:T	7.04778e-08	-1.34487	-0.811186	7.35976e-06	-1.59335	-0.710217
65698082	chr14:65698082:C:T	6.67978e-08	-1.33747	-0.87221	6.91027e-06	-1.58862	-0.777964
65698151	chr14:65698151:G:A	4.54188e-08	-1.63231	-0.963116	6.02365e-06	-1.58553	-0.918365
65698321	chr14:65698321:C:G	2.05419e-07	-1.66433e-10	-1.0863	2.48363e-05	-1.66433e-10	-1.08728
65699682	chr14:65699682:C:T	1.11115e-07	-1.70079	-2.72626e-10	1.66821e-05	-1.48525	-2.72626e-10
65700641	chr14:65700641:C:T	2.43268e-07	-1.66433e-10	-0.917188	2.88159e-05	-1.66433e-10	-0.938664
65700729	chr14:65700729:G:C	2.42489e-07	-1.66433e-10	-0.920392	2.79466e-05	-1.66433e-10	-0.969295
65700738	chr14:65700738:T:C	2.19133e-07	-1.66433e-10	-1.02167	2.57829e-05	-1.66433e-10	-1.04988
65701392	chr14:65701392:T:G	1.56453e-07	-1.50243	0.143836	1.78997e-05	-1.56803	0.153225
65701812	chr14:65701812:A:G	1.36084e-07	-1.49808	-2.72626e-10	1.54073e-05	-1.56475	-2.72626e-10
65702422	chr14:65702422:T:G	3.0001e-07	-1.66433e-10	-0.707534	3.85768e-05	-1.66433e-10	-0.646938
65702437	chr14:65702437:C:T	3.65058e-06	-1.66433e-10	1.79129	0.000683883	-1.66433e-10	2.2282
65702639	chr14:65702639:G:A	2.21463e-07	-1.66433e-10	-1.01109	2.68941e-05	-1.66433e-10	-1.00768
65703203	chr14:65703203:C:A	3.16983e-07	-1.66433e-10	-0.652501	3.85217e-05	-1.66433e-10	-0.648369
65703204	chr14:65703204:T:C	1.29544e-07	-1.54733	-2.72626e-10	1.51274e-05	-1.58308	-2.72626e-10
65703305	chr14:65703305:C:T	2.38891e-07	-1.34625	0.410905	2.67361e-05	-1.63612	0.622546
65703587	chr14:65703587:CA:C	1.04853e-07	-1.75879	-2.72626e-10	3.97653e-05	-0.616595	-2.72626e-10
65703779	chr14:65703779:A:G	2.27298e-07	-1.66433e-10	-0.985087	2.65154e-05	-1.66433e-10	-1.02186
65704415	chr14:65704415:G:A	5.02481e-08	-1.65977	-0.834604	6.96316e-06	-1.6723	-0.68666
65704823	chr14:65704823:T:C	7.55631e-08	-1.11679	-0.969591	4.28063e-05	0.40424	-0.947145
65704970	chr14:65704970:T:C	2.36405e-07	-1.66433e-10	-0.945803	2.78847e-05	-1.66433e-10	-0.971513
65705015	chr14:65705015:A:G	2.72749e-07	-1.66433e-10	-0.802797	3.15607e-05	-1.66433e-10	-0.847678
65705028	chr14:65705028:C:T	2.83982e-07	-1.66433e-10	-0.762439	3.82657e-05	-1.66433e-10	-0.655035
65705137	chr14:65705137:A:C	3.12414e-07	-1.66433e-10	-0.667022	4.02994e-05	-1.66433e-10	-0.603252
65705582	chr14:65705582:A:T	1.56798e-07	-1.17423	-0.182167	1.75821e-05	-1.26922	-0.163487
65706032	chr14:65706032:C:G	1.65354e-07	-1.51852	0.215264	1.91151e-05	-1.57829	0.229176
65706485	chr14:65706485:A:C	5.21429e-07	-1.66433e-10	-0.154778	6.35678e-05	-1.66433e-10	-0.147483
65706581	chr14:65706581:G:T	2.42631e-07	-1.66433e-10	-0.91981	2.79611e-05	-1.66433e-10	-0.968776
65706603	chr14:65706603:A:G	2.49473e-07	-1.66433e-10	-0.891998	3.18478e-05	-1.66433e-10	-0.838623
65706818	chr14:65706818:A:G	1.88911e-07	-1.66433e-10	-1.17007	2.28485e-05	-1.66433e-10	-1.1707
65707113	chr14:65707113:T:C	2.65019e-07	-0.83155	-2.72626e-10	0.000103769	0.342581	-2.72626e-10
65707222	chr14:65707222:C:G	3.37319e-07	-1.66433e-10	-0.590322	4.35227e-05	-1.66433e-10	-0.526308
65707262	chr14:65707262:C:T	5.42428e-07	-1.74985	1.63455	9.53522e-05	-1.74795	2.00594
65707398	chr14:65707398:T:C	1.85651e-07	-1.66433e-10	-1.18748	2.1849e-05	-1.66433e-10	-1.21543
65709675	chr14:65709675:T:G	1.31755e-07	-1.15455	-0.375858	1.1298e-05	-1.44082	-0.434145
65709765	chr14:65709765:G:A	3.37319e-07	-1.66433e-10	-0.590322	4.35227e-05	-1.66433e-10	-0.526308
65709886	chr14:65709886:A:G	3.43838e-07	-1.66433e-10	-0.571179	4.41152e-05	-1.66433e-10	-0.512786
65710434	chr14:65710434:T:C	2.2218e-07	-1.66433e-10	-1.00786	2.59658e-05	-1.66433e-10	-1.04281
65711362	chr14:65711362:T:G	2.52599e-07	-1.66433e-10	-0.879546	3.23084e-05	-1.66433e-10	-0.824263
65711613	chr14:65711613:G:A	2.51535e-07	-1.66433e-10	-0.883769	3.21741e-05	-1.66433e-10	-0.828428
65711627	chr14:65711627:A:T	2.74797e-07	-1.66433e-10	-0.795319	3.52756e-05	-1.66433e-10	-0.736399
65711969	chr14:65711969:G:C	4.48933e-05	4.30069	-2.72626e-10	0.00163302	3.0986	-2.72626e-10
65712128	chr14:65712128:T:A	1.77895e-07	-1.66433e-10	-1.23016	2.18512e-05	-1.66433e-10	-1.21533
65712830	chr14:65712830:A:G	2.85185e-07	-1.66433e-10	-0.758211	3.29794e-05	-1.66433e-10	-0.803708
65712892	chr14:65712892:T:C	4.73775e-07	-1.66433e-10	-0.250617	6.90286e-05	-1.66433e-10	-0.0650696
65712898	chr14:65712898:T:G	1.45863e-07	-1.42868	-2.72626e-10	1.63957e-05	-1.50257	-2.72626e-10
65713351	chr14:65713351:G:T	2.16336e-07	-1.03452	-2.72626e-10	7.60743e-05	0.0321207	-2.72626e-10
65713535	chr14:65713535:C:G	4.20004e-07	-1.66433e-10	-0.371085	5.11542e-05	-1.66433e-10	-0.364745
65713674	chr14:65713674:A:G	4.70281e-07	-1.66433e-10	-0.25802	5.73088e-05	-1.66433e-10	-0.251136
65713721	chr14:65713721:T:C	4.38996e-07	-1.66433e-10	-0.32686	5.34757e-05	-1.66433e-10	-0.320363
65713832	chr14:65713832:C:A	2.68679e-07	-1.66433e-10	-0.817832	3.62061e-05	-1.66433e-10	-0.710362
65714277	chr14:65714277:C:T	2.47775e-07	-1.12928	0.230452	8.79334e-05	-0.150665	0.327655
65714670	chr14:65714670:G:A	1.56791e-07	-1.58837	0.231935	1.85268e-05	-1.72736	0.346985
65715302	chr14:65715302:A:G	3.34886e-08	-1.69126	-1.20888	5.38278e-06	-1.44112	-1.17527
65715323	chr14:65715323:A:C	1.88335e-07	-1.66433e-10	-1.17313	2.27828e-05	-1.66433e-10	-1.17358
65715365	chr14:65715365:A:G	4.59687e-06	2.02178	-2.72626e-10	0.000436662	1.77957	-2.72626e-10
65715660	chr14:65715660:A:G	8.0197e-08	-1.51435	-0.512515	9.25281e-06	-1.69818	-0.376478
65715694	chr14:65715694:C:T	2.99247e-07	-1.66433e-10	-0.71008	3.84879e-05	-1.66433e-10	-0.649247
65715718	chr14:65715718:T:C	6.0754e-08	-1.47245	-0.832071	6.64083e-06	-1.66778	-0.738574
65716344	chr14:65716344:A:G	4.49022e-07	-1.66433e-10	-0.304279	5.47093e-05	-1.66433e-10	-0.297556
65716579	chr14:65716579:A:G	3.09373e-06	-1.66433e-10	1.62578	0.000562132	-1.66433e-10	2.03215
65716631	chr14:65716631:T:G	6.73704e-08	-1.44698	-0.754164	7.32958e-06	-1.66151	-0.64616
65716999	chr14:65716999:G:T	1.05011e-07	-1.75728	-2.72626e-10	1.2776e-05	-1.75202	-2.72626e-10
65717790	chr14:65717790:C:T	2.53776e-07	-1.66433e-10	-0.874899	2.92462e-05	-1.66433e-10	-0.923842
65718251	chr14:65718251:G:A	4.42027e-07	-1.66433e-10	-0.319979	5.38755e-05	-1.66433e-10	-0.312913
65718513	chr14:65718513:C:T	2.71041e-07	-1.66433e-10	-0.809082	3.18325e-05	-1.66433e-10	-0.839102
65719114	chr14:65719114:T:A	2.30825e-07	-1.66433e-10	-0.969689	2.70626e-05	-1.66433e-10	-1.00144
65719209	chr14:65719209:T:C	2.23702e-07	-1.66433e-10	-1.00103	2.64434e-05	-1.66433e-10	-1.02459
65719937	chr14:65719937:A:G	2.27618e-07	-1.66433e-10	-0.983681	2.68902e-05	-1.66433e-10	-1.00783
65720349	chr14:65720349:T:C	4.96066e-08	-1.61082	-0.896403	1.8363e-05	-0.531983	-0.857269
65720373	chr14:65720373:T:C	3.43225e-08	-1.75886	-1.11669	4.2863e-06	-1.70184	-1.14233
65720393	chr14:65720393:G:A	7.23725e-08	-1.50615	-0.623377	8.23653e-06	-1.6939	-0.497114
65720610	chr14:65720610:C:T	2.27618e-07	-1.66433e-10	-0.983681	2.68902e-05	-1.66433e-10	-1.00783
65720630	chr14:65720630:G:A	4.2606e-07	-1.66433e-10	-0.35677	5.18298e-05	-1.66433e-10	-0.351625
65720652	chr14:65720652:A:G	1.90884e-07	-1.66433e-10	-1.15968	2.30801e-05	-1.66433e-10	-1.16062
65720726	chr14:65720726:G:A	3.44768e-08	-1.67206	-1.19901	5.69285e-06	-1.39959	-1.16079
65721192	chr14:65721192:G:A	2.56661e-07	-1.66433e-10	-0.863593	3.17153e-05	-1.66433e-10	-0.842792
65721401	chr14:65721401:C:T	4.0489e-07	-1.66433e-10	-0.407735	4.92879e-05	-1.66433e-10	-0.40191
65721645	chr14:65721645:CT:C	3.46221e-08	-1.75542	-1.11144	4.63902e-06	-1.69294	-1.07214
65722164	chr14:65722164:T:A	4.83636e-08	-1.29696	-1.23564	3.14318e-05	0.385435	-1.2372
65722649	chr14:65722649:C:G	2.20616e-07	-1.01493	-2.72626e-10	7.86258e-05	0.0651096	-2.72626e-10
65722739	chr14:65722739:A:G	2.7751e-06	-1.66433e-10	1.51709	0.000502772	-1.66433e-10	1.92055
65723044	chr14:65723044:T:C	2.29392e-07	-1.66433e-10	-0.97592	2.70843e-05	-1.66433e-10	-1.00064
65724028	chr14:65724028:AT:A	2.20988e-07	-1.66433e-10	-1.01324	2.58387e-05	-1.66433e-10	-1.04772
65724488	chr14:65724488:T:C	7.86883e-08	-1.5651	-0.480756	8.8787e-06	-1.71645	-0.399486
65725064	chr14:65725064:T:A	6.41979e-08	-1.1864	-1.06298	3.37225e-05	0.26441	-1.04584
65725422	chr14:65725422:ACTT:A	1.05072e-07	-1.7567	-2.72626e-10	1.30125e-05	-1.73368	-2.72626e-10
65726005	chr14:65726005:C:T	2.18575e-07	-1.66433e-10	-1.02422	2.5732e-05	-1.66433e-10	-1.05186
65726009	chr14:65726009:T:C	8.12901e-08	-1.55048	-0.462845	9.13003e-06	-1.70805	-0.37997
65726036	chr14:65726036:G:A	7.25983e-08	-1.49725	-0.62916	8.18172e-06	-1.68809	-0.509596
65726081	chr14:65726081:A:G	1.88213e-07	-1.66433e-10	-1.17378	2.2768e-05	-1.66433e-10	-1.17423
65726197	chr14:65726197:G:T	3.14738e-08	-1.76043	-1.20176	1.8544e-05	-0.37474	-1.00471
65726940	chr14:65726940:C:T	4.48918e-08	-1.73982	-0.86727	6.23572e-06	-1.74458	-0.724713
65727216	chr14:65727216:AGCTCCACTAG:A	3.32408e-07	-1.66433e-10	-0.604987	4.03325e-05	-1.66433e-10	-0.602431
65727301	chr14:65727301:T:C	1.5712e-07	-1.56	0.205662	1.8279e-05	-1.71379	0.319947
65727813	chr14:65727813:T:C	6.07915e-08	-1.3323	-0.9716	2.27985e-05	-0.210409	-0.962485
65727914	chr14:65727914:C:G	1.35597e-07	-1.50166	-2.72626e-10	1.53866e-05	-1.56609	-2.72626e-10
65728485	chr14:65728485:C:T	2.31123e-07	-1.66433e-10	-0.968401	2.93784e-05	-1.66433e-10	-0.919332
65728582	chr14:65728582:A:G	1.3713e-07	-1.49042	-2.72626e-10	3.63636e-05	-0.706021	-2.72626e-10
65728686	chr14:65728686:TA:T	3.68746e-08	-1.60959	-1.19424	1.01535e-05	-0.785244	-1.19652
65728728	chr14:65728728:T:A	1.76633e-07	-1.66433e-10	-1.23727	2.14248e-05	-1.66433e-10	-1.23504
65728865	chr14:65728865:G:A	8.60181e-08	-1.37558	-0.581218	9.18626e-06	-1.62588	-0.456003
65729238	chr14:65729238:G:A	3.68704e-06	-1.66433e-10	1.80123	0.000691457	-1.66433e-10	2.23921
65729444	chr14:65729444:A:G	1.26212e-07	-1.57339	-2.72626e-10	1.31357e-05	-1.72426	-2.72626e-10
65729545	chr14:65729545:T:A	1.96628e-07	-1.66433e-10	-1.13004	2.37593e-05	-1.66433e-10	-1.13161
65729601	chr14:65729601:G:A	4.30967e-07	-1.66433e-10	-0.34532	5.24492e-05	-1.66433e-10	-0.339745
65729858	chr14:65729858:T:C	4.805e-07	-1.66433e-10	-0.236524	5.6034e-05	-1.66433e-10	-0.273632
65730659	chr14:65730659:G:A	2.7182e-07	-1.66433e-10	-0.806208	3.47815e-05	-1.66433e-10	-0.750504
65731003	chr14:65731003:C:G	1.98535e-07	-1.66433e-10	-1.12039	2.40154e-05	-1.66433e-10	-1.12089
65731048	chr14:65731048:T:C	3.49314e-07	-1.66433e-10	-0.55538	4.23825e-05	-1.66433e-10	-0.552855
65731207	chr14:65731207:G:A	5.0109e-08	-1.71624	-0.780914	7.03677e-06	-1.72458	-0.623859
65731412	chr14:65731412:C:T	2.30383e-07	-1.66433e-10	-0.971606	2.72107e-05	-1.66433e-10	-0.99598
65731417	chr14:65731417:A:G	2.7051e-06	-1.66433e-10	1.49155	0.000489388	-1.66433e-10	1.89357
65731710	chr14:65731710:G:T	2.78574e-06	-1.66433e-10	1.52092	0.000482074	-1.66433e-10	1.87851
65731847	chr14:65731847:C:A	2.90275e-07	-1.66433e-10	-0.740522	3.5414e-05	-1.66433e-10	-0.732483
65731967	chr14:65731967:C:T	2.19751e-07	-1.66433e-10	-1.01886	2.57102e-05	-1.66433e-10	-1.0527
65732085	chr14:65732085:G:A	1.98073e-07	-1.66433e-10	-1.12271	2.39588e-05	-1.66433e-10	-1.12325
65732357	chr14:65732357:T:C	2.33242e-07	-1.66433e-10	-0.959276	2.75333e-05	-1.66433e-10	-0.984193
65732421	chr14:65732421:C:G	6.56511e-08	-1.42311	-0.803882	2.287e-05	-0.379348	-0.790416
65732492	chr14:65732492:C:T	1.94209e-07	-1.14242	-2.72626e-10	1.78475e-05	-1.41772	-2.72626e-10
65732567	chr14:65732567:C:T	2.15589e-07	-1.03798	-2.72626e-10	7.58631e-05	0.0293408	-2.72626e-10
65732636	chr14:65732636:T:A	2.30396e-07	-1.66433e-10	-0.971553	2.72121e-05	-1.66433e-10	-0.995927
65732717	chr14:65732717:T:C	1.05949e-07	-1.74839	-2.72626e-10	1.27624e-05	-1.75309	-2.72626e-10
65732944	chr14:65732944:G:A	3.3786e-08	-1.74637	-1.14493	4.05661e-06	-1.73233	-1.16691
65733114	chr14:65733114:A:C	1.85081e-07	-1.66433e-10	-1.19055	2.19969e-05	-1.66433e-10	-1.20869
65733459	chr14:65733459:A:G	3.87398e-08	-1.53097	-1.22351	2.58864e-05	0.186211	-1.23208
65733740	chr14:65733740:T:C	5.86336e-08	-1.40211	-0.937929	2.06707e-05	-0.344464	-0.926411
65733949	chr14:65733949:TG:T	4.30959e-07	-1.66433e-10	-0.345336	5.26174e-05	-1.66433e-10	-0.336543
65733959	chr14:65733959:G:A	1.76713e-07	-1.66433e-10	-1.23682	2.14569e-05	-1.66433e-10	-1.23354
65733974	chr14:65733974:A:G	2.27618e-07	-1.66433e-10	-0.983681	2.68902e-05	-1.66433e-10	-1.00783
65734050	chr14:65734050:G:A	3.27836e-08	-1.75056	-1.17086	3.99424e-06	-1.72557	-1.18917
65734493	chr14:65734493:C:T	1.76727e-07	-1.66433e-10	-1.23675	2.14601e-05	-1.66433e-10	-1.23339
65734655	chr14:65734655:G:C	7.92178e-08	-1.59546	-0.443685	9.09219e-06	-1.72994	-0.362233
65735158	chr14:65735158:A:G	1.31288e-07	-1.58044	0.0464877	1.53087e-05	-1.72532	0.154155
65735613	chr14:65735613:TTA:T	1.27614e-07	-0.884353	-0.677989	1.13399e-05	-1.26281	-0.608457
65736288	chr14:65736288:T:C	2.47322e-07	-1.66433e-10	-0.90066	3.16103e-05	-1.66433e-10	-0.846109
65736521	chr14:65736521:T:C	3.93862e-07	-1.66433e-10	-0.435348	4.80652e-05	-1.66433e-10	-0.427031
65736733	chr14:65736733:G:A	1.20883e-07	-1.61652	-2.72626e-10	1.43015e-05	-1.63922	-2.72626e-10
65737089	chr14:65737089:C:T	4.62797e-08	-1.61286	-0.963785	5.24319e-06	-1.7455	-0.897159
65737704	chr14:65737704:A:G	2.4398e-07	-1.66433e-10	-0.914265	3.09938e-05	-1.66433e-10	-0.865803
65737871	chr14:65737871:C:T	4.57635e-08	-1.59574	-0.992122	5.11087e-06	-1.73969	-0.928528
65738941	chr14:65738941:G:A	1.83022e-07	-1.66433e-10	-1.20174	2.16095e-05	-1.66433e-10	-1.22646
65739235	chr14:65739235:A:G	3.85832e-06	-1.66433e-10	1.84664	0.00072943	-1.66433e-10	2.29267
65739250	chr14:65739250:A:G	1.12736e-07	-1.6699	-0.0164036	1.38898e-05	-1.75738	0.0889436
65739561	chr14:65739561:C:T	1.49342e-07	-1.40511	-2.72626e-10	1.53088e-05	-1.57116	-2.72626e-10
65740258	chr14:65740258:A:G	5.97852e-08	-1.41676	-0.903835	2.05894e-05	-0.377006	-0.897809
65740332	chr14:65740332:G:T	3.29135e-08	-1.74751	-1.16995	3.97485e-06	-1.73093	-1.18867
65740562	chr14:65740562:T:C	3.33411e-08	-1.66935	-1.2352	5.28513e-06	-1.398	-1.23669
65740595	chr14:65740595:G:T	4.82561e-08	-1.71339	-0.82144	6.72603e-06	-1.72117	-0.672438
65741035	chr14:65741035:T:C	6.1912e-08	-1.75664	-0.528992	8.33709e-06	-1.72765	-0.451229
65741265	chr14:65741265:T:G	2.42105e-07	-1.66433e-10	-0.921977	2.83062e-05	-1.66433e-10	-0.95651
65741395	chr14:65741395:A:G	1.76682e-07	-1.66433e-10	-1.237	2.14481e-05	-1.66433e-10	-1.23395
65741511	chr14:65741511:A:T	3.04736e-07	-1.66433e-10	-0.691906	3.56886e-05	-1.66433e-10	-0.72476
65741590	chr14:65741590:G:C	2.79428e-06	-1.66433e-10	1.52398	0.000508093	-1.66433e-10	1.93107
65742680	chr14:65742680:CT:C	2.4053e-06	-1.66433e-10	1.37408	0.000432161	-1.66433e-10	1.76921
65742737	chr14:65742737:G:A	1.97983e-07	-1.66433e-10	-1.12317	2.39446e-05	-1.66433e-10	-1.12385
65743065	chr14:65743065:A:G	2.66842e-07	-1.21151	0.386818	9.0445e-05	-0.285719	0.490871
65743922	chr14:65743922:A:T	3.55459e-07	-1.66433e-10	-0.537941	4.3342e-05	-1.66433e-10	-0.530468
65745051	chr14:65745051:A:G	1.77346e-07	-1.66433e-10	-1.23325	2.14848e-05	-1.66433e-10	-1.23224
65745227	chr14:65745227:TG:T	3.37306e-08	-1.66937	-1.22357	5.30187e-06	-1.39554	-1.23599
65745373	chr14:65745373:ATGTATTTTT:A	9.43351e-08	-1.42022	-0.444275	1.0323e-05	-1.65883	-0.306383
65745586	chr14:65745586:C:T	1.06071e-07	-1.74725	-2.72626e-10	1.53949e-05	-1.56556	-2.72626e-10
65745653	chr14:65745653:A:G	4.98171e-08	-1.74725	-0.755745	7.58335e-06	-1.58806	-0.685576
65746268	chr14:65746268:G:A	4.11921e-08	-1.61642	-1.07669	1.12265e-05	-0.807775	-1.07354
65746355	chr14:65746355:G:A	3.90599e-07	-1.66433e-10	-0.443669	4.76409e-05	-1.66433e-10	-0.435899
65746498	chr14:65746498:A:G	2.53173e-07	-1.66433e-10	-0.877278	3.25974e-05	-1.66433e-10	-0.815359
65746747	chr14:65746747:G:A	3.89741e-08	-1.60868	-1.13977	4.28339e-06	-1.73708	-1.10777
65747502	chr14:65747502:C:T	5.15287e-08	-1.52327	-0.945939	5.53556e-06	-1.71549	-0.872908
65747511	chr14:65747511:A:G	3.50842e-07	-1.66433e-10	-0.551014	4.25683e-05	-1.66433e-10	-0.54848
65747699	chr14:65747699:C:T	2.65522e-07	-1.66433e-10	-0.829654	2.87765e-05	-1.66433e-10	-0.940032
65747785	chr14:65747785:A:G	2.54556e-07	-1.66433e-10	-0.871831	3.27904e-05	-1.66433e-10	-0.809455
65747788	chr14:65747788:G:A	1.90357e-07	-1.66433e-10	-1.16245	2.30282e-05	-1.66433e-10	-1.16287
65747844	chr14:65747844:TCAC:T	1.2182e-07	-1.60881	-2.72626e-10	1.44155e-05	-1.63128	-2.72626e-10
65747985	chr14:65747985:GT:G	2.6057e-07	-1.66433e-10	-0.848478	2.83183e-05	-1.66433e-10	-0.95608
65748093	chr14:65748093:A:G	3.15373e-08	-1.75271	-1.20747	3.99955e-06	-1.72143	-1.19198
65748124	chr14:65748124:A:T	4.00532e-08	-1.66005	-1.06109	4.65016e-06	-1.75655	-1.00614
65748751	chr14:65748751:T:A	3.55645e-07	-1.66433e-10	-0.537417	4.33707e-05	-1.66433e-10	-0.529806
65749115	chr14:65749115:G:T	4.35905e-08	-1.64517	-0.99134	5.0476e-06	-1.7533	-0.927374
65749338	chr14:65749338:G:A	1.04072e-05	2.8389	-2.72626e-10	0.000497183	1.90937	-2.72626e-10
65749560	chr14:65749560:C:T	7.38971e-08	-1.57727	-0.531411	8.72486e-06	-1.73193	-0.40148
65750108	chr14:65750108:G:C	4.53584e-08	-1.65511	-0.941642	5.33387e-06	-1.7578	-0.867708
65750154	chr14:65750154:AG:A	4.41259e-08	-1.65284	-0.971467	5.16089e-06	-1.75737	-0.901114
65751487	chr14:65751487:T:C	1.04672e-07	-1.76052	-2.72626e-10	1.28673e-05	-1.7449	-2.72626e-10
65751816	chr14:65751816:G:A	2.82732e-07	-1.66433e-10	-0.766851	3.31904e-05	-1.66433e-10	-0.797328
65751877	chr14:65751877:C:T	3.79918e-08	-1.5582	-1.21578	2.3938e-05	0.10337	-1.22749
65751925	chr14:65751925:TAGGG:T	9.47038e-08	-1.65595	-0.204647	1.13073e-05	-1.61082	-0.263327
65752224	chr14:65752224:T:G	1.07196e-07	-1.73669	-2.72626e-10	1.29413e-05	-1.73917	-2.72626e-10
65752229	chr14:65752229:G:C	1.97829e-07	-1.66433e-10	-1.12395	2.39255e-05	-1.66433e-10	-1.12465
65752976	chr14:65752976:A:G	6.44083e-08	-1.67784	-0.568264	7.91671e-06	-1.75856	-0.47205
65753094	chr14:65753094:A:G	2.95286e-07	-1.66433e-10	-0.723405	3.40813e-05	-1.66433e-10	-0.770842
65753198	chr14:65753198:G:A	4.42638e-08	-1.63599	-0.985188	5.05761e-06	-1.74778	-0.930913
65753448	chr14:65753448:A:G	2.12942e-07	-1.66433e-10	-1.05033	2.52468e-05	-1.66433e-10	-1.07089
65754139	chr14:65754139:C:T	1.54132e-07	-1.37354	-2.72626e-10	1.96561e-05	-1.3212	-2.72626e-10
65754481	chr14:65754481:C:A	3.9748e-07	-1.66433e-10	-0.426206	4.85908e-05	-1.66433e-10	-0.416156
65754906	chr14:65754906:TTTGA:T	1.23333e-07	-1.59646	-2.72626e-10	1.34755e-05	-1.69872	-2.72626e-10
65755053	chr14:65755053:T:C	5.84065e-08	-1.45103	-0.892894	1.93211e-05	-0.450932	-0.887462
65755062	chr14:65755062:G:T	4.33129e-08	-1.67476	-0.968144	5.17086e-06	-1.76038	-0.896171
65755197	chr14:65755197:T:C	2.89927e-07	-1.66433e-10	-0.741721	3.76287e-05	-1.66433e-10	-0.671822
65755298	chr14:65755298:C:T	2.75359e-06	-1.66433e-10	1.50931	0.000506582	-1.66433e-10	1.9281
65755720	chr14:65755720:T:C	4.18638e-08	-1.72204	-0.954889	5.70431e-06	-1.72893	-0.829434
65756126	chr14:65756126:G:GT	2.63819e-07	-1.66433e-10	-0.836087	3.07189e-05	-1.66433e-10	-0.874713
65756642	chr14:65756642:G:A	1.13356e-07	-1.68082	-2.72626e-10	1.47775e-05	-1.60649	-2.72626e-10
65756674	chr14:65756674:C:G	9.709e-08	-1.62368	-0.212034	1.16955e-05	-1.57048	-0.269906
65756778	chr14:65756778:C:T	4.25193e-08	-1.66985	-0.991545	5.71962e-06	-1.68164	-0.874048
65757314	chr14:65757314:G:T	2.10712e-07	-1.66433e-10	-1.06086	2.49976e-05	-1.66433e-10	-1.08081
65757504	chr14:65757504:G:A	8.78178e-07	-1.66433e-10	0.366499	0.000144076	-1.66433e-10	0.670751
65757519	chr14:65757519:T:A	8.65959e-07	-1.66433e-10	0.352487	0.000141886	-1.66433e-10	0.655435
65757528	chr14:65757528:C:A	8.37907e-07	-1.66433e-10	0.319557	0.000136876	-1.66433e-10	0.619483
65757814	chr14:65757814:G:A	2.22227e-07	-1.66433e-10	-1.00765	2.63003e-05	-1.66433e-10	-1.03001
65758139	chr14:65758139:T:G	3.93424e-07	-1.66433e-10	-0.436462	4.80678e-05	-1.66433e-10	-0.426977
65758236	chr14:65758236:C:T	3.125e-07	-1.66433e-10	-0.666745	4.25253e-05	-1.66433e-10	-0.549492
65758434	chr14:65758434:T:A	4.58218e-08	-1.63486	-0.951733	5.16287e-06	-1.75164	-0.906452
65758489	chr14:65758489:G:A	3.97618e-07	-1.66433e-10	-0.425859	4.8607e-05	-1.66433e-10	-0.415822
65758579	chr14:65758579:T:C	2.41178e-07	-0.925817	-2.72626e-10	8.9653e-05	0.196357	-2.72626e-10
65758738	chr14:65758738:CAT:C	5.42448e-08	-1.37345	-1.04439	1.94723e-05	-0.294082	-1.03651
65758939	chr14:65758939:AGT:A	1.31062e-07	-1.53568	-2.72626e-10	1.61495e-05	-1.5177	-2.72626e-10
65759382	chr14:65759382:C:T	4.83404e-08	-1.71748	-0.815607	5.93363e-06	-1.75791	-0.761047
65759421	chr14:65759421:A:T	3.00354e-07	-1.66433e-10	-0.70639	3.65562e-05	-1.66433e-10	-0.700738
65759746	chr14:65759746:G:A	2.09578e-07	-1.66433e-10	-1.06625	2.55136e-05	-1.66433e-10	-1.06038
65760167	chr14:65760167:G:A	5.42162e-08	-1.41998	-0.998388	1.86155e-05	-0.385836	-0.98976
65760262	chr14:65760262:C:T	4.17513e-08	-1.70679	-0.97283	5.65196e-06	-1.71607	-0.851522
65760268	chr14:65760268:C:T	2.16196e-07	-1.66433e-10	-1.03517	2.54609e-05	-1.66433e-10	-1.06245
65760417	chr14:65760417:T:C	3.83959e-07	-1.66433e-10	-0.460815	4.69354e-05	-1.66433e-10	-0.450818
65760458	chr14:65760458:G:A	1.04871e-07	-1.75862	-2.72626e-10	1.26981e-05	-1.75813	-2.72626e-10
65760464	chr14:65760464:T:G	4.80705e-07	-1.66433e-10	-0.236096	5.83444e-05	-1.66433e-10	-0.233227
65760787	chr14:65760787:G:T	5.57349e-08	-1.29689	-1.09385	6.78259e-06	-1.38887	-0.996357
65761035	chr14:65761035:G:A	4.00457e-08	-1.66282	-1.0585	4.67835e-06	-1.75681	-0.999838
65761065	chr14:65761065:T:G	2.17409e-07	-1.66433e-10	-1.02957	2.57893e-05	-1.66433e-10	-1.04963
65761074	chr14:65761074:T:G	4.38959e-08	-1.67818	-0.95135	5.20278e-06	-1.75945	-0.890951
65761115	chr14:65761115:T:C	2.63671e-06	-1.66433e-10	1.46594	0.000483	-1.66433e-10	1.88043
65761372	chr14:65761372:T:G	1.05025e-07	-1.75716	-2.72626e-10	1.26803e-05	-1.75954	-2.72626e-10
65761674	chr14:65761674:T:C	2.27045e-07	-0.986204	-2.72626e-10	8.11396e-05	0.0965806	-2.72626e-10
65762147	chr14:65762147:A:G	2.58321e-06	-1.66433e-10	1.44544	0.000471681	-1.66433e-10	1.85671
65762269	chr14:65762269:A:G	2.06267e-07	-1.66433e-10	-1.08218	2.45049e-05	-1.66433e-10	-1.10072
65762641	chr14:65762641:T:C	9.88628e-08	-1.52759	-0.290023	1.17508e-05	-1.70336	-0.132305
65763130	chr14:65763130:G:A	2.10524e-07	-1.66433e-10	-1.06175	2.62273e-05	-1.66433e-10	-1.03279
65763314	chr14:65763314:C:A	2.66118e-07	-1.55856	0.731145	0.000245372	0.0910251	1.11216
65763430	chr14:65763430:C:T	2.61547e-07	-0.844735	-2.72626e-10	0.000100054	0.306115	-2.72626e-10
65763696	chr14:65763696:A:G	9.37809e-08	-1.52293	-0.347464	4.39624e-05	-0.201003	-0.315253
65763724	chr14:65763724:C:T	4.18409e-08	-1.63096	-1.04651	5.57364e-06	-1.63919	-0.942353
65763795	chr14:65763795:T:C	2.05122e-07	-1.66433e-10	-1.08775	2.47657e-05	-1.66433e-10	-1.09013
65763938	chr14:65763938:T:C	1.13482e-07	-1.67971	-2.72626e-10	1.36454e-05	-1.68619	-2.72626e-10
65764247	chr14:65764247:T:C	2.47699e-06	-1.66433e-10	1.40345	0.000428934	-1.66433e-10	1.76171
65764558	chr14:65764558:A:T	2.21509e-07	-1.66433e-10	-1.01089	2.62747e-05	-1.66433e-10	-1.03098
65764742	chr14:65764742:A:G	2.56139e-07	-0.865631	-2.72626e-10	9.68499e-05	0.273573	-2.72626e-10
65765368	chr14:65765368:A:G	4.66832e-08	-1.49683	-1.07113	2.38778e-05	-0.121895	-1.00475
65765625	chr14:65765625:A:G	3.0998e-07	-1.66433e-10	-0.674842	3.75963e-05	-1.66433e-10	-0.672684
65765756	chr14:65765756:A:G	4.23503e-08	-1.42966	-1.23571	1.08945e-05	-0.679095	-1.23224
65765884	chr14:65765884:T:C	5.262e-08	-1.53399	-0.914269	2.53355e-05	-0.240833	-0.826551
65766031	chr14:65766031:G:A	3.08209e-07	-1.66433e-10	-0.680572	3.95237e-05	-1.66433e-10	-0.62269
65766076	chr14:65766076:T:C	5.91959e-08	-1.61814	-0.712354	8.66247e-06	-1.61706	-0.523533
65766240	chr14:65766240:T:TA	4.41879e-08	-1.50276	-1.12014	2.1748e-05	-0.159262	-1.06081
65766675	chr14:65766675:G:A	2.03842e-07	-1.66433e-10	-1.09401	2.46285e-05	-1.66433e-10	-1.09569
65766874	chr14:65766874:T:C	3.02472e-07	-1.66433e-10	-0.699361	3.87669e-05	-1.66433e-10	-0.642022
65766894	chr14:65766894:C:G	3.05398e-07	-1.66433e-10	-0.689735	3.91685e-05	-1.66433e-10	-0.631718
65767570	chr14:65767570:A:G	2.1513e-06	-1.66433e-10	1.26248	0.000387815	-1.66433e-10	1.66094
65767730	chr14:65767730:C:T	6.38662e-08	-1.43784	-0.816719	3.3892e-05	0.0320053	-0.808417
65768082	chr14:65768082:A:G	3.0317e-07	-1.66433e-10	-0.697056	3.67468e-05	-1.66433e-10	-0.695539
65768125	chr14:65768125:C:T	1.70942e-06	-1.66433e-10	1.03256	0.000247167	-1.66433e-10	1.21048
65768169	chr14:65768169:T:C	3.49247e-07	-1.66433e-10	-0.555571	4.50868e-05	-1.66433e-10	-0.491001
65768298	chr14:65768298:T:C	5.10358e-08	-1.42144	-1.05738	2.90027e-05	0.0569852	-0.989188
65768375	chr14:65768375:G:A	3.55202e-07	-1.66433e-10	-0.538665	4.33772e-05	-1.66433e-10	-0.529656
65768444	chr14:65768444:T:C	2.09029e-07	-1.66433e-10	-1.06888	2.69343e-05	-1.66433e-10	-1.00619
65768924	chr14:65768924:A:G	5.0144e-08	-1.43401	-1.06244	2.79445e-05	0.0252329	-0.994602
65768972	chr14:65768972:T:C	5.16592e-08	-1.4557	-1.01098	2.82131e-05	-0.0253259	-0.934479
65769217	chr14:65769217:C:T	1.07519e-07	-1.73368	-2.72626e-10	1.32547e-05	-1.71523	-2.72626e-10
65769575	chr14:65769575:C:T	1.05916e-07	-1.7487	-2.72626e-10	1.5254e-05	-1.57475	-2.72626e-10
65769772	chr14:65769772:C:T	3.09998e-07	-1.66433e-10	-0.674784	4.04455e-05	-1.66433e-10	-0.599635
65769932	chr14:65769932:C:G	3.02472e-07	-1.66433e-10	-0.699361	3.87669e-05	-1.66433e-10	-0.642022
65770050	chr14:65770050:G:A	4.6376e-08	-1.65103	-0.923538	6.3443e-06	-1.65932	-0.792714
65770099	chr14:65770099:T:C	2.33422e-07	-0.958501	-2.72626e-10	8.39504e-05	0.130636	-2.72626e-10
65770235	chr14:65770235:A:C	5.7574e-08	-1.65966	-0.698615	7.91595e-06	-1.7479	-0.482808
65770289	chr14:65770289:G:A	3.08725e-07	-1.66433e-10	-0.6789	4.19267e-05	-1.66433e-10	-0.563667
65770729	chr14:65770729:C:G	2.18608e-06	-1.66433e-10	1.27851	0.000394673	-1.66433e-10	1.67847
65771248	chr14:65771248:C:T	2.67319e-07	-0.214948	-0.607958	4.28424e-05	0.0657977	-0.607859
65771913	chr14:65771913:G:A	3.89477e-07	-1.66433e-10	-0.446545	4.76007e-05	-1.66433e-10	-0.436743
65771983	chr14:65771983:G:A	4.53462e-08	-1.61773	-0.979293	2.56712e-05	-0.133301	-0.920919
65772045	chr14:65772045:T:C	4.84271e-08	-1.42362	-1.10767	2.66865e-05	0.0305488	-1.04598
65772572	chr14:65772572:C:T	5.57925e-08	-1.35417	-1.03554	3.42834e-05	0.195314	-0.960243
65772604	chr14:65772604:T:C	1.69041e-07	-1.28121	-2.72626e-10	2.6176e-05	-1.03475	-2.72626e-10
65772652	chr14:65772652:T:C	8.05628e-08	-1.34957	-0.67274	4.81303e-05	0.216183	-0.641862
65772683	chr14:65772683:C:G	6.78064e-08	-1.39294	-0.801752	4.0751e-05	0.109987	-0.702096
65772739	chr14:65772739:C:T	5.51644e-08	-1.34579	-1.05524	3.41285e-05	0.214026	-0.983483
65772807	chr14:65772807:C:T	3.01986e-07	-1.66433e-10	-0.700971	3.65905e-05	-1.66433e-10	-0.699803
65773008	chr14:65773008:G:A	3.08963e-07	-1.66433e-10	-0.678128	4.0305e-05	-1.66433e-10	-0.603114
65773123	chr14:65773123:T:C	2.48166e-06	-1.66433e-10	1.40533	0.000448633	-1.66433e-10	1.80662
65773321	chr14:65773321:A:G	3.89874e-06	-1.66433e-10	1.85706	0.000726715	-1.66433e-10	2.28894
65773419	chr14:65773419:T:G	5.60992e-08	-1.36668	-1.01755	3.39878e-05	0.16595	-0.93954
65773565	chr14:65773565:G:A	5.29706e-08	-1.62059	-0.821024	6.9641e-06	-1.73005	-0.628775
65773728	chr14:65773728:C:T	1.75546e-07	-1.24345	-2.72626e-10	1.78577e-05	-1.41716	-2.72626e-10
65773860	chr14:65773860:G:T	1.04876e-07	-1.75857	-2.72626e-10	1.30048e-05	-1.73427	-2.72626e-10
65773916	chr14:65773916:T:C	3.53294e-08	-1.70747	-1.13917	1.16311e-05	-0.735115	-1.11079
65774011	chr14:65774011:T:A	3.5577e-08	-1.70344	-1.13622	1.187e-05	-0.718062	-1.10751
65774049	chr14:65774049:G:A	9.14285e-08	-1.39464	-0.501152	5.16152e-05	0.116194	-0.471968
65774065	chr14:65774065:A:G	5.59395e-08	-1.15441	-1.23267	1.65507e-05	-0.257182	-1.23598
65774079	chr14:65774079:G:A	5.24139e-08	-1.72107	-0.731113	7.51335e-06	-1.761	-0.521905
65774149	chr14:65774149:A:C	2.84377e-07	-1.66433e-10	-0.76105	3.28717e-05	-1.66433e-10	-0.806978
65774163	chr14:65774163:C:T	2.44735e-07	-1.66433e-10	-0.911174	3.11955e-05	-1.66433e-10	-0.859316
65774350	chr14:65774350:T:C	6.0105e-08	-1.14961	-1.16565	1.82108e-05	-0.250423	-1.14716
65774800	chr14:65774800:T:G	2.40747e-06	-1.66433e-10	1.37498	0.000437964	-1.66433e-10	1.78255
65774861	chr14:65774861:G:A	3.39446e-08	-1.65975	-1.22687	1.66846e-05	-0.250603	-1.2345
65774955	chr14:65774955:G:T	8.30289e-08	-1.34175	-0.650408	5.02466e-05	0.235733	-0.61838
65775063	chr14:65775063:G:A	8.82724e-08	-1.43034	-0.50058	4.7644e-05	0.0358166	-0.471649
65775290	chr14:65775290:A:T	3.30941e-07	-1.66433e-10	-0.609412	4.43104e-05	-1.66433e-10	-0.508371
65775596	chr14:65775596:A:G	3.44844e-08	-1.65883	-1.21201	3.78643e-06	-1.74183	-1.22634
65776081	chr14:65776081:A:G	2.50424e-07	-1.66433e-10	-0.888194	3.20515e-05	-1.66433e-10	-0.832246
65776186	chr14:65776186:T:C	7.33267e-08	-1.09927	-1.01716	2.31355e-05	-0.172626	-0.985596
65776256	chr14:65776256:G:A	3.27019e-08	-1.69377	-1.23015	3.69892e-06	-1.75488	-1.23667
65776327	chr14:65776327:G:C	2.29389e-07	-1.66433e-10	-0.975932	3.11592e-05	-1.66433e-10	-0.860481
65776362	chr14:65776362:C:T	6.09733e-08	-1.39714	-0.903772	3.42891e-05	0.113909	-0.878671
65776676	chr14:65776676:AG:A	2.30248e-07	-1.66433e-10	-0.972193	2.80479e-05	-1.66433e-10	-0.965676
65777296	chr14:65777296:A:G	2.31272e-07	-1.66433e-10	-0.967758	2.89766e-05	-1.66433e-10	-0.933102
65777466	chr14:65777466:A:G	2.08478e-07	-1.66433e-10	-1.07152	2.47989e-05	-1.66433e-10	-1.08879
65778245	chr14:65778245:T:C	2.40323e-07	-1.66433e-10	-0.929366	3.06702e-05	-1.66433e-10	-0.876299
65778359	chr14:65778359:T:C	3.6164e-08	-1.70143	-1.12185	4.29312e-06	-1.75647	-1.0861
65778447	chr14:65778447:A:G	1.53799e-07	-1.37571	-2.72626e-10	1.5414e-05	-1.56431	-2.72626e-10
65778481	chr14:65778481:G:A	7.53012e-08	-1.41543	-0.674419	4.1628e-05	0.0719585	-0.642777
65778508	chr14:65778508:A:G	3.41712e-07	-1.66433e-10	-0.577382	4.59036e-05	-1.66433e-10	-0.473047
65778632	chr14:65778632:G:A	3.48537e-08	-1.68688	-1.17331	3.85335e-06	-1.75268	-1.19796
65778644	chr14:65778644:C:T	1.35333e-07	-1.50361	-2.72626e-10	1.44162e-05	-1.63124	-2.72626e-10
65778667	chr14:65778667:G:A	2.05725e-07	-1.66433e-10	-1.08481	2.44957e-05	-1.66433e-10	-1.10109
65778747	chr14:65778747:A:G	2.17149e-07	-1.66433e-10	-1.03077	2.72358e-05	-1.66433e-10	-0.995056
65778752	chr14:65778752:G:C	3.1253e-07	-1.66433e-10	-0.66665	3.78927e-05	-1.66433e-10	-0.664832
65778854	chr14:65778854:A:G	1.83724e-07	-1.66433e-10	-1.19792	2.17263e-05	-1.66433e-10	-1.22107
65778894	chr14:65778894:G:A	1.92209e-07	-1.66433e-10	-1.15277	2.29843e-05	-1.66433e-10	-1.16478
65778957	chr14:65778957:C:T	1.80008e-07	-1.66433e-10	-1.21835	2.25786e-05	-1.66433e-10	-1.18259
65778999	chr14:65778999:C:G	3.09728e-07	-1.66433e-10	-0.675654	4.0408e-05	-1.66433e-10	-0.600561
65779032	chr14:65779032:C:T	1.81362e-07	-1.66433e-10	-1.21085	2.15524e-05	-1.66433e-10	-1.2291
65779033	chr14:65779033:C:A	1.92209e-07	-1.66433e-10	-1.15277	2.29843e-05	-1.66433e-10	-1.16478
65779484	chr14:65779484:A:T	2.46261e-07	-1.66433e-10	-0.904959	3.13819e-05	-1.66433e-10	-0.85336
65779598	chr14:65779598:C:T	1.76775e-07	-1.66433e-10	-1.23647	2.14552e-05	-1.66433e-10	-1.23362
65779874	chr14:65779874:G:A	7.71253e-08	-1.34648	-0.719436	4.64264e-05	0.227107	-0.688829
65779919	chr14:65779919:G:A	4.0774e-07	-1.66433e-10	-0.400722	4.98166e-05	-1.66433e-10	-0.391242
65779964	chr14:65779964:C:T	6.48155e-08	-1.60146	-0.638346	8.77757e-06	-1.72103	-0.406361
65780636	chr14:65780636:G:A	3.05098e-07	-0.690718	-2.72626e-10	0.0001188	0.47785	-2.72626e-10
65781294	chr14:65781294:A:G	7.69933e-08	-1.52608	-0.541551	5.45007e-05	0.150929	-0.452304
65781330	chr14:65781330:A:T	3.85096e-07	-1.66433e-10	-0.457857	4.70709e-05	-1.66433e-10	-0.447936
65781743	chr14:65781743:A:G	4.92252e-08	-1.28383	-1.23111	1.35155e-05	-0.460719	-1.23504
65782012	chr14:65782012:G:C	2.37962e-07	-1.66433e-10	-0.939238	3.09665e-05	-1.66433e-10	-0.866684
65782049	chr14:65782049:C:T	1.05024e-07	-1.75716	-2.72626e-10	1.28139e-05	-1.74906	-2.72626e-10
65782053	chr14:65782053:AC:A	2.90879e-07	-1.66433e-10	-0.738442	3.35849e-05	-1.66433e-10	-0.785515
65782096	chr14:65782096:C:T	1.26998e-06	-1.66433e-10	0.735405	0.000216875	-1.66433e-10	1.07973
65782177	chr14:65782177:C:T	1.19526e-07	-1.62781	-2.72626e-10	1.36204e-05	-1.68802	-2.72626e-10
65782346	chr14:65782346:G:T	7.76694e-08	-1.66664	-0.392252	2.99799e-05	-0.580306	-0.318758
65782818	chr14:65782818:G:C	1.90361e-06	-1.66433e-10	1.14016	0.000340408	-1.66433e-10	1.53056
65783439	chr14:65783439:A:G	3.66033e-08	-1.57527	-1.23594	2.21326e-05	0.0349902	-1.23753
65783514	chr14:65783514:G:A	8.61794e-08	-1.29783	-0.657085	5.49693e-05	0.332462	-0.625278
65783556	chr14:65783556:T:G	3.70641e-08	-1.56158	-1.23713	2.31588e-05	0.0796553	-1.23687
65783693	chr14:65783693:C:G	5.11895e-08	-1.40798	-1.06784	5.00772e-06	-1.6349	-1.05371
65783820	chr14:65783820:A:T	2.28204e-06	-1.66433e-10	1.32148	0.000411203	-1.66433e-10	1.7195
65783961	chr14:65783961:A:G	3.78176e-08	-1.58901	-1.18957	2.16634e-05	-0.0133563	-1.21061
65784238	chr14:65784238:A:G	3.50295e-08	-1.65418	-1.20098	1.15931e-05	-0.645688	-1.20349
65784281	chr14:65784281:G:T	4.18865e-08	-1.56779	-1.1086	2.13857e-05	-0.0838402	-1.15303
65784332	chr14:65784332:T:C	4.4152e-08	-1.68292	-0.940796	1.01788e-05	-1.13259	-0.846699
65784477	chr14:65784477:A:C	2.55022e-07	-1.66433e-10	-0.869999	3.26209e-05	-1.66433e-10	-0.814636
65784725	chr14:65784725:T:TA	3.61873e-07	-1.66433e-10	-0.520056	4.40538e-05	-1.66433e-10	-0.514179
65785273	chr14:65785273:T:C	2.46284e-07	-0.904865	-2.72626e-10	8.66659e-05	0.162471	-2.72626e-10
65785661	chr14:65785661:A:G	2.08986e-07	-1.66433e-10	-1.06908	2.56727e-05	-1.66433e-10	-1.05416
65785872	chr14:65785872:A:G	7.55302e-08	-0.89423	-1.19259	2.53727e-05	0.144652	-1.21057
65786164	chr14:65786164:C:A	1.86258e-07	-1.66433e-10	-1.18422	2.29991e-05	-1.66433e-10	-1.16414
65786219	chr14:65786219:A:G	3.32878e-08	-1.73477	-1.17139	4.0237e-06	-1.75979	-1.1476
65786368	chr14:65786368:CAG:C	2.35761e-07	-1.66433e-10	-0.94853	2.86504e-05	-1.66433e-10	-0.944424
65786372	chr14:65786372:G:A	2.02058e-07	-1.66433e-10	-1.1028	2.42877e-05	-1.66433e-10	-1.10962
65786731	chr14:65786731:T:C	9.55522e-07	-1.66433e-10	0.450908	0.000155106	-1.66433e-10	0.744519
65786739	chr14:65786739:G:A	4.90822e-08	-1.47132	-1.04654	9.29711e-06	-1.0006	-1.06929
65786995	chr14:65786995:G:A	3.83402e-07	-1.66433e-10	-0.462266	5.47637e-05	-1.66433e-10	-0.296563
65787097	chr14:65787097:A:T	1.54113e-07	-1.64171	0.268046	2.38029e-05	-1.61221	0.482426
65787220	chr14:65787220:A:G	3.22114e-07	-1.66433e-10	-0.636446	3.70187e-05	-1.66433e-10	-0.688166
65787477	chr14:65787477:G:T	7.59758e-08	-1.53837	-0.542562	1.0072e-05	-1.54363	-0.446202
65787860	chr14:65787860:A:C	5.53663e-08	-1.65627	-0.741113	1.81417e-05	-0.695853	-0.705525
65787863	chr14:65787863:T:C	6.47346e-08	-1.42181	-0.819248	6.32316e-06	-1.64137	-0.813997
65788679	chr14:65788679:A:C	3.0447e-08	-1.75797	-1.23739	6.74741e-06	-1.15329	-1.23714
65788690	chr14:65788690:G:A	6.89028e-08	-1.72745	-0.451199	9.81936e-06	-1.73065	-0.284581
65788758	chr14:65788758:T:G	1.76827e-07	-1.66433e-10	-1.23618	2.13705e-05	-1.66433e-10	-1.23758
65788762	chr14:65788762:C:T	1.77221e-07	-1.66433e-10	-1.23395	2.16145e-05	-1.66433e-10	-1.22623
65789327	chr14:65789327:C:T	2.50239e-07	-1.66433e-10	-0.888933	3.02364e-05	-1.66433e-10	-0.890545
65789446	chr14:65789446:G:C	2.15213e-07	-1.66433e-10	-1.03972	2.51328e-05	-1.66433e-10	-1.07542
65789505	chr14:65789505:G:A	6.63193e-08	-1.35067	-0.866202	6.31033e-06	-1.59865	-0.858751
65789592	chr14:65789592:G:A	1.78736e-07	-1.66433e-10	-1.22544	2.19074e-05	-1.66433e-10	-1.21277
65789618	chr14:65789618:C:T	3.76025e-08	-1.55767	-1.22661	1.42769e-05	-0.410569	-1.23038
65789754	chr14:65789754:A:T	7.16345e-08	-1.64505	-0.494723	2.71724e-05	-0.658943	-0.338445
65789771	chr14:65789771:T:C	1.15648e-07	-1.63809	-0.0227081	4.56585e-05	-0.64028	0.161879
65789945	chr14:65789945:G:T	1.77336e-07	-1.66433e-10	-1.2333	2.14837e-05	-1.66433e-10	-1.2323
65789998	chr14:65789998:C:T	1.95158e-07	-1.66433e-10	-1.13754	2.32803e-05	-1.66433e-10	-1.15198
65790250	chr14:65790250:C:T	3.05915e-08	-1.75487	-1.23576	5.59385e-06	-1.3413	-1.23662
65790252	chr14:65790252:T:C	1.76946e-07	-1.66433e-10	-1.2355	2.15595e-05	-1.66433e-10	-1.22877
65790485	chr14:65790485:G:T	1.08333e-07	-1.72614	-2.72626e-10	1.27828e-05	-1.75149	-2.72626e-10
65790522	chr14:65790522:T:G	1.87245e-07	-1.66433e-10	-1.17894	2.24272e-05	-1.66433e-10	-1.18932
65790565	chr14:65790565:G:A	1.79012e-07	-1.66433e-10	-1.2239	2.17216e-05	-1.66433e-10	-1.22128
65790576	chr14:65790576:G:A	6.95363e-08	-1.63335	-0.536151	2.61149e-05	-0.621439	-0.415646
65790701	chr14:65790701:C:T	7.23879e-08	-1.63961	-0.489703	2.69259e-05	-0.641205	-0.365298
65790732	chr14:65790732:C:T	1.87418e-07	-1.66433e-10	-1.17801	2.24098e-05	-1.66433e-10	-1.19009
65790736	chr14:65790736:A:G	1.88441e-07	-1.66433e-10	-1.17256	2.25188e-05	-1.66433e-10	-1.18524
65790749	chr14:65790749:A:G	5.3064e-08	-1.62957	-0.81028	1.96508e-05	-0.608549	-0.712922
65791093	chr14:65791093:A:C	1.89049e-07	-1.66433e-10	-1.16934	2.25458e-05	-1.66433e-10	-1.18404
65791314	chr14:65791314:C:A	4.53109e-08	-1.6437	-0.954098	1.46266e-05	-0.682911	-0.933838
65791429	chr14:65791429:G:A	1.78321e-07	-1.66433e-10	-1.22776	2.18244e-05	-1.66433e-10	-1.21656
65791817	chr14:65791817:C:G	4.75749e-08	-1.72033	-0.828719	5.66527e-06	-1.68732	-0.87791
65791862	chr14:65791862:T:C	1.77999e-07	-1.66433e-10	-1.22957	2.14443e-05	-1.66433e-10	-1.23413
65791965	chr14:65791965:C:T	4.43422e-08	-1.64741	-0.972001	1.43049e-05	-0.687666	-0.951326
65792197	chr14:65792197:C:G	1.83939e-07	-1.66433e-10	-1.19674	2.2039e-05	-1.66433e-10	-1.20678
65792238	chr14:65792238:A:G	1.8429e-07	-1.66433e-10	-1.19484	2.20757e-05	-1.66433e-10	-1.20511
65792428	chr14:65792428:A:G	2.07724e-07	-0.475414	-0.599728	7.62825e-05	0.549358	-0.514504
65792447	chr14:65792447:G:C	4.74996e-08	-1.69137	-0.859254	1.74941e-05	-0.508965	-0.928763
65792675	chr14:65792675:G:A	3.82759e-07	-1.66433e-10	-0.463944	5.46128e-05	-1.66433e-10	-0.299322
65792676	chr14:65792676:T:C	4.47688e-08	-1.75224	-0.857596	1.3227e-05	-0.939209	-0.778124
65792710	chr14:65792710:A:G	9.97038e-08	-1.74109	-0.0680592	2.4529e-05	-1.2351	0.135364
65792774	chr14:65792774:A:G	1.8282e-07	-1.66433e-10	-1.20285	2.19576e-05	-1.66433e-10	-1.21048
65793001	chr14:65793001:G:A	6.62258e-08	-1.56843	-0.649852	6.97118e-06	-1.71843	-0.639377
65793076	chr14:65793076:C:T	2.78817e-07	-0.780794	-2.72626e-10	9.83136e-05	0.288572	-2.72626e-10
65793147	chr14:65793147:G:A	5.52673e-08	-1.73203	-0.667135	9.95457e-06	-1.47552	-0.526042
65793497	chr14:65793497:C:T	3.86859e-08	-1.63835	-1.11752	4.2454e-06	-1.74403	-1.10973
65793661	chr14:65793661:T:C	3.28178e-08	-1.73391	-1.18647	5.13112e-06	-1.46774	-1.19653
65793844	chr14:65793844:G:A	2.19008e-07	-1.66433e-10	-1.02224	2.65092e-05	-1.66433e-10	-1.0221
65793884	chr14:65793884:C:A	6.98593e-08	-1.73819	-0.42668	1.09521e-05	-1.44526	-0.460801
65793936	chr14:65793936:C:T	5.05166e-08	-1.72536	-0.763691	5.99385e-06	-1.69444	-0.814411
65794179	chr14:65794179:C:T	2.95661e-07	-1.66433e-10	-0.722136	3.82168e-05	-1.66433e-10	-0.656315
65794204	chr14:65794204:G:A	1.93281e-07	-1.66433e-10	-1.14721	2.40446e-05	-1.66433e-10	-1.11968
65794265	chr14:65794265:TG:T	1.19986e-07	-1.57005	-0.0539334	1.26446e-05	-1.71896	-0.0433966
65794343	chr14:65794343:G:A	6.21689e-08	-1.5637	-0.717798	6.52396e-06	-1.71623	-0.707878
65794617	chr14:65794617:G:A	3.83881e-08	-1.5303	-1.2333	3.93593e-06	-1.69462	-1.23483
65794650	chr14:65794650:C:T	8.3801e-08	-1.62004	-0.362868	8.73883e-06	-1.73823	-0.393584
65794802	chr14:65794802:G:A	5.54045e-08	-1.16168	-1.23501	4.9891e-06	-1.45845	-1.23388
65794902	chr14:65794902:A:G	5.89499e-08	-1.74185	-0.592809	7.08849e-06	-1.76038	-0.580736
65794994	chr14:65794994:T:C	7.65396e-08	-1.76094	-0.3126	9.19759e-06	-1.73525	-0.345401
65795523	chr14:65795523:G:A	6.85024e-08	-1.22713	-0.957349	6.50548e-06	-1.43546	-0.991482
65795773	chr14:65795773:A:G	1.10542e-07	-1.70596	-2.72626e-10	1.26652e-05	-1.76073	-2.72626e-10
65796076	chr14:65796076:C:G	3.8758e-08	-1.60535	-1.14867	4.26349e-06	-1.69122	-1.15828
65796261	chr14:65796261:A:T	1.0564e-07	-1.75131	-2.72626e-10	1.33861e-05	-1.70538	-2.72626e-10
65796318	chr14:65796318:G:A	3.8991e-08	-1.64209	-1.10593	4.33766e-06	-1.71477	-1.11748
65796537	chr14:65796537:A:G	4.02985e-08	-1.4967	-1.21833	4.30146e-06	-1.61686	-1.22378
65796565	chr14:65796565:A:C	1.09585e-07	-1.71465	-2.72626e-10	1.38429e-05	-1.67182	-2.72626e-10
65796689	chr14:65796689:C:T	1.13912e-07	-1.23171	-0.444217	2.46332e-05	-0.739177	-0.356319
65796792	chr14:65796792:G:T	2.31895e-07	-1.66433e-10	-0.965066	2.80627e-05	-1.66433e-10	-0.965149
65796810	chr14:65796810:A:G	2.39192e-07	-1.66433e-10	-0.934084	3.21674e-05	-1.66433e-10	-0.828637
65797142	chr14:65797142:T:C	4.59385e-08	-1.46016	-1.12388	4.83054e-06	-1.59008	-1.13455
65797289	chr14:65797289:T:C	4.18878e-08	-1.44975	-1.2266	4.46202e-06	-1.58204	-1.22194
65797303	chr14:65797303:T:C	4.2712e-08	-1.43027	-1.2266	4.52886e-06	-1.56718	-1.22194
65797369	chr14:65797369:T:C	1.44392e-07	-0.83919	-0.599628	2.17466e-05	-0.712416	-0.507717
65797400	chr14:65797400:A:G	4.55046e-08	-1.45852	-1.13501	4.78441e-06	-1.58913	-1.14509
65797468	chr14:65797468:A:G	4.48748e-08	-1.4607	-1.14677	4.72449e-06	-1.59047	-1.15636
65797512	chr14:65797512:G:A	4.43002e-08	-1.47735	-1.14301	4.68229e-06	-1.60317	-1.15263
65797629	chr14:65797629:C:T	4.54389e-08	-1.46293	-1.13205	4.78596e-06	-1.59153	-1.14237
65797685	chr14:65797685:T:A	5.01616e-08	-1.42676	-1.06934	4.39095e-06	-1.69967	-1.12037
65797687	chr14:65797687:T:A	4.27632e-08	-1.52082	-1.13485	4.58574e-06	-1.63143	-1.14521
65797689	chr14:65797689:T:A	1.58975e-07	-1.34261	-2.72626e-10	1.62652e-05	-1.51056	-2.72626e-10
65797691	chr14:65797691:T:A	1.74548e-07	-1.24915	-2.72626e-10	1.75541e-05	-1.43431	-2.72626e-10
65797697	chr14:65797697:T:C	1.76818e-07	-1.66433e-10	-1.23623	2.13749e-05	-1.66433e-10	-1.23737
65797703	chr14:65797703:C:T	2.10569e-07	-1.66433e-10	-1.06154	2.5874e-05	-1.66433e-10	-1.04635
65797749	chr14:65797749:A:G	3.26306e-07	-1.66433e-10	-0.623514	3.94911e-05	-1.66433e-10	-0.623514
65797819	chr14:65797819:T:C	2.35782e-07	-1.66433e-10	-0.948441	2.78669e-05	-1.66433e-10	-0.972152
65797959	chr14:65797959:A:G	1.66299e-07	-1.29756	-2.72626e-10	1.68566e-05	-1.47485	-2.72626e-10
65798175	chr14:65798175:A:G	1.4975e-07	-0.796489	-0.605892	2.26742e-05	-0.664039	-0.514323
65798472	chr14:65798472:T:G	4.38435e-08	-1.45432	-1.17641	4.61715e-06	-1.58553	-1.18428
65798558	chr14:65798558:T:C	1.76786e-07	-0.698121	-0.53829	2.68859e-05	-0.566378	-0.441609
65798678	chr14:65798678:G:T	4.39873e-08	-1.49114	-1.13631	4.66675e-06	-1.61273	-1.1464
65798681	chr14:65798681:T:C	4.33452e-08	-1.50534	-1.13682	4.61547e-06	-1.62331	-1.14687
65798695	chr14:65798695:C:T	2.97115e-07	-1.66433e-10	-0.717232	3.51106e-05	-1.66433e-10	-0.741087
65798810	chr14:65798810:G:A	2.09911e-07	-1.66433e-10	-1.06467	2.57632e-05	-1.66433e-10	-1.05064
65798836	chr14:65798836:G:A	1.76737e-07	-1.66433e-10	-1.23669	2.14282e-05	-1.66433e-10	-1.23488
65798851	chr14:65798851:T:C	4.5448e-08	-1.47775	-1.11703	4.80244e-06	-1.60252	-1.12794
65798889	chr14:65798889:A:T	1.7788e-07	-1.66433e-10	-1.23024	2.14589e-05	-1.66433e-10	-1.23345
65798943	chr14:65798943:AG:A	1.20057e-07	-1.56141	-0.0619765	1.12469e-05	-1.75058	-0.128926
65799064	chr14:65799064:C:T	4.1804e-08	-1.46743	-1.21093	4.48576e-06	-1.5947	-1.20398
65799211	chr14:65799211:A:G	1.5865e-07	-1.26272	-0.0819229	2.83549e-05	-0.817761	-0.137029
65799362	chr14:65799362:T:A	4.00437e-08	-1.49004	-1.23134	4.30715e-06	-1.61143	-1.22789
65799478	chr14:65799478:T:C	1.76913e-07	-1.66433e-10	-1.23569	2.16345e-05	-1.66433e-10	-1.2253
65799503	chr14:65799503:T:C	2.25516e-07	-1.66433e-10	-0.992958	2.78668e-05	-1.66433e-10	-0.972153
65799690	chr14:65799690:T:C	2.44557e-07	-1.66433e-10	-0.911903	2.88758e-05	-1.66433e-10	-0.936584
65799959	chr14:65799959:G:T	5.25556e-08	-1.6863	-0.763177	9.70508e-06	-1.22166	-0.805282
65800106	chr14:65800106:G:T	4.09744e-08	-1.5243	-1.1741	4.39198e-06	-1.63757	-1.18224
65800148	chr14:65800148:C:G	1.83695e-07	-1.66433e-10	-1.19808	2.23789e-05	-1.66433e-10	-1.19147
65800390	chr14:65800390:G:A	1.77345e-07	-1.66433e-10	-1.23326	2.14123e-05	-1.66433e-10	-1.23562
65800642	chr14:65800642:C:T	1.45915e-07	-1.00626	-0.42207	3.64699e-05	-0.36736	-0.335743
65801358	chr14:65801358:A:G	8.41935e-07	0.284624	0.0397286	4.81876e-05	-0.701473	0.276986
65802588	chr14:65802588:G:A	2.15484e-07	-1.66433e-10	-1.03847	2.46188e-05	-1.66433e-10	-1.09608
65802596	chr14:65802596:G:A	1.49279e-07	-1.40554	-2.72626e-10	1.54717e-05	-1.56058	-2.72626e-10
65802859	chr14:65802859:A:G	2.74953e-07	-1.66433e-10	-0.794751	3.53283e-05	-1.66433e-10	-0.734906
65802930	chr14:65802930:A:C	2.55091e-06	2.03175	-0.59889	0.0010018	3.29339	-0.683417
65803027	chr14:65803027:C:T	2.38697e-07	-1.66433e-10	-0.936154	3.21281e-05	-1.66433e-10	-0.82986
65803154	chr14:65803154:A:G	3.02909e-06	0.0515384	1.55313	0.000205734	-0.870681	1.89768
65803191	chr14:65803191:A:G	2.17005e-07	-1.66433e-10	-1.03143	2.55341e-05	-1.66433e-10	-1.05958
65803486	chr14:65803486:G:A	2.24167e-07	-0.998958	-2.72626e-10	4.7217e-05	-0.444836	-2.72626e-10
65803524	chr14:65803524:G:A	3.77721e-08	-1.59933	-1.18045	5.04324e-06	-1.50796	-1.17358
65803557	chr14:65803557:C:T	1.11004e-07	-1.70179	-2.72626e-10	1.26864e-05	-1.75906	-2.72626e-10
65803559	chr14:65803559:C:A	2.35375e-07	-1.66433e-10	-0.950172	2.99392e-05	-1.66433e-10	-0.90042
65803578	chr14:65803578:G:A	2.05011e-07	-1.66433e-10	-1.08829	2.42084e-05	-1.66433e-10	-1.11289
65803624	chr14:65803624:C:T	4.55796e-08	-1.50442	-1.08747	5.03656e-06	-1.61863	-1.06424
65803692	chr14:65803692:C:T	3.96481e-08	-1.56904	-1.16226	4.37003e-06	-1.66595	-1.15887
65803733	chr14:65803733:C:T	1.78213e-07	-1.66433e-10	-1.22837	2.14923e-05	-1.66433e-10	-1.2319
65804149	chr14:65804149:G:A	2.17861e-07	-1.66433e-10	-1.02749	2.6282e-05	-1.66433e-10	-1.03071
65804526	chr14:65804526:GGCTC:G	3.38216e-08	-1.74095	-1.1493	4.43303e-06	-1.71526	-1.09525
65804622	chr14:65804622:C:G	2.67608e-07	-1.66433e-10	-0.821827	3.63357e-05	-1.66433e-10	-0.70679
65804794	chr14:65804794:T:C	1.90545e-07	-1.16146	-2.72626e-10	1.83365e-05	-1.39069	-2.72626e-10
65804931	chr14:65804931:C:G	2.33418e-07	-1.36366	0.405138	2.36277e-05	-1.53536	0.398188
65805092	chr14:65805092:A:G	3.10391e-07	-1.66433e-10	-0.673516	4.21758e-05	-1.66433e-10	-0.557743
65805638	chr14:65805638:T:C	1.05365e-07	-1.75392	-2.72626e-10	1.3076e-05	-1.72881	-2.72626e-10
65805842	chr14:65805842:A:G	1.40172e-07	-1.7421	0.273617	1.63874e-05	-1.76078	0.257706
65805929	chr14:65805929:A:G	6.70028e-08	-1.75946	-0.44716	1.28045e-05	-1.35411	-0.395687
65805946	chr14:65805946:G:A	6.52407e-08	-1.7456	-0.487667	1.37558e-05	-1.24046	-0.43767
65806116	chr14:65806116:A:G	3.80775e-08	-1.62909	-1.14264	6.79068e-06	-1.21302	-1.17102
65807020	chr14:65807020:C:T	3.81734e-08	-1.54186	-1.22735	1.02939e-05	-0.743011	-1.22502
65808324	chr14:65808324:G:A	6.09797e-07	-1.66433e-10	0.00177522	7.6452e-05	-1.66433e-10	0.0370735
65808689	chr14:65808689:G:T	3.56628e-07	-1.66433e-10	-0.534656	4.17276e-05	-1.66433e-10	-0.568427
65808979	chr14:65808979:T:A	4.48848e-08	-1.43393	-1.17333	4.82545e-06	-1.56401	-1.16168
65809037	chr14:65809037:A:G	3.61246e-08	-1.59819	-1.22619	8.71243e-06	-0.907458	-1.22738
65809105	chr14:65809105:A:G	9.43341e-05	5.04325	-2.72626e-10	0.00431173	4.0695	-2.72626e-10
65809292	chr14:65809292:C:T	2.40024e-07	-1.66433e-10	-0.930609	3.21867e-05	-1.66433e-10	-0.828037
65809806	chr14:65809806:T:C	6.80162e-07	-1.66433e-10	0.110981	8.51349e-05	-1.66433e-10	0.144647
65810047	chr14:65810047:C:A	2.43981e-07	-1.66433e-10	-0.91426	3.26054e-05	-1.66433e-10	-0.815113
65810257	chr14:65810257:T:TTATTTCTTTTTTA	3.68882e-08	-1.65642	-1.14704	4.88602e-06	-1.56249	-1.15072
65810559	chr14:65810559:C:T	4.11004e-08	-1.61575	-1.07958	1.0192e-05	-0.897803	-1.08018
65810567	chr14:65810567:T:G	3.81445e-08	-1.60577	-1.1642	9.56138e-06	-0.872857	-1.169
65810649	chr14:65810649:G:A	4.18254e-08	-1.59518	-1.08267	1.07188e-05	-0.844475	-1.08312
65810730	chr14:65810730:G:A	1.79347e-07	-1.66433e-10	-1.22203	2.14714e-05	-1.66433e-10	-1.23287
65810939	chr14:65810939:G:A	5.29712e-08	-1.75923	-0.682376	8.565e-06	-1.44902	-0.702884
65811261	chr14:65811261:A:G	3.55548e-07	-0.537689	-2.72626e-10	4.90884e-05	-0.405967	-2.72626e-10
65811478	chr14:65811478:A:G	1.40719e-07	-1.75195	0.287372	2.399e-05	-1.38206	0.260108
65811751	chr14:65811751:T:A	1.45082e-07	-1.74826	0.314203	2.52036e-05	-1.35971	0.287108
65811802	chr14:65811802:C:T	1.5254e-07	-1.74368	0.35975	2.71121e-05	-1.33169	0.332084
65812129	chr14:65812129:ACACT:A	1.76722e-07	-1.66433e-10	-1.23677	2.1422e-05	-1.66433e-10	-1.23517
65812235	chr14:65812235:AACCTCC:A	3.40652e-08	-1.76071	-1.12237	4.47564e-06	-1.7085	-1.09244
65812274	chr14:65812274:T:A	1.86584e-07	-1.73346	0.550994	3.43518e-05	-1.28582	0.522883
65812733	chr14:65812733:C:T	1.90511e-07	-1.16164	-2.72626e-10	1.81714e-05	-1.39974	-2.72626e-10
65812818	chr14:65812818:C:T	2.31526e-07	-1.75617	0.789511	3.86891e-05	-1.39787	0.753838
65813057	chr14:65813057:C:T	2.70454e-07	-0.81125	-2.72626e-10	2.69778e-05	-1.00458	-2.72626e-10
65813085	chr14:65813085:C:T	5.85607e-08	-1.1618	-1.17949	0.000163106	2.0312	-1.23639
65813715	chr14:65813715:T:G	3.06021e-08	-1.76097	-1.22931	4.4565e-06	-1.56949	-1.23573
65814552	chr14:65814552:T:C	3.13004e-07	-1.66433e-10	-0.665133	3.60843e-05	-1.66433e-10	-0.713733
65814857	chr14:65814857:A:G	4.01221e-07	0.60111	-1.01795	2.46782e-05	-0.0604674	-1.0332
65815717	chr14:65815717:G:A	5.61196e-07	-1.66433e-10	-0.0812806	6.96617e-05	-1.66433e-10	-0.0559395
65817036	chr14:65817036:T:C	3.12101e-08	-1.73314	-1.23747	5.16751e-06	-1.42117	-1.23603
65817319	chr14:65817319:T:G	3.1857e-08	-1.71262	-1.23747	5.47542e-06	-1.36337	-1.23595
65817450	chr14:65817450:T:C	3.10171e-07	-1.66433e-10	-0.674228	4.32878e-05	-1.66433e-10	-0.531719
65817555	chr14:65817555:TCCATACACACA:T	3.86502e-07	-1.72426	1.27004	5.88559e-05	-1.48191	1.25741
65818817	chr14:65818817:C:T	4.04848e-07	-1.66433e-10	-0.407838	5.87493e-05	-1.66433e-10	-0.22631
65819039	chr14:65819039:CACACACACACATTACACCACATAA:C	4.63343e-08	-1.44209	-1.13338	5.41143e-06	-1.50736	-1.10371
65819403	chr14:65819403:G:A	1.77512e-07	-1.66433e-10	-1.23231	2.19105e-05	-1.66433e-10	-1.21262
65819643	chr14:65819643:G:A	2.35888e-07	-1.66433e-10	-0.947994	2.86821e-05	-1.66433e-10	-0.943318
65820148	chr14:65820148:C:T	3.08097e-07	-1.66433e-10	-0.680936	3.54705e-05	-1.66433e-10	-0.730887
65820477	chr14:65820477:T:C	2.00574e-07	-1.66433e-10	-1.11017	2.36367e-05	-1.66433e-10	-1.13679
65820613	chr14:65820613:G:T	5.29783e-08	-1.2875	-1.15396	1.03913e-05	-0.827827	-1.13079
65821054	chr14:65821054:G:T	4.19185e-07	-1.66433e-10	-0.373037	5.21616e-05	-1.66433e-10	-0.345243
65821192	chr14:65821192:C:T	7.5405e-08	-1.56192	-0.526556	8.34398e-06	-1.64034	-0.537709
65821203	chr14:65821203:C:A	8.90724e-08	-0.723504	-1.1984	0.000319438	2.49977	-1.0328
65821220	chr14:65821220:G:C	1.77158e-07	-1.66433e-10	-1.23431	2.13846e-05	-1.66433e-10	-1.23692
65821256	chr14:65821256:T:C	4.43744e-08	-1.38346	-1.23522	8.42379e-06	-0.934439	-1.23409
65821852	chr14:65821852:A:G	3.90645e-07	-1.66433e-10	-0.443551	4.66477e-05	-1.66433e-10	-0.456967
65821912	chr14:65821912:G:T	2.22728e-07	-1.54441	0.539015	3.50058e-05	-1.16164	0.417567
65822023	chr14:65822023:A:G	1.77362e-07	-1.66433e-10	-1.23316	2.13842e-05	-1.66433e-10	-1.23694
65822180	chr14:65822180:T:C	1.76881e-06	-1.66433e-10	1.06671	0.000256206	-1.66433e-10	1.24639
65822606	chr14:65822606:G:A	1.74123e-07	-1.25159	-2.72626e-10	1.70442e-05	-1.46378	-2.72626e-10
65822632	chr14:65822632:G:A	5.47568e-08	-1.29472	-1.11373	6.74959e-06	-1.31848	-1.07163
65822863	chr14:65822863:C:T	3.99774e-08	-1.65783	-1.06521	4.5199e-06	-1.7115	-1.0796
65823014	chr14:65823014:A:G	7.65408e-07	-1.66433e-10	0.229059	9.21957e-05	-1.66433e-10	0.224324
65823408	chr14:65823408:G:T	4.73103e-08	-1.32164	-1.23298	5.57196e-06	-1.34922	-1.23263
65823410	chr14:65823410:G:C	3.30406e-07	-1.66433e-10	-0.611029	4.25922e-05	-1.66433e-10	-0.54792
65823431	chr14:65823431:T:C	2.35077e-07	-1.66433e-10	-0.951437	2.88974e-05	-1.66433e-10	-0.935839
65823437	chr14:65823437:T:C	2.95564e-07	-1.66433e-10	-0.722465	3.4868e-05	-1.66433e-10	-0.748021
65824276	chr14:65824276:A:C	2.61546e-07	-1.66433e-10	-0.844742	3.43094e-05	-1.66433e-10	-0.764171
65824294	chr14:65824294:A:C	1.76583e-07	-1.66433e-10	-1.23756	2.13705e-05	-1.66433e-10	-1.23758
65824297	chr14:65824297:T:A	1.76583e-07	-1.66433e-10	-1.23756	2.13705e-05	-1.66433e-10	-1.23758
65824578	chr14:65824578:T:C	1.77513e-07	-1.66433e-10	-1.2323	2.15265e-05	-1.66433e-10	-1.23031
65825267	chr14:65825267:A:C	4.42654e-08	-1.43936	-1.18179	4.37943e-06	-1.65611	-1.16656
65825275	chr14:65825275:G:A	3.28475e-08	-1.73412	-1.18536	4.09768e-06	-1.74942	-1.13975
65825463	chr14:65825463:C:G	1.76934e-07	-1.66433e-10	-1.23557	2.14123e-05	-1.66433e-10	-1.23562
65825681	chr14:65825681:A:C	2.86462e-07	-1.66433e-10	-0.753745	3.5454e-05	-1.66433e-10	-0.731354
65825734	chr14:65825734:T:C	2.00621e-07	-1.66433e-10	-1.10993	2.47634e-05	-1.66433e-10	-1.09022
65825771	chr14:65825771:AG:A	3.03747e-08	-1.76025	-1.23749	3.67438e-06	-1.7607	-1.23751
65825848	chr14:65825848:C:T	3.03932e-08	-1.75959	-1.23754	3.6759e-06	-1.76024	-1.23755
65826102	chr14:65826102:C:T	3.53037e-08	-1.62365	-1.22371	4.34245e-06	-1.60057	-1.23058
65826199	chr14:65826199:A:G	3.58385e-08	-1.67359	-1.15874	4.26468e-06	-1.76039	-1.08884
65826202	chr14:65826202:A:G	6.32444e-08	-1.35962	-0.904726	5.79198e-06	-1.62697	-0.916142
65826214	chr14:65826214:A:G	1.76867e-07	-1.66433e-10	-1.23595	2.13835e-05	-1.66433e-10	-1.23697
65826410	chr14:65826410:G:A	1.79169e-07	-1.66433e-10	-1.22302	2.18124e-05	-1.66433e-10	-1.21711
65826556	chr14:65826556:C:T	1.38485e-06	-1.66433e-10	0.821994	0.000175111	-1.66433e-10	0.865828
65826695	chr14:65826695:T:G	2.51915e-07	-1.66433e-10	-0.88226	3.04718e-05	-1.66433e-10	-0.882787
65826782	chr14:65826782:G:A	3.04156e-08	-1.75948	-1.23692	3.6836e-06	-1.75874	-1.23696
65827050	chr14:65827050:T:C	1.78473e-07	-1.66433e-10	-1.22691	2.15234e-05	-1.66433e-10	-1.23045
65827425	chr14:65827425:T:C	6.3889e-08	-1.28364	-0.970567	5.51671e-06	-1.58431	-1.0075
65827563	chr14:65827563:G:A	1.20688e-06	-1.66433e-10	0.684444	0.000152159	-1.66433e-10	0.725338
65827957	chr14:65827957:C:A	3.9935e-07	-0.421513	-2.72626e-10	4.31532e-05	-0.534833	-2.72626e-10
65827997	chr14:65827997:C:T	2.23704e-07	-1.66433e-10	-1.00103	2.74643e-05	-1.66433e-10	-0.986702
65828059	chr14:65828059:G:A	1.19053e-06	-1.66433e-10	0.670803	0.000150143	-1.66433e-10	0.711997
65828732	chr14:65828732:T:C	2.21811e-07	-1.66433e-10	-1.00953	2.72442e-05	-1.66433e-10	-0.994749
65828976	chr14:65828976:A:G	3.63427e-07	-0.515771	-2.72626e-10	3.84271e-05	-0.650827	-2.72626e-10
65829360	chr14:65829360:T:C	5.65866e-08	-1.17851	-1.19707	4.87463e-06	-1.50064	-1.2149
65829369	chr14:65829369:A:G	3.05724e-08	-1.75604	-1.23521	3.68277e-06	-1.76029	-1.23563
65829489	chr14:65829489:T:C	7.69095e-08	-1.62787	-0.440855	7.29552e-06	-1.75995	-0.552378
65829790	chr14:65829790:A:G	3.07465e-07	-0.682989	-2.72626e-10	3.30151e-05	-0.802625	-2.72626e-10
65829906	chr14:65829906:C:T	3.07851e-08	-1.74793	-1.23639	3.71708e-06	-1.75029	-1.23636
65830059	chr14:65830059:A:G	2.45145e-07	-1.66433e-10	-0.909502	2.95611e-05	-1.66433e-10	-0.913131
65830277	chr14:65830277:T:C	6.6769e-08	-1.50518	-0.704927	8.19771e-06	-1.38005	-0.815682
65830285	chr14:65830285:G:A	4.03487e-07	-1.66433e-10	-0.411206	5.47576e-05	-1.66433e-10	-0.296675
65830408	chr14:65830408:C:T	7.22566e-08	-1.22925	-0.901881	6.58968e-06	-1.43853	-0.975556
65830422	chr14:65830422:G:A	1.8179e-06	2.1667	-1.07262	0.000219164	2.19989	-1.10966
65830464	chr14:65830464:A:G	1.10378e-06	-1.66433e-10	0.595143	0.000140276	-1.66433e-10	0.644023
65830493	chr14:65830493:T:C	1.78663e-07	-1.66433e-10	-1.22585	2.17227e-05	-1.66433e-10	-1.22123
65830501	chr14:65830501:T:C	1.07133e-07	-0.502865	-1.23442	8.18185e-06	-0.969925	-1.22775
65830649	chr14:65830649:C:T	3.16391e-07	-1.66433e-10	-0.654372	3.75374e-05	-1.66433e-10	-0.674252
65830822	chr14:65830822:C:T	1.54192e-06	-1.66433e-10	0.929433	0.000215367	-1.66433e-10	1.07275
65831020	chr14:65831020:G:A	2.44035e-07	-1.66433e-10	-0.914039	3.00799e-05	-1.66433e-10	-0.895732
65831462	chr14:65831462:C:T	3.65193e-08	-1.5784	-1.2351	4.37657e-06	-1.58746	-1.23586
65831556	chr14:65831556:C:T	1.17848e-07	-1.64195	-2.72626e-10	1.37797e-05	-1.67639	-2.72626e-10
65831768	chr14:65831768:C:T	7.66194e-08	-0.92017	-1.15233	7.40566e-06	-1.18438	-1.11297
65832117	chr14:65832117:A:G	2.26291e-07	-1.66433e-10	-0.989527	2.73054e-05	-1.66433e-10	-0.992505
65832176	chr14:65832176:G:A	3.43019e-08	-1.64012	-1.23603	4.13984e-06	-1.64248	-1.23645
65832293	chr14:65832293:A:C	1.79683e-07	-1.66433e-10	-1.22016	2.19866e-05	-1.66433e-10	-1.20916
65832396	chr14:65832396:AT:A	6.95054e-08	-0.983826	-1.18612	6.47749e-06	-1.22593	-1.20533
65832667	chr14:65832667:G:A	1.79011e-07	-1.66433e-10	-1.2239	2.16039e-05	-1.66433e-10	-1.22672
65832692	chr14:65832692:C:G	1.78781e-07	-1.66433e-10	-1.22519	2.15668e-05	-1.66433e-10	-1.22844
65832792	chr14:65832792:A:C	1.80184e-07	-1.66433e-10	-1.21737	2.17519e-05	-1.66433e-10	-1.21989
65833263	chr14:65833263:G:A	3.34641e-08	-1.72791	-1.17297	3.9613e-06	-1.74297	-1.18005
65833558	chr14:65833558:C:T	3.24754e-07	-1.66433e-10	-0.628283	4.04684e-05	-1.66433e-10	-0.599069
65833989	chr14:65833989:T:C	3.33702e-08	-1.76017	-1.14352	4.09096e-06	-1.76095	-1.12986
65834225	chr14:65834225:G:A	2.87502e-07	-1.66433e-10	-0.750122	3.57115e-05	-1.66433e-10	-0.724117
65834982	chr14:65834982:C:T	2.60075e-07	-1.66433e-10	-0.85038	3.30548e-05	-1.66433e-10	-0.801425
65835048	chr14:65835048:A:G	2.60719e-07	-1.66433e-10	-0.847906	3.31403e-05	-1.66433e-10	-0.798841
65835058	chr14:65835058:A:G	1.47318e-07	-1.74149	0.322734	2.03129e-05	-1.71473	0.426394
65835806	chr14:65835806:G:A	2.19545e-07	-1.53185	0.512055	2.87955e-05	-1.5205	0.581131
65836101	chr14:65836101:C:T	3.64551e-07	-1.66433e-10	-0.512683	4.59241e-05	-1.66433e-10	-0.4726
65836211	chr14:65836211:C:G	3.27694e-08	-1.70339	-1.21847	3.82473e-06	-1.73816	-1.21995
65836226	chr14:65836226:A:G	1.80119e-07	-1.66433e-10	-1.21773	2.18644e-05	-1.66433e-10	-1.21473
65836722	chr14:65836722:G:GT	1.76708e-07	-1.66433e-10	-1.23685	2.13769e-05	-1.66433e-10	-1.23728
65837092	chr14:65837092:A:T	1.87013e-07	-1.66433e-10	-1.18017	2.2699e-05	-1.66433e-10	-1.17727
65837335	chr14:65837335:A:G	2.65659e-07	-0.829137	-2.72626e-10	2.83023e-05	-0.956646	-2.72626e-10
65837362	chr14:65837362:A:G	1.2225e-07	-1.60528	-2.72626e-10	1.56516e-05	-1.54901	-2.72626e-10
65837656	chr14:65837656:A:T	5.10167e-08	-1.75979	-0.719408	6.39293e-06	-1.76032	-0.684076
65837696	chr14:65837696:C:T	5.70489e-07	-1.66433e-10	-0.064856	7.22166e-05	-1.66433e-10	-0.0199197
65837752	chr14:65837752:C:T	3.04565e-08	-1.75847	-1.23658	3.68281e-06	-1.75962	-1.2363
65838035	chr14:65838035:G:A	1.76871e-07	-1.66433e-10	-1.23593	2.14267e-05	-1.66433e-10	-1.23495
65838139	chr14:65838139:A:C	1.76905e-07	-1.66433e-10	-1.23574	2.15164e-05	-1.66433e-10	-1.23077
65838428	chr14:65838428:G:T	5.47555e-07	-1.66433e-10	-0.105888	6.95468e-05	-1.66433e-10	-0.0575908
65838629	chr14:65838629:G:A	2.49144e-07	-1.66433e-10	-0.893318	3.05527e-05	-1.66433e-10	-0.880136
65838702	chr14:65838702:G:C	8.43648e-07	-1.3428	1.66918	0.000123675	-1.28422	1.80228
65838762	chr14:65838762:G:A	4.42841e-07	-1.66433e-10	-0.31814	5.56748e-05	-1.66433e-10	-0.280063
65839399	chr14:65839399:C:T	3.10198e-06	2.10689	-0.478442	0.000275526	1.80591	-0.48682
65839479	chr14:65839479:C:T	4.637e-07	-1.66433e-10	-0.272112	5.81541e-05	-1.66433e-10	-0.236494
65840343	chr14:65840343:G:A	1.70627e-06	-1.32703	2.35775	0.000265835	-1.24654	2.52983
65840393	chr14:65840393:C:T	2.839e-06	1.53986	-2.72626e-10	0.000232567	1.14959	-2.72626e-10
65840796	chr14:65840796:C:T	5.63257e-07	-1.66433e-10	-0.0776136	6.91495e-05	-1.66433e-10	-0.0633196
65840840	chr14:65840840:C:T	1.76802e-07	-1.66433e-10	-1.23632	2.14146e-05	-1.66433e-10	-1.23552
65840885	chr14:65840885:C:T	1.93177e-07	-1.66433e-10	-1.14775	2.38027e-05	-1.66433e-10	-1.12979
65841095	chr14:65841095:T:C	9.98375e-08	-1.14483	-0.662976	1.13775e-05	-1.17892	-0.689026
65841509	chr14:65841509:AC:A	1.22537e-07	-1.60294	-2.72626e-10	1.72823e-05	-1.44991	-2.72626e-10
65841713	chr14:65841713:T:C	2.97171e-07	-1.66433e-10	-0.717043	3.5674e-05	-1.66433e-10	-0.725167
65841742	chr14:65841742:G:A	1.82885e-07	-1.66433e-10	-1.20249	2.23561e-05	-1.66433e-10	-1.19249
65841836	chr14:65841836:T:C	2.81433e-07	-1.66433e-10	-0.771455	3.45842e-05	-1.66433e-10	-0.756192
65841875	chr14:65841875:A:G	4.95286e-07	-1.66433e-10	-0.206215	6.48617e-05	-1.66433e-10	-0.127332
65842066	chr14:65842066:T:C	1.80855e-07	-0.824172	-0.389484	1.95819e-05	-0.880373	-0.444611
65842084	chr14:65842084:A:G	1.06022e-07	-1.7477	-2.72626e-10	1.30382e-05	-1.73171	-2.72626e-10
65842116	chr14:65842116:A:T	3.02518e-06	-0.193986	1.79736	0.000392791	-0.23214	1.90583
65842202	chr14:65842202:T:C	3.09584e-08	-1.74144	-1.23727	3.70786e-06	-1.75231	-1.23682
65842208	chr14:65842208:T:C	5.0468e-06	-1.66433e-10	2.11516	0.000627081	-1.66433e-10	2.14149
65842238	chr14:65842238:G:A	2.18213e-07	-1.66433e-10	-1.02588	2.64365e-05	-1.66433e-10	-1.02484
65842384	chr14:65842384:G:A	4.33268e-08	-1.75915	-0.883424	5.2861e-06	-1.76044	-0.874068
65842709	chr14:65842709:C:T	2.28874e-07	-1.66433e-10	-0.978179	2.82484e-05	-1.66433e-10	-0.958553
65842885	chr14:65842885:T:C	4.73457e-08	-1.7469	-0.806971	5.69789e-06	-1.75784	-0.801651
65842897	chr14:65842897:A:C	2.74838e-07	0.014233	-0.809402	3.36616e-05	0.00835936	-0.791591
65843614	chr14:65843614:A:G	4.03752e-08	-1.4758	-1.23734	4.71239e-06	-1.51349	-1.23591
65843832	chr14:65843832:G:A	1.06886e-07	-1.30956	-0.430027	1.21936e-05	-1.32505	-0.47363
65843943	chr14:65843943:C:T	1.79183e-07	-1.66433e-10	-1.22294	2.15408e-05	-1.66433e-10	-1.22964
65844159	chr14:65844159:G:C	1.84766e-07	-0.835769	-0.356489	2.12311e-05	-0.919804	-0.32432
65844273	chr14:65844273:T:A	1.78186e-07	-1.66433e-10	-1.22852	2.17016e-05	-1.66433e-10	-1.2222
65844304	chr14:65844304:A:C	2.56102e-07	-1.66433e-10	-0.865773	3.13039e-05	-1.66433e-10	-0.855849
65844495	chr14:65844495:AAG:A	2.39544e-07	-1.66433e-10	-0.932615	2.86093e-05	-1.66433e-10	-0.945859
65844631	chr14:65844631:T:C	3.53217e-07	-1.66433e-10	-0.544268	4.56621e-05	-1.66433e-10	-0.47832
65844662	chr14:65844662:C:T	2.93693e-07	-1.66433e-10	-0.728816	3.65104e-05	-1.66433e-10	-0.701993
65844750	chr14:65844750:G:A	2.19304e-07	-1.66433e-10	-1.02089	2.65645e-05	-1.66433e-10	-1.02001
65845130	chr14:65845130:C:A	2.23693e-07	-1.66433e-10	-1.00107	2.67722e-05	-1.66433e-10	-1.01222
65845255	chr14:65845255:A:G	1.85847e-07	-1.66433e-10	-1.18643	2.24576e-05	-1.66433e-10	-1.18796
65845641	chr14:65845641:T:C	1.9531e-07	-1.66433e-10	-1.13676	2.38187e-05	-1.66433e-10	-1.12912
65845680	chr14:65845680:GCTGT:G	1.78307e-07	-1.66433e-10	-1.22784	2.15825e-05	-1.66433e-10	-1.22771
65845689	chr14:65845689:GGAA:G	1.829e-07	-1.66433e-10	-1.20241	2.21411e-05	-1.66433e-10	-1.20215
65845693	chr14:65845693:TCTGGCACCAATTTTTTTTTCCCAAGACAGA:T	1.8292e-07	-1.66433e-10	-1.2023	2.21435e-05	-1.66433e-10	-1.20205
65845777	chr14:65845777:A:C	2.0139e-07	-1.66433e-10	-1.10611	2.45721e-05	-1.66433e-10	-1.09798
65845797	chr14:65845797:A:G	1.27374e-07	-0.523108	-1.04111	1.55278e-05	-0.48509	-1.07187
65846396	chr14:65846396:T:C	2.04322e-07	-1.66433e-10	-1.09165	2.44427e-05	-1.66433e-10	-1.10326
65846518	chr14:65846518:T:C	6.85492e-07	-1.66433e-10	0.118786	8.58338e-05	-1.66433e-10	0.152823
65846807	chr14:65846807:T:C	2.38114e-07	-1.66433e-10	-0.938599	2.79191e-05	-1.66433e-10	-0.970279
65846849	chr14:65846849:A:G	1.32412e-07	-1.32117	-0.204268	1.50914e-05	-1.33624	-0.249227
65846857	chr14:65846857:A:G	2.01714e-07	-1.66433e-10	-1.1045	2.46156e-05	-1.66433e-10	-1.09621
65847194	chr14:65847194:G:A	1.91039e-07	-1.66433e-10	-1.15888	2.3115e-05	-1.66433e-10	-1.15911
65847340	chr14:65847340:T:C	1.01214e-06	-1.66433e-10	0.508474	0.000123866	-1.66433e-10	0.519608
65847592	chr14:65847592:C:T	1.27812e-07	-1.56079	-2.72626e-10	1.69375e-05	-1.47006	-2.72626e-10
65847831	chr14:65847831:G:A	2.40393e-07	-1.66433e-10	-0.929074	2.81549e-05	-1.66433e-10	-0.961869
65847837	chr14:65847837:G:A	4.34641e-07	-1.60005	1.26322	5.35235e-05	-1.48373	1.16426
65847869	chr14:65847869:TTTA:T	1.07434e-07	-1.15365	-0.580815	1.2376e-05	-1.1684	-0.615429
65847876	chr14:65847876:T:G	1.88599e-07	-1.17173	-2.72626e-10	2.12061e-05	-1.2453	-2.72626e-10
65848473	chr14:65848473:A:C	1.81547e-07	-1.66433e-10	-1.20983	2.18529e-05	-1.66433e-10	-1.21526
65848536	chr14:65848536:A:T	1.76864e-07	-1.66433e-10	-1.23597	2.13728e-05	-1.66433e-10	-1.23747
65848541	chr14:65848541:G:T	5.03896e-07	0.104084	-0.293065	6.26238e-05	0.106726	-0.269172
65848782	chr14:65848782:G:A	1.92818e-07	-1.66433e-10	-1.1496	2.33343e-05	-1.66433e-10	-1.14967
65848872	chr14:65848872:G:C	1.15764e-06	-1.66433e-10	0.642787	0.00014527	-1.66433e-10	0.679005
65848890	chr14:65848890:C:T	1.30201e-07	-1.26155	-0.280725	1.44985e-05	-1.27425	-0.351297
65849165	chr14:65849165:G:A	5.9463e-08	-1.7586	-0.567398	6.46573e-06	-1.75725	-0.675824
65849851	chr14:65849851:T:A	1.76646e-07	-1.66433e-10	-1.2372	2.1371e-05	-1.66433e-10	-1.23755
65850122	chr14:65850122:T:A	3.10886e-07	-1.66433e-10	-0.671924	3.87275e-05	-1.66433e-10	-0.643041
65850394	chr14:65850394:G:T	5.01608e-06	-0.0860151	2.19507	0.000659313	-0.123937	2.31555
65850481	chr14:65850481:T:C	1.86943e-07	-1.66433e-10	-1.18055	2.27728e-05	-1.66433e-10	-1.17402
65850894	chr14:65850894:T:C	1.87776e-07	-1.66433e-10	-1.1761	2.30666e-05	-1.66433e-10	-1.1612
65850908	chr14:65850908:T:C	1.94584e-07	-1.66433e-10	-1.14049	2.37229e-05	-1.66433e-10	-1.13315
65851532	chr14:65851532:TG:T	3.08723e-07	-1.66433e-10	-0.678907	3.66384e-05	-1.66433e-10	-0.698493
65851911	chr14:65851911:G:A	6.0081e-08	-1.75461	-0.561045	7.42477e-06	-1.74579	-0.548979
65852212	chr14:65852212:C:T	1.97301e-07	-1.66433e-10	-1.12662	2.36177e-05	-1.66433e-10	-1.1376
65852741	chr14:65852741:T:C	1.9451e-07	-1.66433e-10	-1.14087	2.35739e-05	-1.66433e-10	-1.13945
65852806	chr14:65852806:G:A	8.95529e-07	-1.66433e-10	0.386064	0.000111863	-1.66433e-10	0.417682
65852878	chr14:65852878:G:A	1.3045e-07	-1.54036	-2.72626e-10	1.50437e-05	-1.58863	-2.72626e-10
65853062	chr14:65853062:C:T	3.09113e-07	-1.66433e-10	-0.677645	3.68449e-05	-1.66433e-10	-0.692873
65853321	chr14:65853321:C:T	4.80301e-08	-1.73634	-0.80318	5.8807e-06	-1.74349	-0.784426
65853397	chr14:65853397:A:T	2.07986e-07	-1.66433e-10	-1.07388	2.54109e-05	-1.66433e-10	-1.06441
65853562	chr14:65853562:C:T	2.70378e-07	-1.66433e-10	-0.811529	3.35373e-05	-1.66433e-10	-0.786933
65853571	chr14:65853571:A:G	1.83967e-07	-0.878906	-0.317685	2.02138e-05	-0.933124	-0.360101
65854224	chr14:65854224:G:A	1.8197e-07	-1.66433e-10	-1.20751	2.19399e-05	-1.66433e-10	-1.21128
65854291	chr14:65854291:G:T	2.62538e-07	-1.66433e-10	-0.840955	3.1381e-05	-1.66433e-10	-0.853389
65854314	chr14:65854314:T:C	1.86269e-07	-1.66433e-10	-1.18416	2.25296e-05	-1.66433e-10	-1.18476
65854537	chr14:65854537:G:A	3.09328e-07	-1.66433e-10	-0.676947	3.68698e-05	-1.66433e-10	-0.692197
65854659	chr14:65854659:A:G	3.59816e-07	-0.76269	0.236932	3.86991e-05	-0.820121	0.176348
65854957	chr14:65854957:G:A	1.22059e-07	-1.27938	-0.327464	1.36984e-05	-1.29636	-0.385951
65856192	chr14:65856192:C:G	3.42974e-07	-1.66433e-10	-0.573695	4.43311e-05	-1.66433e-10	-0.507903
65856234	chr14:65856234:C:T	1.76579e-07	-1.66433e-10	-1.23758	2.13921e-05	-1.66433e-10	-1.23657
65856241	chr14:65856241:A:G	1.04988e-07	-1.7575	-2.72626e-10	1.26776e-05	-1.75975	-2.72626e-10
65856243	chr14:65856243:T:C	1.79228e-07	-1.66433e-10	-1.22269	2.15433e-05	-1.66433e-10	-1.22953
65856679	chr14:65856679:A:G	1.87883e-07	-1.66433e-10	-1.17553	2.26848e-05	-1.66433e-10	-1.1779
65856966	chr14:65856966:A:T	3.28545e-07	-0.616675	-2.72626e-10	3.0845e-05	-0.870615	-2.72626e-10
65857163	chr14:65857163:A:G	1.0531e-07	-1.75444	-2.72626e-10	1.27899e-05	-1.75093	-2.72626e-10
65857608	chr14:65857608:A:T	2.14614e-07	-1.66433e-10	-1.04251	2.52619e-05	-1.66433e-10	-1.07029
65857732	chr14:65857732:C:T	2.87426e-07	-1.66433e-10	-0.750385	3.42749e-05	-1.66433e-10	-0.765177
65858070	chr14:65858070:C:T	9.249e-07	-1.66433e-10	0.418335	0.00011312	-1.66433e-10	0.428862
65858241	chr14:65858241:C:T	1.8423e-07	-1.66433e-10	-1.19516	2.23489e-05	-1.66433e-10	-1.19281
65858504	chr14:65858504:TG:T	3.85393e-08	-1.75953	-1.00015	4.35146e-06	-1.75596	-1.07312
65858775	chr14:65858775:C:T	3.62243e-08	-1.76087	-1.06075	4.12705e-06	-1.75899	-1.12304
65858902	chr14:65858902:TATG:T	2.69679e-07	-1.66433e-10	-0.814119	3.22e-05	-1.66433e-10	-0.827623
65858960	chr14:65858960:G:T	2.95234e-07	-1.66433e-10	-0.723584	3.52088e-05	-1.66433e-10	-0.738294
65858962	chr14:65858962:T:G	3.01361e-07	-1.66433e-10	-0.703042	3.5929e-05	-1.66433e-10	-0.718046
65858963	chr14:65858963:C:A	2.94571e-07	-1.66433e-10	-0.725829	3.51305e-05	-1.66433e-10	-0.740521
65859321	chr14:65859321:G:A	2.25012e-07	-1.66433e-10	-0.995195	2.64053e-05	-1.66433e-10	-1.02603
65859481	chr14:65859481:G:A	2.10446e-07	-1.66433e-10	-1.06212	2.481e-05	-1.66433e-10	-1.08834
65859508	chr14:65859508:C:T	2.93012e-07	-1.66433e-10	-0.731135	3.494e-05	-1.66433e-10	-0.745958
65859577	chr14:65859577:T:C	2.9527e-07	-1.66433e-10	-0.723461	3.52058e-05	-1.66433e-10	-0.738379
65859593	chr14:65859593:C:T	2.00052e-07	-1.66433e-10	-1.11277	2.36869e-05	-1.66433e-10	-1.13467
65859952	chr14:65859952:A:G	3.73773e-06	-0.952474	2.76736	0.000541874	-0.909456	2.9049
65859974	chr14:65859974:C:T	1.82109e-07	-1.66433e-10	-1.20675	2.20094e-05	-1.66433e-10	-1.20812
65860042	chr14:65860042:G:T	1.08474e-07	-1.72484	-2.72626e-10	1.38425e-05	-1.67184	-2.72626e-10
65860172	chr14:65860172:G:A	1.95909e-07	-1.66433e-10	-1.1337	2.36381e-05	-1.66433e-10	-1.13673
65860260	chr14:65860260:C:G	4.73874e-07	-0.250409	-2.72626e-10	5.59247e-05	-0.275583	-2.72626e-10
65860431	chr14:65860431:C:T	4.64336e-08	-1.76028	-0.813051	5.71263e-06	-1.76039	-0.796519
65860489	chr14:65860489:GAA:G	3.23399e-07	-1.66433e-10	-0.632462	3.85268e-05	-1.66433e-10	-0.648235
65860572	chr14:65860572:C:G	2.23268e-07	-0.418039	-0.584938	2.93519e-05	-0.356621	-0.563613
65860757	chr14:65860757:C:G	8.69004e-07	-1.66433e-10	0.355997	0.000102825	-1.66433e-10	0.333436
65861042	chr14:65861042:G:A	1.89091e-07	-1.66433e-10	-1.16912	2.29792e-05	-1.66433e-10	-1.165
65861133	chr14:65861133:C:T	4.3528e-07	-1.66433e-10	-0.335362	5.16325e-05	-1.66433e-10	-0.35544
65861497	chr14:65861497:G:T	1.7948e-07	-1.66433e-10	-1.22129	2.19006e-05	-1.66433e-10	-1.21308
65861682	chr14:65861682:A:T	3.49365e-06	-1.66433e-10	1.74735	0.000433086	-1.66433e-10	1.77135
65861735	chr14:65861735:T:G	2.95169e-07	-1.66433e-10	-0.723803	3.66822e-05	-1.66433e-10	-0.6973
65861762	chr14:65861762:T:C	3.66303e-07	-1.66433e-10	-0.507888	4.35373e-05	-1.66433e-10	-0.525972
65862204	chr14:65862204:C:T	1.88312e-07	-1.66433e-10	-1.17325	2.28838e-05	-1.66433e-10	-1.16916
65862279	chr14:65862279:T:C	1.33535e-07	-0.998	-0.518987	1.48166e-05	-1.04897	-0.554875
65862499	chr14:65862499:T:A	1.73262e-07	-1.25654	-2.72626e-10	2.02056e-05	-1.29363	-2.72626e-10
65862615	chr14:65862615:G:A	1.81422e-07	-1.66433e-10	-1.21052	2.21873e-05	-1.66433e-10	-1.20007
65862896	chr14:65862896:TA:T	1.80422e-07	-1.66433e-10	-1.21605	2.20403e-05	-1.66433e-10	-1.20672
65862989	chr14:65862989:G:A	1.80748e-07	-1.66433e-10	-1.21425	2.20867e-05	-1.66433e-10	-1.20461
65863201	chr14:65863201:C:G	1.80394e-07	-1.66433e-10	-1.21621	2.2035e-05	-1.66433e-10	-1.20696
65863844	chr14:65863844:G:C	8.74403e-08	-1.67796	-0.262431	8.8218e-06	-1.67511	-0.447253
65863858	chr14:65863858:A:G	1.82989e-07	-1.66433e-10	-1.20193	2.24084e-05	-1.66433e-10	-1.19015
65863862	chr14:65863862:C:T	2.18961e-07	-1.66433e-10	-1.02246	2.62246e-05	-1.66433e-10	-1.03289
65863885	chr14:65863885:G:A	3.40373e-07	-1.66433e-10	-0.581308	4.38682e-05	-1.66433e-10	-0.5184
65863972	chr14:65863972:G:A	4.36749e-07	-1.66433e-10	-0.331991	5.18318e-05	-1.66433e-10	-0.351586
65863999	chr14:65863999:G:A	1.94385e-07	-1.66433e-10	-1.14151	2.36209e-05	-1.66433e-10	-1.13746
65864003	chr14:65864003:T:G	6.19279e-08	-1.0672	-1.21818	7.5316e-06	-1.05664	-1.22384
65864330	chr14:65864330:T:G	3.72403e-07	-0.491374	-2.72626e-10	4.40112e-05	-0.515145	-2.72626e-10
65864849	chr14:65864849:C:T	5.57242e-08	-1.50074	-0.890193	6.23176e-06	-1.49313	-0.976806
65864850	chr14:65864850:A:G	8.30831e-08	-1.74259	-0.248919	9.90039e-06	-1.74768	-0.259332
65865128	chr14:65865128:T:C	2.02546e-07	-1.66433e-10	-1.10038	2.39667e-05	-1.66433e-10	-1.12293
65865293	chr14:65865293:C:CTCTT	1.90347e-07	-1.66433e-10	-1.1625	2.34287e-05	-1.66433e-10	-1.14563
65865688	chr14:65865688:G:A	8.61094e-08	-1.39961	-0.556118	9.87743e-06	-1.41692	-0.592421
65865830	chr14:65865830:C:T	1.8336e-07	-1.66433e-10	-1.1999	2.24723e-05	-1.66433e-10	-1.18731
65866047	chr14:65866047:C:T	3.52318e-07	-1.66433e-10	-0.546817	4.54401e-05	-1.66433e-10	-0.483195
65866549	chr14:65866549:A:G	1.25081e-07	-0.750805	-0.831586	9.48993e-06	-1.12249	-0.926872
65866633	chr14:65866633:G:A	1.77458e-07	-1.66433e-10	-1.23262	2.13981e-05	-1.66433e-10	-1.23629
65866676	chr14:65866676:T:G	2.20693e-07	-1.66433e-10	-1.01458	2.6365e-05	-1.66433e-10	-1.02755
65866914	chr14:65866914:G:A	4.54789e-07	-1.66433e-10	-0.291516	5.39475e-05	-1.66433e-10	-0.311579
65866952	chr14:65866952:G:A	8.14376e-08	-1.73782	-0.273691	8.79093e-06	-1.74674	-0.379128
65867240	chr14:65867240:T:A	2.28947e-07	-1.66433e-10	-0.977858	2.89645e-05	-1.66433e-10	-0.933519
65867418	chr14:65867418:T:C	1.77546e-07	-1.66433e-10	-1.23212	2.15423e-05	-1.66433e-10	-1.22957
65867462	chr14:65867462:T:C	1.77671e-07	-1.66433e-10	-1.23142	2.15602e-05	-1.66433e-10	-1.22874
65867620	chr14:65867620:C:T	2.51188e-07	-1.66433e-10	-0.885148	2.93037e-05	-1.66433e-10	-0.921876
65867714	chr14:65867714:G:A	1.76881e-07	-1.66433e-10	-1.23587	2.13714e-05	-1.66433e-10	-1.23754
65867820	chr14:65867820:A:G	4.24814e-07	-1.66433e-10	-0.359698	5.52666e-05	-1.66433e-10	-0.287421
65867869	chr14:65867869:G:T	4.03949e-07	-1.66433e-10	-0.410061	5.25021e-05	-1.66433e-10	-0.338737
65867885	chr14:65867885:A:G	1.7686e-07	-1.66433e-10	-1.23599	2.1371e-05	-1.66433e-10	-1.23755
65867899	chr14:65867899:C:T	1.89113e-07	-1.66433e-10	-1.169	2.28829e-05	-1.66433e-10	-1.1692
65868170	chr14:65868170:G:A	3.67085e-08	-1.58828	-1.22006	4.35674e-06	-1.60032	-1.22754
65868310	chr14:65868310:C:A	1.98033e-07	-1.66433e-10	-1.12292	2.37654e-05	-1.66433e-10	-1.13136
65868383	chr14:65868383:A:G	1.96722e-07	-1.66433e-10	-1.12956	2.33424e-05	-1.66433e-10	-1.14932
65868441	chr14:65868441:T:C	6.10905e-08	-1.22068	-1.07832	6.94212e-06	-1.2516	-1.11038
65868451	chr14:65868451:A:G	1.97251e-07	-1.66433e-10	-1.12687	2.3399e-05	-1.66433e-10	-1.1469
65868549	chr14:65868549:A:C	2.56171e-07	-1.66433e-10	-0.865505	3.09196e-05	-1.66433e-10	-0.8682
65868884	chr14:65868884:T:G	2.8991e-07	-1.58559	0.843809	3.37045e-05	-1.5968	0.814838
65868915	chr14:65868915:A:G	1.89094e-07	-1.66433e-10	-1.1691	2.28808e-05	-1.66433e-10	-1.16929
65869034	chr14:65869034:G:C	2.18817e-07	-1.66433e-10	-1.02312	2.62077e-05	-1.66433e-10	-1.03354
65869086	chr14:65869086:T:C	1.19314e-07	-1.62959	-2.72626e-10	1.42224e-05	-1.64477	-2.72626e-10
65869212	chr14:65869212:G:T	1.13794e-07	-1.67696	-2.72626e-10	1.36072e-05	-1.68899	-2.72626e-10
65869244	chr14:65869244:C:T	3.68052e-08	-1.61573	-1.18999	4.48886e-06	-1.61082	-1.18717
65869321	chr14:65869321:A:G	2.32447e-07	-1.66433e-10	-0.962687	2.72355e-05	-1.66433e-10	-0.99507
65869532	chr14:65869532:C:T	1.40593e-07	-0.264296	-1.20119	1.43817e-05	-0.41577	-1.21786
65869705	chr14:65869705:C:T	3.79348e-08	-1.60382	-1.17166	4.62791e-06	-1.59882	-1.16867
65870300	chr14:65870300:G:A	1.06146e-07	-1.74653	-2.72626e-10	1.27882e-05	-1.75107	-2.72626e-10
65870345	chr14:65870345:A:G	1.17207e-07	-1.64741	-2.72626e-10	1.40037e-05	-1.66027	-2.72626e-10
65870431	chr14:65870431:G:A	3.42004e-07	-1.66433e-10	-0.576529	4.10394e-05	-1.66433e-10	-0.585057
65870492	chr14:65870492:T:C	4.53101e-07	-1.66433e-10	-0.295236	5.89316e-05	-1.66433e-10	-0.223212
65870599	chr14:65870599:G:A	1.23215e-07	-1.59742	-2.72626e-10	1.28386e-05	-1.74714	-2.72626e-10
65870840	chr14:65870840:C:T	3.33944e-06	-0.204111	1.90632	0.000435215	-0.226484	2.00274
65870964	chr14:65870964:C:T	1.78067e-07	-1.66433e-10	-1.22919	2.14335e-05	-1.66433e-10	-1.23463
65871006	chr14:65871006:A:C	1.93528e-07	-1.66433e-10	-1.14593	2.35129e-05	-1.66433e-10	-1.14204
65871028	chr14:65871028:G:A	1.82974e-07	-1.66433e-10	-1.202	2.20537e-05	-1.66433e-10	-1.20611
65871264	chr14:65871264:C:A	1.83503e-07	-1.73942	0.5403	2.475e-05	-1.72241	0.631645
65871297	chr14:65871297:A:G	2.45041e-07	-1.66433e-10	-0.909924	2.96061e-05	-1.66433e-10	-0.911611
65871526	chr14:65871526:A:G	1.15977e-07	-0.453509	-1.20445	1.35244e-05	-0.504297	-1.1908
65871594	chr14:65871594:A:G	1.78822e-07	-1.66433e-10	-1.22496	2.1573e-05	-1.66433e-10	-1.22815
65871786	chr14:65871786:A:C	6.57976e-07	-1.45629	1.53411	7.40575e-05	-1.47213	1.47738
65871953	chr14:65871953:C:T	1.81965e-07	-1.66433e-10	-1.20754	2.19318e-05	-1.66433e-10	-1.21165
65872300	chr14:65872300:A:G	4.98215e-07	-1.49674	1.29642	5.64024e-05	-1.51168	1.2446
65873007	chr14:65873007:G:A	6.22725e-08	-1.43	-0.849831	7.03464e-06	-1.49601	-0.852737
65873785	chr14:65873785:C:T	1.85066e-07	-1.66433e-10	-1.19064	2.2618e-05	-1.66433e-10	-1.18084
65873850	chr14:65873850:C:T	1.84983e-07	-1.66433e-10	-1.19109	2.26068e-05	-1.66433e-10	-1.18134
65873871	chr14:65873871:C:T	3.66693e-08	-1.64196	-1.16745	4.37787e-06	-1.62395	-1.19908
65874417	chr14:65874417:T:A	5.79424e-08	-1.43055	-0.921354	6.52743e-06	-1.49586	-0.927715
65874902	chr14:65874902:T:A	5.75085e-08	-1.53729	-0.822128	6.58285e-06	-1.59105	-0.824069
65874924	chr14:65874924:A:T	1.68425e-07	-1.28486	-2.72626e-10	1.97562e-05	-1.31612	-2.72626e-10
65875170	chr14:65875170:T:G	2.40723e-07	-1.66433e-10	-0.927704	2.90767e-05	-1.66433e-10	-0.929652
65875353	chr14:65875353:C:A	5.33533e-08	-1.5269	-0.907511	6.09679e-06	-1.58238	-0.909443
65875385	chr14:65875385:A:G	2.54462e-07	-1.66433e-10	-0.872198	3.11195e-05	-1.66433e-10	-0.861754
65876156	chr14:65876156:T:C	2.87413e-07	-1.66433e-10	-0.750431	3.41966e-05	-1.66433e-10	-0.767463
65876336	chr14:65876336:T:C	1.85318e-07	-1.66433e-10	-1.18928	2.23053e-05	-1.66433e-10	-1.19477
65876450	chr14:65876450:G:T	4.21469e-07	-1.46842	1.10081	4.75534e-05	-1.48585	1.04812
65876491	chr14:65876491:G:A	2.15905e-06	-1.66433e-10	1.26607	0.00029137	-1.66433e-10	1.375
65876529	chr14:65876529:G:A	3.07719e-08	-1.75198	-1.23277	3.75105e-06	-1.74851	-1.22904
65877073	chr14:65877073:C:G	1.96321e-07	-1.66433e-10	-1.1316	2.41014e-05	-1.66433e-10	-1.11732
65877297	chr14:65877297:G:A	1.79956e-07	-1.21864	-2.72626e-10	2.39597e-05	-1.12322	-2.72626e-10
65877873	chr14:65877873:A:G	2.43231e-07	-1.66433e-10	-0.917339	2.93755e-05	-1.66433e-10	-0.919429
65878190	chr14:65878190:C:A	6.54537e-07	-1.68179	1.75437	9.19297e-05	-1.65153	1.87297
65878358	chr14:65878358:T:C	2.46713e-07	-0.903125	-2.72626e-10	2.48776e-05	-1.08562	-2.72626e-10
65878651	chr14:65878651:G:C	5.99754e-08	-1.62552	-0.691899	7.14102e-06	-1.65603	-0.677707
65878679	chr14:65878679:A:G	3.26887e-07	-1.66433e-10	-0.621735	4.01514e-05	-1.66433e-10	-0.606932
65878932	chr14:65878932:T:TAA	3.2927e-07	-1.66433e-10	-0.614471	4.04469e-05	-1.66433e-10	-0.599599
65879317	chr14:65879317:G:T	1.96988e-07	-1.66433e-10	-1.12821	2.35026e-05	-1.66433e-10	-1.14248
65879553	chr14:65879553:G:T	5.87315e-07	-0.759393	0.723603	5.48665e-05	-0.908124	0.613436
65880224	chr14:65880224:A:G	3.94381e-08	-1.5995	-1.13712	4.45295e-06	-1.62942	-1.1766
65880400	chr14:65880400:G:A	4.07758e-08	-1.75151	-0.951756	5.05643e-06	-1.74071	-0.938217
65880694	chr14:65880694:G:A	7.83998e-08	-1.67702	-0.372507	8.79049e-06	-1.7005	-0.425415
65881719	chr14:65881719:C:T	1.41491e-07	-1.45912	-2.72626e-10	1.59055e-05	-1.53293	-2.72626e-10
65881742	chr14:65881742:T:C	6.49822e-07	-1.66433e-10	0.0653481	8.3812e-05	-1.66433e-10	0.128986
65882014	chr14:65882014:T:G	3.83689e-08	-1.59525	-1.16885	4.36181e-06	-1.62614	-1.20056
65882087	chr14:65882087:T:G	1.91585e-07	-1.66433e-10	-1.15602	2.28343e-05	-1.66433e-10	-1.17132
65882513	chr14:65882513:G:A	3.32967e-07	-0.962998	0.359692	3.75517e-05	-0.96335	0.289479
65882549	chr14:65882549:C:T	6.27988e-07	-1.66433e-10	0.0311709	8.10225e-05	-1.66433e-10	0.0951369
65882870	chr14:65882870:G:T	6.61829e-07	-1.66433e-10	0.0836566	8.51313e-05	-1.66433e-10	0.144604
65883316	chr14:65883316:TG:T	3.06814e-08	-1.75922	-1.22847	3.71493e-06	-1.75797	-1.22926
65883370	chr14:65883370:A:G	3.13717e-07	-1.66905	1.00619	3.47533e-05	-1.62856	0.877242
65883378	chr14:65883378:T:C	1.77217e-06	-1.66433e-10	1.06861	0.000218897	-1.66433e-10	1.08901
65883442	chr14:65883442:G:T	1.93862e-07	-1.66433e-10	-1.14421	2.36274e-05	-1.66433e-10	-1.13718
65883792	chr14:65883792:A:G	1.3092e-07	-1.53677	-2.72626e-10	1.55832e-05	-1.55339	-2.72626e-10
65884015	chr14:65884015:C:T	2.37375e-07	-1.14674	0.205037	2.70594e-05	-1.139	0.137439
65884265	chr14:65884265:T:G	6.86564e-08	-1.74472	-0.437513	8.7074e-06	-1.74568	-0.389734
65884886	chr14:65884886:T:C	9.32242e-07	-1.66433e-10	0.426242	0.000129277	-1.66433e-10	0.562368
65884949	chr14:65884949:A:C	6.73098e-08	-1.76087	-0.441177	8.58869e-06	-1.7588	-0.390349
65884980	chr14:65884980:C:T	1.85651e-07	-1.66433e-10	-1.18748	2.23089e-05	-1.66433e-10	-1.19461
65885563	chr14:65885563:A:G	9.64151e-08	-1.74059	-0.102094	1.23397e-05	-1.74174	-0.045031
65885903	chr14:65885903:A:G	6.204e-08	-1.04628	-1.23729	8.77381e-06	-0.890279	-1.23754
65886350	chr14:65886350:G:T	1.0464e-07	-1.76083	-2.72626e-10	1.27825e-05	-1.75152	-2.72626e-10
65886366	chr14:65886366:C:T	1.78774e-07	-1.66433e-10	-1.22523	2.15866e-05	-1.66433e-10	-1.22752
65886608	chr14:65886608:C:A	1.6584e-06	-1.66433e-10	1.00226	0.000222301	-1.66433e-10	1.10444
65886680	chr14:65886680:G:A	1.8411e-07	-1.66433e-10	-1.19582	2.21614e-05	-1.66433e-10	-1.20124
65886699	chr14:65886699:T:A	1.39766e-07	-1.47138	-2.72626e-10	1.65755e-05	-1.49167	-2.72626e-10
65887030	chr14:65887030:C:T	1.88804e-07	-1.32789	0.157248	2.60815e-05	-1.26253	0.224164
65887247	chr14:65887247:T:C	1.17007e-07	-1.64911	-2.72626e-10	1.39759e-05	-1.66226	-2.72626e-10
65887381	chr14:65887381:A:G	2.19301e-06	-1.66433e-10	1.28168	0.000271145	-1.66433e-10	1.30307
65887532	chr14:65887532:A:G	1.84242e-07	-1.66433e-10	-1.1951	2.25058e-05	-1.66433e-10	-1.18582
65887749	chr14:65887749:A:G	6.42645e-07	-1.66433e-10	0.0542427	8.88346e-05	-1.66433e-10	0.187186
65887759	chr14:65887759:C:T	1.80672e-07	-1.34108	0.126415	2.21001e-05	-1.42971	0.225707
65887762	chr14:65887762:C:T	3.09625e-07	-1.54728	0.871287	3.25131e-05	-1.60455	0.786602
65887764	chr14:65887764:G:A	2.38827e-07	-1.66433e-10	-0.935612	2.94791e-05	-1.66433e-10	-0.915909
65887888	chr14:65887888:T:C	3.48704e-08	-1.62221	-1.2375	3.97576e-06	-1.68183	-1.23755
65888149	chr14:65888149:A:T	2.92097e-07	-1.66433e-10	-0.734263	3.45024e-05	-1.66433e-10	-0.75856
65888162	chr14:65888162:T:A	2.24388e-07	-1.66433e-10	-0.997974	2.7222e-05	-1.66433e-10	-0.995566
65888435	chr14:65888435:A:G	4.54776e-07	-1.66433e-10	-0.291546	5.4433e-05	-1.66433e-10	-0.302619
65888764	chr14:65888764:A:G	1.19821e-07	-1.62535	-2.72626e-10	1.3636e-05	-1.68687	-2.72626e-10
65888787	chr14:65888787:G:A	2.62745e-07	-1.66433e-10	-0.840165	3.22154e-05	-1.66433e-10	-0.827145
65889029	chr14:65889029:T:C	2.82832e-07	-1.66433e-10	-0.766499	3.33825e-05	-1.66433e-10	-0.791559
65889161	chr14:65889161:A:T	6.58964e-07	-1.55767	1.63699	5.68377e-05	-1.73186	1.47247
65889274	chr14:65889274:G:C	1.74172e-06	-1.66433e-10	1.05128	0.000213214	-1.66433e-10	1.06271
65889446	chr14:65889446:C:T	7.41757e-07	-1.66433e-10	0.197672	8.88174e-05	-1.66433e-10	0.186993
65889549	chr14:65889549:A:G	9.48535e-08	-1.10162	-0.757395	8.69607e-06	-1.39167	-0.74505
65889623	chr14:65889623:G:A	8.18785e-07	0.296471	-2.72626e-10	7.47614e-05	0.0147122	-2.72626e-10
65889632	chr14:65889632:A:G	1.91011e-07	-1.66433e-10	-1.15902	2.29945e-05	-1.66433e-10	-1.16434
65889756	chr14:65889756:A:T	1.51127e-06	-1.66433e-10	0.909353	0.000184944	-1.66433e-10	0.920464
65889874	chr14:65889874:G:A	2.61425e-07	-1.66433e-10	-0.845202	3.20204e-05	-1.66433e-10	-0.833217
65890241	chr14:65890241:A:T	1.07241e-07	-1.73627	-2.72626e-10	1.31146e-05	-1.72587	-2.72626e-10
65890761	chr14:65890761:C:T	1.06042e-07	-1.74751	-2.72626e-10	1.26664e-05	-1.76064	-2.72626e-10
65891350	chr14:65891350:ATAT:A	1.68041e-07	-0.870397	-0.416748	1.6333e-05	-1.03628	-0.470123
65891544	chr14:65891544:G:A	1.05243e-07	-1.75508	-2.72626e-10	1.26665e-05	-1.76063	-2.72626e-10
65891969	chr14:65891969:G:A	9.03346e-08	-0.848793	-1.05904	9.0426e-06	-1.01055	-1.08709
65892187	chr14:65892187:C:T	7.42033e-08	-1.24401	-0.860533	7.01311e-06	-1.49627	-0.855543
65892386	chr14:65892386:G:A	1.55543e-06	-1.66433e-10	0.938155	0.000190096	-1.66433e-10	0.947939
65892566	chr14:65892566:A:G	1.458e-07	-0.620175	-0.808939	1.16179e-05	-1.02177	-0.825274
65892598	chr14:65892598:C:T	4.2478e-07	-1.66433e-10	-0.359779	5.29156e-05	-1.66433e-10	-0.330893
65893394	chr14:65893394:G:C	1.55871e-07	-1.20537	-0.156957	1.39048e-05	-1.42824	-0.239112
65893457	chr14:65893457:T:A	5.05349e-08	-1.31616	-1.17253	5.76186e-06	-1.3809	-1.16743
65893467	chr14:65893467:A:C	1.81552e-07	-1.66433e-10	-1.20981	2.22221e-05	-1.66433e-10	-1.1985
65894140	chr14:65894140:G:A	5.16638e-08	-1.73527	-0.731322	6.84325e-06	-1.73344	-0.642885
65894214	chr14:65894214:G:T	1.6613e-07	-0.160331	-1.13825	2.11645e-05	-0.102742	-1.14452
65894439	chr14:65894439:CAAAG:C	3.33854e-07	-1.66433e-10	-0.600646	3.99412e-05	-1.66433e-10	-0.612181
65894575	chr14:65894575:T:C	1.51204e-07	-1.1332	-0.259519	1.31115e-05	-1.39047	-0.335629
65894636	chr14:65894636:G:T	2.31663e-07	-1.66433e-10	-0.966065	2.79373e-05	-1.66433e-10	-0.969628
65895545	chr14:65895545:C:T	1.3925e-07	-1.47508	-2.72626e-10	1.63743e-05	-1.50388	-2.72626e-10
65895709	chr14:65895709:C:T	5.21576e-07	-1.66433e-10	-0.154496	6.54567e-05	-1.66433e-10	-0.118202
65896181	chr14:65896181:A:G	1.06844e-07	-1.73998	-2.72626e-10	1.26977e-05	-1.75817	-2.72626e-10
65896344	chr14:65896344:T:A	8.54388e-08	-1.0668	-0.896751	7.6546e-06	-1.37094	-0.89334
65896511	chr14:65896511:G:A	8.31531e-08	-1.076	-0.914672	7.46817e-06	-1.37732	-0.91162
65896847	chr14:65896847:A:G	1.94879e-07	-1.66433e-10	-1.13897	2.37822e-05	-1.66433e-10	-1.13065
65897256	chr14:65897256:G:C	1.91248e-07	-1.66433e-10	-1.15778	2.34428e-05	-1.66433e-10	-1.14503
65897472	chr14:65897472:T:C	3.61165e-08	-1.76097	-1.06363	4.46001e-06	-1.76043	-1.04401
65897473	chr14:65897473:T:A	3.61814e-08	-1.761	-1.06181	4.46666e-06	-1.76084	-1.04211
65897604	chr14:65897604:G:C	1.8244e-07	-0.119747	-1.08518	2.34272e-05	-0.0539613	-1.09173
65897787	chr14:65897787:C:T	2.199e-07	-0.850015	-0.168163	1.81366e-05	-1.2038	-0.197853
65898182	chr14:65898182:G:A	2.06072e-07	-1.66433e-10	-1.08312	2.56522e-05	-1.66433e-10	-1.05496
65898845	chr14:65898845:C:G	5.00767e-07	-1.66433e-10	-0.195209	5.95697e-05	-1.66433e-10	-0.212443
65899126	chr14:65899126:G:C	1.2538e-07	-0.996583	-0.58342	1.70524e-05	-0.954151	-0.509147
65899355	chr14:65899355:A:G	1.80979e-07	-1.66433e-10	-1.21297	2.20616e-05	-1.66433e-10	-1.20575
65899593	chr14:65899593:C:T	2.82878e-07	-1.15936	0.393025	2.66044e-05	-1.28767	0.269153
65899693	chr14:65899693:C:T	1.66507e-07	-1.29631	-2.72626e-10	1.95481e-05	-1.32671	-2.72626e-10
65899824	chr14:65899824:G:C	1.051e-07	-1.75644	-2.72626e-10	1.26684e-05	-1.76048	-2.72626e-10
65899961	chr14:65899961:T:G	1.90852e-07	-1.66433e-10	-1.15985	2.3439e-05	-1.66433e-10	-1.14519
65900146	chr14:65900146:C:T	3.24498e-07	-1.49707	0.867998	3.93681e-05	-1.58898	0.962344
65900574	chr14:65900574:A:G	3.44207e-07	0.564861	-1.13497	4.51653e-05	0.653032	-1.14229
65900675	chr14:65900675:T:G	6.28704e-08	-1.23894	-1.03134	5.93346e-06	-1.49533	-1.02365
65900969	chr14:65900969:C:T	3.65138e-07	-0.636033	0.124959	2.71243e-05	-1.03399	0.0348329
65901173	chr14:65901173:A:G	6.10665e-08	-1.22476	-1.07462	5.73598e-06	-1.48518	-1.06766
65901227	chr14:65901227:A:G	1.33628e-06	-1.66433e-10	0.786293	0.00016349	-1.66433e-10	0.79716
65901267	chr14:65901267:G:C	5.78329e-08	-1.15148	-1.20232	5.29584e-06	-1.43207	-1.2006
65901328	chr14:65901328:A:G	2.75407e-07	-1.66433e-10	-0.793101	3.39784e-05	-1.66433e-10	-0.773866
65901379	chr14:65901379:G:A	1.60817e-07	-1.33108	-2.72626e-10	1.66793e-05	-1.48542	-2.72626e-10
65901400	chr14:65901400:T:C	6.17524e-08	-1.2226	-1.06562	5.79478e-06	-1.48374	-1.05889
65901541	chr14:65901541:C:T	2.41337e-07	-1.66433e-10	-0.925155	2.97249e-05	-1.66433e-10	-0.907606
65902209	chr14:65902209:T:C	1.06791e-07	-1.74048	-2.72626e-10	1.31347e-05	-1.72433	-2.72626e-10
65902349	chr14:65902349:TC:T	4.57308e-07	-0.379147	0.0931542	3.28796e-05	-0.834816	0.028078
65902417	chr14:65902417:G:A	1.35129e-07	-0.94457	-0.560548	1.83693e-05	-0.912939	-0.475971
65902548	chr14:65902548:G:A	1.76582e-07	-1.66433e-10	-1.23757	2.13817e-05	-1.66433e-10	-1.23705
65902587	chr14:65902587:C:T	1.77216e-07	-1.66433e-10	-1.23398	2.15098e-05	-1.66433e-10	-1.23108
65902706	chr14:65902706:A:C	1.07293e-07	-1.73578	-2.72626e-10	1.35e-05	-1.6969	-2.72626e-10
65903757	chr14:65903757:A:G	7.09249e-08	-1.56035	-0.589374	9.74461e-06	-1.53005	-0.492827
65903822	chr14:65903822:G:A	6.09226e-07	-1.66433e-10	0.000838749	7.61931e-05	-1.66433e-10	0.0336814
65904051	chr14:65904051:A:G	6.21905e-07	-1.66433e-10	0.0214368	7.77958e-05	-1.66433e-10	0.054497
65904258	chr14:65904258:C:G	1.53775e-06	-1.66433e-10	0.926726	0.000187915	-1.66433e-10	0.936401
65904544	chr14:65904544:G:A	5.32754e-07	-1.29346	1.16017	6.01826e-05	-1.4399	1.23769
65904977	chr14:65904977:G:C	5.42814e-07	-1.66433e-10	-0.114584	6.48778e-05	-1.66433e-10	-0.127085
65905122	chr14:65905122:G:A	2.26382e-07	-0.62338	-0.365748	1.72568e-05	-1.00135	-0.45003
65905376	chr14:65905376:C:T	1.76698e-07	-1.66433e-10	-1.23691	2.1417e-05	-1.66433e-10	-1.23541
65905711	chr14:65905711:C:A	4.0075e-08	-1.73926	-0.981337	4.88879e-06	-1.70821	-1.00444
65905801	chr14:65905801:G:A	1.78451e-07	-1.66433e-10	-1.22704	2.15446e-05	-1.66433e-10	-1.22946
65905957	chr14:65905957:A:G	6.62035e-08	-1.24871	-0.969905	6.25858e-06	-1.50021	-0.965428
65906084	chr14:65906084:AC:A	3.03826e-07	-0.823811	0.128916	2.31677e-05	-1.19179	0.0349611
65906089	chr14:65906089:C:T	7.28539e-08	-1.05485	-1.06804	6.52018e-06	-1.35914	-1.06555
65906214	chr14:65906214:A:G	3.66462e-07	-0.507455	-2.72626e-10	3.43516e-05	-0.762942	-2.72626e-10
65906277	chr14:65906277:A:G	6.80607e-08	-1.16095	-1.03	6.26204e-06	-1.43735	-1.02773
65906666	chr14:65906666:A:T	2.38737e-07	-1.66433e-10	-0.93599	2.94334e-05	-1.66433e-10	-0.91746
65906667	chr14:65906667:C:T	2.38737e-07	-1.66433e-10	-0.93599	2.94334e-05	-1.66433e-10	-0.91746
65906797	chr14:65906797:A:G	1.77457e-07	-1.66433e-10	-1.23262	2.15489e-05	-1.66433e-10	-1.22927
65906937	chr14:65906937:G:T	1.2106e-06	-1.66433e-10	0.687519	0.000147761	-1.66433e-10	0.696003
65906943	chr14:65906943:G:A	1.7671e-07	-1.66433e-10	-1.23684	2.14089e-05	-1.66433e-10	-1.23578
65906968	chr14:65906968:G:A	6.60959e-08	-1.1723	-1.04794	6.10493e-06	-1.44539	-1.04511
65906970	chr14:65906970:A:G	8.72932e-08	-0.960786	-0.981292	9.32437e-06	-1.04577	-1.02119
65907096	chr14:65907096:GGAAA:G	1.8206e-07	-1.20702	-2.72626e-10	1.69086e-05	-1.47177	-2.72626e-10
65907132	chr14:65907132:G:A	1.79933e-07	-1.66433e-10	-1.21876	2.17394e-05	-1.66433e-10	-1.22046
65907226	chr14:65907226:C:G	1.37614e-07	-1.21029	-0.276608	1.33676e-05	-1.36284	-0.343912
65907305	chr14:65907305:TCTGTTACAG:T	6.30093e-08	-1.17148	-1.09659	5.85062e-06	-1.43891	-1.09413
65907397	chr14:65907397:G:A	1.96184e-07	-1.66433e-10	-1.1323	2.42907e-05	-1.66433e-10	-1.1095
65907443	chr14:65907443:G:T	2.64046e-07	-0.581737	-0.25349	1.9965e-05	-0.961838	-0.343774
65907646	chr14:65907646:C:T	1.06232e-07	-1.74572	-2.72626e-10	1.26745e-05	-1.76	-2.72626e-10
65908505	chr14:65908505:A:G	1.36356e-07	-0.350536	-1.14555	1.70425e-05	-0.312954	-1.15093
65908528	chr14:65908528:G:C	1.76927e-07	-1.66433e-10	-1.23561	2.14957e-05	-1.66433e-10	-1.23173
65908736	chr14:65908736:G:A	8.42489e-07	-1.30709	1.6321	9.65163e-05	-1.44405	1.71417
65908783	chr14:65908783:G:A	1.49188e-07	-0.295988	-1.11016	1.86942e-05	-0.255434	-1.11594
65908889	chr14:65908889:T:C	2.19338e-07	-1.66433e-10	-1.02074	2.69182e-05	-1.66433e-10	-1.00679
65908952	chr14:65908952:G:A	1.06265e-07	-1.74541	-2.72626e-10	1.26773e-05	-1.75978	-2.72626e-10
65908960	chr14:65908960:T:C	1.20993e-07	-0.378143	-1.23747	1.52422e-05	-0.338034	-1.23749
65909142	chr14:65909142:C:A	5.75782e-07	-1.29462	1.239	6.56485e-05	-1.43315	1.31788
65909168	chr14:65909168:C:T	1.44608e-07	-0.274891	-1.16243	1.81422e-05	-0.234172	-1.16718
65909347	chr14:65909347:A:G	5.38112e-08	-1.61707	-0.808796	6.97704e-06	-1.61728	-0.739687
65909862	chr14:65909862:A:G	9.67774e-07	0.463648	-2.72626e-10	0.000131017	0.57574	-2.72626e-10
65910032	chr14:65910032:T:G	2.96609e-07	-1.66433e-10	-0.718935	3.66253e-05	-1.66433e-10	-0.698851
65910620	chr14:65910620:G:A	5.81226e-08	-1.48163	-0.86717	6.58999e-06	-1.60833	-0.805711
65911026	chr14:65911026:A:G	1.87499e-07	-1.66433e-10	-1.17758	2.25788e-05	-1.66433e-10	-1.18258
65911135	chr14:65911135:G:T	6.87872e-08	-1.26598	-0.914348	7.3946e-06	-1.44288	-0.855961
65911295	chr14:65911295:T:C	2.12811e-07	-1.66433e-10	-1.05094	2.61872e-05	-1.66433e-10	-1.03432
65911613	chr14:65911613:A:G	2.29247e-06	-1.66433e-10	1.32604	0.00027194	-1.66433e-10	1.30599
65912160	chr14:65912160:A:G	2.31872e-07	0.271394	-1.23656	2.99358e-05	0.336117	-1.23665
65912482	chr14:65912482:T:C	2.04202e-07	-1.66433e-10	-1.09224	2.46117e-05	-1.66433e-10	-1.09637
65912595	chr14:65912595:C:A	1.19141e-06	-1.66433e-10	0.671543	0.000145439	-1.66433e-10	0.680164
65912631	chr14:65912631:G:C	4.29267e-07	-1.66433e-10	-0.349272	5.13214e-05	-1.66433e-10	-0.361483
65912733	chr14:65912733:T:C	1.01306e-07	-1.64141	-0.151792	1.15462e-05	-1.70315	-0.150077
65912753	chr14:65912753:G:A	8.86596e-07	-1.33472	1.71076	0.00010219	-1.46719	1.79443
65913005	chr14:65913005:C:T	8.04266e-07	-1.48931	1.76789	9.39845e-05	-1.60098	1.84452
65913345	chr14:65913345:C:T	1.07653e-07	-1.73244	-2.72626e-10	1.36577e-05	-1.68529	-2.72626e-10
65914017	chr14:65914017:T:A	8.34658e-07	-0.54673	0.862402	6.29397e-05	-0.918241	0.760828
65914128	chr14:65914128:T:C	2.6467e-07	0.345698	-1.17857	3.40478e-05	0.411316	-1.18314
65914482	chr14:65914482:T:C	1.19155e-07	-1.63093	-2.72626e-10	1.33479e-05	-1.70823	-2.72626e-10
65914851	chr14:65914851:T:C	5.53748e-08	-1.52364	-0.873587	6.81865e-06	-1.52779	-0.852141
65915117	chr14:65915117:A:T	1.77183e-07	-1.66433e-10	-1.23417	2.14279e-05	-1.66433e-10	-1.2349
65915343	chr14:65915343:C:T	9.43048e-07	-1.33817	1.77594	0.00010886	-1.47207	1.86254
65915406	chr14:65915406:T:A	1.84934e-07	-1.66433e-10	-1.19135	2.27062e-05	-1.66433e-10	-1.17695
65915438	chr14:65915438:A:G	7.03571e-07	-0.470161	0.614979	5.27564e-05	-0.853388	0.519483
65915694	chr14:65915694:C:A	9.13104e-07	-0.712562	1.11806	7.97608e-05	-1.04551	1.12495
65916040	chr14:65916040:T:A	1.77356e-07	-1.66433e-10	-1.23319	2.15228e-05	-1.66433e-10	-1.23048
65916177	chr14:65916177:A:G	8.97974e-08	-0.881884	-1.03191	9.63433e-06	-0.96713	-1.06713
65916682	chr14:65916682:T:G	1.78822e-07	-1.66433e-10	-1.22496	2.19032e-05	-1.66433e-10	-1.21296
65916953	chr14:65916953:C:A	1.78864e-07	-1.66433e-10	-1.22472	2.17472e-05	-1.66433e-10	-1.2201
65917034	chr14:65917034:T:G	3.4153e-07	-1.53912	0.961207	4.09202e-05	-1.63284	1.04487
65917097	chr14:65917097:G:C	1.05168e-07	-1.75579	-2.72626e-10	1.28206e-05	-1.74853	-2.72626e-10
65917197	chr14:65917197:A:G	6.24637e-07	-1.57648	1.6023	7.66673e-05	-1.66193	1.70181
65917294	chr14:65917294:T:A	1.82132e-07	-1.66433e-10	-1.20662	2.21466e-05	-1.66433e-10	-1.2019
65918478	chr14:65918478:C:T	1.85097e-07	-1.66433e-10	-1.19047	2.22634e-05	-1.66433e-10	-1.19665
65919172	chr14:65919172:G:A	1.0462e-07	-1.76102	-2.72626e-10	1.27775e-05	-1.75191	-2.72626e-10
65919559	chr14:65919559:C:A	2.73402e-07	-1.66433e-10	-0.800408	3.32346e-05	-1.66433e-10	-0.795998
65919563	chr14:65919563:C:T	1.84114e-07	-1.66433e-10	-1.1958	2.22579e-05	-1.66433e-10	-1.19689
65920289	chr14:65920289:G:A	5.17278e-07	-1.66433e-10	-0.162769	6.45097e-05	-1.66433e-10	-0.132774
65920297	chr14:65920297:C:T	1.81726e-07	-1.66433e-10	-1.20885	2.20949e-05	-1.66433e-10	-1.20424
65920351	chr14:65920351:G:A	5.05691e-07	-1.66433e-10	-0.185424	6.31094e-05	-1.66433e-10	-0.15472
65920400	chr14:65920400:C:T	5.19468e-07	-0.257456	0.0989104	3.89651e-05	-0.678502	0.0415785
65920763	chr14:65920763:A:G	6.24545e-08	-1.06093	-1.21598	6.14811e-06	-1.25677	-1.22668
65920974	chr14:65920974:C:T	1.11797e-07	-0.476247	-1.21842	1.40092e-05	-0.438837	-1.22104
65921089	chr14:65921089:T:C	1.76897e-07	-1.66433e-10	-1.23578	2.14346e-05	-1.66433e-10	-1.23458
65921162	chr14:65921162:T:C	2.0838e-06	-1.66433e-10	1.2306	0.000256295	-1.66433e-10	1.24674
65921765	chr14:65921765:A:G	1.77408e-07	-1.66433e-10	-1.2329	2.1446e-05	-1.66433e-10	-1.23405
65922480	chr14:65922480:G:A	2.38122e-07	-0.938567	-2.72626e-10	3.1832e-05	-0.839118	-2.72626e-10
65922553	chr14:65922553:T:C	1.77888e-07	-1.66433e-10	-1.2302	2.14891e-05	-1.66433e-10	-1.23204
65923683	chr14:65923683:T:G	1.07831e-07	-1.73078	-2.72626e-10	1.36386e-05	-1.68669	-2.72626e-10
65923985	chr14:65923985:T:G	4.04428e-08	-1.66224	-1.04922	4.82841e-06	-1.689	-1.03607
65924203	chr14:65924203:A:G	5.24394e-07	-1.63388	1.48477	6.06287e-05	-1.63824	1.44341
65924381	chr14:65924381:G:A	1.13443e-06	-1.53393	2.15646	0.000127234	-1.57083	2.11727
65924599	chr14:65924599:A:G	6.36757e-07	-1.66433e-10	0.045038	8.00848e-05	-1.66433e-10	0.083496
65924647	chr14:65924647:C:T	3.93157e-07	-1.66433e-10	-0.437142	4.73769e-05	-1.66433e-10	-0.441455
65924756	chr14:65924756:C:T	9.21927e-07	-1.66433e-10	0.415116	0.000116883	-1.66433e-10	0.461585
65924879	chr14:65924879:C:T	5.88929e-07	-1.66433e-10	-0.0330455	7.40963e-05	-1.66433e-10	0.00577497
65924891	chr14:65924891:C:T	1.78168e-07	-1.66433e-10	-1.22862	2.14992e-05	-1.66433e-10	-1.23157
65925056	chr14:65925056:C:T	1.76614e-07	-1.66433e-10	-1.23738	2.13886e-05	-1.66433e-10	-1.23673
65925065	chr14:65925065:C:T	1.05154e-07	-1.50467	-0.251252	1.16e-05	-1.54588	-0.302703
65925170	chr14:65925170:C:T	1.79271e-07	-1.66433e-10	-1.22245	2.17031e-05	-1.66433e-10	-1.22213
65925431	chr14:65925431:C:T	1.98323e-07	0.0912111	-1.21266	2.53231e-05	0.147335	-1.21521
65925526	chr14:65925526:C:T	1.07364e-07	-1.73513	-2.72626e-10	1.35668e-05	-1.69197	-2.72626e-10
65925680	chr14:65925680:T:G	1.45573e-07	-0.758573	-0.672102	1.45366e-05	-0.983266	-0.639655
65926208	chr14:65926208:C:G	2.76623e-07	-1.66433e-10	-0.788694	3.3356e-05	-1.66433e-10	-0.792352
65926433	chr14:65926433:A:G	1.89756e-07	-1.66433e-10	-1.16561	2.33151e-05	-1.66433e-10	-1.15049
65926671	chr14:65926671:A:G	1.80029e-07	-1.66433e-10	-1.21823	2.16943e-05	-1.66433e-10	-1.22254
65926705	chr14:65926705:G:A	1.11431e-06	-1.61473	2.21936	0.000134577	-1.68645	2.289
65926810	chr14:65926810:A:G	1.79653e-07	-1.66433e-10	-1.22032	2.19053e-05	-1.66433e-10	-1.21286
65926859	chr14:65926859:G:A	1.76582e-07	-1.66433e-10	-1.23756	2.13809e-05	-1.66433e-10	-1.23709
65927182	chr14:65927182:T:C	5.78863e-07	-1.66433e-10	-0.0502846	6.98424e-05	-1.66433e-10	-0.0533492
65927213	chr14:65927213:A:T	4.27468e-07	-1.66433e-10	-0.353471	5.20094e-05	-1.66433e-10	-0.348165
65927500	chr14:65927500:G:A	3.61125e-07	-1.66433e-10	-0.522125	4.34442e-05	-1.66433e-10	-0.528113
65928110	chr14:65928110:G:A	4.19586e-07	-1.66433e-10	-0.372081	5.43108e-05	-1.66433e-10	-0.304868
65928515	chr14:65928515:T:C	6.18639e-07	-1.30636	1.32254	6.62637e-05	-1.43043	1.32448
65928622	chr14:65928622:T:C	1.28053e-07	-0.390313	-1.1686	1.83453e-05	-0.21423	-1.17599
65928733	chr14:65928733:A:G	2.94171e-07	-1.66433e-10	-0.72719	3.73536e-05	-1.66433e-10	-0.679161
65929450	chr14:65929450:C:T	4.80899e-08	-1.52198	-1.0163	5.33928e-06	-1.63649	-0.988012
65929562	chr14:65929562:C:T	1.89319e-07	-1.66433e-10	-1.16792	2.32665e-05	-1.66433e-10	-1.15258
65929798	chr14:65929798:G:A	6.94676e-08	-1.40037	-0.770118	7.68498e-06	-1.5441	-0.716218
65929833	chr14:65929833:T:C	1.98e-07	-1.66433e-10	-1.12308	2.44311e-05	-1.66433e-10	-1.10373
65930468	chr14:65930468:C:T	7.09795e-07	-1.0702	1.22383	9.30603e-05	-0.964488	1.19815
65930609	chr14:65930609:G:A	2.11108e-07	-1.66433e-10	-1.05898	2.54319e-05	-1.66433e-10	-1.06359
65930651	chr14:65930651:A:G	5.70225e-07	-1.37333	1.30802	7.41828e-05	-1.2152	1.22215
65930664	chr14:65930664:G:C	5.61464e-08	-1.16672	-1.21666	6.03562e-06	-1.28553	-1.21638
65930771	chr14:65930771:T:C	1.18478e-07	-1.63662	-2.72626e-10	1.38301e-05	-1.67274	-2.72626e-10
65931317	chr14:65931317:T:C	1.76677e-07	-1.66433e-10	-1.23703	2.13711e-05	-1.66433e-10	-1.23755
65931419	chr14:65931419:T:C	2.24859e-07	-1.66433e-10	-0.995878	2.79123e-05	-1.66433e-10	-0.970524
65931840	chr14:65931840:C:T	2.16828e-07	-1.66433e-10	-1.03225	2.57093e-05	-1.66433e-10	-1.05274
65931892	chr14:65931892:G:C	2.13492e-07	-1.66433e-10	-1.04775	2.56339e-05	-1.66433e-10	-1.05567
65931973	chr14:65931973:T:C	1.9288e-07	-1.66433e-10	-1.14928	2.33544e-05	-1.66433e-10	-1.14881
65932192	chr14:65932192:C:T	3.65226e-07	-1.66433e-10	-0.510834	4.31036e-05	-1.66433e-10	-0.535984
65932527	chr14:65932527:C:T	5.16114e-07	1.07252	-1.23754	6.54499e-05	1.11927	-1.23758
65932574	chr14:65932574:C:T	2.26822e-07	-1.66433e-10	-0.987185	2.7888e-05	-1.66433e-10	-0.971393
65932937	chr14:65932937:A:G	3.24439e-08	-1.69501	-1.23683	3.74285e-06	-1.74222	-1.23752
65932981	chr14:65932981:G:A	4.95207e-07	-0.206375	-2.72626e-10	7.71133e-05	0.0456856	-2.72626e-10
65933279	chr14:65933279:G:A	3.5576e-08	-1.75515	-1.08452	4.24689e-06	-1.73339	-1.12001
65933731	chr14:65933731:T:G	2.4192e-06	-1.66433e-10	1.37984	0.00027397	-1.66433e-10	1.31343
65933914	chr14:65933914:G:A	2.278e-07	-1.66433e-10	-0.982883	2.80069e-05	-1.66433e-10	-0.967139
65934020	chr14:65934020:C:A	3.18803e-08	-1.72458	-1.22478	3.74736e-06	-1.75073	-1.22781
65934088	chr14:65934088:A:G	2.43084e-07	-1.66433e-10	-0.917944	2.92173e-05	-1.66433e-10	-0.92483
65934255	chr14:65934255:T:C	1.8065e-07	-1.66433e-10	-1.21479	2.17373e-05	-1.66433e-10	-1.22056
65934477	chr14:65934477:C:T	1.13844e-07	-1.67652	-2.72626e-10	1.37712e-05	-1.67701	-2.72626e-10
65934549	chr14:65934549:C:T	5.60108e-07	-1.66433e-10	-0.083221	7.19476e-05	-1.66433e-10	-0.0236515
65935266	chr14:65935266:A:G	1.28924e-07	-1.55212	-2.72626e-10	1.5339e-05	-1.56919	-2.72626e-10
65935287	chr14:65935287:CAAAGAA:C	1.87928e-07	-1.66433e-10	-1.17529	2.29725e-05	-1.66433e-10	-1.16529
65935975	chr14:65935975:TATA:T	1.9354e-07	-1.66433e-10	-1.14587	2.39861e-05	-1.66433e-10	-1.12211
65936201	chr14:65936201:T:C	1.52661e-05	2.8493	0.372745	0.00166099	2.72619	0.389391
65936267	chr14:65936267:C:T	3.6668e-08	-1.65126	-1.15819	4.05267e-06	-1.72374	-1.17648
65936318	chr14:65936318:T:A	3.40294e-08	-1.75923	-1.12489	4.29089e-06	-1.73993	-1.10317
65936381	chr14:65936381:TA:T	2.15617e-07	-1.66433e-10	-1.03785	2.62367e-05	-1.66433e-10	-1.03243
65936715	chr14:65936715:G:A	3.55961e-07	-1.66433e-10	-0.536531	4.32792e-05	-1.66433e-10	-0.531917
65936739	chr14:65936739:T:C	2.08015e-07	-1.66433e-10	-1.07374	2.59522e-05	-1.66433e-10	-1.04334
65936970	chr14:65936970:G:A	2.75531e-07	-1.66433e-10	-0.792652	3.33259e-05	-1.66433e-10	-0.793255
65937410	chr14:65937410:G:A	2.71111e-07	-1.66433e-10	-0.808823	3.28258e-05	-1.66433e-10	-0.808377
65937412	chr14:65937412:C:T	2.75531e-07	-1.66433e-10	-0.792652	3.33259e-05	-1.66433e-10	-0.793255
65937525	chr14:65937525:T:C	4.21377e-07	-1.66433e-10	-0.367822	5.21786e-05	-1.66433e-10	-0.344918
65937715	chr14:65937715:T:C	3.39997e-08	-1.70257	-1.18243	4.07865e-06	-1.70272	-1.19111
65937743	chr14:65937743:A:G	5.30843e-07	-1.66433e-10	-0.136884	6.60261e-05	-1.66433e-10	-0.10954
65937774	chr14:65937774:T:C	3.37864e-08	-1.69773	-1.19356	4.05681e-06	-1.69768	-1.20151
65938024	chr14:65938024:G:C	1.78448e-07	-1.66433e-10	-1.22706	2.15996e-05	-1.66433e-10	-1.22692
65938166	chr14:65938166:A:G	2.81055e-07	-0.772801	-2.72626e-10	3.51485e-05	-0.740008	-2.72626e-10
65938178	chr14:65938178:T:C	4.20283e-07	-1.66433e-10	-0.370423	5.20223e-05	-1.66433e-10	-0.347918
65938506	chr14:65938506:T:C	2.97216e-07	-1.66433e-10	-0.716892	3.60717e-05	-1.66433e-10	-0.714081
65938712	chr14:65938712:T:A	3.9438e-07	-0.386449	-0.0475879	5.27215e-05	-0.166035	-0.168532
65939197	chr14:65939197:A:G	1.20118e-06	1.72084	-1.04113	0.000112442	1.5026	-1.07976
65939243	chr14:65939243:T:C	2.7964e-07	-1.66433e-10	-0.777846	3.38706e-05	-1.66433e-10	-0.777042
65939366	chr14:65939366:C:T	2.78432e-07	-1.66433e-10	-0.782176	3.37258e-05	-1.66433e-10	-0.781326
65939506	chr14:65939506:T:C	1.91515e-07	-1.66433e-10	-1.15638	2.28972e-05	-1.66433e-10	-1.16858
65939705	chr14:65939705:A:G	1.12831e-07	-1.68546	-2.72626e-10	1.42767e-05	-1.64096	-2.72626e-10
65939869	chr14:65939869:G:A	2.83333e-07	-1.66433e-10	-0.764726	3.43092e-05	-1.66433e-10	-0.764176
65940156	chr14:65940156:C:T	1.9993e-07	-1.11338	-2.72626e-10	2.30493e-05	-1.16195	-2.72626e-10
65940226	chr14:65940226:G:A	6.74599e-07	-1.66433e-10	0.102768	8.07655e-05	-1.66433e-10	0.0919595
65940344	chr14:65940344:A:C	1.15821e-05	4.16091	-1.21504	0.00105768	3.88441	-1.22016
65940465	chr14:65940465:C:T	1.27631e-05	3.13498	-0.092015	0.00132342	2.98291	-0.0945274
65940528	chr14:65940528:G:A	6.52688e-08	-1.00117	-1.23167	6.33218e-06	-1.22756	-1.22638
65940621	chr14:65940621:T:C	3.01114e-07	-0.158002	-0.545861	4.1318e-05	0.0533315	-0.631624
65940658	chr14:65940658:C:A	4.94368e-07	-1.66433e-10	-0.208069	6.02966e-05	-1.66433e-10	-0.200315
65940970	chr14:65940970:A:G	1.05058e-07	-1.75684	-2.72626e-10	1.35836e-05	-1.69073	-2.72626e-10
65941146	chr14:65941146:G:T	3.39845e-07	-1.66433e-10	-0.58286	4.07632e-05	-1.66433e-10	-0.59181
65941166	chr14:65941166:A:G	3.28832e-07	-1.66433e-10	-0.615803	4.0306e-05	-1.66433e-10	-0.603089
65941401	chr14:65941401:G:A	2.9167e-07	-0.735726	-2.72626e-10	3.18167e-05	-0.839598	-2.72626e-10
65941497	chr14:65941497:T:G	2.42619e-07	-1.66433e-10	-0.919856	3.0408e-05	-1.66433e-10	-0.884884
65941664	chr14:65941664:A:C	2.81778e-07	-1.66433e-10	-0.770232	3.41207e-05	-1.66433e-10	-0.769687
65941759	chr14:65941759:A:G	4.31316e-06	3.1808	-1.22273	0.000398874	2.91572	-1.22666
65941774	chr14:65941774:C:T	2.767e-07	-1.66433e-10	-0.788417	3.35111e-05	-1.66433e-10	-0.787713
65942559	chr14:65942559:T:C	1.96354e-07	-1.66433e-10	-1.13143	2.35455e-05	-1.66433e-10	-1.14065
65942610	chr14:65942610:T:C	3.39283e-08	-1.6756	-1.2115	4.00243e-06	-1.69576	-1.21693
65942701	chr14:65942701:A:AT	1.82737e-07	-1.66433e-10	-1.2033	2.19951e-05	-1.66433e-10	-1.20877
65942726	chr14:65942726:C:T	1.88722e-07	-1.66433e-10	-1.17108	2.26671e-05	-1.66433e-10	-1.17868
65942870	chr14:65942870:T:C	2.07319e-07	-1.66433e-10	-1.07709	2.45779e-05	-1.66433e-10	-1.09774
65943119	chr14:65943119:A:T	1.83539e-07	-1.66433e-10	-1.19893	2.20781e-05	-1.66433e-10	-1.205
65943563	chr14:65943563:A:G	1.83871e-07	-1.66433e-10	-1.19712	2.21209e-05	-1.66433e-10	-1.20307
65943747	chr14:65943747:G:A	2.82579e-07	-1.66433e-10	-0.767391	3.41379e-05	-1.66433e-10	-0.769181
65943843	chr14:65943843:T:C	3.61314e-07	-1.66433e-10	-0.521603	4.39703e-05	-1.66433e-10	-0.516077
65944008	chr14:65944008:T:TG	2.93026e-07	-1.66433e-10	-0.731088	3.54056e-05	-1.66433e-10	-0.73272
65944115	chr14:65944115:C:T	2.93425e-07	-1.66433e-10	-0.72973	3.54549e-05	-1.66433e-10	-0.731328
65944138	chr14:65944138:T:C	4.85806e-07	-1.66433e-10	-0.225541	5.93171e-05	-1.66433e-10	-0.216693
65944394	chr14:65944394:G:T	2.67547e-07	-1.66433e-10	-0.822054	3.23333e-05	-1.66433e-10	-0.823492
65944436	chr14:65944436:G:A	3.31161e-06	2.86309	-1.16925	0.000357428	2.73669	-1.15735
65944608	chr14:65944608:A:G	2.84446e-06	1.95657	-0.414786	0.000324489	1.85559	-0.372925
65944763	chr14:65944763:T:A	6.13779e-07	-1.66433e-10	0.00828499	7.06027e-05	-1.66433e-10	-0.0425223
65945047	chr14:65945047:A:G	3.28043e-07	-1.66433e-10	-0.618207	3.92359e-05	-1.66433e-10	-0.629998
65945211	chr14:65945211:T:C	2.12234e-07	-1.66433e-10	-1.05366	2.64111e-05	-1.66433e-10	-1.02581
65945517	chr14:65945517:G:A	6.85949e-08	-0.991681	-1.19145	6.59875e-06	-1.22695	-1.18576
65945581	chr14:65945581:G:C	1.93339e-07	-0.524867	-0.622038	2.60694e-05	-0.34389	-0.694938
65945728	chr14:65945728:A:G	4.41406e-08	-1.49237	-1.1316	4.9893e-06	-1.5528	-1.13949
65945970	chr14:65945970:AC:A	1.86355e-07	-1.66433e-10	-1.1837	2.28263e-05	-1.66433e-10	-1.17168
65946672	chr14:65946672:T:C	2.10772e-07	-0.0624564	-0.998117	3.10853e-05	0.163459	-1.02631
65946685	chr14:65946685:G:A	6.43874e-08	-1.01452	-1.23191	6.16123e-06	-1.25145	-1.22986
65946764	chr14:65946764:G:A	2.4663e-07	-1.66433e-10	-0.90346	3.07602e-05	-1.66433e-10	-0.873369
65946942	chr14:65946942:C:T	1.11346e-06	1.61887	-1.01499	0.000167083	1.85741	-1.03851
65946943	chr14:65946943:C:T	2.39592e-07	-1.66433e-10	-0.932412	2.98452e-05	-1.66433e-10	-0.903565
65947068	chr14:65947068:C:T	5.31952e-07	-1.66433e-10	-0.134798	6.48855e-05	-1.66433e-10	-0.126966
65947572	chr14:65947572:A:G	1.86361e-07	-0.538735	-0.644928	2.46762e-05	-0.366902	-0.726851
65947886	chr14:65947886:C:A	8.99943e-08	-1.1105	-0.801102	1.18011e-05	-0.961634	-0.869767
65948062	chr14:65948062:C:T	3.77232e-07	-0.478489	-2.72626e-10	4.94702e-05	-0.398219	-2.72626e-10
65948243	chr14:65948243:G:A	1.0363e-07	-1.20362	-0.5669	1.17213e-05	-1.29881	-0.539374
65948422	chr14:65948422:G:A	2.50248e-07	-1.66433e-10	-0.888899	3.05101e-05	-1.66433e-10	-0.881533
65948706	chr14:65948706:A:G	1.70668e-07	-1.27163	-2.72626e-10	1.89179e-05	-1.35948	-2.72626e-10
65948761	chr14:65948761:C:T	1.49347e-06	-1.66433e-10	0.897506	0.000187666	-1.66433e-10	0.935072
65948776	chr14:65948776:C:T	2.47732e-07	-1.66433e-10	-0.899002	2.93448e-05	-1.66433e-10	-0.920475
65949254	chr14:65949254:CA:C	1.90286e-07	-1.66433e-10	-1.16282	2.26249e-05	-1.66433e-10	-1.18054
65949316	chr14:65949316:G:A	6.56951e-08	-1.09433	-1.13199	8.77904e-06	-0.987955	-1.13927
65949508	chr14:65949508:T:C	4.65209e-08	-1.43216	-1.13929	5.82517e-06	-1.42616	-1.11124
65949659	chr14:65949659:G:T	2.00622e-07	-1.66433e-10	-1.10993	2.41094e-05	-1.66433e-10	-1.11699
65949660	chr14:65949660:A:T	2.00622e-07	-1.66433e-10	-1.10993	2.41094e-05	-1.66433e-10	-1.11699
65949696	chr14:65949696:T:A	1.96584e-07	-1.66433e-10	-1.13026	2.38931e-05	-1.66433e-10	-1.126
65950424	chr14:65950424:T:C	2.00409e-07	-1.66433e-10	-1.11099	2.44613e-05	-1.66433e-10	-1.1025
65950526	chr14:65950526:C:A	1.90998e-07	-1.66433e-10	-1.15909	2.28434e-05	-1.66433e-10	-1.17093
65950570	chr14:65950570:C:T	4.12325e-08	-1.75909	-0.933039	5.05997e-06	-1.75505	-0.923175
65950706	chr14:65950706:T:C	2.25127e-07	-1.66433e-10	-0.994685	2.73836e-05	-1.66433e-10	-0.989647
65950850	chr14:65950850:TC:T	2.63844e-07	-1.66102	0.825028	3.46197e-05	-1.67696	0.921796
65951005	chr14:65951005:T:C	7.5911e-08	-1.7392	-0.342591	9.53295e-06	-1.72994	-0.314899
65951009	chr14:65951009:A:G	8.60538e-08	-1.73791	-0.21847	1.08441e-05	-1.72794	-0.18803
65951033	chr14:65951033:A:G	8.07548e-08	-0.84399	-1.17594	7.4771e-06	-1.11809	-1.16966
65951242	chr14:65951242:C:T	1.63868e-07	-1.73677	0.424479	2.13817e-05	-1.71206	0.475008
65951594	chr14:65951594:G:A	1.76652e-07	-1.66433e-10	-1.23717	2.13709e-05	-1.66433e-10	-1.23756
65951750	chr14:65951750:T:A	6.47319e-08	-1.03934	-1.20176	6.20941e-06	-1.27691	-1.19662
65952237	chr14:65952237:G:A	1.18623e-07	-1.6354	-2.72626e-10	1.72955e-05	-1.44915	-2.72626e-10
65952268	chr14:65952268:G:A	1.35474e-07	-1.50257	-2.72626e-10	1.59995e-05	-1.52703	-2.72626e-10
65952381	chr14:65952381:G:C	4.00098e-07	0.762808	-1.18245	5.11368e-05	0.849496	-1.21458
65952470	chr14:65952470:A:C	1.81477e-07	-1.66433e-10	-1.21022	2.21413e-05	-1.66433e-10	-1.20214
65952866	chr14:65952866:T:G	2.06193e-07	-1.66433e-10	-1.08254	2.54244e-05	-1.66433e-10	-1.06388
65952892	chr14:65952892:T:C	1.99473e-07	-1.66433e-10	-1.11567	2.39279e-05	-1.66433e-10	-1.12454
65953034	chr14:65953034:C:T	3.04521e-08	-1.75836	-1.23683	3.71677e-06	-1.74916	-1.23758
65953429	chr14:65953429:G:T	7.89278e-07	-1.66433e-10	0.259769	9.99541e-05	-1.66433e-10	0.305121
65953500	chr14:65953500:A:G	1.76988e-07	-1.66433e-10	-1.23527	2.14017e-05	-1.66433e-10	-1.23612
65953759	chr14:65953759:G:C	1.85777e-07	-1.66433e-10	-1.18681	2.24904e-05	-1.66433e-10	-1.1865
65954096	chr14:65954096:A:G	4.65996e-06	-1.66433e-10	2.03541	0.000593687	-1.66433e-10	2.08676
65954377	chr14:65954377:A:C	8.52228e-08	-1.61071	-0.355366	1.08038e-05	-1.63899	-0.280697
65954405	chr14:65954405:G:A	1.58081e-07	-1.34825	-2.72626e-10	2.57805e-05	-1.04997	-2.72626e-10
65954691	chr14:65954691:A:G	1.88339e-07	-1.66433e-10	-1.17311	2.30097e-05	-1.66433e-10	-1.16367
65955051	chr14:65955051:C:A	3.35597e-07	-1.66433e-10	-0.595439	4.00829e-05	-1.66433e-10	-0.608639
65955372	chr14:65955372:G:C	1.04763e-07	-1.75965	-2.72626e-10	1.27547e-05	-1.75369	-2.72626e-10
65956042	chr14:65956042:C:T	2.28415e-07	-1.66433e-10	-0.980187	2.79854e-05	-1.66433e-10	-0.967906
65956406	chr14:65956406:T:G	2.22014e-07	-1.66433e-10	-1.00861	2.71836e-05	-1.66433e-10	-0.996975
65956817	chr14:65956817:T:C	2.2488e-07	-1.66433e-10	-0.995783	2.72728e-05	-1.66433e-10	-0.9937
65956861	chr14:65956861:C:T	1.77327e-07	-1.66433e-10	-1.23336	2.14418e-05	-1.66433e-10	-1.23425
65956946	chr14:65956946:G:C	5.05393e-08	-1.3455	-1.1431	5.75083e-06	-1.39551	-1.15473
65957051	chr14:65957051:C:T	1.86372e-07	-1.66433e-10	-1.18361	2.2772e-05	-1.66433e-10	-1.17406
65957059	chr14:65957059:A:G	2.13117e-07	-1.66433e-10	-1.04951	2.64057e-05	-1.66433e-10	-1.02601
65957454	chr14:65957454:T:C	2.1025e-07	0.00694311	-1.07	2.31779e-05	-0.0903375	-1.06605
65957538	chr14:65957538:C:T	4.79378e-07	-1.66433e-10	-0.238861	5.70624e-05	-1.66433e-10	-0.255444
65957887	chr14:65957887:C:A	3.99293e-08	-1.5298	-1.19444	5.50927e-06	-1.42093	-1.17223
65957985	chr14:65957985:G:GC	1.83228e-07	-1.66433e-10	-1.20062	2.23295e-05	-1.66433e-10	-1.19368
65958052	chr14:65958052:T:C	5.35242e-08	-1.60103	-0.830187	6.53435e-06	-1.54857	-0.873943
65958100	chr14:65958100:T:C	1.09033e-07	-1.7197	-2.72626e-10	1.36198e-05	-1.68806	-2.72626e-10
65958118	chr14:65958118:G:T	3.97673e-08	-1.51323	-1.21508	5.2137e-06	-1.43147	-1.21683
65958177	chr14:65958177:C:T	7.52288e-08	-0.904807	-1.18601	8.55694e-06	-0.955047	-1.1978
65958224	chr14:65958224:T:C	1.0287e-07	-0.766816	-1.01107	1.48923e-05	-0.643852	-0.954892
65958413	chr14:65958413:T:A	1.76828e-07	-1.66433e-10	-1.23617	2.14142e-05	-1.66433e-10	-1.23553
65958441	chr14:65958441:A:C	4.32842e-08	-1.68745	-0.956109	5.33916e-06	-1.72055	-0.903977
65958565	chr14:65958565:A:G	2.33461e-07	-1.30942	0.35108	2.4747e-05	-1.54003	0.449142
65958769	chr14:65958769:T:C	9.25403e-08	-1.26693	-0.616778	9.62746e-06	-1.37895	-0.656023
65958859	chr14:65958859:T:C	8.05242e-07	-1.66433e-10	0.279793	9.57618e-05	-1.66433e-10	0.262274
65958900	chr14:65958900:G:A	6.4456e-07	-1.76092	1.81814	9.09772e-05	-1.75456	1.96558
65959044	chr14:65959044:G:A	5.13979e-07	-1.66433e-10	-0.169168	6.05673e-05	-1.66433e-10	-0.195836
65959156	chr14:65959156:T:C	2.86491e-07	0.344828	-1.09847	3.12552e-05	0.249666	-1.10707
65959159	chr14:65959159:G:A	3.098e-07	-1.66433e-10	-0.675423	3.61294e-05	-1.66433e-10	-0.712482
65959160	chr14:65959160:T:G	3.40518e-08	-1.66392	-1.21954	4.05128e-06	-1.69396	-1.2066
65959358	chr14:65959358:A:G	1.78163e-07	-1.66433e-10	-1.22865	2.16173e-05	-1.66433e-10	-1.2261
65960108	chr14:65960108:C:T	2.1228e-07	0.176666	-1.23011	2.31117e-05	0.0733213	-1.23257
65960258	chr14:65960258:A:G	1.78268e-07	-1.66433e-10	-1.22806	2.15492e-05	-1.66433e-10	-1.22925
65960524	chr14:65960524:G:A	8.32928e-08	-0.752031	-1.23696	1.26508e-05	-0.54384	-1.21803
65960930	chr14:65960930:G:A	6.7344e-07	-1.66433e-10	0.101049	8.24537e-05	-1.66433e-10	0.112647
65961051	chr14:65961051:A:G	6.16978e-08	-1.48035	-0.80875	6.42085e-06	-1.64225	-0.79779
65961193	chr14:65961193:C:T	4.07117e-07	-0.970526	0.568277	6.87506e-05	-0.741369	0.672265
65961569	chr14:65961569:G:T	3.25234e-07	-1.66433e-10	-0.626806	3.92096e-05	-1.66433e-10	-0.630669
65961619	chr14:65961619:A:G	4.68699e-07	-1.66433e-10	-0.26139	5.80441e-05	-1.66433e-10	-0.238387
65961920	chr14:65961920:A:G	1.15961e-07	-0.907614	-0.750485	1.81257e-05	-0.766004	-0.636258
65961994	chr14:65961994:G:A	4.9982e-07	-1.66433e-10	-0.197102	6.19641e-05	-1.66433e-10	-0.173036
65962030	chr14:65962030:C:A	2.88834e-07	-1.66433e-10	-0.745497	3.49968e-05	-1.66433e-10	-0.744333
65962319	chr14:65962319:G:A	4.18484e-07	-1.66433e-10	-0.374712	5.20472e-05	-1.66433e-10	-0.34744
65962416	chr14:65962416:G:A	1.14755e-07	-1.66855	-2.72626e-10	1.38559e-05	-1.67088	-2.72626e-10
65962603	chr14:65962603:G:A	3.17932e-08	-1.73434	-1.21776	4.02131e-06	-1.69203	-1.21595
65962629	chr14:65962629:A:G	1.76582e-07	-1.66433e-10	-1.23756	2.13826e-05	-1.66433e-10	-1.23701
65962691	chr14:65962691:T:C	8.56574e-08	-1.49683	-0.464162	9.02379e-06	-1.65247	-0.44726
65962788	chr14:65962788:G:A	7.72144e-08	-1.50094	-0.563819	8.13996e-06	-1.65457	-0.548238
65962951	chr14:65962951:C:T	4.32125e-07	-1.66433e-10	-0.342635	5.10065e-05	-1.66433e-10	-0.367637
65963399	chr14:65963399:A:G	6.23412e-07	-1.66433e-10	0.023857	7.80808e-05	-1.66433e-10	0.0581541
65963605	chr14:65963605:G:A	4.90519e-07	-1.64914	1.43325	6.63298e-05	-1.6918	1.58685
65963924	chr14:65963924:G:A	3.54089e-08	-1.67334	-1.17104	4.26329e-06	-1.70218	-1.14737
65963972	chr14:65963972:C:T	4.67061e-08	-1.62628	-0.941198	5.87636e-06	-1.59442	-0.934232
65964085	chr14:65964085:C:T	2.35685e-07	-1.66433e-10	-0.948855	2.88378e-05	-1.66433e-10	-0.937904
65964121	chr14:65964121:C:T	2.70236e-07	-1.66433e-10	-0.812053	3.28111e-05	-1.66433e-10	-0.808823
65964676	chr14:65964676:C:T	7.49154e-08	-1.01651	-1.07849	1.07676e-05	-0.847944	-1.0751
65965036	chr14:65965036:T:C	6.67807e-07	-1.66433e-10	0.0926482	8.36375e-05	-1.66433e-10	0.126902
65965178	chr14:65965178:C:T	1.78967e-07	-1.66433e-10	-1.22415	2.16578e-05	-1.66433e-10	-1.22423
65965217	chr14:65965217:T:C	1.48938e-07	-1.66212	0.254303	1.96586e-05	-1.69395	0.372871
65965375	chr14:65965375:GGTATC:G	2.74644e-07	-1.66433e-10	-0.795873	3.32425e-05	-1.66433e-10	-0.795762
65965577	chr14:65965577:A:C	2.40889e-07	-1.72802	0.801006	3.29124e-05	-1.74611	0.940369
65965628	chr14:65965628:G:A	2.72688e-07	-1.66433e-10	-0.803023	3.30806e-05	-1.66433e-10	-0.800644
65965843	chr14:65965843:A:G	1.2252e-07	-0.856553	-0.746527	1.78391e-05	-0.782667	-0.635529
65966026	chr14:65966026:C:A	1.051e-07	-1.75644	-2.72626e-10	1.27694e-05	-1.75254	-2.72626e-10
65966042	chr14:65966042:G:A	1.04637e-07	-1.76085	-2.72626e-10	1.26634e-05	-1.76087	-2.72626e-10
65966481	chr14:65966481:C:T	1.62538e-07	-1.32044	-2.72626e-10	2.46337e-05	-1.09548	-2.72626e-10
65966697	chr14:65966697:A:G	2.48959e-07	-1.66433e-10	-0.894063	2.93787e-05	-1.66433e-10	-0.919319
65967167	chr14:65967167:T:A	1.05373e-07	-1.75384	-2.72626e-10	1.28198e-05	-1.7486	-2.72626e-10
65967318	chr14:65967318:T:C	3.38985e-08	-1.6504	-1.23758	4.08284e-06	-1.65561	-1.23719
65967473	chr14:65967473:C:T	3.76153e-07	-1.66433e-10	-0.481354	4.42713e-05	-1.66433e-10	-0.509252
65967475	chr14:65967475:C:T	5.56453e-07	-1.66433e-10	-0.0897682	6.55854e-05	-1.66433e-10	-0.116236
65967520	chr14:65967520:T:A	1.19897e-07	-0.989913	-0.634806	1.96782e-05	-0.8211	-0.498979
65967919	chr14:65967919:A:G	1.9468e-07	-1.66433e-10	-1.13999	2.36492e-05	-1.66433e-10	-1.13626
65969002	chr14:65969002:G:A	1.76786e-07	-1.66433e-10	-1.23641	2.14807e-05	-1.66433e-10	-1.23243
65969231	chr14:65969231:A:G	7.18482e-08	-0.959057	-1.17774	9.10643e-06	-0.908888	-1.18172
65969453	chr14:65969453:A:G	3.82174e-07	-1.66433e-10	-0.465474	4.44828e-05	-1.66433e-10	-0.504488
65969595	chr14:65969595:C:T	2.4264e-07	-1.66433e-10	-0.91977	2.98583e-05	-1.66433e-10	-0.903128
65969644	chr14:65969644:T:C	8.35923e-08	-1.71294	-0.272464	1.13192e-05	-1.71012	-0.162969
65969823	chr14:65969823:C:T	3.13649e-08	-1.74699	-1.21867	3.8216e-06	-1.74627	-1.21265
65969974	chr14:65969974:G:A	4.78721e-08	-1.69047	-0.85235	5.69641e-06	-1.70467	-0.85508
65970017	chr14:65970017:T:C	1.43492e-07	-1.58477	0.139704	1.89609e-05	-1.60777	0.25056
65970443	chr14:65970443:G:C	3.73642e-07	-1.66433e-10	-0.488053	4.71958e-05	-1.66433e-10	-0.445286
65970501	chr14:65970501:C:T	4.59755e-07	-0.280658	-2.72626e-10	6.05207e-05	-0.196605	-2.72626e-10
65970544	chr14:65970544:A:G	1.43075e-07	-1.44798	-2.72626e-10	1.73043e-05	-1.44864	-2.72626e-10
65970652	chr14:65970652:T:C	1.87881e-07	-1.66433e-10	-1.17554	2.2837e-05	-1.66433e-10	-1.17121
65970684	chr14:65970684:C:T	1.77577e-07	-1.66433e-10	-1.23195	2.14889e-05	-1.66433e-10	-1.23206
65970845	chr14:65970845:A:G	3.49699e-08	-1.75411	-1.10276	4.50408e-06	-1.73598	-1.05863
65970907	chr14:65970907:A:G	1.92673e-07	-1.66433e-10	-1.15036	2.32756e-05	-1.66433e-10	-1.15218
65971154	chr14:65971154:T:C	2.68776e-07	-1.66433e-10	-0.817473	3.21594e-05	-1.66433e-10	-0.828886
65971471	chr14:65971471:T:G	1.97829e-07	0.0831341	-1.20708	2.50059e-05	0.129154	-1.20963
65971477	chr14:65971477:A:T	3.53919e-08	-1.65183	-1.19304	4.31709e-06	-1.64636	-1.19064
65971663	chr14:65971663:C:A	4.74684e-08	-1.61652	-0.934764	5.34667e-06	-1.66849	-0.954628
65971721	chr14:65971721:T:C	5.43752e-07	-1.66433e-10	-0.112858	6.56671e-05	-1.66433e-10	-0.114991
65971948	chr14:65971948:A:G	3.52217e-08	-1.66911	-1.18058	4.39719e-06	-1.65276	-1.16586
65972131	chr14:65972131:A:G	3.54412e-08	-1.66306	-1.18042	4.42552e-06	-1.64653	-1.16567
65972205	chr14:65972205:T:C	5.29435e-08	-1.22296	-1.21917	6.42501e-06	-1.25858	-1.18081
65972266	chr14:65972266:G:C	2.69289e-06	1.48702	-2.72626e-10	0.000248464	1.21571	-2.72626e-10
65972673	chr14:65972673:C:T	3.35759e-08	-1.72407	-1.17347	4.17366e-06	-1.7132	-1.1576
65972681	chr14:65972681:C:T	2.09465e-06	-1.66433e-10	1.23579	0.00024574	-1.66433e-10	1.20468
65972945	chr14:65972945:T:C	1.76703e-07	-1.66433e-10	-1.23688	2.14183e-05	-1.66433e-10	-1.23534
65972994	chr14:65972994:TTAAAA:T	2.26899e-07	-1.66433e-10	-0.986843	2.6789e-05	-1.66433e-10	-1.0116
65973002	chr14:65973002:A:T	5.36865e-07	-1.66433e-10	-0.125603	6.53242e-05	-1.66433e-10	-0.120227
65973103	chr14:65973103:A:T	5.26634e-07	-1.66433e-10	-0.144845	6.36238e-05	-1.66433e-10	-0.146602
65973193	chr14:65973193:A:G	5.98421e-08	-1.74932	-0.570317	7.05219e-06	-1.76071	-0.585539
65973654	chr14:65973654:G:A	2.36572e-07	-1.66433e-10	-0.945098	2.88642e-05	-1.66433e-10	-0.936988
65974121	chr14:65974121:C:T	5.28313e-07	-1.66433e-10	-0.141661	6.38269e-05	-1.66433e-10	-0.143416
65974206	chr14:65974206:T:TAG	8.24716e-08	-1.74997	-0.248931	9.70875e-06	-1.76082	-0.26574
65974829	chr14:65974829:C:T	7.01438e-08	-1.5894	-0.571403	7.77036e-06	-1.64752	-0.601757
65975099	chr14:65975099:T:C	3.4561e-08	-1.75044	-1.11819	4.23309e-06	-1.74751	-1.10915
65975128	chr14:65975128:T:G	9.98376e-08	-0.729722	-1.07808	1.25428e-05	-0.687347	-1.0831
65975221	chr14:65975221:G:A	1.0399e-07	-1.76081	-0.00624996	1.3781e-05	-1.76091	0.0846126
65975288	chr14:65975288:A:G	1.39183e-07	-0.336008	-1.13955	1.73845e-05	-0.300308	-1.1437
65975349	chr14:65975349:T:C	1.20856e-07	-0.942762	-0.67399	1.61357e-05	-0.937636	-0.580922
65975390	chr14:65975390:A:G	2.7049e-07	-1.66433e-10	-0.811116	3.31037e-05	-1.66433e-10	-0.799944
65975724	chr14:65975724:T:C	3.31527e-08	-1.76086	-1.14937	4.08981e-06	-1.75887	-1.13222
65975838	chr14:65975838:T:TG	1.95884e-07	-1.66433e-10	-1.13383	2.38443e-05	-1.66433e-10	-1.12805
65976136	chr14:65976136:GAGA:G	3.27334e-08	-1.69934	-1.22362	3.8864e-06	-1.7154	-1.2267
65976188	chr14:65976188:T:C	3.20472e-08	-1.7608	-1.18334	3.93299e-06	-1.76063	-1.16956
65976778	chr14:65976778:A:G	2.07073e-07	-0.525394	-0.552884	2.81558e-05	-0.514254	-0.447585
65977350	chr14:65977350:C:T	4.79743e-07	-0.238099	-2.72626e-10	6.68016e-05	-0.0978637	-2.72626e-10
65977613	chr14:65977613:G:A	1.80152e-07	-1.66433e-10	-1.21755	2.17416e-05	-1.66433e-10	-1.22036
65977626	chr14:65977626:C:T	1.7963e-07	-0.89892	-0.321531	2.69742e-05	-0.799153	-0.205557
65977792	chr14:65977792:T:C	1.05657e-07	-0.617089	-1.13407	1.22958e-05	-0.651238	-1.1391
65977966	chr14:65977966:A:G	1.77577e-07	-1.66433e-10	-1.23195	2.14712e-05	-1.66433e-10	-1.23288
65978574	chr14:65978574:A:C	1.42195e-07	-1.45415	-2.72626e-10	1.78964e-05	-1.41499	-2.72626e-10
65978622	chr14:65978622:A:G	1.77114e-07	-1.66433e-10	-1.23456	2.14364e-05	-1.66433e-10	-1.2345
65978711	chr14:65978711:C:T	1.11534e-07	-1.69702	-2.72626e-10	1.31753e-05	-1.72125	-2.72626e-10
65978838	chr14:65978838:CAG:C	1.46268e-07	-1.76058	0.33467	1.95141e-05	-1.76095	0.432501
65979101	chr14:65979101:A:T	2.27172e-07	-1.66433e-10	-0.985644	2.77064e-05	-1.66433e-10	-0.977925
65979118	chr14:65979118:G:A	1.04823e-07	-1.75908	-2.72626e-10	1.28363e-05	-1.74731	-2.72626e-10
65979323	chr14:65979323:A:G	1.79034e-07	-1.66433e-10	-1.22378	2.17358e-05	-1.66433e-10	-1.22063
65979626	chr14:65979626:G:A	4.16483e-08	-1.73932	-0.942767	5.35284e-06	-1.74806	-0.873903
65979629	chr14:65979629:T:C	1.99499e-07	-1.66433e-10	-1.11554	2.41349e-05	-1.66433e-10	-1.11593
65979854	chr14:65979854:G:A	5.09868e-07	-1.66433e-10	-0.177198	6.16049e-05	-1.66433e-10	-0.178848
65979879	chr14:65979879:C:T	8.32457e-08	-1.74761	-0.24194	9.827e-06	-1.7382	-0.276254
65980340	chr14:65980340:T:C	1.87715e-07	-1.66433e-10	-1.17643	2.27024e-05	-1.66433e-10	-1.17712
65980392	chr14:65980392:C:T	6.05571e-07	-1.66433e-10	-0.00517803	7.31442e-05	-1.66433e-10	-0.00715751
65980449	chr14:65980449:C:T	1.70811e-07	-1.27079	-2.72626e-10	1.97776e-05	-1.31504	-2.72626e-10
65980541	chr14:65980541:C:T	3.44584e-07	-1.66433e-10	-0.569013	4.0156e-05	-1.66433e-10	-0.606818
65980860	chr14:65980860:T:G	1.0819e-07	-1.72746	-2.72626e-10	1.32842e-05	-1.71302	-2.72626e-10
65981050	chr14:65981050:G:A	1.1687e-07	-1.65029	-2.72626e-10	1.61218e-05	-1.51942	-2.72626e-10
65981227	chr14:65981227:A:T	1.925e-07	-1.66433e-10	-1.15125	2.34427e-05	-1.66433e-10	-1.14503
65981552	chr14:65981552:A:G	3.15207e-07	-1.66433e-10	-0.658122	3.66935e-05	-1.66433e-10	-0.69699
65981853	chr14:65981853:C:T	2.92296e-07	-1.66433e-10	-0.733582	3.57331e-05	-1.66433e-10	-0.723513
65982139	chr14:65982139:C:T	1.78934e-07	-1.66433e-10	-1.22433	2.18749e-05	-1.66433e-10	-1.21425
65982424	chr14:65982424:G:A	3.1951e-07	-1.66433e-10	-0.644561	3.88551e-05	-1.66433e-10	-0.63975
65982428	chr14:65982428:C:T	2.73126e-07	-1.66433e-10	-0.801417	3.33858e-05	-1.66433e-10	-0.791459
65982482	chr14:65982482:A:G	2.39704e-07	-1.66433e-10	-0.931944	2.94894e-05	-1.66433e-10	-0.915558
65982644	chr14:65982644:CACAA:C	4.20432e-07	-1.66433e-10	-0.370067	5.18226e-05	-1.66433e-10	-0.351764
65983272	chr14:65983272:G:T	2.27267e-07	-1.66433e-10	-0.985224	2.72736e-05	-1.66433e-10	-0.993671
65983373	chr14:65983373:C:T	5.39954e-08	-1.67962	-0.742835	6.91973e-06	-1.69757	-0.667648
65983552	chr14:65983552:A:C	1.86924e-07	-1.66433e-10	-1.18065	2.27303e-05	-1.66433e-10	-1.17589
65983974	chr14:65983974:T:C	6.99443e-08	-1.02108	-1.14257	8.45867e-06	-1.04794	-1.11646
65984170	chr14:65984170:C:T	1.70173e-06	-1.66433e-10	1.02805	0.000210656	-1.66433e-10	1.05064
65984535	chr14:65984535:C:T	1.7333e-07	-0.717702	-0.538448	2.26932e-05	-0.71757	-0.459954
65985281	chr14:65985281:A:C	1.98508e-07	-1.66433e-10	-1.12052	2.41705e-05	-1.66433e-10	-1.11446
65985614	chr14:65985614:C:T	2.6966e-07	-1.66433e-10	-0.814189	3.28846e-05	-1.66433e-10	-0.806585
65985696	chr14:65985696:A:G	3.28456e-08	-1.68353	-1.236	3.93896e-06	-1.69521	-1.23346
65985811	chr14:65985811:T:C	6.38554e-08	-1.75757	-0.497156	7.63538e-06	-1.74634	-0.520459
65985814	chr14:65985814:G:A	7.66232e-08	-0.835769	-1.23668	9.36817e-06	-0.831938	-1.23033
65985859	chr14:65985859:C:G	1.81629e-07	-1.66433e-10	-1.20938	2.20167e-05	-1.66433e-10	-1.20779
65985885	chr14:65985885:G:A	1.79544e-07	-1.66433e-10	-1.22093	2.19187e-05	-1.66433e-10	-1.21225
65985977	chr14:65985977:A:G	1.95604e-07	-1.66433e-10	-1.13526	2.42243e-05	-1.66433e-10	-1.11224
65986148	chr14:65986148:C:A	3.08585e-07	-1.66433e-10	-0.679352	3.60282e-05	-1.66433e-10	-0.715289
65986456	chr14:65986456:T:G	1.36022e-07	-0.368278	-1.13026	1.53895e-05	-0.427625	-1.13828
65986751	chr14:65986751:A:C	3.12086e-08	-1.73547	-1.23519	3.72135e-06	-1.75053	-1.23498
65987008	chr14:65987008:G:A	1.93797e-07	-1.66433e-10	-1.14454	2.35918e-05	-1.66433e-10	-1.13869
65987151	chr14:65987151:G:A	1.77512e-07	-1.66433e-10	-1.23231	2.14091e-05	-1.66433e-10	-1.23577
65987677	chr14:65987677:C:T	2.41391e-07	-1.66433e-10	-0.924931	2.95522e-05	-1.66433e-10	-0.913431
65987952	chr14:65987952:G:C	6.17169e-07	-1.66433e-10	0.013793	7.45583e-05	-1.66433e-10	0.0119916
65988784	chr14:65988784:A:G	1.71961e-07	-0.623356	-0.640728	1.68407e-05	-0.817575	-0.658217
65989228	chr14:65989228:G:A	2.09017e-07	-1.66433e-10	-1.06893	2.53327e-05	-1.66433e-10	-1.06749
65989308	chr14:65989308:T:C	1.098e-07	-1.71269	-2.72626e-10	1.35009e-05	-1.69683	-2.72626e-10
65989477	chr14:65989477:C:T	2.81422e-07	-1.66433e-10	-0.771495	3.43904e-05	-1.66433e-10	-0.761812
65989774	chr14:65989774:C:T	1.2613e-07	-1.57404	-2.72626e-10	1.5392e-05	-1.56574	-2.72626e-10
65989833	chr14:65989833:A:G	1.85106e-07	-1.66433e-10	-1.19042	2.22078e-05	-1.66433e-10	-1.19915
65990154	chr14:65990154:A:T	1.25234e-07	-1.71989	0.13872	1.69443e-05	-1.72523	0.255567
65990549	chr14:65990549:T:C	1.22796e-07	-1.7343	0.133473	1.66119e-05	-1.73851	0.249043
65990995	chr14:65990995:A:G	1.2475e-07	-1.58504	-2.72626e-10	1.5173e-05	-1.58008	-2.72626e-10
65991127	chr14:65991127:C:T	4.61357e-07	-1.66433e-10	-0.277179	5.78353e-05	-1.66433e-10	-0.241991
65991356	chr14:65991356:C:A	1.37363e-07	-1.48873	-2.72626e-10	1.72739e-05	-1.4504	-2.72626e-10
65991424	chr14:65991424:G:A	5.33348e-07	-1.66433e-10	-0.132176	6.44143e-05	-1.66433e-10	-0.134255
65991533	chr14:65991533:C:T	3.0405e-08	-1.75922	-1.23752	3.68167e-06	-1.75864	-1.23758
65992065	chr14:65992065:G:A	2.35008e-07	-1.66433e-10	-0.951729	2.86697e-05	-1.66433e-10	-0.943748
65992428	chr14:65992428:G:A	1.81013e-07	-1.66433e-10	-1.21278	2.20579e-05	-1.66433e-10	-1.20592
65992976	chr14:65992976:A:G	1.56794e-07	-0.259235	-1.09718	1.77255e-05	-0.319347	-1.10524
65993042	chr14:65993042:G:A	4.94049e-08	-1.75681	-0.754487	6.50251e-06	-1.76029	-0.66711
65993119	chr14:65993119:A:C	4.12662e-08	-1.69261	-0.998695	4.9008e-06	-1.7175	-0.992696
65993742	chr14:65993742:T:C	1.04684e-07	-1.7604	-2.72626e-10	1.26802e-05	-1.75955	-2.72626e-10
65993918	chr14:65993918:A:C	1.90214e-07	-1.66433e-10	-1.1632	2.30493e-05	-1.66433e-10	-1.16196
65994024	chr14:65994024:A:G	3.66552e-07	0.710946	-1.21816	4.51962e-05	0.746365	-1.23494
65994041	chr14:65994041:A:G	2.09082e-07	-1.75708	0.688457	2.87329e-05	-1.75892	0.817375
65994276	chr14:65994276:A:G	1.87447e-07	-1.66433e-10	-1.17785	2.28119e-05	-1.66433e-10	-1.17231
65995134	chr14:65995134:C:T	1.79868e-07	-1.66433e-10	-1.21913	2.20051e-05	-1.66433e-10	-1.20832
65995233	chr14:65995233:T:G	1.83106e-07	-1.66433e-10	-1.20129	2.21833e-05	-1.66433e-10	-1.20025
65995260	chr14:65995260:G:T	7.35875e-08	-1.67695	-0.435922	9.66185e-06	-1.71881	-0.312599
65995397	chr14:65995397:T:C	2.87021e-07	-1.52116	0.769366	4.16935e-05	-1.50663	0.937382
65996070	chr14:65996070:C:G	1.36228e-07	-1.49702	-2.72626e-10	1.66734e-05	-1.48577	-2.72626e-10
65996358	chr14:65996358:A:G	2.31988e-07	-1.66433e-10	-0.964665	2.81769e-05	-1.66433e-10	-0.961086
65996666	chr14:65996666:G:A	5.75565e-08	-1.67075	-0.687832	6.54344e-06	-1.71049	-0.710639
65996815	chr14:65996815:TC:T	5.78505e-08	-1.72457	-0.628922	7.51144e-06	-1.74856	-0.534605
65996943	chr14:65996943:G:GGCCCCCTCCCA	2.42052e-07	-1.66433e-10	-0.922196	2.98864e-05	-1.66433e-10	-0.902187
65996958	chr14:65996958:C:G	1.05106e-07	-1.75638	-2.72626e-10	1.28953e-05	-1.74273	-2.72626e-10
65997351	chr14:65997351:G:A	4.44509e-08	-1.74002	-0.876948	5.40762e-06	-1.74295	-0.868831
65997710	chr14:65997710:C:G	2.63635e-06	2.67377	-1.20797	0.000298171	2.6307	-1.23263
65997956	chr14:65997956:G:C	6.72264e-07	-1.66433e-10	0.0993011	8.09366e-05	-1.66433e-10	0.0940756
65998094	chr14:65998094:A:G	2.34982e-07	-1.75674	0.804901	3.23433e-05	-1.75875	0.935566
65998314	chr14:65998314:C:T	1.85477e-07	-1.66433e-10	-1.18842	2.2723e-05	-1.66433e-10	-1.17621
65998670	chr14:65998670:A:G	1.32232e-07	-1.73547	0.208684	1.78224e-05	-1.7404	0.321269
65999144	chr14:65999144:C:T	3.40161e-07	-1.66433e-10	-0.58193	3.95857e-05	-1.66433e-10	-0.621122
65999416	chr14:65999416:A:T	3.15897e-07	-1.66433e-10	-0.655936	3.83731e-05	-1.66433e-10	-0.652234
65999678	chr14:65999678:A:T	5.56527e-07	-1.66433e-10	-0.0896344	6.65546e-05	-1.66433e-10	-0.101567
65999730	chr14:65999730:T:G	1.22916e-07	-1.72979	0.129939	1.65518e-05	-1.73505	0.241954
65999893	chr14:65999893:A:G	5.8029e-07	-1.66433e-10	-0.0478226	6.9884e-05	-1.66433e-10	-0.0527527
65999947	chr14:65999947:C:A	1.77391e-07	-1.66433e-10	-1.23299	2.14322e-05	-1.66433e-10	-1.2347
65999989	chr14:65999989:C:T	7.55874e-07	1.05734	-0.840812	0.000100393	1.0626	-0.753091
66000138	chr14:66000138:T:A	1.79225e-07	-1.66433e-10	-1.22271	2.19074e-05	-1.66433e-10	-1.21277
66000193	chr14:66000193:A:G	1.15323e-07	-1.66361	-2.72626e-10	1.32269e-05	-1.71734	-2.72626e-10
66000589	chr14:66000589:T:C	1.95364e-07	-1.66433e-10	-1.13648	2.36361e-05	-1.66433e-10	-1.13682
66000848	chr14:66000848:A:ACT	4.49708e-06	2.78319	-0.783356	0.000520326	2.77115	-0.816281
66000850	chr14:66000850:T:C	4.3299e-08	-1.76094	-0.882282	5.28351e-06	-1.76091	-0.874092
66000964	chr14:66000964:G:A	3.0188e-07	-1.66433e-10	-0.701321	3.66455e-05	-1.66433e-10	-0.698299
66001135	chr14:66001135:C:T	6.21339e-06	3.0426	-0.719487	0.000720259	3.03537	-0.755345
66002015	chr14:66002015:A:G	2.96741e-07	-1.66433e-10	-0.71849	3.60199e-05	-1.66433e-10	-0.715519
66002043	chr14:66002043:C:T	7.72172e-06	3.30147	-0.761029	0.000890592	3.28042	-0.78812
66002180	chr14:66002180:T:A	3.11793e-07	-1.66433e-10	-0.66901	3.78538e-05	-1.66433e-10	-0.665858
66002327	chr14:66002327:G:A	1.24874e-07	-1.7497	0.16565	1.67509e-05	-1.75318	0.272047
66002545	chr14:66002545:T:C	1.40843e-07	-0.664873	-0.798833	1.55923e-05	-0.688276	-0.864536
66002582	chr14:66002582:T:C	3.53934e-06	2.40981	-0.649464	0.000405511	2.39892	-0.693359
66002876	chr14:66002876:C:A	3.2389e-07	0.434901	-1.06585	4.12776e-05	0.434749	-1.01402
66002959	chr14:66002959:C:A	1.76673e-07	-1.66433e-10	-1.23705	2.13758e-05	-1.66433e-10	-1.23733
66003403	chr14:66003403:T:C	1.81604e-07	-1.66433e-10	-1.20952	2.20287e-05	-1.66433e-10	-1.20724
66003598	chr14:66003598:A:C	1.84152e-07	-1.66433e-10	-1.19559	2.22843e-05	-1.66433e-10	-1.19571
66003647	chr14:66003647:A:G	1.47872e-05	4.42658	-1.23641	0.00169196	4.3715	-1.23744
66004104	chr14:66004104:T:C	4.70937e-08	-1.32378	-1.23543	5.67152e-06	-1.33225	-1.23189
66004185	chr14:66004185:G:A	2.36927e-06	2.55507	-1.19608	0.000287623	2.57025	-1.20819
66004833	chr14:66004833:A:AAT	8.40816e-06	3.19009	-0.564481	0.000999879	3.19389	-0.585849
66004885	chr14:66004885:G:A	1.81374e-07	-1.66433e-10	-1.21079	2.17198e-05	-1.66433e-10	-1.22137
66004948	chr14:66004948:C:T	1.9704e-06	1.81139	-0.636748	0.000242082	1.82251	-0.632828
66005397	chr14:66005397:G:T	3.61047e-08	-1.63245	-1.19248	4.26585e-06	-1.65186	-1.19709
66005469	chr14:66005469:G:A	1.65854e-05	3.30874	-0.00381044	0.00206415	3.32884	0.00404616
66005527	chr14:66005527:C:G	3.61994e-06	1.6645	0.118364	0.000448908	1.68382	0.123413
66005585	chr14:66005585:G:T	1.12002e-07	-1.69284	-2.72626e-10	1.43625e-05	-1.63497	-2.72626e-10
66006018	chr14:66006018:G:A	1.81695e-07	-1.66433e-10	-1.20902	2.22625e-05	-1.66433e-10	-1.19669
66006058	chr14:66006058:A:G	1.26806e-05	3.15836	-0.121881	0.00153587	3.16869	-0.131433
66006202	chr14:66006202:T:A	1.85471e-07	-0.313792	-0.874659	2.05177e-05	-0.33741	-0.940894
66006432	chr14:66006432:T:A	2.29887e-06	1.64198	-0.313153	0.000309023	1.74615	-0.312321
66006551	chr14:66006551:ATATT:A	3.59251e-07	-1.66433e-10	-0.527329	4.14811e-05	-1.66433e-10	-0.574353
66006560	chr14:66006560:T:C	2.09754e-07	-1.66433e-10	-1.06541	2.47801e-05	-1.66433e-10	-1.08955
66006564	chr14:66006564:T:A	1.44288e-07	-1.43954	-2.72626e-10	1.66747e-05	-1.4857	-2.72626e-10
66006817	chr14:66006817:C:T	3.36778e-07	-1.66433e-10	-0.591926	3.9224e-05	-1.66433e-10	-0.630302
66006989	chr14:66006989:T:C	1.95093e-07	-1.66433e-10	-1.13787	2.36798e-05	-1.66433e-10	-1.13497
66007634	chr14:66007634:A:C	3.9199e-07	0.555015	-0.99513	4.60083e-05	0.563366	-1.03413
66008155	chr14:66008155:T:C	1.78035e-07	-1.66433e-10	-1.22937	2.16074e-05	-1.66433e-10	-1.22655
66008276	chr14:66008276:T:C	4.77763e-08	-1.31389	-1.23093	5.7243e-06	-1.32017	-1.2347
66008296	chr14:66008296:T:G	1.19584e-07	-1.62733	-2.72626e-10	1.29719e-05	-1.73681	-2.72626e-10
66008321	chr14:66008321:G:A	1.04686e-07	-1.76039	-2.72626e-10	1.30118e-05	-1.73373	-2.72626e-10
66008367	chr14:66008367:T:C	1.58707e-05	2.93979	0.321093	0.00191514	2.9558	0.302154
66008449	chr14:66008449:T:C	4.5369e-08	-1.37401	-1.22251	5.42875e-06	-1.37953	-1.22835
66008656	chr14:66008656:C:T	3.99679e-07	0.794613	-1.2153	4.93392e-05	0.809318	-1.21019
66008992	chr14:66008992:A:C	1.04707e-07	-1.76018	-2.72626e-10	1.29782e-05	-1.73632	-2.72626e-10
66009586	chr14:66009586:T:C	3.3203e-07	0.524955	-1.13108	4.06454e-05	0.523702	-1.11841
66009686	chr14:66009686:G:A	3.6299e-07	0.659291	-1.17626	4.71176e-05	0.720698	-1.16764
66009778	chr14:66009778:C:T	4.9918e-08	-1.28896	-1.21201	5.98839e-06	-1.2902	-1.21957
66009901	chr14:66009901:C:T	6.70627e-06	2.39945	-2.72626e-10	0.000805192	2.39149	-2.72626e-10
66010030	chr14:66010030:C:G	7.78909e-08	-1.05861	-0.99743	9.03364e-06	-1.06911	-1.02953
66010367	chr14:66010367:T:C	1.09178e-07	-1.71837	-2.72626e-10	1.38283e-05	-1.67287	-2.72626e-10
66010450	chr14:66010450:C:T	3.63453e-07	-1.66433e-10	-0.515701	4.24347e-05	-1.66433e-10	-0.551625
66010562	chr14:66010562:C:T	1.24867e-07	-1.5841	-2.72626e-10	1.68511e-05	-1.47517	-2.72626e-10
66010749	chr14:66010749:G:A	5.78179e-08	-1.20059	-1.15347	6.50371e-06	-1.26243	-1.16479
66011015	chr14:66011015:G:A	1.39128e-06	1.55706	-0.73043	0.000163649	1.62597	-0.827832
66011034	chr14:66011034:T:C	6.0214e-08	-1.17602	-1.13742	6.75185e-06	-1.2398	-1.14997
66011603	chr14:66011603:G:C	9.30227e-07	1.3582	-0.934122	0.000117278	1.44535	-0.980399
66011635	chr14:66011635:G:A	1.92282e-07	-1.66433e-10	-1.15239	2.32252e-05	-1.66433e-10	-1.15435
66011646	chr14:66011646:C:T	4.87126e-06	2.86139	-0.781635	0.000605185	2.86601	-0.760061
66011765	chr14:66011765:C:T	5.04807e-06	3.14771	-1.0323	0.000615946	3.14818	-1.02461
66011800	chr14:66011800:G:A	5.24087e-08	-1.75992	-0.692355	6.79309e-06	-1.76059	-0.623098
66011938	chr14:66011938:T:C	8.47515e-08	-0.742627	-1.229	1.07095e-05	-0.696911	-1.23154
66012100	chr14:66012100:C:T	4.72719e-08	-1.59219	-0.963249	5.92371e-06	-1.61941	-0.901217
66012110	chr14:66012110:C:G	4.02779e-08	-1.57135	-1.14419	4.65596e-06	-1.57642	-1.18502
66012149	chr14:66012149:G:A	2.974e-06	2.63982	-1.05351	0.000361799	2.63437	-1.04287
66012190	chr14:66012190:C:A	6.431e-08	-1.10232	-1.14532	7.20592e-06	-1.16741	-1.15728
66012406	chr14:66012406:TTTTTTTTTGTTTTG:T	4.78609e-08	-1.60012	-0.942934	6.02539e-06	-1.62621	-0.877402
66012668	chr14:66012668:C:T	1.06046e-07	-1.74747	-2.72626e-10	1.2853e-05	-1.74601	-2.72626e-10
66012792	chr14:66012792:A:G	9.85637e-07	-1.66433e-10	0.481938	0.000110221	-1.66433e-10	0.402897
66012955	chr14:66012955:G:A	1.76614e-07	-1.66433e-10	-1.23738	2.13716e-05	-1.66433e-10	-1.23753
66013050	chr14:66013050:A:C	1.78474e-06	1.35748	-0.2818	0.000191181	1.36306	-0.409431
66013053	chr14:66013053:G:A	7.11132e-08	-1.04369	-1.10339	7.87136e-06	-1.11849	-1.11787
66013071	chr14:66013071:C:T	2.87424e-07	-1.66433e-10	-0.750391	3.37231e-05	-1.66433e-10	-0.781408
66013191	chr14:66013191:C:T	2.27284e-07	-1.66433e-10	-0.98515	2.81815e-05	-1.66433e-10	-0.960925
66013310	chr14:66013310:A:G	1.93075e-07	-1.66433e-10	-1.14827	2.35817e-05	-1.66433e-10	-1.13912
66013479	chr14:66013479:G:A	2.09343e-06	2.01003	-0.774817	0.00029249	2.08569	-0.706844
66013530	chr14:66013530:A:C	9.78774e-07	1.56116	-1.08621	0.00011044	1.52947	-1.12459
66013538	chr14:66013538:G:C	1.08482e-07	-1.72477	-2.72626e-10	1.29999e-05	-1.73465	-2.72626e-10
66013568	chr14:66013568:G:A	2.4138e-07	-1.63798	0.712998	2.75573e-05	-1.64403	0.660707
66013576	chr14:66013576:G:T	1.37533e-07	-1.09297	-0.394515	1.70761e-05	-1.17094	-0.290971
66013602	chr14:66013602:T:C	2.00619e-07	-1.66433e-10	-1.10994	2.40999e-05	-1.66433e-10	-1.11738
66013616	chr14:66013616:C:T	8.82877e-08	-0.778286	-1.15246	1.13424e-05	-0.708877	-1.16216
66013633	chr14:66013633:T:C	4.94377e-08	-1.32656	-1.18407	5.68679e-06	-1.38353	-1.17791
66013787	chr14:66013787:C:T	2.36329e-07	-1.66433e-10	-0.946127	2.90963e-05	-1.66433e-10	-0.928979
66013810	chr14:66013810:C:T	5.98932e-08	-1.08192	-1.23687	7.3491e-06	-1.06816	-1.23686
66014047	chr14:66014047:G:A	3.19184e-08	-1.72295	-1.22522	3.7143e-06	-1.75836	-1.22903
66014094	chr14:66014094:G:T	8.44532e-08	-0.943681	-1.03147	7.70558e-06	-1.18158	-1.07606
66014595	chr14:66014595:C:G	1.37764e-07	-0.970682	-0.515129	1.50811e-05	-1.08106	-0.505084
66014661	chr14:66014661:G:A	1.72915e-07	-0.8091	-0.44945	1.8696e-05	-0.932434	-0.438847
66015030	chr14:66015030:G:A	1.09092e-07	-1.71916	-2.72626e-10	1.41579e-05	-1.64932	-2.72626e-10
66015358	chr14:66015358:G:A	1.71392e-07	-0.215565	-1.05183	2.02972e-05	-0.204582	-1.08452
66015621	chr14:66015621:G:A	1.07633e-07	-0.937445	-0.795183	1.17107e-05	-1.05123	-0.787856
66015852	chr14:66015852:C:T	3.17719e-08	-1.7494	-1.20337	3.81081e-06	-1.75159	-1.21016
66016430	chr14:66016430:C:G	1.9888e-07	-1.66433e-10	-1.11865	2.4055e-05	-1.66433e-10	-1.11925
66016474	chr14:66016474:A:G	3.37791e-08	-1.73508	-1.15643	4.2163e-06	-1.72496	-1.13567
66016575	chr14:66016575:C:T	5.27042e-08	-1.49901	-0.947642	6.42643e-06	-1.47441	-0.964765
66016576	chr14:66016576:G:A	2.27119e-07	-0.306814	-0.679064	2.85084e-05	-0.233235	-0.716157
66016600	chr14:66016600:C:T	1.79382e-07	-0.142962	-1.07887	1.95166e-05	-0.22959	-1.09874
66016686	chr14:66016686:A:G	1.43602e-07	-0.422833	-1.02147	1.58087e-05	-0.51868	-1.02035
66016741	chr14:66016741:G:A	6.35331e-08	-1.59316	-0.666628	7.94198e-06	-1.5707	-0.656725
66016863	chr14:66016863:C:T	6.03272e-08	-1.59447	-0.7171	7.54032e-06	-1.5721	-0.707226
66017218	chr14:66017218:C:T	1.61548e-07	-0.207522	-1.11902	2.01452e-05	-0.172529	-1.1241
66017219	chr14:66017219:A:G	8.99963e-07	0.548064	-0.15706	8.33563e-05	0.416959	-0.293425
66017256	chr14:66017256:G:T	8.5588e-07	-1.66433e-10	0.34078	0.000102822	-1.66433e-10	0.333406
66017282	chr14:66017282:A:T	1.08335e-07	-1.72612	-2.72626e-10	1.31734e-05	-1.72139	-2.72626e-10
66017399	chr14:66017399:C:A	6.55904e-08	-1.56786	-0.660064	8.21132e-06	-1.54391	-0.650164
66017534	chr14:66017534:C:G	6.43159e-08	-1.59927	-0.648277	8.03523e-06	-1.57752	-0.638239
66017561	chr14:66017561:A:G	1.76907e-07	-1.66433e-10	-1.23573	2.14919e-05	-1.66433e-10	-1.23191
66017618	chr14:66017618:A:T	6.41212e-08	-1.57423	-0.676348	8.02546e-06	-1.55021	-0.666758
66018245	chr14:66018245:G:C	2.14263e-07	-1.66433e-10	-1.04415	2.57498e-05	-1.66433e-10	-1.05116
66018350	chr14:66018350:C:T	6.12534e-08	-1.56716	-0.729171	7.6657e-06	-1.5429	-0.719933
66018523	chr14:66018523:T:C	6.49101e-08	-1.54342	-0.694924	8.13713e-06	-1.51753	-0.685619
66018626	chr14:66018626:A:G	1.0473e-07	-1.75996	-2.72626e-10	1.27828e-05	-1.75149	-2.72626e-10
66018740	chr14:66018740:A:G	9.10151e-07	-1.66433e-10	0.40226	0.00011001	-1.66433e-10	0.400982
66018858	chr14:66018858:G:C	2.20929e-07	-1.66433e-10	-1.01351	2.68289e-05	-1.66433e-10	-1.01011
66018864	chr14:66018864:T:G	3.67054e-08	-1.71171	-1.09671	4.56436e-06	-1.69817	-1.08314
66018885	chr14:66018885:G:A	3.69762e-08	-1.70429	-1.09679	4.60226e-06	-1.68985	-1.08319
66018942	chr14:66018942:G:A	3.66277e-08	-1.71292	-1.09763	4.55599e-06	-1.69949	-1.08366
66018982	chr14:66018982:C:T	2.16497e-07	-1.66433e-10	-1.03377	2.62995e-05	-1.66433e-10	-1.03004
66019124	chr14:66019124:A:T	3.49324e-08	-1.69876	-1.15918	4.15648e-06	-1.70487	-1.17005
66019134	chr14:66019134:G:GGCATCACAGATT	3.59004e-08	-1.71527	-1.11533	4.46101e-06	-1.70184	-1.10237
66019229	chr14:66019229:C:T	3.75549e-08	-1.72136	-1.06418	4.67603e-06	-1.70867	-1.04847
66019488	chr14:66019488:G:A	1.05604e-07	-1.75166	-2.72626e-10	1.26932e-05	-1.75853	-2.72626e-10
66019678	chr14:66019678:G:A	3.73453e-08	-1.68793	-1.10321	4.6565e-06	-1.67188	-1.08945
66019828	chr14:66019828:C:T	2.18161e-07	-1.66433e-10	-1.02612	2.67785e-05	-1.66433e-10	-1.01199
66019886	chr14:66019886:G:A	3.88001e-08	-1.68355	-1.06938	4.85639e-06	-1.66674	-1.05256
66019922	chr14:66019922:T:C	3.45792e-08	-1.70849	-1.15961	4.11368e-06	-1.71399	-1.17129
66020913	chr14:66020913:C:T	6.93641e-07	-1.66433e-10	0.130604	8.79818e-05	-1.66433e-10	0.17754
66021008	chr14:66021008:C:G	1.06893e-07	-1.73952	-2.72626e-10	1.31571e-05	-1.72263	-2.72626e-10
66021142	chr14:66021142:A:G	3.05998e-06	1.96995	-0.355135	0.000317635	1.87321	-0.411894
66021178	chr14:66021178:G:A	3.33431e-08	-1.71933	-1.18517	3.98389e-06	-1.7238	-1.19353
66021201	chr14:66021201:G:A	3.82686e-08	-1.66471	-1.10201	4.78666e-06	-1.64597	-1.08779
66021689	chr14:66021689:G:A	2.0086e-06	1.59499	-0.401148	0.00022417	1.58455	-0.471737
66021744	chr14:66021744:T:C	1.13936e-07	-1.06262	-0.613099	1.56979e-05	-0.853136	-0.692925
66022110	chr14:66022110:T:C	1.34233e-06	1.19986	-0.409044	0.000149531	1.18668	-0.478768
66022520	chr14:66022520:A:G	2.40338e-06	2.04964	-0.676363	0.000261141	2.00142	-0.735955
66022653	chr14:66022653:C:T	1.78061e-06	1.49137	-0.418013	0.000191675	1.44366	-0.487447
66022680	chr14:66022680:G:A	2.15851e-07	-1.66433e-10	-1.03676	2.60227e-05	-1.66433e-10	-1.04062
66022704	chr14:66022704:T:G	1.05724e-07	-1.75051	-2.72626e-10	1.26709e-05	-1.76028	-2.72626e-10
66022739	chr14:66022739:G:A	1.86184e-06	1.7356	-0.617628	0.00020171	1.68736	-0.680116
66022901	chr14:66022901:C:T	2.30371e-07	-1.66433e-10	-0.971659	2.79994e-05	-1.66433e-10	-0.967407
66023032	chr14:66023032:A:G	1.89491e-07	-1.66433e-10	-1.16701	2.28472e-05	-1.66433e-10	-1.17076
66023662	chr14:66023662:T:C	3.47975e-08	-1.7159	-1.14591	4.46886e-06	-1.6612	-1.14126
66023714	chr14:66023714:T:A	2.54933e-07	-1.66433e-10	-0.87035	3.10308e-05	-1.66433e-10	-0.864611
66023732	chr14:66023732:T:C	4.53962e-08	-1.4148	-1.18112	5.59075e-06	-1.39063	-1.18785
66023838	chr14:66023838:C:G	1.70133e-07	-0.886791	-0.387979	2.37418e-05	-0.651706	-0.480644
66024006	chr14:66024006:C:T	4.61758e-08	-1.63331	-0.945586	5.44548e-06	-1.61462	-0.99018
66024023	chr14:66024023:T:C	2.53287e-07	-1.66433e-10	-0.876827	3.11504e-05	-1.66433e-10	-0.860764
66024166	chr14:66024166:C:G	3.19531e-08	-1.72881	-1.21827	4.07045e-06	-1.6801	-1.21574
66024589	chr14:66024589:T:A	3.48253e-08	-1.64025	-1.22075	4.28324e-06	-1.61937	-1.22551
66024780	chr14:66024780:G:A	3.40659e-08	-1.64682	-1.23623	4.20371e-06	-1.6263	-1.23732
66025178	chr14:66025178:G:GGAAACA	3.50147e-08	-1.63051	-1.22507	4.31559e-06	-1.60822	-1.22914
66025389	chr14:66025389:G:A	1.32713e-06	1.08855	-0.30912	0.000128119	0.995329	-0.441957
66025803	chr14:66025803:T:G	3.62304e-08	-1.69235	-1.12911	4.41367e-06	-1.67332	-1.14156
66026339	chr14:66026339:T:C	1.23104e-07	-1.59832	-2.72626e-10	1.50406e-05	-1.58884	-2.72626e-10
66026389	chr14:66026389:G:A	4.92326e-07	0.766128	-0.978337	6.40876e-05	0.869253	-1.00859
66026431	chr14:66026431:TTTTA:T	1.14733e-07	-1.66875	-2.72626e-10	1.47235e-05	-1.61014	-2.72626e-10
66026618	chr14:66026618:G:A	2.0372e-07	-1.66433e-10	-1.0946	2.45723e-05	-1.66433e-10	-1.09797
66026961	chr14:66026961:A:T	3.55952e-08	-1.63172	-1.20742	4.38645e-06	-1.6073	-1.21377
66027015	chr14:66027015:A:T	3.59873e-08	-1.62015	-1.20804	4.43744e-06	-1.59514	-1.21437
66027118	chr14:66027118:T:C	3.45944e-07	-0.565074	-2.72626e-10	4.85399e-05	-0.417204	-2.72626e-10
66027235	chr14:66027235:T:C	1.97427e-07	-1.66433e-10	-1.12598	2.38224e-05	-1.66433e-10	-1.12896
66027800	chr14:66027800:G:A	1.04795e-07	-1.75935	-2.72626e-10	1.33496e-05	-1.70811	-2.72626e-10
66027916	chr14:66027916:A:G	1.18247e-06	1.34525	-0.681235	0.000118826	1.26031	-0.78224
66028019	chr14:66028019:C:T	1.04807e-07	-1.75923	-2.72626e-10	1.27574e-05	-1.75348	-2.72626e-10
66028385	chr14:66028385:G:A	3.41656e-08	-1.64272	-1.23741	4.2188e-06	-1.62249	-1.23755
66029306	chr14:66029306:G:A	3.42675e-08	-1.64433	-1.23282	4.2134e-06	-1.62634	-1.23498
66029317	chr14:66029317:T:C	2.11412e-07	-1.66433e-10	-1.05754	2.54905e-05	-1.66433e-10	-1.06128
66029318	chr14:66029318:C:T	1.04891e-07	-1.75843	-2.72626e-10	1.27392e-05	-1.75491	-2.72626e-10
66029666	chr14:66029666:C:A	6.03021e-08	-1.76096	-0.551024	7.07674e-06	-1.76055	-0.582228
66029859	chr14:66029859:A:G	1.78253e-07	-1.66433e-10	-1.22815	2.15362e-05	-1.66433e-10	-1.22985
66030308	chr14:66030308:A:G	1.7811e-07	-1.66433e-10	-1.22895	2.15201e-05	-1.66433e-10	-1.2306
66030338	chr14:66030338:A:G	5.17792e-08	-1.45963	-1.00473	7.38169e-06	-1.27516	-1.02543
66030741	chr14:66030741:G:A	2.44945e-07	-1.66433e-10	-0.910317	2.88447e-05	-1.66433e-10	-0.937664
66030848	chr14:66030848:G:A	5.2308e-08	-1.43432	-1.01988	6.38139e-06	-1.41069	-1.03552
66030965	chr14:66030965:C:T	3.09518e-08	-1.74218	-1.23674	3.73133e-06	-1.74837	-1.23446
66031148	chr14:66031148:G:A	4.48982e-08	-1.38638	-1.22058	6.3079e-06	-1.23464	-1.22315
66031335	chr14:66031335:T:A	4.04015e-08	-1.54688	-1.16561	4.5261e-06	-1.61009	-1.17963
66031412	chr14:66031412:T:G	1.05518e-07	-1.75247	-2.72626e-10	1.2697e-05	-1.75822	-2.72626e-10
66031788	chr14:66031788:C:T	5.04829e-08	-1.4477	-1.04202	6.16243e-06	-1.42455	-1.05657
66031952	chr14:66031952:C:G	1.10557e-07	-1.70582	-2.72626e-10	1.34498e-05	-1.70062	-2.72626e-10
66031975	chr14:66031975:T:C	2.72494e-07	-1.66433e-10	-0.803733	3.35533e-05	-1.66433e-10	-0.786454
66032201	chr14:66032201:C:G	3.19889e-08	-1.75349	-1.19247	3.89405e-06	-1.76063	-1.17951
66032267	chr14:66032267:G:A	2.11709e-07	-0.281902	-0.774237	1.99778e-05	-0.448995	-0.855973
66032302	chr14:66032302:C:T	1.68764e-06	-1.66433e-10	1.01973	0.00020615	-1.66433e-10	1.02902
66032387	chr14:66032387:T:C	3.19969e-07	0.425373	-1.0685	3.48147e-05	0.358246	-1.10779
66032429	chr14:66032429:C:G	2.74925e-07	-1.66433e-10	-0.794851	3.38595e-05	-1.66433e-10	-0.777369
66032509	chr14:66032509:A:G	2.95227e-07	-0.723605	-2.72626e-10	4.09338e-05	-0.587635	-2.72626e-10
66032581	chr14:66032581:C:T	6.03494e-08	-1.75999	-0.551206	7.07869e-06	-1.76069	-0.581812
66032985	chr14:66032985:G:A	2.29367e-07	-0.976027	-2.72626e-10	2.49226e-05	-1.08381	-2.72626e-10
66033127	chr14:66033127:G:A	9.25627e-08	-0.701487	-1.18198	1.07547e-05	-0.727435	-1.19681
66033464	chr14:66033464:C:T	4.26399e-08	-1.73979	-0.918772	5.01675e-06	-1.74274	-0.944063
66033531	chr14:66033531:C:G	5.39717e-08	-1.40374	-1.01915	6.59117e-06	-1.37905	-1.03481
66033551	chr14:66033551:A:G	5.37296e-08	-1.40838	-1.01901	6.56051e-06	-1.38383	-1.03469
66033588	chr14:66033588:A:T	5.48349e-08	-1.38737	-1.01965	6.69927e-06	-1.36231	-1.03528
66034082	chr14:66034082:G:C	3.64936e-08	-1.60031	-1.21391	4.512e-06	-1.57344	-1.21941
66034676	chr14:66034676:G:A	2.52609e-07	-1.66433e-10	-0.879506	3.10581e-05	-1.66433e-10	-0.863731
66035240	chr14:66035240:C:CAGTT	2.18185e-07	-1.66433e-10	-1.02601	2.63038e-05	-1.66433e-10	-1.02987
66035556	chr14:66035556:C:T	2.51482e-07	-1.66433e-10	-0.883981	3.13225e-05	-1.66433e-10	-0.855254
66035691	chr14:66035691:CCAACCCTCAGGTAGTT:C	5.24071e-08	-1.43455	-1.01776	6.39388e-06	-1.41078	-1.03347
66037054	chr14:66037054:C:T	4.60296e-08	-1.60082	-0.981249	5.58981e-06	-1.58455	-0.994093
66037280	chr14:66037280:T:C	2.76117e-07	-1.66433e-10	-0.790525	3.40168e-05	-1.66433e-10	-0.772736
66037394	chr14:66037394:G:A	4.65264e-08	-1.59755	-0.973786	5.64962e-06	-1.58117	-0.98683
66037525	chr14:66037525:G:A	1.06333e-07	-1.74478	-2.72626e-10	1.27451e-05	-1.75445	-2.72626e-10
66037894	chr14:66037894:G:T	4.56637e-08	-1.59086	-0.999191	5.55028e-06	-1.57406	-1.01168
66038008	chr14:66038008:T:C	4.85266e-08	-1.68232	-0.846922	5.63323e-06	-1.6711	-0.899811
66038050	chr14:66038050:T:C	5.09506e-08	-1.46076	-1.01973	6.21167e-06	-1.43777	-1.03539
66038072	chr14:66038072:G:A	1.52411e-07	-1.00992	-0.374846	1.5582e-05	-1.03816	-0.515315
66038374	chr14:66038374:T:G	2.12695e-07	-1.66433e-10	-1.05149	2.56469e-05	-1.66433e-10	-1.05517
66038435	chr14:66038435:C:T	5.80448e-08	-1.5421	-0.808034	7.06667e-06	-1.51859	-0.825613
66038478	chr14:66038478:T:C	5.1133e-08	-1.45785	-1.01907	6.23522e-06	-1.43465	-1.03473
66038548	chr14:66038548:G:A	1.83481e-07	-1.66433e-10	-1.19924	2.2142e-05	-1.66433e-10	-1.20211
66038664	chr14:66038664:T:A	2.04632e-07	-1.66433e-10	-1.09014	2.45778e-05	-1.66433e-10	-1.09775
66038670	chr14:66038670:C:T	4.75234e-07	-1.66433e-10	-0.247544	5.75989e-05	-1.66433e-10	-0.246087
66038717	chr14:66038717:G:A	5.51763e-08	-1.55334	-0.847477	6.71828e-06	-1.5305	-0.86426
66039228	chr14:66039228:G:C	5.17051e-07	0.707317	-0.870526	5.34346e-05	0.604152	-0.925283
66039523	chr14:66039523:A:G	4.22776e-08	-1.67062	-0.996472	4.97519e-06	-1.69498	-1.00015
66039811	chr14:66039811:G:A	5.7636e-08	-1.70121	-0.655994	6.80678e-06	-1.69745	-0.684218
66040172	chr14:66040172:C:T	5.581e-07	-1.66433e-10	-0.0868118	7.03956e-05	-1.66433e-10	-0.0454597
66040492	chr14:66040492:T:C	3.48926e-07	-1.66433e-10	-0.556492	4.06042e-05	-1.66433e-10	-0.595718
66040533	chr14:66040533:TA:T	2.12165e-07	-1.66433e-10	-1.05399	2.60005e-05	-1.66433e-10	-1.04148
66040810	chr14:66040810:T:C	3.31694e-08	-1.7277	-1.18202	3.96602e-06	-1.7344	-1.18743
66041318	chr14:66041318:T:C	1.04674e-07	-1.7605	-2.72626e-10	1.26704e-05	-1.76032	-2.72626e-10
66041413	chr14:66041413:A:G	9.0241e-08	-0.672042	-1.23682	1.13308e-05	-0.634732	-1.23733
66041938	chr14:66041938:G:A	2.25477e-07	-1.66433e-10	-0.993134	2.78887e-05	-1.66433e-10	-0.97137
66042155	chr14:66042155:A:AGC	4.22367e-07	-1.66433e-10	-0.365475	5.03699e-05	-1.66433e-10	-0.380196
66042556	chr14:66042556:G:T	3.90408e-08	-1.56764	-1.1791	4.69421e-06	-1.56375	-1.18951
66042795	chr14:66042795:C:A	4.08606e-08	-1.55295	-1.14824	4.90241e-06	-1.54879	-1.16108
66042825	chr14:66042825:T:C	2.07784e-07	-1.66433e-10	-1.07485	2.49729e-05	-1.66433e-10	-1.0818
66043080	chr14:66043080:G:A	4.72483e-08	-1.32698	-1.22895	5.57191e-06	-1.3468	-1.23505
66043128	chr14:66043128:G:T	4.13415e-08	-1.69592	-0.993565	4.90255e-06	-1.69019	-1.01964
66043265	chr14:66043265:C:T	3.92011e-08	-1.56921	-1.17343	4.71458e-06	-1.5647	-1.18423
66043429	chr14:66043429:G:A	4.9711e-07	-1.66433e-10	-0.202539	5.73984e-05	-1.66433e-10	-0.249574
66043953	chr14:66043953:C:T	1.09874e-07	-1.71201	-2.72626e-10	1.28967e-05	-1.74262	-2.72626e-10
66044232	chr14:66044232:G:A	3.98583e-08	-1.55128	-1.17474	4.79432e-06	-1.54673	-1.18542
66044465	chr14:66044465:C:G	4.26531e-08	-1.53503	-1.12322	5.10812e-06	-1.53096	-1.1378
66044547	chr14:66044547:T:G	3.91059e-08	-1.70266	-1.04242	4.64298e-06	-1.69672	-1.06751
66044613	chr14:66044613:T:C	3.94351e-08	-1.56195	-1.17475	4.74454e-06	-1.55716	-1.18543
66044616	chr14:66044616:A:G	2.34303e-07	-1.66433e-10	-0.954737	2.75581e-05	-1.66433e-10	-0.983292
66044791	chr14:66044791:T:C	2.82313e-07	-1.66433e-10	-0.768334	3.52399e-05	-1.66433e-10	-0.737411
66044805	chr14:66044805:T:C	3.98831e-08	-1.55133	-1.17407	4.79876e-06	-1.54642	-1.18481
66044886	chr14:66044886:T:C	3.92349e-08	-1.70133	-1.04046	4.6602e-06	-1.69468	-1.06585
66044939	chr14:66044939:G:A	8.77756e-08	-1.27668	-0.659885	1.0274e-05	-1.25624	-0.713727
66044947	chr14:66044947:G:A	3.50262e-08	-1.61857	-1.23668	3.88871e-06	-1.70395	-1.23756
66045022	chr14:66045022:C:T	1.37677e-06	-1.66433e-10	0.816145	0.000165115	-1.66433e-10	0.807052
66045265	chr14:66045265:TAA:T	3.84371e-08	-1.72241	-1.03992	4.56406e-06	-1.71769	-1.06369
66045291	chr14:66045291:C:A	3.28452e-08	-1.71336	-1.20618	4.34756e-06	-1.63001	-1.19996
66045527	chr14:66045527:A:C	2.33852e-07	-1.66433e-10	-0.95666	2.87594e-05	-1.66433e-10	-0.940627
66045537	chr14:66045537:T:A	2.00987e-07	-1.66433e-10	-1.10811	2.41727e-05	-1.66433e-10	-1.11437
66045545	chr14:66045545:T:C	3.19921e-08	-1.71042	-1.23544	3.83446e-06	-1.71836	-1.2372
66045723	chr14:66045723:G:A	4.16975e-08	-1.54642	-1.13449	5.04135e-06	-1.53494	-1.14697
66045882	chr14:66045882:C:T	2.35207e-07	-1.66433e-10	-0.950885	2.89169e-05	-1.66433e-10	-0.935165
66045938	chr14:66045938:G:A	2.09255e-07	-1.66433e-10	-1.0678	2.51577e-05	-1.66433e-10	-1.07443
66046165	chr14:66046165:A:G	4.1965e-08	-1.58592	-1.08859	5.04402e-06	-1.58087	-1.10052
66046225	chr14:66046225:G:A	1.42628e-07	-0.222639	-1.22847	2.49006e-05	0.146959	-1.23166
66046270	chr14:66046270:C:T	2.38184e-07	0.210308	-1.14861	4.32216e-05	0.603848	-1.1371
66046332	chr14:66046332:G:A	1.51264e-07	-0.29534	-1.09699	1.70125e-05	-0.33992	-1.12572
66046345	chr14:66046345:A:G	6.08424e-07	0.574983	-0.575462	6.09377e-05	0.51156	-0.701298
66046382	chr14:66046382:T:C	3.4465e-08	-1.63522	-1.23618	4.22355e-06	-1.62142	-1.23749
66046401	chr14:66046401:ACT:A	1.99438e-07	-1.66433e-10	-1.11585	2.36258e-05	-1.66433e-10	-1.13725
66046466	chr14:66046466:C:T	1.08673e-07	-1.72301	-2.72626e-10	1.41681e-05	-1.6486	-2.72626e-10
66046605	chr14:66046605:G:GTGAT	2.43735e-07	-1.66433e-10	-0.915269	2.9547e-05	-1.66433e-10	-0.913609
66046645	chr14:66046645:T:C	3.57883e-08	-1.60242	-1.23131	4.38684e-06	-1.586	-1.23498
66046666	chr14:66046666:G:A	2.1244e-07	-1.66433e-10	-1.05269	2.55213e-05	-1.66433e-10	-1.06008
66046728	chr14:66046728:C:T	1.79196e-07	-1.66433e-10	-1.22287	2.15326e-05	-1.66433e-10	-1.23002
66046729	chr14:66046729:A:G	1.24154e-07	-0.381736	-1.20809	1.45669e-05	-0.401332	-1.21951
66046730	chr14:66046730:G:C	2.39242e-07	-1.66433e-10	-0.933875	2.94368e-05	-1.66433e-10	-0.917345
66046922	chr14:66046922:A:G	4.00118e-08	-1.72482	-0.997354	4.743e-06	-1.71993	-1.02299
66046970	chr14:66046970:C:T	3.48873e-08	-1.63172	-1.22751	4.29487e-06	-1.62062	-1.22155
66047075	chr14:66047075:C:T	3.44189e-08	-1.6485	-1.22425	4.23706e-06	-1.63823	-1.21749
66047078	chr14:66047078:T:G	3.03654e-08	-1.76047	-1.23757	3.68194e-06	-1.75938	-1.23677
66047103	chr14:66047103:G:A	2.24888e-07	-1.66433e-10	-0.995749	2.76268e-05	-1.66433e-10	-0.980805
66047214	chr14:66047214:C:CT	3.48285e-08	-1.63643	-1.22449	4.28976e-06	-1.62555	-1.2178
66047222	chr14:66047222:T:C	3.46379e-08	-1.63871	-1.22769	4.2626e-06	-1.62796	-1.22175
66047531	chr14:66047531:C:T	1.82508e-07	-1.66433e-10	-1.20456	2.18344e-05	-1.66433e-10	-1.2161
66047679	chr14:66047679:G:C	1.93702e-07	-1.66433e-10	-1.14503	2.3483e-05	-1.66433e-10	-1.14331
66047803	chr14:66047803:A:C	3.49592e-08	-1.62928	-1.22789	4.30648e-06	-1.61787	-1.2216
66047837	chr14:66047837:A:G	3.44164e-08	-1.64666	-1.22616	4.23934e-06	-1.63578	-1.2194
66047848	chr14:66047848:C:T	2.7391e-07	0.234834	-1.03338	2.9308e-05	0.172869	-1.0946
66047881	chr14:66047881:CCTT:C	1.82013e-07	-1.66433e-10	-1.20727	2.1955e-05	-1.66433e-10	-1.21059
66047971	chr14:66047971:C:A	3.49441e-08	-1.63233	-1.22527	4.30405e-06	-1.62129	-1.21874
66048121	chr14:66048121:A:G	9.91114e-07	1.55819	-1.07071	0.000110569	1.50884	-1.10279
66048806	chr14:66048806:T:C	1.85987e-07	-1.66433e-10	-1.18568	2.24096e-05	-1.66433e-10	-1.1901
66048840	chr14:66048840:C:G	2.42462e-07	-1.66433e-10	-0.920507	2.98495e-05	-1.66433e-10	-0.903423
66049452	chr14:66049452:T:TCGGAGCACACACTCTG	3.63535e-08	-1.58123	-1.23683	4.47675e-06	-1.56314	-1.23755
66049522	chr14:66049522:C:T	3.24259e-08	-1.75366	-1.17874	3.87516e-06	-1.75991	-1.18509
66049629	chr14:66049629:G:C	2.09459e-07	-1.66433e-10	-1.06682	2.51349e-05	-1.66433e-10	-1.07533
66049725	chr14:66049725:A:ACTT	3.37371e-07	0.641572	-1.23174	6.26054e-05	1.0658	-1.22854
66049854	chr14:66049854:A:G	1.48084e-06	1.60685	-0.717837	0.000148185	1.52947	-0.8306
66049950	chr14:66049950:G:A	1.28901e-07	-0.694559	-0.857745	1.5139e-05	-0.714198	-0.868117
66050252	chr14:66050252:A:G	2.54774e-07	-1.66433e-10	-0.870975	3.09142e-05	-1.66433e-10	-0.868374
66050333	chr14:66050333:C:G	2.90114e-07	0.406183	-1.14726	5.35623e-05	0.834655	-1.1534
66050465	chr14:66050465:TTATAGCATGTAAGATGC:T	1.30481e-07	-1.54012	-2.72626e-10	1.59237e-05	-1.53178	-2.72626e-10
66050611	chr14:66050611:A:G	4.64507e-08	-1.48467	-1.08829	5.59462e-06	-1.47756	-1.10023
66050720	chr14:66050720:C:T	3.84097e-08	-1.57611	-1.18693	4.78593e-06	-1.56075	-1.17316
66050788	chr14:66050788:A:G	3.29893e-08	-1.72695	-1.18822	3.92731e-06	-1.73103	-1.2006
66050800	chr14:66050800:G:A	6.53904e-08	-1.20122	-1.02976	9.89759e-06	-0.958577	-1.04872
66050826	chr14:66050826:C:CA	2.42941e-07	0.287812	-1.20634	4.42452e-05	0.690077	-1.19992
66051055	chr14:66051055:T:C	4.00275e-08	-1.53952	-1.18226	4.99385e-06	-1.52331	-1.16807
66051106	chr14:66051106:C:T	1.76697e-07	-1.66433e-10	-1.23691	2.13708e-05	-1.66433e-10	-1.23757
66051373	chr14:66051373:C:T	1.29432e-06	1.30685	-0.552459	0.000140531	1.25834	-0.612499
66051549	chr14:66051549:A:G	1.07039e-07	-1.73816	-2.72626e-10	1.37764e-05	-1.67663	-2.72626e-10
66051789	chr14:66051789:G:C	4.78509e-08	-1.61629	-0.92697	5.91913e-06	-1.60757	-0.913832
66051857	chr14:66051857:G:A	3.9351e-08	-1.56429	-1.17453	4.91466e-06	-1.54805	-1.15931
66052115	chr14:66052115:T:C	1.07109e-07	-1.7375	-2.72626e-10	1.2997e-05	-1.73487	-2.72626e-10
66052165	chr14:66052165:C:T	2.45315e-07	-1.66433e-10	-0.908809	3.02019e-05	-1.66433e-10	-0.891685
66052308	chr14:66052308:T:A	2.2979e-07	-0.173027	-0.80116	2.3846e-05	-0.22698	-0.900996
66052344	chr14:66052344:A:G	3.68003e-08	-1.62597	-1.17987	4.589e-06	-1.61134	-1.16459
66052407	chr14:66052407:C:T	4.70253e-08	-1.62538	-0.93528	5.81497e-06	-1.61682	-0.922336
66052419	chr14:66052419:C:T	2.18019e-07	-1.66433e-10	-1.02677	2.56707e-05	-1.66433e-10	-1.05424
66052781	chr14:66052781:A:T	5.32518e-08	-1.59301	-0.84331	7.07911e-06	-1.49915	-0.843293
66052819	chr14:66052819:C:T	5.31378e-08	-1.57626	-0.862202	7.09027e-06	-1.47836	-0.862506
66052820	chr14:66052820:A:T	5.27832e-08	-1.58686	-0.8583	7.02512e-06	-1.49148	-0.858622
66053123	chr14:66053123:T:G	5.7563e-08	-1.58092	-0.777548	7.18317e-06	-1.57133	-0.756521
66053152	chr14:66053152:A:G	1.24204e-07	-0.374208	-1.21521	1.88904e-05	-0.136502	-1.22444
66053365	chr14:66053365:G:C	1.33319e-07	-0.328792	-1.18981	2.02878e-05	-0.0858145	-1.20376
66053455	chr14:66053455:G:A	2.28503e-07	-0.9798	-2.72626e-10	2.16563e-05	-1.22429	-2.72626e-10
66053544	chr14:66053544:G:C	3.34648e-07	-1.66433e-10	-0.598272	4.05111e-05	-1.66433e-10	-0.598014
66053574	chr14:66053574:A:G	4.56458e-08	-1.5223	-1.06814	5.48983e-06	-1.51588	-1.08081
66053809	chr14:66053809:G:A	3.039e-07	-0.0801429	-0.61451	3.05861e-05	-0.143082	-0.735963
66054021	chr14:66054021:G:T	3.80026e-08	-1.5921	-1.1816	4.75469e-06	-1.57298	-1.16748
66054128	chr14:66054128:C:G	3.80439e-08	-1.7508	-1.02181	4.55841e-06	-1.7592	-1.02342
66054275	chr14:66054275:A:G	1.79348e-07	-1.66433e-10	-1.22202	2.15459e-05	-1.66433e-10	-1.2294
66054380	chr14:66054380:A:G	2.73626e-07	-1.66433e-10	-0.799589	3.37651e-05	-1.66433e-10	-0.780162
66054426	chr14:66054426:C:T	8.20069e-08	-1.27888	-0.725666	1.204e-05	-1.05336	-0.758003
66054427	chr14:66054427:C:T	1.30305e-07	-1.54147	-2.72626e-10	1.5899e-05	-1.53333	-2.72626e-10
66054845	chr14:66054845:C:A	1.82863e-07	-1.66433e-10	-1.20261	2.22014e-05	-1.66433e-10	-1.19944
66054943	chr14:66054943:A:G	1.07912e-07	-1.73003	-2.72626e-10	1.39962e-05	-1.6608	-2.72626e-10
66054982	chr14:66054982:A:C	7.53262e-07	0.79156	-0.578497	7.37639e-05	0.704811	-0.703531
66055429	chr14:66055429:C:T	1.46999e-07	-0.242403	-1.17852	2.11133e-05	-0.0655846	-1.1841
66055768	chr14:66055768:T:C	5.67843e-08	-1.33417	-1.03792	6.81527e-06	-1.32872	-1.0517
66056021	chr14:66056021:G:A	8.30699e-07	1.43078	-1.11986	0.000144554	1.81411	-1.14005
66056096	chr14:66056096:A:C	6.55471e-08	-1.03026	-1.19832	8.82782e-06	-0.912033	-1.20965
66056177	chr14:66056177:C:T	9.37915e-07	1.60602	-1.17371	0.000164217	1.9901	-1.1885
66056450	chr14:66056450:A:C	3.18009e-08	-1.71927	-1.23258	3.91004e-06	-1.709	-1.22704
66056663	chr14:66056663:T:C	3.41189e-08	-1.64464	-1.23686	4.11232e-06	-1.64807	-1.23753
66057193	chr14:66057193:G:A	1.93765e-07	-1.66433e-10	-1.1447	2.33646e-05	-1.66433e-10	-1.14837
66057577	chr14:66057577:A:G	1.2818e-07	-1.55791	-2.72626e-10	1.56085e-05	-1.55177	-2.72626e-10
66057588	chr14:66057588:G:A	1.30783e-07	-1.53781	-2.72626e-10	1.5912e-05	-1.53252	-2.72626e-10
66057745	chr14:66057745:T:A	2.14952e-07	-1.66433e-10	-1.04094	2.63708e-05	-1.66433e-10	-1.02733
66057991	chr14:66057991:G:A	2.09157e-07	-1.66433e-10	-1.06826	2.51766e-05	-1.66433e-10	-1.07368
66058554	chr14:66058554:C:T	6.00147e-08	-1.08011	-1.23665	7.16206e-06	-1.09892	-1.23187
66058618	chr14:66058618:G:A	7.09731e-08	-0.929036	-1.22001	9.59518e-06	-0.813124	-1.22521
66059136	chr14:66059136:A:C	3.26138e-07	-1.66433e-10	-0.62403	4.10054e-05	-1.66433e-10	-0.585886
66059170	chr14:66059170:C:T	3.31502e-08	-1.74703	-1.16327	4.14838e-06	-1.69498	-1.18189
66059538	chr14:66059538:A:ATGAC	1.76774e-07	-1.66433e-10	-1.23648	2.13706e-05	-1.66433e-10	-1.23757
66059612	chr14:66059612:A:G	1.08646e-07	-1.72325	-2.72626e-10	1.41316e-05	-1.65118	-2.72626e-10
66059740	chr14:66059740:C:A	1.94916e-07	-1.66433e-10	-1.13878	2.34587e-05	-1.66433e-10	-1.14435
66059771	chr14:66059771:C:A	1.04833e-07	-1.75898	-2.72626e-10	1.26881e-05	-1.75893	-2.72626e-10
66059777	chr14:66059777:A:G	3.21134e-08	-1.71841	-1.22367	3.92615e-06	-1.70387	-1.22806
66060183	chr14:66060183:A:G	2.40758e-07	-1.66433e-10	-0.927558	2.94648e-05	-1.66433e-10	-0.916393
66060220	chr14:66060220:A:G	3.42402e-08	-1.66449	-1.21346	4.06947e-06	-1.6979	-1.19818
66060280	chr14:66060280:A:G	1.50778e-07	-1.39554	-2.72626e-10	1.76648e-05	-1.42802	-2.72626e-10
66060459	chr14:66060459:G:A	1.78282e-07	-1.66433e-10	-1.22798	2.14487e-05	-1.66433e-10	-1.23393
66060571	chr14:66060571:G:T	1.77904e-07	-1.66433e-10	-1.2301	2.15184e-05	-1.66433e-10	-1.23068
66060844	chr14:66060844:G:A	4.33914e-07	-1.66433e-10	-0.338505	5.45641e-05	-1.66433e-10	-0.300213
66060948	chr14:66060948:C:G	3.33225e-08	-1.73112	-1.174	4.23559e-06	-1.6656	-1.19047
66061094	chr14:66061094:T:C	3.39841e-08	-1.74628	-1.13918	4.2452e-06	-1.69341	-1.16039
66061745	chr14:66061745:T:A	4.02428e-07	-0.413833	-2.72626e-10	5.66792e-05	-0.262182	-2.72626e-10
66061750	chr14:66061750:T:G	3.99953e-07	-0.420004	-2.72626e-10	5.6313e-05	-0.268665	-2.72626e-10
66061870	chr14:66061870:T:C	5.35353e-08	-1.36062	-1.07039	6.21431e-06	-1.4373	-1.03544
66061923	chr14:66061923:T:C	1.22898e-07	-0.700319	-0.899673	1.42451e-05	-0.72391	-0.919269
66062040	chr14:66062040:A:G	1.83208e-07	-1.66433e-10	-1.20073	2.21916e-05	-1.66433e-10	-1.19988
66062418	chr14:66062418:T:C	1.83337e-07	-1.66433e-10	-1.20003	2.22124e-05	-1.66433e-10	-1.19894
66062420	chr14:66062420:T:C	1.7807e-07	-1.66433e-10	-1.22917	2.14356e-05	-1.66433e-10	-1.23454
66062582	chr14:66062582:T:C	1.17146e-07	-1.64793	-2.72626e-10	1.37141e-05	-1.68117	-2.72626e-10
66062598	chr14:66062598:A:ACT	4.8187e-07	0.221268	-0.454943	4.81828e-05	0.169282	-0.59387
66062801	chr14:66062801:A:T	1.44083e-07	-0.618128	-0.822832	1.66446e-05	-0.64152	-0.845983
66063027	chr14:66063027:G:A	1.05617e-07	-1.75153	-2.72626e-10	1.26638e-05	-1.76084	-2.72626e-10
66063091	chr14:66063091:A:G	4.25707e-08	-1.42688	-1.2333	5.14576e-06	-1.42618	-1.23524
66063760	chr14:66063760:C:T	2.43534e-07	-1.66433e-10	-0.916093	2.97912e-05	-1.66433e-10	-0.905377
66063804	chr14:66063804:A:G	6.58389e-08	-0.993597	-1.23054	8.00654e-06	-0.988171	-1.23116
66064989	chr14:66064989:A:G	1.94307e-07	-1.66433e-10	-1.14191	2.34207e-05	-1.66433e-10	-1.14597
66065147	chr14:66065147:C:T	1.86354e-07	-1.66433e-10	-1.1837	2.26031e-05	-1.66433e-10	-1.1815
66065226	chr14:66065226:T:C	3.29237e-08	-1.70479	-1.21237	3.8694e-06	-1.73259	-1.2139
66065694	chr14:66065694:A:T	1.95638e-07	-1.66433e-10	-1.13509	2.35803e-05	-1.66433e-10	-1.13918
66065834	chr14:66065834:CT:C	6.92183e-08	-0.975199	-1.19889	1.0904e-05	-0.718854	-1.1916
66066084	chr14:66066084:G:A	3.83787e-08	-1.68313	-1.08072	4.40574e-06	-1.71828	-1.0984
66066161	chr14:66066161:T:C	2.40868e-07	-1.66433e-10	-0.927103	2.9213e-05	-1.66433e-10	-0.924975
66066387	chr14:66066387:G:C	3.92974e-08	-1.54026	-1.19993	4.49438e-06	-1.58817	-1.2086
66066426	chr14:66066426:A:G	1.00483e-07	-0.567226	-1.23414	1.71715e-05	-0.224554	-1.23179
66066509	chr14:66066509:G:T	4.37641e-08	-1.39574	-1.2368	5.24277e-06	-1.41072	-1.23202
66066514	chr14:66066514:G:A	5.418e-08	-1.63887	-0.780165	5.95418e-06	-1.65962	-0.855879
66066739	chr14:66066739:G:A	1.1471e-07	-1.66895	-2.72626e-10	1.53493e-05	-1.56852	-2.72626e-10
66066796	chr14:66066796:C:T	1.12229e-07	-0.470493	-1.22031	1.86261e-05	-0.159787	-1.21524
66066816	chr14:66066816:C:T	1.79788e-07	-0.121488	-1.09808	2.24757e-05	-0.122635	-1.06452
66066946	chr14:66066946:C:T	2.27765e-07	-1.66433e-10	-0.983038	2.83614e-05	-1.66433e-10	-0.954561
66067126	chr14:66067126:C:T	3.61704e-08	-1.59276	-1.23035	4.49115e-06	-1.57239	-1.22509
66067423	chr14:66067423:T:A	2.23627e-07	-1.66433e-10	-1.00137	2.68658e-05	-1.66433e-10	-1.00873
66067466	chr14:66067466:A:G	4.47531e-08	-1.39251	-1.21768	5.42131e-06	-1.3928	-1.21645
66067650	chr14:66067650:A:G	1.95904e-07	-1.66433e-10	-1.13373	2.34756e-05	-1.66433e-10	-1.14363
66067870	chr14:66067870:C:T	2.9909e-07	-0.710606	-2.72626e-10	4.12005e-05	-0.58114	-2.72626e-10
66067882	chr14:66067882:G:A	7.45948e-08	-0.87722	-1.22206	1.18662e-05	-0.598979	-1.22692
66068428	chr14:66068428:C:G	4.87811e-07	0.413074	-0.634496	5.42679e-05	0.45667	-0.762328
66069157	chr14:66069157:T:A	4.08106e-07	0.268581	-0.668404	4.56326e-05	0.313691	-0.792659
66069172	chr14:66069172:G:A	2.22864e-07	-1.66433e-10	-1.00479	2.67918e-05	-1.66433e-10	-1.0115
66069371	chr14:66069371:A:T	2.18168e-07	-1.66433e-10	-1.02609	2.62379e-05	-1.66433e-10	-1.03239
66069472	chr14:66069472:T:C	2.25613e-07	-0.99253	-2.72626e-10	3.03855e-05	-0.885625	-2.72626e-10
66069584	chr14:66069584:T:C	1.15822e-07	-0.654397	-1.00489	1.2631e-05	-0.744691	-1.01875
66069918	chr14:66069918:G:A	4.30339e-07	0.29858	-0.645358	4.79026e-05	0.341226	-0.771645
66069943	chr14:66069943:A:G	4.19585e-07	0.251619	-0.623704	4.64988e-05	0.29283	-0.752993
66070028	chr14:66070028:CA:C	4.9517e-07	0.376561	-0.583011	5.48405e-05	0.421506	-0.716667
66070196	chr14:66070196:A:G	3.95193e-07	0.429252	-0.861227	4.32419e-05	0.464078	-0.996859
66070402	chr14:66070402:T:C	3.19739e-08	-1.75846	-1.18797	3.93423e-06	-1.75776	-1.17211
66071043	chr14:66071043:C:G	4.11033e-08	-1.75176	-0.943497	5.16001e-06	-1.76004	-0.898615
66071414	chr14:66071414:T:C	3.13265e-08	-1.76102	-1.20587	3.83806e-06	-1.761	-1.19362
66071661	chr14:66071661:GC:G	1.16458e-07	-1.65382	-2.72626e-10	1.40014e-05	-1.66043	-2.72626e-10
66071828	chr14:66071828:TA:T	2.46385e-07	-1.66433e-10	-0.904456	2.95455e-05	-1.66433e-10	-0.913658
66072060	chr14:66072060:G:A	1.94673e-07	-1.66433e-10	-1.14003	2.3438e-05	-1.66433e-10	-1.14523
66072063	chr14:66072063:T:C	2.21529e-07	-1.0108	-2.72626e-10	2.10249e-05	-1.25388	-2.72626e-10
66072090	chr14:66072090:G:A	1.83937e-07	-0.027736	-1.16902	2.31526e-05	0.0369226	-1.1944
66072397	chr14:66072397:C:A	1.09887e-07	-0.493116	-1.21878	1.24523e-05	-0.542463	-1.23522
66072400	chr14:66072400:G:C	1.85859e-07	-1.66433e-10	-1.18636	2.24316e-05	-1.66433e-10	-1.18912
66072494	chr14:66072494:C:T	2.0839e-07	-1.66433e-10	-1.07194	2.50449e-05	-1.66433e-10	-1.07892
66072578	chr14:66072578:CTT:C	2.20194e-07	-1.66433e-10	-1.01684	2.61068e-05	-1.66433e-10	-1.03739
66072892	chr14:66072892:CA:C	1.7665e-07	-1.66433e-10	-1.23718	2.13708e-05	-1.66433e-10	-1.23756
66073432	chr14:66073432:T:C	3.09821e-08	-1.75639	-1.22155	3.75305e-06	-1.75733	-1.21969
66073433	chr14:66073433:G:A	1.04633e-07	-1.76089	-2.72626e-10	1.26663e-05	-1.76064	-2.72626e-10
66073490	chr14:66073490:A:AT	1.20468e-07	-1.61996	-2.72626e-10	1.63937e-05	-1.50269	-2.72626e-10
66073619	chr14:66073619:A:C	3.71377e-08	-1.75835	-1.03837	4.4608e-06	-1.75055	-1.05372
66073668	chr14:66073668:G:A	2.22382e-07	-1.66433e-10	-1.00696	2.70688e-05	-1.66433e-10	-1.00121
66074002	chr14:66074002:G:A	2.03922e-07	-1.66433e-10	-1.09361	2.50155e-05	-1.66433e-10	-1.0801
66074221	chr14:66074221:C:T	6.36784e-07	0.998485	-0.953405	6.62902e-05	0.823231	-0.928778
66074341	chr14:66074341:C:A	1.97605e-07	-1.66433e-10	-1.12508	2.33656e-05	-1.66433e-10	-1.14832
66074454	chr14:66074454:C:T	4.46037e-06	1.99164	-2.72626e-10	0.000283387	1.34722	-2.72626e-10
66075555	chr14:66075555:A:G	1.39837e-06	-1.66433e-10	0.831715	0.000166963	-1.66433e-10	0.818181
66075683	chr14:66075683:A:C	1.85861e-07	-1.66433e-10	-1.18635	2.24336e-05	-1.66433e-10	-1.18903
66076249	chr14:66076249:T:C	3.16943e-08	-1.73469	-1.22052	3.76828e-06	-1.7494	-1.22357
66076251	chr14:66076251:G:C	4.16807e-08	-1.73898	-0.942333	5.20282e-06	-1.7367	-0.913689
66076355	chr14:66076355:A:G	6.51337e-07	1.30477	-1.23709	6.64156e-05	1.13291	-1.23656
66076721	chr14:66076721:A:AC	6.47896e-07	0.932968	-0.870589	7.12278e-05	0.919044	-0.952751
66077547	chr14:66077547:C:G	6.64835e-06	3.61212	-1.22134	0.000681353	3.45012	-1.22562
66077562	chr14:66077562:T:C	5.7238e-07	0.747026	-0.808574	6.23453e-05	0.732553	-0.899455
66077990	chr14:66077990:A:G	1.32597e-07	-1.52403	-2.72626e-10	1.67372e-05	-1.48196	-2.72626e-10
66078217	chr14:66078217:A:G	5.09488e-08	-1.4917	-0.988834	6.40887e-06	-1.44777	-0.99414
66078281	chr14:66078281:G:A	1.23978e-07	-1.59124	-2.72626e-10	1.69866e-05	-1.46716	-2.72626e-10
66078358	chr14:66078358:TTGAGA:T	1.05548e-07	-1.75218	-2.72626e-10	1.29103e-05	-1.74156	-2.72626e-10
66078377	chr14:66078377:A:G	2.01762e-07	-1.66433e-10	-1.10426	2.43281e-05	-1.66433e-10	-1.10796
66078431	chr14:66078431:T:C	7.12119e-07	-1.66433e-10	0.156894	8.37896e-05	-1.66433e-10	0.128718
66078449	chr14:66078449:G:A	1.268e-07	-1.56874	-2.72626e-10	1.74928e-05	-1.4378	-2.72626e-10
66078523	chr14:66078523:C:T	2.06134e-07	-1.66433e-10	-1.08282	2.46105e-05	-1.66433e-10	-1.09642
66078548	chr14:66078548:G:A	1.25422e-07	-1.57966	-2.72626e-10	1.72544e-05	-1.45153	-2.72626e-10
66078563	chr14:66078563:G:C	3.51677e-08	-1.61558	-1.23564	4.26249e-06	-1.61691	-1.23283
66078611	chr14:66078611:G:A	1.23032e-07	-1.59891	-2.72626e-10	1.68244e-05	-1.47676	-2.72626e-10
66078634	chr14:66078634:G:A	2.54463e-07	-1.66433e-10	-0.872195	3.08086e-05	-1.66433e-10	-0.871795
66078727	chr14:66078727:C:CT	3.70651e-08	-1.56257	-1.2361	4.49375e-06	-1.56334	-1.23356
66078733	chr14:66078733:A:C	1.78715e-06	2.28665	-1.20962	0.000185305	2.1475	-1.22508
66078754	chr14:66078754:C:T	1.06857e-07	-1.73986	-2.72626e-10	1.29801e-05	-1.73617	-2.72626e-10
66079279	chr14:66079279:G:A	2.98176e-07	-1.66433e-10	-0.713667	3.555e-05	-1.66433e-10	-0.72865
66079340	chr14:66079340:A:G	4.35721e-08	-1.40131	-1.23563	6.1007e-06	-1.25509	-1.23609
66079455	chr14:66079455:A:C	3.73421e-08	-1.55552	-1.23571	4.52698e-06	-1.5566	-1.23293
66080054	chr14:66080054:G:A	1.16483e-07	-1.6536	-2.72626e-10	1.44684e-05	-1.62762	-2.72626e-10
66080138	chr14:66080138:A:G	3.68968e-08	-1.5669	-1.23632	4.47118e-06	-1.568	-1.23394
66080302	chr14:66080302:G:A	3.62292e-08	-1.58432	-1.23716	4.37742e-06	-1.58557	-1.23756
66080415	chr14:66080415:A:G	1.35994e-06	2.03413	-1.23029	0.000139929	1.8606	-1.21905
66080652	chr14:66080652:T:A	1.26572e-07	-1.57054	-2.72626e-10	1.74756e-05	-1.43879	-2.72626e-10
66080748	chr14:66080748:C:G	3.82749e-08	-1.52905	-1.2375	4.62928e-06	-1.52988	-1.23731
66080753	chr14:66080753:G:A	3.0856e-07	-1.66433e-10	-0.679433	3.77056e-05	-1.66433e-10	-0.669782
66080907	chr14:66080907:A:G	1.95276e-06	2.36723	-1.20158	0.000203839	2.19726	-1.17952
66081716	chr14:66081716:A:C	1.85794e-07	-1.66433e-10	-1.18671	2.2645e-05	-1.66433e-10	-1.17965
66081797	chr14:66081797:A:G	4.81601e-08	-1.53626	-1.00056	6.84181e-06	-1.39572	-0.980814
66081801	chr14:66081801:G:A	1.05569e-07	-1.75199	-2.72626e-10	1.29155e-05	-1.74116	-2.72626e-10
66081931	chr14:66081931:G:A	1.23601e-07	-1.59429	-2.72626e-10	1.5352e-05	-1.56835	-2.72626e-10
66081932	chr14:66081932:G:T	2.20241e-07	-1.66433e-10	-1.01663	2.64903e-05	-1.66433e-10	-1.02281
66082163	chr14:66082163:A:G	2.41213e-07	-0.92567	-2.72626e-10	2.29532e-05	-1.16613	-2.72626e-10
66082434	chr14:66082434:A:T	9.35767e-07	1.624	-1.19399	0.000129283	1.77765	-1.21524
66082719	chr14:66082719:T:C	2.50224e-07	-1.66433e-10	-0.888993	3.01135e-05	-1.66433e-10	-0.894615
66082744	chr14:66082744:C:T	1.33255e-07	-1.51908	-2.72626e-10	1.68247e-05	-1.47674	-2.72626e-10
66083051	chr14:66083051:T:G	1.06465e-07	-1.74353	-2.72626e-10	1.29299e-05	-1.74004	-2.72626e-10
66083317	chr14:66083317:C:T	1.93658e-07	-1.66433e-10	-1.14526	2.32203e-05	-1.66433e-10	-1.15456
66083922	chr14:66083922:G:A	1.05853e-07	-1.7493	-2.72626e-10	1.26928e-05	-1.75856	-2.72626e-10
66084258	chr14:66084258:T:C	1.32506e-07	-1.52472	-2.72626e-10	1.67247e-05	-1.48271	-2.72626e-10
66084498	chr14:66084498:T:C	1.74144e-07	-1.25147	-2.72626e-10	2.69441e-05	-1.00583	-2.72626e-10
66084906	chr14:66084906:G:A	1.85869e-07	-1.66433e-10	-1.18631	2.2725e-05	-1.66433e-10	-1.17612
66084964	chr14:66084964:GGACAGA:G	2.588e-07	-1.66433e-10	-0.855296	3.12052e-05	-1.66433e-10	-0.859005
66085244	chr14:66085244:G:A	1.19221e-07	-1.63037	-2.72626e-10	1.61311e-05	-1.51884	-2.72626e-10
66085267	chr14:66085267:G:C	1.58715e-07	-1.34424	-2.72626e-10	1.88499e-05	-1.36308	-2.72626e-10
66085612	chr14:66085612:A:T	2.37779e-07	-1.66433e-10	-0.940011	2.85484e-05	-1.66433e-10	-0.947991
66086136	chr14:66086136:A:T	2.02795e-07	-1.66433e-10	-1.09916	2.42246e-05	-1.66433e-10	-1.11222
66086423	chr14:66086423:G:A	1.83578e-07	-1.66433e-10	-1.19871	2.22666e-05	-1.66433e-10	-1.1965
66086509	chr14:66086509:T:A	3.00716e-07	0.427854	-1.13304	3.15402e-05	0.302482	-1.15081
66086855	chr14:66086855:C:T	1.43468e-06	1.53605	-0.678704	0.000152232	1.37309	-0.647276
66086875	chr14:66086875:A:G	3.25054e-08	-1.69267	-1.23728	3.9326e-06	-1.69276	-1.23753
66086965	chr14:66086965:G:A	7.62606e-07	0.897328	-0.671936	7.14509e-05	0.693763	-0.724343
66087038	chr14:66087038:A:C	1.32285e-07	-1.52639	-2.72626e-10	1.6694e-05	-1.48454	-2.72626e-10
66087067	chr14:66087067:A:G	1.19587e-07	-1.7	0.0726985	1.28469e-05	-1.72289	-0.0235935
66087163	chr14:66087163:G:A	3.83911e-08	-1.52634	-1.23719	4.649e-06	-1.52736	-1.23558
66087362	chr14:66087362:A:G	3.04645e-07	-1.66433e-10	-0.692204	3.52263e-05	-1.66433e-10	-0.737798
66087566	chr14:66087566:T:C	1.07648e-07	-1.73248	-2.72626e-10	1.30879e-05	-1.7279	-2.72626e-10
66088553	chr14:66088553:C:T	1.07989e-07	-1.72933	-2.72626e-10	1.30223e-05	-1.73292	-2.72626e-10
66088828	chr14:66088828:T:C	3.83976e-08	-1.657	-1.10636	4.5664e-06	-1.6567	-1.12417
66089462	chr14:66089462:T:C	2.08544e-07	-1.66433e-10	-1.0712	2.54242e-05	-1.66433e-10	-1.06389
66089566	chr14:66089566:C:T	2.39948e-07	-1.66433e-10	-0.930926	2.82325e-05	-1.66433e-10	-0.959117
66089677	chr14:66089677:T:C	5.19727e-07	-1.66433e-10	-0.158047	6.33627e-05	-1.66433e-10	-0.150715
66090691	chr14:66090691:G:A	9.00069e-07	0.391121	-2.72626e-10	0.000101955	0.324938	-2.72626e-10
66090875	chr14:66090875:C:T	4.43637e-08	-1.41467	-1.20425	5.48421e-06	-1.39489	-1.20282
66091163	chr14:66091163:A:G	6.75519e-07	-0.874588	0.978719	8.71734e-05	-0.668509	0.836818
66091167	chr14:66091167:T:C	1.46507e-07	-1.42428	-2.72626e-10	1.80563e-05	-1.4061	-2.72626e-10
66091241	chr14:66091241:G:A	1.74404e-07	-1.76064	0.51066	2.15838e-05	-1.72653	0.498887
66091365	chr14:66091365:A:T	5.11535e-07	0.657452	-0.831386	5.48623e-05	0.627664	-0.922427
66091473	chr14:66091473:C:T	1.9572e-07	-1.66433e-10	-1.13466	2.33358e-05	-1.66433e-10	-1.1496
66091745	chr14:66091745:T:C	1.19863e-07	-1.625	-2.72626e-10	1.62565e-05	-1.5111	-2.72626e-10
66091797	chr14:66091797:A:G	6.94839e-07	0.937951	-0.805621	7.40789e-05	0.904849	-0.899308
66092143	chr14:66092143:A:G	5.19032e-06	2.1432	-2.72626e-10	0.000330189	1.50008	-2.72626e-10
66092460	chr14:66092460:T:G	3.34081e-08	-1.69677	-1.20578	3.93523e-06	-1.71309	-1.21653
66092552	chr14:66092552:T:C	1.8367e-07	-1.66433e-10	-1.19821	2.24952e-05	-1.66433e-10	-1.18629
66092732	chr14:66092732:T:C	2.06357e-07	-1.66433e-10	-1.08174	2.47481e-05	-1.66433e-10	-1.09084
66092737	chr14:66092737:G:A	4.91795e-08	-1.75533	-0.760546	5.54601e-06	-1.75959	-0.826925
66093031	chr14:66093031:C:T	2.23577e-07	-1.66433e-10	-1.00159	2.56786e-05	-1.66433e-10	-1.05393
66093643	chr14:66093643:A:G	1.2506e-07	-1.58256	-2.72626e-10	1.7212e-05	-1.45398	-2.72626e-10
66094050	chr14:66094050:C:A	1.47309e-07	-1.41882	-2.72626e-10	1.81279e-05	-1.40214	-2.72626e-10
66094144	chr14:66094144:G:A	3.61639e-08	-1.75453	-1.06876	4.54659e-06	-1.72882	-1.05639
66094195	chr14:66094195:G:A	7.26458e-08	-1.34739	-0.778367	7.649e-06	-1.42517	-0.839848
66094853	chr14:66094853:C:T	1.76785e-07	-1.66433e-10	-1.23642	2.14358e-05	-1.66433e-10	-1.23453
66095015	chr14:66095015:G:A	3.47162e-07	-1.66433e-10	-0.561559	3.95485e-05	-1.66433e-10	-0.622062
66095146	chr14:66095146:A:C	3.57703e-08	-1.63959	-1.19464	4.34246e-06	-1.66262	-1.16853
66095626	chr14:66095626:A:C	1.41505e-07	-1.45901	-2.72626e-10	1.74416e-05	-1.44073	-2.72626e-10
66095674	chr14:66095674:T:C	2.12775e-06	-1.66433e-10	1.25147	0.00026046	-1.66433e-10	1.26286
66096234	chr14:66096234:C:T	1.16755e-06	1.88715	-1.23584	0.00011321	1.66722	-1.23756
66096246	chr14:66096246:C:T	8.67488e-07	-1.66433e-10	0.354252	0.000103892	-1.66433e-10	0.343764
66096338	chr14:66096338:G:C	4.70116e-07	-1.66433e-10	-0.258372	5.33733e-05	-1.66433e-10	-0.32228
66096538	chr14:66096538:T:C	3.37218e-08	-1.66087	-1.23234	4.04257e-06	-1.68204	-1.22067
66096636	chr14:66096636:G:A	1.91763e-07	-1.66433e-10	-1.15509	2.32509e-05	-1.66433e-10	-1.15325
66096711	chr14:66096711:A:G	2.12594e-07	-1.66433e-10	-1.05197	2.54784e-05	-1.66433e-10	-1.06176
66096818	chr14:66096818:A:G	1.4029e-06	2.07017	-1.23522	0.00013508	1.84385	-1.23757
66096918	chr14:66096918:T:C	6.89476e-08	-0.99421	-1.18379	1.09811e-05	-0.710405	-1.19301
66096935	chr14:66096935:C:T	7.73558e-08	-1.16404	-0.898899	7.83953e-06	-1.28008	-0.960327
66096936	chr14:66096936:T:C	1.80719e-07	-1.66433e-10	-1.21441	2.20401e-05	-1.66433e-10	-1.20673
66097026	chr14:66097026:A:G	4.23162e-07	-0.363595	-2.72626e-10	3.62404e-05	-0.709416	-2.72626e-10
66097239	chr14:66097239:A:G	2.57615e-07	-1.66433e-10	-0.859883	3.05933e-05	-1.66433e-10	-0.87881
66097288	chr14:66097288:A:G	1.44391e-07	-1.43882	-2.72626e-10	1.77939e-05	-1.42073	-2.72626e-10
66097746	chr14:66097746:A:G	1.7794e-07	-1.66433e-10	-1.22991	2.15778e-05	-1.66433e-10	-1.22792
66097916	chr14:66097916:C:A	1.31156e-07	-1.53496	-2.72626e-10	1.84882e-05	-1.38246	-2.72626e-10
66098011	chr14:66098011:G:A	2.57121e-07	-1.66433e-10	-0.861802	3.05396e-05	-1.66433e-10	-0.880567
66098366	chr14:66098366:C:T	3.81968e-07	-1.66433e-10	-0.466014	4.77075e-05	-1.66433e-10	-0.4345
66098520	chr14:66098520:T:C	8.05759e-08	-1.68376	-0.338396	1.06691e-05	-1.58973	-0.342505
66099001	chr14:66099001:A:T	1.08249e-07	-1.72692	-2.72626e-10	1.34924e-05	-1.69746	-2.72626e-10
66099055	chr14:66099055:A:G	1.0462e-07	-1.76101	-2.72626e-10	1.26846e-05	-1.7592	-2.72626e-10
66099171	chr14:66099171:C:T	8.36493e-07	-1.66433e-10	0.317868	0.000100146	-1.66433e-10	0.307039
66100897	chr14:66100897:G:C	1.30246e-07	-1.54192	-2.72626e-10	1.59836e-05	-1.52802	-2.72626e-10
66100951	chr14:66100951:T:C	1.78894e-07	-1.66433e-10	-1.22456	2.15027e-05	-1.66433e-10	-1.23141
66101107	chr14:66101107:T:C	7.33237e-08	-0.879292	-1.23717	9.60246e-06	-0.800813	-1.23676
66101259	chr14:66101259:T:C	2.11924e-07	-1.66433e-10	-1.05512	2.60523e-05	-1.66433e-10	-1.03948
66101603	chr14:66101603:C:G	4.35245e-08	-1.5956	-1.04243	5.29428e-06	-1.58323	-1.04974
66101852	chr14:66101852:G:T	1.9806e-07	-1.66433e-10	-1.12278	2.36878e-05	-1.66433e-10	-1.13463
66101987	chr14:66101987:G:A	1.7697e-07	-1.66433e-10	-1.23537	2.13811e-05	-1.66433e-10	-1.23708
66102163	chr14:66102163:T:C	2.22156e-07	-1.66433e-10	-1.00797	2.64343e-05	-1.66433e-10	-1.02493
66102518	chr14:66102518:G:T	5.82851e-07	-1.66433e-10	-0.043418	6.76148e-05	-1.66433e-10	-0.0857634
66102822	chr14:66102822:C:T	1.29704e-07	-1.5461	-2.72626e-10	1.59215e-05	-1.53192	-2.72626e-10
66103358	chr14:66103358:C:T	2.76829e-07	-1.66433e-10	-0.787949	3.24792e-05	-1.66433e-10	-0.818989
66103681	chr14:66103681:A:G	3.76476e-07	0.745602	-1.2261	4.04974e-05	0.634097	-1.23245
66103979	chr14:66103979:A:G	1.77076e-07	-1.66433e-10	-1.23477	2.14799e-05	-1.66433e-10	-1.23247
66104044	chr14:66104044:A:G	8.42592e-07	-1.66433e-10	0.325133	9.78045e-05	-1.66433e-10	0.283381
66104102	chr14:66104102:T:A	1.29274e-07	-1.54942	-2.72626e-10	1.58671e-05	-1.53534	-2.72626e-10
66104134	chr14:66104134:T:C	2.21371e-07	-1.66433e-10	-1.01151	2.6998e-05	-1.66433e-10	-1.00383
66104367	chr14:66104367:G:A	1.95106e-07	-1.66433e-10	-1.13781	2.3817e-05	-1.66433e-10	-1.12919
66104739	chr14:66104739:C:T	6.63424e-08	-1.04647	-1.17005	8.58495e-06	-0.977159	-1.17242
66104846	chr14:66104846:A:G	1.4818e-07	-1.41292	-2.72626e-10	2.09974e-05	-1.25519	-2.72626e-10
66105074	chr14:66105074:G:A	6.70258e-08	-1.0283	-1.17798	8.69634e-06	-0.956547	-1.18014
66105239	chr14:66105239:A:G	4.04664e-07	0.760646	-1.16894	4.2814e-05	0.643303	-1.18603
66105386	chr14:66105386:A:C	2.16889e-07	-1.66433e-10	-1.03196	2.56777e-05	-1.66433e-10	-1.05397
66105729	chr14:66105729:C:T	1.34608e-07	-1.50898	-2.72626e-10	1.65455e-05	-1.49347	-2.72626e-10
66106432	chr14:66106432:C:T	1.27218e-07	-1.56545	-2.72626e-10	1.5609e-05	-1.55174	-2.72626e-10
66106441	chr14:66106441:A:G	2.17246e-07	-0.5883	-0.442019	2.7193e-05	-0.498508	-0.498124
66106535	chr14:66106535:C:T	4.24949e-06	-1.66433e-10	1.9432	0.000522705	-1.66433e-10	1.95943
66107380	chr14:66107380:A:C	1.06314e-06	1.7941	-1.23646	0.000104543	1.58694	-1.23693
66107453	chr14:66107453:T:A	2.753e-05	-1.66433e-10	3.81168	0.00344106	-1.66433e-10	3.84395
66108090	chr14:66108090:C:T	2.96456e-07	-1.66433e-10	-0.719452	3.43142e-05	-1.66433e-10	-0.764032
66108129	chr14:66108129:T:A	2.55456e-07	-1.66433e-10	-0.868299	2.97588e-05	-1.66433e-10	-0.906467
66108173	chr14:66108173:A:T	2.93532e-07	-1.66433e-10	-0.729362	3.39818e-05	-1.66433e-10	-0.773765
66108552	chr14:66108552:A:G	2.76147e-07	-1.66433e-10	-0.790415	3.19744e-05	-1.66433e-10	-0.834655
66108694	chr14:66108694:T:C	6.00798e-07	1.21028	-1.22337	6.34906e-05	1.07962	-1.22832
66109821	chr14:66109821:G:A	4.70847e-07	-1.66433e-10	-0.256818	5.54616e-05	-1.66433e-10	-0.283899
66109830	chr14:66109830:G:T	3.95077e-07	-1.66433e-10	-0.432269	4.80744e-05	-1.66433e-10	-0.426841
66110096	chr14:66110096:C:T	1.81084e-07	-1.66433e-10	-1.21239	2.21076e-05	-1.66433e-10	-1.20367
66110479	chr14:66110479:T:C	4.03827e-06	-1.66433e-10	1.89222	0.00049737	-1.66433e-10	1.90974
66110842	chr14:66110842:T:C	5.89016e-07	-1.66433e-10	-0.0328966	6.82769e-05	-1.66433e-10	-0.0760187
66110871	chr14:66110871:T:C	8.12175e-07	-1.66433e-10	0.288366	0.000100254	-1.66433e-10	0.308116
66110908	chr14:66110908:T:G	2.21427e-07	-1.66433e-10	-1.01126	2.61929e-05	-1.66433e-10	-1.0341
66111484	chr14:66111484:C:T	5.87113e-08	-1.22886	-1.10986	7.64638e-06	-1.15156	-1.1138
66111771	chr14:66111771:G:A	6.75942e-08	-1.03696	-1.16087	8.98746e-06	-0.940172	-1.16359
66111815	chr14:66111815:T:C	1.31333e-07	-1.53362	-2.72626e-10	1.61304e-05	-1.51889	-2.72626e-10
66112128	chr14:66112128:C:T	3.44156e-08	-1.63894	-1.2339	4.42783e-06	-1.57461	-1.23707
66112341	chr14:66112341:C:T	4.3916e-07	-1.66433e-10	-0.326487	5.36732e-05	-1.66433e-10	-0.316676
66113068	chr14:66113068:T:A	2.17321e-07	-1.66433e-10	-1.02998	2.57221e-05	-1.66433e-10	-1.05224
66113273	chr14:66113273:G:T	1.76579e-07	-1.66433e-10	-1.23758	2.13757e-05	-1.66433e-10	-1.23734
66113424	chr14:66113424:G:A	1.06124e-07	-1.74674	-2.72626e-10	1.28732e-05	-1.74445	-2.72626e-10
66113988	chr14:66113988:G:C	3.82582e-07	-1.66433e-10	-0.464407	4.73797e-05	-1.66433e-10	-0.441397
66114022	chr14:66114022:C:T	3.82814e-07	-1.66433e-10	-0.463802	4.75796e-05	-1.66433e-10	-0.437185
66114879	chr14:66114879:C:A	2.19639e-07	-1.66433e-10	-1.01937	2.5982e-05	-1.66433e-10	-1.04219
66114888	chr14:66114888:T:C	2.04684e-07	-1.66433e-10	-1.08988	2.4285e-05	-1.66433e-10	-1.10973
66115044	chr14:66115044:T:A	2.3129e-07	-1.66433e-10	-0.967679	2.72549e-05	-1.66433e-10	-0.994358
66115363	chr14:66115363:C:T	3.04616e-07	-1.66433e-10	-0.692297	3.62278e-05	-1.66433e-10	-0.709763
66115489	chr14:66115489:C:A	2.19455e-07	-1.66433e-10	-1.0202	2.59614e-05	-1.66433e-10	-1.04298
66115617	chr14:66115617:G:T	1.86236e-07	-1.66433e-10	-1.18433	2.2585e-05	-1.66433e-10	-1.1823
66115631	chr14:66115631:A:G	2.444e-07	-1.66433e-10	-0.912544	2.95588e-05	-1.66433e-10	-0.91321
66115951	chr14:66115951:T:C	2.31882e-07	-1.66433e-10	-0.965121	2.73209e-05	-1.66433e-10	-0.991939
66116322	chr14:66116322:T:A	5.97088e-08	-1.23464	-1.08723	6.86442e-06	-1.27897	-1.09427
66116366	chr14:66116366:T:C	1.04638e-07	-1.76084	-2.72626e-10	1.27775e-05	-1.7519	-2.72626e-10
66116703	chr14:66116703:A:G	2.06396e-07	-1.66433e-10	-1.08155	2.48182e-05	-1.66433e-10	-1.08801
66116969	chr14:66116969:C:T	1.94474e-07	-1.66433e-10	-1.14105	2.32806e-05	-1.66433e-10	-1.15197
66117511	chr14:66117511:T:C	2.43466e-07	-1.66433e-10	-0.916374	2.87764e-05	-1.66433e-10	-0.940036
66117623	chr14:66117623:C:G	1.97732e-07	-1.66433e-10	-1.12444	2.3567e-05	-1.66433e-10	-1.13974
66117718	chr14:66117718:C:T	2.02567e-07	-1.66433e-10	-1.10028	2.40515e-05	-1.66433e-10	-1.11939
66117868	chr14:66117868:C:A	2.07644e-07	-1.66433e-10	-1.07553	2.47176e-05	-1.66433e-10	-1.09207
66117989	chr14:66117989:C:T	1.08012e-07	-1.72911	-2.72626e-10	1.27741e-05	-1.75217	-2.72626e-10
66118008	chr14:66118008:A:G	2.08398e-07	-1.66433e-10	-1.0719	2.47347e-05	-1.66433e-10	-1.09138
66118402	chr14:66118402:C:CTATT	2.2364e-07	-1.66433e-10	-1.00131	2.64058e-05	-1.66433e-10	-1.02601
66118934	chr14:66118934:C:T	2.41986e-07	-1.66433e-10	-0.922469	2.92373e-05	-1.66433e-10	-0.924144
66119265	chr14:66119265:T:C	1.99519e-07	-1.66433e-10	-1.11544	2.37203e-05	-1.66433e-10	-1.13326
66119383	chr14:66119383:G:A	1.05402e-07	-0.557265	-1.19631	1.42945e-05	-0.436211	-1.2035
66119477	chr14:66119477:A:G	2.26388e-07	-1.66433e-10	-0.989098	2.68357e-05	-1.66433e-10	-1.00986
66119688	chr14:66119688:A:G	9.29684e-08	-0.643055	-1.23604	1.26773e-05	-0.522945	-1.23683
66120260	chr14:66120260:G:A	2.95542e-07	-1.66433e-10	-0.722539	3.5193e-05	-1.66433e-10	-0.738743
66120275	chr14:66120275:T:C	2.22457e-07	-1.66433e-10	-1.00662	2.6273e-05	-1.66433e-10	-1.03105
66121117	chr14:66121117:A:G	3.43423e-07	0.0884969	-0.660885	4.60393e-05	0.253918	-0.724012
66121877	chr14:66121877:G:T	2.0121e-06	2.42625	-1.23067	0.00021044	2.27691	-1.2273
66122522	chr14:66122522:A:G	2.84683e-07	0.180578	-0.940554	2.66714e-05	-0.021964	-0.994034
66122679	chr14:66122679:C:T	3.11326e-06	-1.66433e-10	1.63208	0.000382547	-1.66433e-10	1.64726
66122755	chr14:66122755:G:A	1.91566e-07	-1.66433e-10	-1.15612	2.2949e-05	-1.66433e-10	-1.16631
66123171	chr14:66123171:C:T	1.11227e-07	-0.499865	-1.19991	1.5077e-05	-0.379616	-1.2068
66123581	chr14:66123581:A:C	3.69152e-07	-1.66433e-10	-0.500141	4.65582e-05	-1.66433e-10	-0.458888
66123811	chr14:66123811:C:G	1.72622e-07	-1.26025	-2.72626e-10	2.69468e-05	-1.00573	-2.72626e-10
66123847	chr14:66123847:G:C	3.6289e-07	-1.66433e-10	-0.517251	4.41145e-05	-1.66433e-10	-0.512802
66123893	chr14:66123893:T:C	2.4426e-07	-1.66433e-10	-0.913118	2.95339e-05	-1.66433e-10	-0.914052
66124102	chr14:66124102:T:C	2.2361e-07	-1.66433e-10	-1.00145	2.64033e-05	-1.66433e-10	-1.0261
66124122	chr14:66124122:C:T	1.96805e-07	-1.66433e-10	-1.12913	2.34237e-05	-1.66433e-10	-1.14584
66124379	chr14:66124379:A:ATGGATTC	1.97692e-07	-1.66433e-10	-1.12464	2.35208e-05	-1.66433e-10	-1.14171
66124547	chr14:66124547:A:ACTTGAAACATTTCTGGTG	2.22256e-07	-1.66433e-10	-1.00752	2.62522e-05	-1.66433e-10	-1.03184
66124548	chr14:66124548:C:T	1.7658e-07	-1.66433e-10	-1.23758	2.13712e-05	-1.66433e-10	-1.23755
66124606	chr14:66124606:T:C	2.2464e-07	-1.66433e-10	-0.99685	2.65177e-05	-1.66433e-10	-1.02178
66124618	chr14:66124618:T:A	3.20689e-07	-1.66433e-10	-0.640877	4.02981e-05	-1.66433e-10	-0.603285
66124766	chr14:66124766:G:A	1.8186e-07	-1.66433e-10	-1.20812	2.17789e-05	-1.66433e-10	-1.21865
66124912	chr14:66124912:C:T	3.51323e-08	-1.62883	-1.2234	4.26237e-06	-1.62145	-1.22831
66125052	chr14:66125052:A:G	1.09969e-07	-1.71115	-2.72626e-10	1.37931e-05	-1.67542	-2.72626e-10
66125188	chr14:66125188:T:C	1.74185e-07	-1.25123	-2.72626e-10	2.07492e-05	-1.26708	-2.72626e-10
66125332	chr14:66125332:C:T	4.63458e-08	-1.42172	-1.1535	5.40791e-06	-1.45288	-1.15885
66125372	chr14:66125372:C:T	2.26867e-07	-1.66433e-10	-0.986985	2.67681e-05	-1.66433e-10	-1.01238
66125834	chr14:66125834:G:A	1.57756e-07	-1.3503	-2.72626e-10	2.41027e-05	-1.11727	-2.72626e-10
66125964	chr14:66125964:A:C	4.00692e-07	-1.66433e-10	-0.418158	4.96597e-05	-1.66433e-10	-0.394397
66126071	chr14:66126071:A:G	5.50032e-08	-1.38395	-1.02	6.39245e-06	-1.41743	-1.02704
66126213	chr14:66126213:T:C	3.26177e-07	-1.66433e-10	-0.623912	3.8229e-05	-1.66433e-10	-0.655996
66126332	chr14:66126332:A:G	9.24716e-08	-0.64689	-1.23756	1.26325e-05	-0.525781	-1.23754
66126413	chr14:66126413:G:C	2.08804e-07	-1.66433e-10	-1.06995	2.47815e-05	-1.66433e-10	-1.08949
66126933	chr14:66126933:T:A	2.2432e-07	-1.66433e-10	-0.998278	2.64823e-05	-1.66433e-10	-1.02311
66126934	chr14:66126934:C:T	2.29148e-07	-1.66433e-10	-0.976982	2.70216e-05	-1.66433e-10	-1.00295
66126950	chr14:66126950:T:A	4.46427e-08	-1.40856	-1.20409	5.98727e-06	-1.30932	-1.20064
66126951	chr14:66126951:T:A	3.95156e-08	-1.75241	-0.982246	4.66694e-06	-1.75106	-1.00802
66126961	chr14:66126961:T:C	2.08692e-07	-1.66433e-10	-1.07049	2.47685e-05	-1.66433e-10	-1.09002
66126967	chr14:66126967:G:A	2.0802e-07	-1.66433e-10	-1.07372	2.46939e-05	-1.66433e-10	-1.09303
66127007	chr14:66127007:C:T	1.9766e-07	-1.66433e-10	-1.1248	2.3517e-05	-1.66433e-10	-1.14187
66127116	chr14:66127116:G:A	2.21706e-07	-1.66433e-10	-1.01	2.61909e-05	-1.66433e-10	-1.03418
66127401	chr14:66127401:A:T	1.27744e-07	-1.56133	-2.72626e-10	1.57178e-05	-1.5448	-2.72626e-10
66127469	chr14:66127469:C:G	1.76771e-07	-1.66433e-10	-1.2365	2.13966e-05	-1.66433e-10	-1.23636
66127500	chr14:66127500:A:G	1.98228e-07	-1.66433e-10	-1.12193	2.35794e-05	-1.66433e-10	-1.13922
66127668	chr14:66127668:C:T	2.23765e-07	-1.66433e-10	-1.00075	2.65398e-05	-1.66433e-10	-1.02095
66128091	chr14:66128091:C:T	2.18456e-07	-1.66433e-10	-1.02477	2.58267e-05	-1.66433e-10	-1.04818
66128606	chr14:66128606:C:T	1.86334e-07	-1.66433e-10	-1.18381	2.23683e-05	-1.66433e-10	-1.19195
66128627	chr14:66128627:C:T	1.98525e-07	-1.66433e-10	-1.12044	2.36129e-05	-1.66433e-10	-1.1378
66128768	chr14:66128768:T:G	6.15731e-08	-1.17827	-1.11286	7.02439e-06	-1.22579	-1.12441
66129836	chr14:66129836:A:C	1.02113e-07	-0.548539	-1.23673	1.40206e-05	-0.423377	-1.23568
66129858	chr14:66129858:T:G	5.38612e-07	-1.66433e-10	-0.122354	6.80168e-05	-1.66433e-10	-0.0798347
66129863	chr14:66129863:G:A	5.24496e-08	-1.4131	-1.0384	6.16673e-06	-1.41309	-1.06733
66129936	chr14:66129936:G:C	2.00526e-07	-1.66433e-10	-1.11041	2.38844e-05	-1.66433e-10	-1.12637
66130567	chr14:66130567:C:T	1.19395e-07	-0.412198	-1.21671	1.67297e-05	-0.269372	-1.21303
66130573	chr14:66130573:G:A	1.7659e-07	-1.66433e-10	-1.23752	2.13738e-05	-1.66433e-10	-1.23742
66130716	chr14:66130716:A:AAT	2.00969e-07	-1.66433e-10	-1.1082	2.38782e-05	-1.66433e-10	-1.12662
66131192	chr14:66131192:T:G	2.10363e-07	-1.66433e-10	-1.06251	2.49544e-05	-1.66433e-10	-1.08254
66131267	chr14:66131267:G:A	1.43412e-06	2.09123	-1.23428	0.000151232	1.9555	-1.23627
66132302	chr14:66132302:T:C	2.07863e-07	-1.66433e-10	-1.07447	2.46406e-05	-1.66433e-10	-1.0952
66132588	chr14:66132588:G:A	1.05872e-07	-0.523027	-1.22609	1.48154e-05	-0.380558	-1.22336
66133168	chr14:66133168:C:A	6.26193e-07	0.0283083	-2.72626e-10	5.14204e-05	-0.359555	-2.72626e-10
66133659	chr14:66133659:C:T	2.1715e-07	-1.66433e-10	-1.03076	2.57179e-05	-1.66433e-10	-1.0524
66133979	chr14:66133979:A:G	1.79366e-07	-1.66433e-10	-1.22192	2.18022e-05	-1.66433e-10	-1.21758
66134012	chr14:66134012:T:C	4.76765e-08	-1.30971	-1.23721	5.57147e-06	-1.34485	-1.23708
66134041	chr14:66134041:T:C	4.87029e-08	-1.28848	-1.23713	5.68718e-06	-1.32439	-1.23699
66134203	chr14:66134203:C:T	1.76618e-07	-1.66433e-10	-1.23736	2.13915e-05	-1.66433e-10	-1.23659
66134491	chr14:66134491:G:C	1.76619e-07	-1.66433e-10	-1.23735	2.1392e-05	-1.66433e-10	-1.23657
66135182	chr14:66135182:C:G	1.8503e-07	-1.66433e-10	-1.19083	2.23709e-05	-1.66433e-10	-1.19183
66135197	chr14:66135197:A:G	4.04313e-07	-1.66433e-10	-0.409161	5.04946e-05	-1.66433e-10	-0.377724
66135253	chr14:66135253:T:C	1.76868e-07	-1.66433e-10	-1.23595	2.14403e-05	-1.66433e-10	-1.23432
66135370	chr14:66135370:G:A	1.96865e-07	-1.66433e-10	-1.12883	2.39465e-05	-1.66433e-10	-1.12377
66135712	chr14:66135712:T:C	3.93259e-07	-0.436881	-2.72626e-10	4.3554e-05	-0.525589	-2.72626e-10
66136001	chr14:66136001:C:T	3.86451e-06	-1.66433e-10	1.84824	0.000476623	-1.66433e-10	1.86714
66136027	chr14:66136027:A:G	2.72772e-07	-1.66433e-10	-0.802716	3.40291e-05	-1.66433e-10	-0.772375
66136554	chr14:66136554:T:C	1.12425e-07	-1.68907	-2.72626e-10	1.36434e-05	-1.68633	-2.72626e-10
66136926	chr14:66136926:AT:A	1.77657e-07	-1.66433e-10	-1.2315	2.1455e-05	-1.66433e-10	-1.23363
66136999	chr14:66136999:C:G	1.25529e-07	-1.57882	-2.72626e-10	1.54328e-05	-1.56309	-2.72626e-10
66137536	chr14:66137536:T:C	4.12571e-06	-1.66433e-10	1.91364	0.0005089	-1.66433e-10	1.93266
66137650	chr14:66137650:T:C	1.76645e-07	-1.66433e-10	-1.23721	2.13706e-05	-1.66433e-10	-1.23757
66137714	chr14:66137714:T:G	8.71199e-08	-0.706494	-1.23757	1.18953e-05	-0.586138	-1.23731
66137796	chr14:66137796:C:T	2.17995e-07	-1.66433e-10	-1.02688	2.58584e-05	-1.66433e-10	-1.04696
66138389	chr14:66138389:C:T	1.18198e-07	-1.63899	-2.72626e-10	1.44801e-05	-1.62681	-2.72626e-10
66138617	chr14:66138617:T:C	4.46233e-07	-1.66433e-10	-0.310509	5.25997e-05	-1.66433e-10	-0.33688
66138699	chr14:66138699:A:G	4.19018e-07	-1.66433e-10	-0.373437	4.95057e-05	-1.66433e-10	-0.397502
66138832	chr14:66138832:A:G	1.0985e-07	-0.513709	-1.19853	1.5425e-05	-0.370783	-1.19282
66139248	chr14:66139248:G:T	1.22369e-07	-1.60431	-2.72626e-10	1.50266e-05	-1.58977	-2.72626e-10
66139374	chr14:66139374:TCTATTGGAAATATAC:T	2.02209e-07	-1.66433e-10	-1.10205	2.40774e-05	-1.66433e-10	-1.11832
66139843	chr14:66139843:G:A	1.14895e-07	-1.66733	-2.72626e-10	1.34051e-05	-1.70395	-2.72626e-10
66140008	chr14:66140008:A:G	1.12327e-07	-0.506375	-1.18356	1.5793e-05	-0.363281	-1.17674
66140040	chr14:66140040:G:A	3.12956e-07	-1.66433e-10	-0.665287	3.72856e-05	-1.66433e-10	-0.680983
66140153	chr14:66140153:G:T	1.77373e-07	-1.66433e-10	-1.2331	2.14279e-05	-1.66433e-10	-1.2349
66140724	chr14:66140724:A:G	3.41563e-07	-1.66433e-10	-0.577818	4.18334e-05	-1.66433e-10	-0.565894
66140923	chr14:66140923:G:A	1.07596e-07	-1.73297	-2.72626e-10	1.26616e-05	-1.76102	-2.72626e-10
66141021	chr14:66141021:A:C	1.25109e-07	-1.58217	-2.72626e-10	1.53798e-05	-1.56653	-2.72626e-10
66141265	chr14:66141265:T:C	2.73949e-06	1.50418	-2.72626e-10	0.000191395	0.954751	-2.72626e-10
66141838	chr14:66141838:G:T	1.2857e-07	-1.55488	-2.72626e-10	1.58257e-05	-1.53796	-2.72626e-10
66142066	chr14:66142066:G:A	1.77889e-07	-1.66433e-10	-1.23019	2.15973e-05	-1.66433e-10	-1.22702
66142320	chr14:66142320:A:T	1.774e-07	-1.66433e-10	-1.23295	2.14304e-05	-1.66433e-10	-1.23478
66143524	chr14:66143524:G:A	1.76598e-07	-1.66433e-10	-1.23747	2.13713e-05	-1.66433e-10	-1.23754
66143615	chr14:66143615:C:T	1.70393e-07	-1.27324	-2.72626e-10	2.65091e-05	-1.0221	-2.72626e-10
66143711	chr14:66143711:C:T	3.13533e-07	-1.66433e-10	-0.663444	3.73532e-05	-1.66433e-10	-0.679171
66144545	chr14:66144545:C:A	2.10508e-07	-1.66433e-10	-1.06183	2.53861e-05	-1.66433e-10	-1.06539
66144648	chr14:66144648:C:A	1.30374e-07	-1.54094	-2.72626e-10	1.50488e-05	-1.58829	-2.72626e-10
66144800	chr14:66144800:C:G	2.87201e-07	-1.66433e-10	-0.751169	3.37544e-05	-1.66433e-10	-0.780479
66144898	chr14:66144898:T:C	1.78526e-07	-1.66433e-10	-1.22662	2.16888e-05	-1.66433e-10	-1.22279
66145334	chr14:66145334:C:T	2.46251e-07	-1.66433e-10	-0.904997	2.94337e-05	-1.66433e-10	-0.917451
66145475	chr14:66145475:C:T	1.79161e-07	-1.66433e-10	-1.22306	2.17763e-05	-1.66433e-10	-1.21877
66145542	chr14:66145542:T:C	1.76597e-07	-1.66433e-10	-1.23748	2.13762e-05	-1.66433e-10	-1.23731
66145586	chr14:66145586:G:T	1.7699e-07	-1.66433e-10	-1.23526	2.14504e-05	-1.66433e-10	-1.23385
66145751	chr14:66145751:C:A	1.76724e-07	-1.66433e-10	-1.23676	2.13735e-05	-1.66433e-10	-1.23744
66145822	chr14:66145822:G:A	1.7815e-07	-1.66433e-10	-1.22872	2.16348e-05	-1.66433e-10	-1.22529
66145920	chr14:66145920:T:C	2.01072e-07	-0.283225	-0.82446	2.69745e-05	-0.133811	-0.870886
66145936	chr14:66145936:T:C	2.80741e-06	1.52867	-2.72626e-10	0.000308198	1.43115	-2.72626e-10
66146387	chr14:66146387:G:A	2.78809e-07	-1.66433e-10	-0.780825	3.41855e-05	-1.66433e-10	-0.767788
66146502	chr14:66146502:A:G	4.6797e-08	-1.39561	-1.16992	5.53835e-06	-1.42834	-1.15955
66146788	chr14:66146788:G:A	9.36092e-08	-0.648666	-1.22356	1.28948e-05	-0.522937	-1.21983
66147926	chr14:66147926:G:T	1.78164e-07	-1.66433e-10	-1.22864	2.16364e-05	-1.66433e-10	-1.22521
66148102	chr14:66148102:T:C	4.08745e-08	-1.75609	-0.944749	5.02189e-06	-1.75941	-0.926379
66148110	chr14:66148110:A:G	1.77237e-07	-1.66433e-10	-1.23386	2.15005e-05	-1.66433e-10	-1.23152
66148323	chr14:66148323:G:T	1.34103e-07	-0.664759	-0.847984	1.86745e-05	-0.535412	-0.837018
66148379	chr14:66148379:CA:C	1.77099e-07	-1.66433e-10	-1.23464	2.14002e-05	-1.66433e-10	-1.23619
66148646	chr14:66148646:C:T	1.77726e-07	-1.66433e-10	-1.23111	2.14612e-05	-1.66433e-10	-1.23334
66149432	chr14:66149432:C:A	1.77793e-07	-1.66433e-10	-1.23073	2.15832e-05	-1.66433e-10	-1.22767
66149575	chr14:66149575:A:G	1.76685e-07	-1.66433e-10	-1.23698	2.13717e-05	-1.66433e-10	-1.23752
66149628	chr14:66149628:A:G	1.76812e-07	-1.66433e-10	-1.23626	2.13784e-05	-1.66433e-10	-1.23721
66149790	chr14:66149790:C:T	2.34612e-07	-1.66433e-10	-0.953415	2.79475e-05	-1.66433e-10	-0.969263
66149806	chr14:66149806:C:T	1.77531e-07	-1.66433e-10	-1.23221	2.15453e-05	-1.66433e-10	-1.22943
66150072	chr14:66150072:T:G	1.30743e-07	-0.343184	-1.19493	1.94407e-05	-0.141639	-1.19058
66150445	chr14:66150445:T:C	1.81478e-07	-1.66433e-10	-1.21022	2.17333e-05	-1.66433e-10	-1.22074
66150512	chr14:66150512:A:T	4.96721e-07	-1.66433e-10	-0.203321	5.98783e-05	-1.66433e-10	-0.207276
66150970	chr14:66150970:A:T	1.26963e-07	-1.56746	-2.72626e-10	1.55884e-05	-1.55306	-2.72626e-10
66151183	chr14:66151183:AAAAC:A	1.792e-07	-1.66433e-10	-1.22285	2.16146e-05	-1.66433e-10	-1.22622
66151390	chr14:66151390:G:A	1.787e-07	-1.66433e-10	-1.22564	2.17105e-05	-1.66433e-10	-1.2218
66151674	chr14:66151674:T:C	3.69637e-07	-1.66433e-10	-0.498829	4.42467e-05	-1.66433e-10	-0.509808
66151837	chr14:66151837:C:A	1.9624e-07	-1.66433e-10	-1.13201	2.33617e-05	-1.66433e-10	-1.14849
66151967	chr14:66151967:C:T	1.14935e-07	-1.66698	-2.72626e-10	1.50055e-05	-1.59117	-2.72626e-10
66152010	chr14:66152010:C:G	4.64792e-08	-1.37548	-1.19686	5.53354e-06	-1.37929	-1.20947
66152162	chr14:66152162:T:C	1.04624e-07	-1.76097	-2.72626e-10	1.26765e-05	-1.75984	-2.72626e-10
66152364	chr14:66152364:A:G	5.93247e-07	-1.66433e-10	-0.0257395	7.05076e-05	-1.66433e-10	-0.0438693
66152865	chr14:66152865:C:T	3.52809e-07	-1.66433e-10	-0.545424	4.39071e-05	-1.66433e-10	-0.517514
66152948	chr14:66152948:C:T	1.09212e-07	-1.71806	-2.72626e-10	1.37557e-05	-1.67813	-2.72626e-10
66152975	chr14:66152975:A:G	2.18227e-07	-1.66433e-10	-1.02582	2.69075e-05	-1.66433e-10	-1.00719
66153040	chr14:66153040:A:T	3.35183e-06	1.87966	-0.173748	0.000338234	1.71344	-0.189294
66153152	chr14:66153152:G:A	2.81353e-07	-1.66433e-10	-0.77174	3.25824e-05	-1.66433e-10	-0.815817
66153410	chr14:66153410:A:G	3.54739e-07	-0.201818	-0.33815	5.11385e-05	0.066136	-0.431188
66153459	chr14:66153459:A:G	3.42319e-07	-0.575607	-2.72626e-10	3.72258e-05	-0.682589	-2.72626e-10
66153515	chr14:66153515:A:G	2.54812e-07	-1.66433e-10	-0.870823	2.95958e-05	-1.66433e-10	-0.911957
66153527	chr14:66153527:A:T	2.92001e-07	-1.66433e-10	-0.734595	3.61861e-05	-1.66433e-10	-0.710914
66153874	chr14:66153874:G:A	2.67787e-07	-1.66433e-10	-0.821158	3.10923e-05	-1.66433e-10	-0.862631
66153898	chr14:66153898:T:A	1.77062e-07	-1.66433e-10	-1.23485	2.13914e-05	-1.66433e-10	-1.2366
66154277	chr14:66154277:C:G	2.54902e-07	-1.66433e-10	-0.87047	2.95843e-05	-1.66433e-10	-0.912346
66154281	chr14:66154281:T:C	2.6459e-07	-1.66433e-10	-0.833169	3.07139e-05	-1.66433e-10	-0.874873
66154364	chr14:66154364:A:G	1.1096e-07	-1.70218	-2.72626e-10	1.34155e-05	-1.70318	-2.72626e-10
66154402	chr14:66154402:A:G	8.91205e-07	-1.66433e-10	0.381224	0.000109254	-1.66433e-10	0.394086
66154466	chr14:66154466:C:T	1.04745e-07	-1.75982	-2.72626e-10	1.27139e-05	-1.75689	-2.72626e-10
66154470	chr14:66154470:T:A	3.1383e-07	-1.66433e-10	-0.6625	3.76823e-05	-1.66433e-10	-0.6704
66154509	chr14:66154509:G:A	2.28186e-07	-1.66433e-10	-0.98119	2.69584e-05	-1.66433e-10	-1.00529
66154575	chr14:66154575:A:C	6.33013e-07	-0.834537	0.873679	8.68649e-05	-0.614436	0.779201
66154690	chr14:66154690:C:T	2.80295e-07	-0.775506	-2.72626e-10	2.89913e-05	-0.932596	-2.72626e-10
66154733	chr14:66154733:T:G	2.14356e-07	-1.66433e-10	-1.04371	2.54449e-05	-1.66433e-10	-1.06308
66154744	chr14:66154744:T:C	2.01292e-07	-1.66433e-10	-1.10659	2.47369e-05	-1.66433e-10	-1.09129
66155101	chr14:66155101:C:T	2.74818e-07	-1.66433e-10	-0.79524	3.18329e-05	-1.66433e-10	-0.839091
66155474	chr14:66155474:C:A	1.14601e-07	-1.6699	-2.72626e-10	1.38506e-05	-1.67126	-2.72626e-10
66155488	chr14:66155488:C:T	5.68248e-07	-0.798982	0.73019	7.72572e-05	-0.595608	0.643159
66155622	chr14:66155622:C:A	4.30518e-07	-1.66433e-10	-0.34636	4.96326e-05	-1.66433e-10	-0.394942
66156091	chr14:66156091:A:G	5.02902e-08	-1.26263	-1.23091	5.93411e-06	-1.28371	-1.23516
66156632	chr14:66156632:T:C	4.0635e-07	-1.1381	0.733962	5.25876e-05	-0.977025	0.639915
66156753	chr14:66156753:C:G	4.48808e-08	-1.74828	-0.859061	5.5595e-06	-1.74744	-0.836645
66157484	chr14:66157484:T:C	1.79466e-07	-1.66433e-10	-1.22136	2.15295e-05	-1.66433e-10	-1.23017
66157534	chr14:66157534:T:C	3.46082e-08	-1.6475	-1.21976	4.52186e-06	-1.57457	-1.21609
66157654	chr14:66157654:A:G	1.7981e-07	-1.66433e-10	-1.21945	2.15579e-05	-1.66433e-10	-1.22885
66157882	chr14:66157882:C:T	3.58825e-08	-1.60785	-1.22325	4.7286e-06	-1.526	-1.21996
66158074	chr14:66158074:C:T	1.76885e-07	-1.66433e-10	-1.23585	2.13711e-05	-1.66433e-10	-1.23755
66158439	chr14:66158439:C:T	1.77653e-07	-1.66433e-10	-1.23152	2.13923e-05	-1.66433e-10	-1.23656
66158737	chr14:66158737:C:T	2.67049e-07	-1.66433e-10	-0.823919	3.22708e-05	-1.66433e-10	-0.825427
66158764	chr14:66158764:CAA:C	5.21243e-08	-1.2274	-1.23032	7.43221e-06	-1.06388	-1.22989
66158961	chr14:66158961:C:T	1.93176e-07	-1.66433e-10	-1.14775	2.2708e-05	-1.66433e-10	-1.17687
66159689	chr14:66159689:T:C	1.76816e-07	-1.66433e-10	-1.23624	2.13708e-05	-1.66433e-10	-1.23757
66159835	chr14:66159835:A:C	1.05708e-07	-1.75067	-2.72626e-10	1.27812e-05	-1.75161	-2.72626e-10
66160419	chr14:66160419:T:A	1.7681e-07	-1.66433e-10	-1.23628	2.14398e-05	-1.66433e-10	-1.23434
66160771	chr14:66160771:A:G	1.77058e-07	-1.66433e-10	-1.23488	2.13711e-05	-1.66433e-10	-1.23755
66160991	chr14:66160991:G:A	3.40173e-08	-1.65213	-1.23235	4.43008e-06	-1.58088	-1.23029
66161599	chr14:66161599:T:C	1.06593e-07	-1.74233	-2.72626e-10	1.28844e-05	-1.74357	-2.72626e-10
66161686	chr14:66161686:T:G	1.06118e-07	-1.7468	-2.72626e-10	1.2829e-05	-1.74789	-2.72626e-10
66161768	chr14:66161768:G:A	2.32766e-07	-0.0817129	-0.879602	3.21402e-05	0.0340583	-0.863541
66161800	chr14:66161800:T:A	8.01697e-07	-1.66433e-10	0.27538	9.64801e-05	-1.66433e-10	0.269747
66161847	chr14:66161847:A:G	1.81896e-07	-1.66433e-10	-1.20791	2.17174e-05	-1.66433e-10	-1.22148
66162312	chr14:66162312:G:A	2.53813e-07	-1.66433e-10	-0.874754	3.16865e-05	-1.66433e-10	-0.843701
66162387	chr14:66162387:T:C	1.77858e-07	-1.23036	-2.72626e-10	2.17459e-05	-1.22017	-2.72626e-10
66162487	chr14:66162487:T:C	1.78492e-07	-1.66433e-10	-1.22681	2.14551e-05	-1.66433e-10	-1.23363
66162791	chr14:66162791:T:C	2.33186e-07	-0.139082	-0.820431	3.22155e-05	-0.0242934	-0.80285
66162994	chr14:66162994:C:A	3.19802e-06	1.65894	-2.72626e-10	0.000223612	1.11032	-2.72626e-10
66163116	chr14:66163116:T:C	1.066e-07	-1.74227	-2.72626e-10	1.28847e-05	-1.74355	-2.72626e-10
66163180	chr14:66163180:G:T	2.03564e-07	-1.66433e-10	-1.09537	2.47369e-05	-1.66433e-10	-1.09129
66163648	chr14:66163648:A:G	1.80821e-07	-1.66433e-10	-1.21384	2.16192e-05	-1.66433e-10	-1.22601
66164378	chr14:66164378:A:G	2.18089e-07	-1.66433e-10	-1.02645	2.58706e-05	-1.66433e-10	-1.04648
66164582	chr14:66164582:C:G	1.78948e-07	-1.66433e-10	-1.22426	2.14885e-05	-1.66433e-10	-1.23207
66164816	chr14:66164816:T:C	1.77568e-07	-1.66433e-10	-1.232	2.13886e-05	-1.66433e-10	-1.23673
66164991	chr14:66164991:T:C	2.07727e-07	-1.66433e-10	-1.07512	2.52587e-05	-1.66433e-10	-1.07042
66165021	chr14:66165021:T:C	1.78995e-07	-1.66433e-10	-1.22399	2.14919e-05	-1.66433e-10	-1.23191
66165104	chr14:66165104:A:C	1.79678e-07	-1.66433e-10	-1.22018	2.15265e-05	-1.66433e-10	-1.23031
66165161	chr14:66165161:T:C	1.76997e-07	-1.66433e-10	-1.23522	2.13705e-05	-1.66433e-10	-1.23758
66165463	chr14:66165463:C:T	6.14682e-07	-1.66433e-10	0.00975492	7.05986e-05	-1.66433e-10	-0.0425797
66165555	chr14:66165555:C:A	1.77062e-07	-1.66433e-10	-1.23485	2.13711e-05	-1.66433e-10	-1.23755
66165578	chr14:66165578:GTTTA:G	3.17891e-07	-1.66433e-10	-0.649642	3.99625e-05	-1.66433e-10	-0.611648
66166138	chr14:66166138:T:C	1.35876e-07	-1.49961	-2.72626e-10	1.66046e-05	-1.48991	-2.72626e-10
66166179	chr14:66166179:G:C	1.68356e-06	-1.66433e-10	1.01732	0.000207806	-1.66433e-10	1.03701
66167205	chr14:66167205:C:T	2.05827e-07	-1.66433e-10	-1.08431	2.39808e-05	-1.66433e-10	-1.12234
66167248	chr14:66167248:T:C	2.68037e-07	-1.66433e-10	-0.820224	3.30933e-05	-1.66433e-10	-0.80026
66167878	chr14:66167878:G:A	2.06335e-07	-1.66433e-10	-1.08185	2.54976e-05	-1.66433e-10	-1.06101
66168557	chr14:66168557:C:T	5.83273e-07	-1.66433e-10	-0.0426954	6.58587e-05	-1.66433e-10	-0.112079
66168667	chr14:66168667:C:T	1.97407e-07	-1.66433e-10	-1.12608	2.38171e-05	-1.66433e-10	-1.12918
66169301	chr14:66169301:TC:T	1.94481e-07	-1.66433e-10	-1.14102	2.33031e-05	-1.66433e-10	-1.15101
66169556	chr14:66169556:C:T	2.23761e-07	-1.66433e-10	-1.00077	2.58769e-05	-1.66433e-10	-1.04624
66169793	chr14:66169793:TCTCTA:T	2.12494e-07	-1.66433e-10	-1.05243	2.63989e-05	-1.66433e-10	-1.02627
66170125	chr14:66170125:T:C	3.83268e-08	-1.75805	-1.00715	4.69003e-06	-1.73902	-1.01513
66170306	chr14:66170306:A:G	3.81978e-08	-1.75767	-1.0109	4.67939e-06	-1.73791	-1.01851
66170622	chr14:66170622:A:G	5.69229e-07	-1.66433e-10	-0.0670682	7.093e-05	-1.66433e-10	-0.0378968
66170717	chr14:66170717:C:T	4.0568e-08	-1.75361	-0.95476	4.98338e-06	-1.72976	-0.963717
66170722	chr14:66170722:A:G	3.65491e-08	-1.76097	-1.05173	4.38933e-06	-1.7507	-1.06972
66171225	chr14:66171225:A:G	2.29829e-07	-1.66433e-10	-0.974014	2.85578e-05	-1.66433e-10	-0.947661
66171936	chr14:66171936:T:C	1.81156e-07	-1.66433e-10	-1.21199	2.20106e-05	-1.66433e-10	-1.20807
66172286	chr14:66172286:G:A	1.12528e-07	-1.68815	-2.72626e-10	1.36861e-05	-1.68321	-2.72626e-10
66172450	chr14:66172450:C:T	3.95616e-08	-1.62931	-1.10418	5.19952e-06	-1.53983	-1.11119
66172910	chr14:66172910:T:C	7.67932e-07	-1.66433e-10	0.232351	9.58891e-05	-1.66433e-10	0.263602
66173131	chr14:66173131:A:G	1.11191e-07	-1.7001	-2.72626e-10	1.35192e-05	-1.69548	-2.72626e-10
66173289	chr14:66173289:G:A	3.5096e-07	-1.66433e-10	-0.550678	3.97714e-05	-1.66433e-10	-0.616442
66173951	chr14:66173951:C:T	1.88973e-07	-1.66433e-10	-1.16975	2.27146e-05	-1.66433e-10	-1.17658
66174305	chr14:66174305:C:T	1.71442e-07	-1.26711	-2.72626e-10	2.08217e-05	-1.26359	-2.72626e-10
66174870	chr14:66174870:G:A	2.22061e-07	-1.0084	-2.72626e-10	2.73852e-05	-0.989588	-2.72626e-10
66175179	chr14:66175179:C:T	1.77108e-07	-1.66433e-10	-1.23459	2.14727e-05	-1.66433e-10	-1.23281
66175580	chr14:66175580:T:C	1.79028e-07	-1.66433e-10	-1.22381	2.17813e-05	-1.66433e-10	-1.21854
66175585	chr14:66175585:G:A	2.10346e-07	-1.06259	-2.72626e-10	2.35073e-05	-1.14228	-2.72626e-10
66175687	chr14:66175687:C:T	1.77629e-07	-1.66433e-10	-1.23166	2.15498e-05	-1.66433e-10	-1.22923
66175716	chr14:66175716:C:T	1.80628e-07	-1.66433e-10	-1.21491	2.20058e-05	-1.66433e-10	-1.20828
66175884	chr14:66175884:A:G	1.81738e-07	-1.66433e-10	-1.20878	2.18556e-05	-1.66433e-10	-1.21513
66176003	chr14:66176003:G:A	3.05141e-08	-1.76063	-1.23254	3.70445e-06	-1.75785	-1.23221
66176074	chr14:66176074:A:G	1.76248e-07	-1.23946	-2.72626e-10	2.14179e-05	-1.23536	-2.72626e-10
66176166	chr14:66176166:G:A	5.68361e-08	-1.41705	-0.954124	7.22777e-06	-1.36121	-0.960447
66176313	chr14:66176313:CT:C	8.75223e-07	0.363128	-2.72626e-10	0.000110845	0.408541	-2.72626e-10
66176416	chr14:66176416:AT:A	3.16826e-08	-1.73548	-1.2201	3.73573e-06	-1.75743	-1.22422
66177227	chr14:66177227:C:CT	1.71922e-07	-1.26431	-2.72626e-10	2.08899e-05	-1.26032	-2.72626e-10
66177262	chr14:66177262:T:TG	1.71391e-07	-1.2674	-2.72626e-10	2.08208e-05	-1.26364	-2.72626e-10
66177283	chr14:66177283:T:C	3.10588e-08	-1.74349	-1.23198	3.68785e-06	-1.75995	-1.2346
66177310	chr14:66177310:G:T	4.87381e-08	-1.47317	-1.05172	6.18193e-06	-1.42242	-1.05554
66177564	chr14:66177564:G:A	3.10824e-08	-1.73829	-1.23642	3.6827e-06	-1.75857	-1.23737
66178332	chr14:66178332:A:G	1.77504e-07	-1.66433e-10	-1.23236	2.15575e-05	-1.66433e-10	-1.22887
66178483	chr14:66178483:C:T	1.74525e-07	-1.24928	-2.72626e-10	2.11407e-05	-1.24839	-2.72626e-10
66179276	chr14:66179276:G:A	3.35606e-07	-1.66433e-10	-0.595413	3.85095e-05	-1.66433e-10	-0.648685
66179707	chr14:66179707:G:A	1.76593e-07	-1.66433e-10	-1.2375	2.139e-05	-1.66433e-10	-1.23667
66180088	chr14:66180088:G:C	2.7912e-07	-1.66433e-10	-0.779708	3.2972e-05	-1.66433e-10	-0.80393
66180282	chr14:66180282:C:T	5.33766e-07	-1.66433e-10	-0.131393	6.22521e-05	-1.66433e-10	-0.168398
66180349	chr14:66180349:T:C	1.54911e-07	-0.151851	-1.21665	1.61443e-05	-0.313073	-1.20495
66181056	chr14:66181056:C:T	1.48611e-07	-0.208761	-1.20126	1.55665e-05	-0.368078	-1.18639
66181433	chr14:66181433:G:A	1.76587e-07	-1.66433e-10	-1.23753	2.13717e-05	-1.66433e-10	-1.23752
66181465	chr14:66181465:T:C	3.15907e-08	-1.73153	-1.22696	3.71912e-06	-1.75585	-1.23025
66181568	chr14:66181568:G:A	1.75899e-07	-1.24144	-2.72626e-10	2.13724e-05	-1.23749	-2.72626e-10
66181599	chr14:66181599:A:G	1.6209e-07	-1.3232	-2.72626e-10	1.9656e-05	-1.32121	-2.72626e-10
66182042	chr14:66182042:G:A	1.77778e-07	-1.23081	-2.72626e-10	2.15655e-05	-1.22849	-2.72626e-10
66182067	chr14:66182067:T:C	1.71838e-07	-1.2648	-2.72626e-10	2.08408e-05	-1.26268	-2.72626e-10
66182072	chr14:66182072:A:G	1.71651e-07	-1.26589	-2.72626e-10	2.08185e-05	-1.26375	-2.72626e-10
66182086	chr14:66182086:G:A	1.77215e-07	-1.23399	-2.72626e-10	2.14945e-05	-1.23179	-2.72626e-10
66182088	chr14:66182088:T:C	1.77422e-07	-1.23282	-2.72626e-10	2.15201e-05	-1.2306	-2.72626e-10
66182151	chr14:66182151:A:T	5.13075e-08	-1.43017	-1.04335	6.53241e-06	-1.37564	-1.04717
66182213	chr14:66182213:C:T	5.08138e-08	-1.43984	-1.04335	6.4644e-06	-1.38611	-1.04717
66182492	chr14:66182492:T:G	1.71105e-07	-1.26907	-2.72626e-10	2.07926e-05	-1.265	-2.72626e-10
66182702	chr14:66182702:C:G	4.34326e-08	-1.46834	-1.1718	5.52435e-06	-1.41712	-1.17331
66182760	chr14:66182760:A:G	5.05453e-08	-1.44833	-1.04014	6.42399e-06	-1.39555	-1.044
66182992	chr14:66182992:A:G	1.07432e-07	-1.73449	-2.72626e-10	1.27087e-05	-1.7573	-2.72626e-10
66183066	chr14:66183066:T:C	2.7307e-07	-1.66433e-10	-0.801622	3.30632e-05	-1.66433e-10	-0.801169
66183302	chr14:66183302:G:T	3.31077e-07	-1.66433e-10	-0.609	3.73908e-05	-1.66433e-10	-0.678165
66184001	chr14:66184001:G:A	3.04412e-08	-1.75876	-1.23679	3.68279e-06	-1.76101	-1.23491
66184047	chr14:66184047:C:A	1.766e-07	-1.66433e-10	-1.23746	2.13838e-05	-1.66433e-10	-1.23696
66184212	chr14:66184212:A:G	1.19072e-07	-1.63162	-2.72626e-10	1.48264e-05	-1.60318	-2.72626e-10
66184255	chr14:66184255:G:T	1.73663e-07	-1.25424	-2.72626e-10	2.10966e-05	-1.25048	-2.72626e-10
66184377	chr14:66184377:A:G	1.77104e-07	-1.66433e-10	-1.23462	2.14931e-05	-1.66433e-10	-1.23186
66184709	chr14:66184709:T:C	1.78678e-07	-1.66433e-10	-1.22576	2.1612e-05	-1.66433e-10	-1.22634
66184957	chr14:66184957:T:C	1.78823e-07	-1.66433e-10	-1.22495	2.15874e-05	-1.66433e-10	-1.22748
66185071	chr14:66185071:T:C	5.04315e-08	-1.36451	-1.12622	6.45865e-06	-1.30498	-1.12919
66185171	chr14:66185171:C:T	4.89504e-08	-1.39183	-1.12871	6.25517e-06	-1.33453	-1.13165
66185300	chr14:66185300:T:C	4.99461e-08	-1.36003	-1.14038	6.39961e-06	-1.30014	-1.14322
66185468	chr14:66185468:G:C	2.12835e-07	-1.05083	-2.72626e-10	2.61867e-05	-1.03434	-2.72626e-10
66185485	chr14:66185485:C:A	1.93427e-07	-1.66433e-10	-1.14645	2.36784e-05	-1.66433e-10	-1.13503
66185549	chr14:66185549:C:T	6.1095e-08	-1.34119	-0.957727	7.49184e-06	-1.3511	-0.93467
66185574	chr14:66185574:T:C	1.82517e-07	-1.66433e-10	-1.2045	2.22683e-05	-1.66433e-10	-1.19643
66185608	chr14:66185608:G:A	1.76789e-07	-1.66433e-10	-1.23639	2.14209e-05	-1.66433e-10	-1.23522
66185832	chr14:66185832:T:C	1.87616e-07	-1.66433e-10	-1.17695	2.30406e-05	-1.66433e-10	-1.16233
66185868	chr14:66185868:G:A	4.18369e-07	-1.66433e-10	-0.374987	4.66386e-05	-1.66433e-10	-0.457161
66185926	chr14:66185926:G:C	5.15944e-08	-1.33923	-1.12871	6.61948e-06	-1.27793	-1.13165
66185967	chr14:66185967:C:T	7.47912e-07	0.205935	-2.72626e-10	0.000105028	0.354633	-2.72626e-10
66186365	chr14:66186365:A:G	1.77378e-07	-1.66433e-10	-1.23307	2.15155e-05	-1.66433e-10	-1.23082
66186878	chr14:66186878:A:C	2.41534e-07	-1.66433e-10	-0.924341	2.86429e-05	-1.66433e-10	-0.944684
66187137	chr14:66187137:C:A	1.13697e-07	-1.67782	-2.72626e-10	1.38281e-05	-1.67289	-2.72626e-10
66187200	chr14:66187200:T:C	1.87549e-07	-1.66433e-10	-1.17731	2.29113e-05	-1.66433e-10	-1.16796
66187290	chr14:66187290:T:C	6.73007e-08	-1.2769	-0.925278	8.25823e-06	-1.28748	-0.900895
66187311	chr14:66187311:T:C	1.1458e-07	-1.67007	-2.72626e-10	1.39412e-05	-1.66474	-2.72626e-10
66187330	chr14:66187330:C:T	2.45655e-07	-1.66433e-10	-0.907421	2.83839e-05	-1.66433e-10	-0.953768
66187486	chr14:66187486:C:T	1.83786e-07	-1.66433e-10	-1.19758	2.2319e-05	-1.66433e-10	-1.19415
66187784	chr14:66187784:G:C	1.79876e-07	-1.66433e-10	-1.21908	2.1901e-05	-1.66433e-10	-1.21306
66188089	chr14:66188089:G:A	3.14343e-08	-1.75636	-1.20709	3.76925e-06	-1.76007	-1.21264
66188620	chr14:66188620:TAG:T	1.63863e-07	-1.31232	-2.72626e-10	1.98654e-05	-1.31061	-2.72626e-10
66188704	chr14:66188704:T:C	4.95434e-08	-1.39169	-1.11681	6.33139e-06	-1.33416	-1.11991
66188763	chr14:66188763:T:A	4.14005e-07	-1.66433e-10	-0.385472	4.61795e-05	-1.66433e-10	-0.467054
66188926	chr14:66188926:G:A	1.43375e-07	-1.24197	-0.203918	1.65636e-05	-1.25581	-0.23657
66189020	chr14:66189020:C:T	1.7672e-07	-1.66433e-10	-1.23678	2.14088e-05	-1.66433e-10	-1.23579
66189023	chr14:66189023:A:C	1.76732e-07	-1.66433e-10	-1.23671	2.1411e-05	-1.66433e-10	-1.23569
66189025	chr14:66189025:G:A	1.76708e-07	-1.66433e-10	-1.23685	2.14066e-05	-1.66433e-10	-1.23589
66189026	chr14:66189026:T:C	1.76721e-07	-1.66433e-10	-1.23678	2.14089e-05	-1.66433e-10	-1.23579
66189100	chr14:66189100:C:A	1.77273e-07	-1.66433e-10	-1.23366	2.14361e-05	-1.66433e-10	-1.23451
66189301	chr14:66189301:T:G	5.17526e-08	-1.33525	-1.12962	6.64187e-06	-1.27364	-1.13255
66189396	chr14:66189396:CTGTT:C	1.7955e-07	-1.66433e-10	-1.2209	2.18879e-05	-1.66433e-10	-1.21366
66189485	chr14:66189485:G:A	6.77212e-07	-1.66433e-10	0.106634	8.55062e-05	-1.66433e-10	0.148999
66189510	chr14:66189510:A:G	3.22266e-08	-1.75125	-1.18731	3.97588e-06	-1.74131	-1.17803
66189533	chr14:66189533:A:G	3.22971e-08	-1.74965	-1.18672	3.98735e-06	-1.73908	-1.17738
66189595	chr14:66189595:G:A	4.81146e-08	-1.30022	-1.23755	5.82625e-06	-1.29986	-1.23736
66189605	chr14:66189605:C:T	8.44713e-07	-1.66433e-10	0.327646	0.000108037	-1.66433e-10	0.382881
66190272	chr14:66190272:G:T	5.06996e-08	-1.35672	-1.12871	6.49859e-06	-1.29636	-1.13165
66190410	chr14:66190410:T:A	1.60933e-07	-1.33036	-2.72626e-10	1.95453e-05	-1.32685	-2.72626e-10
66190514	chr14:66190514:A:C	3.11462e-08	-1.73622	-1.23644	3.68527e-06	-1.75787	-1.23738
66190885	chr14:66190885:G:A	1.56544e-07	-1.35801	-2.72626e-10	1.90399e-05	-1.35305	-2.72626e-10
66191037	chr14:66191037:G:C	3.23583e-08	-1.74903	-1.18545	3.99606e-06	-1.73829	-1.176
66191727	chr14:66191727:AT:A	1.25868e-07	-1.57612	-2.72626e-10	1.57355e-05	-1.54367	-2.72626e-10
66191789	chr14:66191789:G:T	1.67171e-07	-1.29233	-2.72626e-10	2.0309e-05	-1.28852	-2.72626e-10
66191829	chr14:66191829:A:G	4.49693e-07	-0.302786	-2.72626e-10	9.22965e-05	0.225416	-2.72626e-10
66191937	chr14:66191937:A:G	1.66332e-07	-1.29736	-2.72626e-10	2.02098e-05	-1.29342	-2.72626e-10
66192272	chr14:66192272:T:C	1.13367e-07	-1.68072	-2.72626e-10	1.43462e-05	-1.63611	-2.72626e-10
66192768	chr14:66192768:T:C	5.13809e-08	-1.3427	-1.12938	6.59139e-06	-1.28151	-1.13231
66192769	chr14:66192769:G:A	1.76749e-07	-1.66433e-10	-1.23662	2.1414e-05	-1.66433e-10	-1.23555
66192967	chr14:66192967:A:G	3.1855e-08	-1.73318	-1.21697	3.74889e-06	-1.75659	-1.22154
66193133	chr14:66193133:C:T	1.77285e-07	-1.66433e-10	-1.23359	2.14375e-05	-1.66433e-10	-1.23445
66193172	chr14:66193172:C:A	1.68248e-07	-1.28591	-2.72626e-10	2.04255e-05	-1.28281	-2.72626e-10
66193217	chr14:66193217:T:C	2.99923e-07	-1.66433e-10	-0.707824	3.71833e-05	-1.66433e-10	-0.68373
66193240	chr14:66193240:G:A	1.05752e-07	-1.75025	-2.72626e-10	1.26616e-05	-1.76102	-2.72626e-10
66193243	chr14:66193243:G:T	1.76708e-07	-1.66433e-10	-1.23685	2.13838e-05	-1.66433e-10	-1.23696
66193348	chr14:66193348:A:T	1.78037e-07	-1.66433e-10	-1.22936	2.16607e-05	-1.66433e-10	-1.22409
66193484	chr14:66193484:C:A	1.63703e-07	-1.3133	-2.72626e-10	1.98826e-05	-1.30974	-2.72626e-10
66193590	chr14:66193590:T:C	1.85583e-07	-1.66433e-10	-1.18785	2.24287e-05	-1.66433e-10	-1.18925
66193738	chr14:66193738:A:G	9.85115e-07	-1.66433e-10	0.481408	0.000124014	-1.66433e-10	0.520801
66193838	chr14:66193838:A:C	1.77143e-07	-1.66433e-10	-1.23439	2.14993e-05	-1.66433e-10	-1.23157
66194180	chr14:66194180:C:T	5.06152e-08	-1.3577	-1.1294	6.48712e-06	-1.29772	-1.13205
66194287	chr14:66194287:A:G	2.52413e-07	-1.66433e-10	-0.880284	3.11946e-05	-1.66433e-10	-0.859345
66194612	chr14:66194612:T:G	4.16725e-08	-1.44394	-1.23757	5.39621e-06	-1.37639	-1.2375
66194677	chr14:66194677:T:C	3.28988e-07	-1.66433e-10	-0.615328	3.78039e-05	-1.66433e-10	-0.667179
66194815	chr14:66194815:C:A	2.68219e-07	-1.66433e-10	-0.819548	3.22065e-05	-1.66433e-10	-0.82742
66195026	chr14:66195026:A:G	2.4334e-07	-1.66433e-10	-0.91689	3.00361e-05	-1.66433e-10	-0.897189
66195850	chr14:66195850:G:T	2.76566e-07	-1.66433e-10	-0.788901	3.42251e-05	-1.66433e-10	-0.76663
66196090	chr14:66196090:A:T	2.65998e-07	-0.82786	-2.72626e-10	2.41155e-05	-1.11674	-2.72626e-10
66196116	chr14:66196116:G:A	4.24511e-07	-1.66433e-10	-0.360411	4.72981e-05	-1.66433e-10	-0.443119
66196356	chr14:66196356:T:A	4.60581e-08	-1.46389	-1.11755	5.8645e-06	-1.41052	-1.12015
66196378	chr14:66196378:A:G	3.13981e-07	-1.66433e-10	-0.662019	3.61505e-05	-1.66433e-10	-0.7119
66196447	chr14:66196447:T:C	2.39032e-07	-1.66433e-10	-0.934754	2.94875e-05	-1.66433e-10	-0.915624
66196618	chr14:66196618:G:T	4.82949e-08	-1.38257	-1.15145	6.18108e-06	-1.32421	-1.15389
66197532	chr14:66197532:G:A	1.7672e-07	-1.66433e-10	-1.23678	2.14088e-05	-1.66433e-10	-1.23579
66197826	chr14:66197826:T:C	3.91233e-07	-0.975614	0.533566	4.88566e-05	-0.97958	0.56888
66197959	chr14:66197959:C:T	2.67865e-07	-1.66433e-10	-0.820866	3.21643e-05	-1.66433e-10	-0.828732
66198570	chr14:66198570:G:A	3.80088e-07	-0.999531	0.528585	4.74561e-05	-1.00359	0.563805
66198859	chr14:66198859:T:C	1.76973e-07	-1.66433e-10	-1.23535	2.13709e-05	-1.66433e-10	-1.23756
66199279	chr14:66199279:T:C	1.62474e-07	-1.32083	-2.72626e-10	1.97286e-05	-1.31752	-2.72626e-10
66199508	chr14:66199508:T:C	1.76788e-07	-1.66433e-10	-1.2364	2.13768e-05	-1.66433e-10	-1.23729
66199843	chr14:66199843:C:T	1.76917e-07	-1.66433e-10	-1.23567	2.13719e-05	-1.66433e-10	-1.23751
66199892	chr14:66199892:A:C	4.01044e-07	-0.950094	0.532814	5.00751e-05	-0.954171	0.568105
66199924	chr14:66199924:G:C	1.12762e-07	-1.68607	-2.72626e-10	1.42521e-05	-1.64268	-2.72626e-10
66199964	chr14:66199964:C:T	2.79757e-07	0.274078	-1.05151	3.50211e-05	0.391635	-1.13527
66200604	chr14:66200604:C:T	3.25494e-08	-1.75256	-1.17603	4.01718e-06	-1.74322	-1.16579
66200779	chr14:66200779:G:A	3.28442e-08	-1.74539	-1.17418	4.0653e-06	-1.7333	-1.1638
66201081	chr14:66201081:C:T	3.93852e-07	-1.66433e-10	-0.435376	4.40571e-05	-1.66433e-10	-0.514104
66201278	chr14:66201278:A:C	3.22342e-08	-1.75105	-1.18727	3.97714e-06	-1.74105	-1.17798
66201343	chr14:66201343:C:T	6.3582e-07	-1.66433e-10	0.043565	8.02179e-05	-1.66433e-10	0.0851568
66201603	chr14:66201603:G:A	1.59049e-07	-1.34214	-2.72626e-10	1.92819e-05	-1.34042	-2.72626e-10
66201858	chr14:66201858:G:A	1.7666e-07	-1.66433e-10	-1.23712	2.13715e-05	-1.66433e-10	-1.23753
66201902	chr14:66201902:C:G	3.09438e-08	-1.74488	-1.2343	3.80224e-06	-1.73291	-1.23109
66201983	chr14:66201983:G:T	3.20783e-08	-1.75567	-1.1875	3.94923e-06	-1.74776	-1.17831
66202081	chr14:66202081:A:G	1.8684e-07	-1.1811	-2.72626e-10	2.26943e-05	-1.17748	-2.72626e-10
66202553	chr14:66202553:G:A	2.07482e-07	-1.66433e-10	-1.07631	2.55341e-05	-1.66433e-10	-1.05957
66202618	chr14:66202618:A:C	1.78534e-07	-1.66433e-10	-1.22657	2.15779e-05	-1.66433e-10	-1.22792
66202703	chr14:66202703:A:G	3.97501e-07	-0.958377	0.532225	4.96336e-05	-0.962028	0.567106
66202818	chr14:66202818:T:C	1.92378e-07	-1.66433e-10	-1.15189	2.32246e-05	-1.66433e-10	-1.15438
66202923	chr14:66202923:T:C	1.78211e-07	-1.66433e-10	-1.22838	2.16307e-05	-1.66433e-10	-1.22548
66203189	chr14:66203189:T:C	1.95364e-07	-1.66433e-10	-1.13649	2.34248e-05	-1.66433e-10	-1.1458
66203246	chr14:66203246:T:C	1.78293e-07	-1.66433e-10	-1.22792	2.16756e-05	-1.66433e-10	-1.2234
66204332	chr14:66204332:T:C	1.79027e-07	-1.66433e-10	-1.22381	2.17374e-05	-1.66433e-10	-1.22055
66204371	chr14:66204371:T:C	5.48619e-07	-1.66433e-10	-0.103946	6.06301e-05	-1.66433e-10	-0.194799
66204708	chr14:66204708:C:T	2.87244e-07	-1.66433e-10	-0.751018	3.45853e-05	-1.66433e-10	-0.75616
66204802	chr14:66204802:T:C	1.66418e-07	-1.29685	-2.72626e-10	2.01962e-05	-1.2941	-2.72626e-10
66204861	chr14:66204861:T:A	7.42752e-07	-1.66433e-10	0.199012	9.39383e-05	-1.66433e-10	0.243048
66204966	chr14:66204966:C:G	1.76924e-07	-1.66433e-10	-1.23563	2.14432e-05	-1.66433e-10	-1.23418
66205276	chr14:66205276:C:T	1.7848e-07	-1.66433e-10	-1.22688	2.15887e-05	-1.66433e-10	-1.22742
66205337	chr14:66205337:G:C	1.80026e-07	-1.66433e-10	-1.21825	2.19225e-05	-1.66433e-10	-1.21207
66205353	chr14:66205353:G:A	5.31786e-08	-1.32149	-1.11621	6.82456e-06	-1.25976	-1.11931
66205420	chr14:66205420:A:T	5.64439e-07	-1.66433e-10	-0.075518	6.23038e-05	-1.66433e-10	-0.167567
66205498	chr14:66205498:A:G	1.61872e-07	-1.32455	-2.72626e-10	1.84709e-05	-1.38339	-2.72626e-10
66205689	chr14:66205689:A:C	1.76731e-07	-1.66433e-10	-1.23672	2.14108e-05	-1.66433e-10	-1.2357
66205725	chr14:66205725:T:A	1.80022e-07	-1.66433e-10	-1.21827	2.19219e-05	-1.66433e-10	-1.2121
66205747	chr14:66205747:C:A	4.80672e-08	-1.32176	-1.21699	6.18351e-06	-1.25985	-1.21785
66205822	chr14:66205822:A:G	1.81285e-07	-1.66433e-10	-1.21128	2.21336e-05	-1.66433e-10	-1.2025
66205846	chr14:66205846:A:T	1.38953e-06	-1.66433e-10	0.825368	0.000166676	-1.66433e-10	0.816464
66206172	chr14:66206172:C:T	2.03959e-07	-1.66433e-10	-1.09343	2.49329e-05	-1.66433e-10	-1.0834
66206606	chr14:66206606:A:T	1.83185e-07	-1.66433e-10	-1.20085	2.23993e-05	-1.66433e-10	-1.19056
66206655	chr14:66206655:AG:A	1.06723e-07	-1.74112	-2.72626e-10	1.26813e-05	-1.75946	-2.72626e-10
66207161	chr14:66207161:G:A	1.89157e-07	-1.66433e-10	-1.16877	2.3144e-05	-1.66433e-10	-1.15786
66207624	chr14:66207624:G:A	5.02772e-08	-1.35625	-1.13754	6.43754e-06	-1.29699	-1.14045
66208047	chr14:66208047:T:C	2.09355e-07	-1.66433e-10	-1.06732	2.59354e-05	-1.66433e-10	-1.04398
66208163	chr14:66208163:A:G	2.22379e-07	-1.66433e-10	-1.00697	2.68522e-05	-1.66433e-10	-1.00924
66208395	chr14:66208395:T:C	2.60853e-06	-1.2021	2.65729	0.000334757	-1.20108	2.71489
66208430	chr14:66208430:T:C	3.2273e-08	-1.72218	-1.21493	3.7743e-06	-1.75156	-1.21981
66208612	chr14:66208612:G:C	1.77354e-07	-1.66433e-10	-1.2332	2.15086e-05	-1.66433e-10	-1.23114
66208711	chr14:66208711:A:C	4.39376e-08	-1.40301	-1.22557	5.62281e-06	-1.34653	-1.22623
66208820	chr14:66208820:C:T	2.4903e-07	-1.66433e-10	-0.893778	2.944e-05	-1.66433e-10	-0.917237
66209160	chr14:66209160:G:A	1.79989e-07	-1.66433e-10	-1.21846	2.18111e-05	-1.66433e-10	-1.21717
66209351	chr14:66209351:T:G	1.60099e-07	-1.33556	-2.72626e-10	1.94212e-05	-1.33323	-2.72626e-10
66209739	chr14:66209739:C:T	1.79771e-07	-1.66433e-10	-1.21967	2.18851e-05	-1.66433e-10	-1.21379
66209791	chr14:66209791:C:T	1.77276e-07	-1.66433e-10	-1.23364	2.14365e-05	-1.66433e-10	-1.2345
66210024	chr14:66210024:A:AT	5.13101e-08	-1.33126	-1.1422	6.58528e-06	-1.26971	-1.14505
66210068	chr14:66210068:C:T	4.88684e-08	-1.376	-1.14622	6.25253e-06	-1.31761	-1.149
66210508	chr14:66210508:C:T	6.20608e-07	-1.66433e-10	0.0193489	7.62733e-05	-1.66433e-10	0.034733
66210509	chr14:66210509:G:A	1.7845e-07	-1.66433e-10	-1.22704	2.15851e-05	-1.66433e-10	-1.22759
66210526	chr14:66210526:T:A	1.76722e-07	-1.66433e-10	-1.23677	2.14092e-05	-1.66433e-10	-1.23577
66210581	chr14:66210581:G:A	4.93774e-08	-1.36605	-1.1458	6.3221e-06	-1.30695	-1.14859
66210819	chr14:66210819:T:C	3.2713e-08	-1.75082	-1.17276	4.04123e-06	-1.74066	-1.16238
66211065	chr14:66211065:C:G	3.21936e-08	-1.72331	-1.21627	3.81319e-06	-1.75235	-1.20877
66211560	chr14:66211560:A:G	1.7672e-07	-1.66433e-10	-1.23678	2.14088e-05	-1.66433e-10	-1.23579
66211891	chr14:66211891:T:C	5.2953e-08	-1.26451	-1.17743	6.82333e-06	-1.19993	-1.17932
66212254	chr14:66212254:C:T	1.8074e-07	-1.66433e-10	-1.21429	2.19821e-05	-1.66433e-10	-1.20936
66212461	chr14:66212461:T:C	3.30552e-08	-1.74798	-1.1652	4.08999e-06	-1.73658	-1.15447
66212625	chr14:66212625:A:C	1.79951e-07	-1.66433e-10	-1.21867	2.17291e-05	-1.66433e-10	-1.22094
66212719	chr14:66212719:C:T	1.87648e-07	-1.66433e-10	-1.17678	2.30021e-05	-1.66433e-10	-1.164
66213245	chr14:66213245:G:C	2.17704e-07	-1.66433e-10	-1.02822	2.70356e-05	-1.66433e-10	-1.00244
66213944	chr14:66213944:G:A	2.44334e-07	-1.66433e-10	-0.912813	2.89719e-05	-1.66433e-10	-0.933265
66214041	chr14:66214041:C:T	1.90942e-07	-1.66433e-10	-1.15938	2.33042e-05	-1.66433e-10	-1.15095
66214426	chr14:66214426:G:A	1.75692e-07	-1.24262	-2.72626e-10	2.12961e-05	-1.24106	-2.72626e-10
66214440	chr14:66214440:G:C	4.54603e-08	-1.41169	-1.18282	5.80536e-06	-1.35622	-1.18459
66214672	chr14:66214672:G:A	2.45564e-06	-1.66433e-10	1.39479	0.000264926	-1.66433e-10	1.27986
66214696	chr14:66214696:A:C	2.08338e-06	-1.66433e-10	1.2304	0.00026757	-1.66433e-10	1.28979
66214908	chr14:66214908:A:C	3.16327e-08	-1.72122	-1.23594	3.71229e-06	-1.75094	-1.237
66215152	chr14:66215152:C:T	5.26434e-07	-1.66433e-10	-0.145225	5.8391e-05	-1.66433e-10	-0.232428
66215391	chr14:66215391:T:G	3.52312e-08	-1.74133	-1.10808	4.38284e-06	-1.72832	-1.09358
66215537	chr14:66215537:G:A	2.08108e-07	-1.66433e-10	-1.0733	2.57666e-05	-1.66433e-10	-1.05051
66215864	chr14:66215864:C:T	1.80728e-07	-1.66433e-10	-1.21436	2.20162e-05	-1.66433e-10	-1.20781
66215886	chr14:66215886:G:A	1.69742e-07	-1.27707	-2.72626e-10	2.05343e-05	-1.27749	-2.72626e-10
66216353	chr14:66216353:C:T	1.93464e-07	-1.66433e-10	-1.14626	2.37875e-05	-1.66433e-10	-1.13043
66216570	chr14:66216570:T:G	1.71585e-07	-1.26627	-2.72626e-10	2.07925e-05	-1.265	-2.72626e-10
66216854	chr14:66216854:G:A	3.15758e-08	-1.73517	-1.22379	3.72266e-06	-1.75729	-1.22786
66217218	chr14:66217218:C:A	1.91054e-07	-1.66433e-10	-1.15879	2.33186e-05	-1.66433e-10	-1.15034
66217574	chr14:66217574:T:C	1.5461e-07	-1.37045	-2.72626e-10	1.87132e-05	-1.37036	-2.72626e-10
66217630	chr14:66217630:T:C	3.13817e-08	-1.72946	-1.23567	3.69691e-06	-1.75508	-1.23701
66217873	chr14:66217873:C:T	4.8523e-08	-1.35292	-1.17639	6.22449e-06	-1.29274	-1.17836
66217955	chr14:66217955:C:A	3.17444e-08	-1.73017	-1.22346	3.7313e-06	-1.75526	-1.22757
66218022	chr14:66218022:A:G	3.48767e-08	-1.73748	-1.12205	4.33979e-06	-1.72291	-1.10886
66218063	chr14:66218063:T:C	1.59705e-07	-1.33802	-2.72626e-10	1.93622e-05	-1.33627	-2.72626e-10
66218113	chr14:66218113:C:T	4.68921e-07	-0.260915	-2.72626e-10	4.77893e-05	-0.432788	-2.72626e-10
66218136	chr14:66218136:A:C	1.76643e-07	-1.66433e-10	-1.23722	2.14732e-05	-1.66433e-10	-1.23278
66218204	chr14:66218204:TG:T	1.59855e-07	-1.33708	-2.72626e-10	1.93499e-05	-1.3369	-2.72626e-10
66218450	chr14:66218450:C:A	4.68965e-08	-1.38702	-1.17639	6.00227e-06	-1.32909	-1.17836
66218508	chr14:66218508:A:T	5.1531e-07	-1.66433e-10	-0.166583	5.71967e-05	-1.66433e-10	-0.253094
66218733	chr14:66218733:T:G	1.7831e-07	-1.66433e-10	-1.22783	2.1514e-05	-1.66433e-10	-1.23089
66218783	chr14:66218783:T:C	1.7658e-07	-1.66433e-10	-1.23757	2.14195e-05	-1.66433e-10	-1.23529
66218784	chr14:66218784:G:A	4.48055e-07	-1.66433e-10	-0.306435	5.10856e-05	-1.66433e-10	-0.366087
66219096	chr14:66219096:A:G	2.68671e-07	-1.66433e-10	-0.817864	3.0949e-05	-1.66433e-10	-0.867248
66219345	chr14:66219345:A:C	3.26371e-07	-1.66433e-10	-0.623316	3.7941e-05	-1.66433e-10	-0.663559
66219754	chr14:66219754:G:C	4.44042e-07	-1.66433e-10	-0.315431	5.59612e-05	-1.66433e-10	-0.274932
66220210	chr14:66220210:T:A	1.82889e-07	-1.66433e-10	-1.20247	2.22044e-05	-1.66433e-10	-1.1993
66220309	chr14:66220309:C:T	2.2312e-07	-1.66433e-10	-1.00364	2.71773e-05	-1.66433e-10	-0.997209
66220464	chr14:66220464:C:T	1.68098e-07	-1.28681	-2.72626e-10	2.04378e-05	-1.2822	-2.72626e-10
66220559	chr14:66220559:G:A	1.07716e-06	-1.66433e-10	0.570733	0.000126665	-1.66433e-10	0.541958
66220761	chr14:66220761:A:C	3.48684e-08	-1.73015	-1.12962	4.34492e-06	-1.71367	-1.11691
66220826	chr14:66220826:T:C	1.91024e-07	-1.66433e-10	-1.15895	2.33136e-05	-1.66433e-10	-1.15055
66221075	chr14:66221075:C:T	1.68011e-07	-1.28732	-2.72626e-10	2.03864e-05	-1.28472	-2.72626e-10
66221368	chr14:66221368:G:A	5.45481e-07	-1.66433e-10	-0.109683	6.88604e-05	-1.66433e-10	-0.0675092
66221458	chr14:66221458:A:T	1.76712e-07	-1.66433e-10	-1.23683	2.14998e-05	-1.66433e-10	-1.23155
66221681	chr14:66221681:A:C	5.20394e-07	-1.66433e-10	-0.156764	6.57274e-05	-1.66433e-10	-0.114074
66222105	chr14:66222105:C:T	1.61499e-07	-1.32685	-2.72626e-10	1.95938e-05	-1.32438	-2.72626e-10
66222442	chr14:66222442:T:C	1.77005e-07	-1.66433e-10	-1.23517	2.15828e-05	-1.66433e-10	-1.22769
66222664	chr14:66222664:A:C	1.83499e-07	-1.66433e-10	-1.19914	2.21361e-05	-1.66433e-10	-1.20238
66223693	chr14:66223693:A:G	6.11364e-08	-1.12121	-1.17704	8.04498e-06	-1.04264	-1.1719
66224054	chr14:66224054:A:C	3.2082e-08	-1.70596	-1.23709	3.73818e-06	-1.74344	-1.23755
66224167	chr14:66224167:A:G	3.22226e-08	-1.71468	-1.22401	3.79014e-06	-1.74843	-1.21875
66224310	chr14:66224310:A:G	2.9981e-07	-1.66433e-10	-0.708202	4.0607e-05	-1.66433e-10	-0.59565
66224412	chr14:66224412:T:G	1.83993e-07	-1.66433e-10	-1.19645	2.24783e-05	-1.66433e-10	-1.18704
66224541	chr14:66224541:G:A	1.08943e-07	-1.72053	-2.72626e-10	1.27792e-05	-1.75177	-2.72626e-10
66224652	chr14:66224652:A:G	3.00789e-07	-1.66433e-10	-0.70494	4.07699e-05	-1.66433e-10	-0.591646
66224744	chr14:66224744:G:C	1.43524e-07	-1.44484	-2.72626e-10	1.73159e-05	-1.44797	-2.72626e-10
66224859	chr14:66224859:C:G	4.84901e-08	-1.31937	-1.21062	6.27791e-06	-1.25303	-1.20953
66224936	chr14:66224936:A:G	1.05501e-07	-1.75263	-2.72626e-10	1.28043e-05	-1.74981	-2.72626e-10
66225063	chr14:66225063:C:T	1.40056e-07	-1.4693	-2.72626e-10	1.69006e-05	-1.47224	-2.72626e-10
66225075	chr14:66225075:A:G	2.85673e-07	-1.66433e-10	-0.756501	3.36647e-05	-1.66433e-10	-0.783139
66225335	chr14:66225335:C:T	1.97664e-07	-1.66433e-10	-1.12478	2.36886e-05	-1.66433e-10	-1.13459
66225747	chr14:66225747:G:T	2.36113e-07	-1.66433e-10	-0.947039	2.80428e-05	-1.66433e-10	-0.965859
66226189	chr14:66226189:CTT:C	1.39277e-07	-1.47488	-2.72626e-10	1.68036e-05	-1.47799	-2.72626e-10
```
