## Supplementary material for "Characterization of shared and ancestry-specific signals driving complex traits using multi-ancestry fine-mapping": susiex_nc2.cs80.summary

```
# chr14:64635568-66226196
CS_ID	CS_LENGTH	CS_PURITY	MAX_PIP_SNP	BP	REF_ALLELE	ALT_ALLELE	REF_FRQ	BETA	SE	-LOG10P	MAX_PIP	POST-HOC_PROB_POP1	POST-HOC_PROB_POP2
1	8	0.518784	chr14:65020976:T:C	65020976	C,C	T,T	1,1	-inf,-inf	inf,inf	8.00007,0.930194	0.634945	0.997226	0.393139
2	186	0	chr14:65331066:A:G	65331066	G,G	A,A	1,1	-inf,-inf	inf,inf	4.72869,1.39107	0.12085	0.717247	0.439332
```
