## Supplementary material for "Characterization of shared and ancestry-specific signals driving complex traits using multi-ancestry fine-mapping": susiex_nc3.cs80.cs

```
CS_ID	SNP	BP	REF_ALLELE	ALT_ALLELE	REF_FRQ	BETA	SE	-LOG10P	CS_PIP	OVRL_PIP
1	chr14:65020976:T:C	65020976	C,C	T,T	1,1	-inf,-inf	inf,inf	8.00007,0.930194	0.645614	0.645628
1	chr14:65110894:T:C	65110894	C,C	T,T	1,1	inf,-inf	inf,inf	6.59018,0.438559	0.031813	0.0319079
1	chr14:65109447:C:T	65109447	T,T	C,C	1,1	inf,-inf	inf,inf	6.53784,0.428617	0.027965	0.0280556
1	chr14:65053898:G:A	65053898	A,A	G,G	1,1	-inf,inf	inf,inf	6.42436,0.585646	0.0277609	0.0278533
1	chr14:65112156:T:C	65112156	C,C	T,T	1,1	inf,-inf	inf,inf	6.50721,0.370795	0.0245744	0.0246581
1	chr14:65056297:G:A	65056297	A,A	G,G	1,1	-inf,inf	inf,inf	6.32575,0.555978	0.021367	0.0214513
1	chr14:65098138:T:C	65098138	C,C	T,T	1,1	-inf,inf	inf,inf	6.19548,0.572578	0.0202897	0.0204121
1	chr14:65055505:T:A	65055505	A,A	T,T	1,1	-inf,inf	inf,inf	6.22839,0.654841	0.0198425	0.0199345
2	chr14:65331066:A:G	65331066	G,G	A,A	1,1	-inf,-inf	inf,inf	4.72869,1.39107	0.117829	0.117979
2	chr14:65301061:G:A	65301061	A,A	G,G	1,1	inf,inf	inf,inf	4.40833,0.844609	0.109436	0.10956
2	chr14:65291379:G:A	65291379	A,A	G,G	1,1	inf,inf	inf,inf	4.21635,0.765051	0.0602856	0.0603871
2	chr14:65289563:A:T	65289563	T,T	A,A	1,1	inf,inf	inf,inf	3.97254,0.958566	0.0516983	0.0517993
2	chr14:65328363:C:T	65328363	T,T	C,C	1,1	inf,inf	inf,inf	4.13755,0.663174	0.0447022	0.0447858
2	chr14:65326450:T:C	65326450	C,C	T,T	1,1	-inf,-inf	inf,inf	4.38566,1.23326	0.0436517	0.0437472
2	chr14:65326134:A:G	65326134	G,G	A,A	1,1	-inf,-inf	inf,inf	4.35439,1.23472	0.0410741	0.0411676
2	chr14:65326121:C:T	65326121	T,T	C,C	1,1	-inf,-inf	inf,inf	4.34418,1.24016	0.0405595	0.0406528
2	chr14:65326506:A:G	65326506	G,G	A,A	1,1	-inf,-inf	inf,inf	4.30558,1.2685	0.0390886	0.0391817
2	chr14:65310406:G:A	65310406	A,A	G,G	1,1	inf,inf	inf,inf	3.80614,0.731486	0.025695	0.025762
2	chr14:65327609:G:A	65327609	A,A	G,G	1,1	-inf,-inf	inf,inf	4.25408,1.01607	0.0245999	0.0246728
2	chr14:65291518:G:A	65291518	A,A	G,G	1,1	inf,inf	inf,inf	4.28951,0.638226	0.0216662	0.0219511
2	chr14:65330975:A:T	65330975	T,T	A,A	1,1	inf,inf	inf,inf	3.60826,0.784094	0.0178853	0.0179451
2	chr14:65311398:G:GA	65311398	GA,GA	G,G	1,1	inf,inf	inf,inf	3.47965,0.925459	0.0170233	0.0170862
2	chr14:65322853:A:C	65322853	C,C	A,A	1,1	inf,inf	inf,inf	3.4821,0.894839	0.0163305	0.0163914
2	chr14:65191737:C:T	65191737	T,NA	C,NA	1,NA	-inf,NA	inf,NA	5.01707,NA	0.00847272	0.0263909
2	chr14:65334306:G:A	65334306	A,A	G,G	1,1	-inf,-inf	inf,inf	3.63831,0.976351	0.0063088	0.00639139
2	chr14:65333178:G:A	65333178	A,NA	G,NA	1,NA	inf,NA	inf,NA	3.56776,NA	0.00398762	0.01161
2	chr14:66107453:T:A	66107453	NA,A	NA,T	NA,1	NA,-inf	NA,inf	NA,3.01293	0.00306546	0.0157775
2	chr14:65335093:A:G	65335093	G,G	A,A	1,1	-inf,-inf	inf,inf	2.98521,1.14338	0.00296356	0.00305033
2	chr14:65300443:A:G	65300443	G,NA	A,NA	1,NA	-inf,NA	inf,NA	3.52124,NA	0.00248364	0.00756301
2	chr14:65330471:C:T	65330471	T,NA	C,NA	1,NA	inf,NA	inf,NA	3.28204,NA	0.00233883	0.00698349
2	chr14:65505833:A:G	65505833	G,NA	A,NA	1,NA	inf,NA	inf,NA	3.5656,NA	0.00230812	0.0365743
2	chr14:65809105:A:G	65809105	G,NA	A,NA	1,NA	inf,NA	inf,NA	3.49436,NA	0.00194085	0.0293321
2	chr14:64811819:T:G	64811819	G,G	T,T	1,1	-inf,-inf	inf,inf	3.99155,0.204803	0.00178499	0.00909326
2	chr14:65538495:G:A	65538495	A,NA	G,NA	1,NA	-inf,NA	inf,NA	3.91565,NA	0.00167323	0.00530571
2	chr14:65322359:G:A	65322359	A,A	G,G	1,1	-inf,-inf	inf,inf	2.99806,0.614904	0.00155403	0.00163788
2	chr14:65325210:A:G	65325210	G,NA	A,NA	1,NA	-inf,NA	inf,NA	2.65842,NA	0.00155379	0.00169337
2	chr14:65331048:G:T	65331048	T,T	G,G	1,1	-inf,-inf	inf,inf	3.04618,0.499676	0.00151342	0.00159446
2	chr14:65363314:GTTTCA:G	65363314	G,G	GTTTCA,GTTTCA	1,1	-inf,-inf	inf,inf	3.06175,0.780499	0.00148253	0.00158096
2	chr14:65333087:G:A	65333087	A,A	G,G	1,1	-inf,-inf	inf,inf	3.05902,0.463829	0.00147372	0.00155302
2	chr14:65304332:G:A	65304332	A,NA	G,NA	1,NA	inf,NA	inf,NA	3.0052,NA	0.00142328	0.00414853
2	chr14:66005469:G:A	66005469	A,A	G,G	1,1	-inf,inf	inf,inf	3.19749,0.997124	0.0013212	0.0056733
2	chr14:65936201:T:C	65936201	C,C	T,T	1,1	-inf,inf	inf,inf	2.91539,1.20539	0.00125217	0.00518473
2	chr14:66008367:T:C	66008367	C,C	T,T	1,1	-inf,inf	inf,inf	3.00288,1.18877	0.00122641	0.00539127
2	chr14:65361489:C:T	65361489	T,T	C,C	1,1	-inf,-inf	inf,inf	2.95899,0.743875	0.0011641	0.00124704
2	chr14:65363295:TATTTTTAGTAGAGA:T	65363295	T,T	TATTTTTAGTAGAGA,TATTTTTAGTAGAGA	1,1	-inf,-inf	inf,inf	2.81086,0.927505	0.00112109	0.0012109
2	chr14:66003647:A:G	66003647	G,G	A,A	1,1	-inf,inf	inf,inf	3.74041,0.0243913	0.0011034	0.00460619
2	chr14:65018900:C:T	65018900	NA,T	NA,C	NA,1	NA,-inf	NA,inf	NA,2.41178	0.00106383	0.00505157
2	chr14:65342568:C:A	65342568	A,A	C,C	1,1	-inf,-inf	inf,inf	3.07277,0.547704	0.00105662	0.00113108
2	chr14:65319491:A:G	65319491	G,NA	A,NA	1,NA	inf,NA	inf,NA	2.87438,NA	0.0010419	0.00317502
2	chr14:65364503:T:C	65364503	C,C	T,T	1,1	-inf,-inf	inf,inf	2.90277,0.738475	0.00103167	0.00111157
2	chr14:65297142:T:G	65297142	G,NA	T,NA	1,NA	inf,NA	inf,NA	2.86329,NA	0.00101708	0.00311731
2	chr14:65372796:G:C	65372796	C,C	G,G	1,1	-inf,-inf	inf,inf	2.8554,0.824313	0.00101016	0.00109315
2	chr14:65297351:T:C	65297351	C,C	T,T	1,1	inf,inf	inf,inf	3.26942,0.420876	0.00100848	0.00106625
2	chr14:65940465:C:T	65940465	T,T	C,C	1,1	-inf,inf	inf,inf	3.04114,0.940172	0.000995971	0.00417281
2	chr14:66006058:A:G	66006058	G,G	A,A	1,1	-inf,inf	inf,inf	3.11845,0.921201	0.000993076	0.00430072
2	chr14:65300615:C:T	65300615	T,T	C,C	1,1	inf,inf	inf,inf	3.20009,0.520972	0.000984371	0.00104266
2	chr14:65007653:G:C	65007653	NA,C	NA,G	NA,1	NA,-inf	NA,inf	NA,2.35542	0.000955187	0.00452641
2	chr14:65802930:A:C	65802930	C,C	A,A	1,1	inf,-inf	inf,inf	2.90394,0.578377	0.000939481	0.0019583
2	chr14:65264779:A:G	65264779	G,G	A,A	1,1	-inf,-inf	inf,inf	2.62353,0.45057	0.000888042	0.00571641
2	chr14:65344682:A:T	65344682	T,T	A,A	1,1	-inf,-inf	inf,inf	2.95059,0.608965	0.000877483	0.000945253
2	chr14:65025636:G:A	65025636	NA,A	NA,G	NA,1	NA,-inf	NA,inf	NA,2.30867	0.000872938	0.00412972
2	chr14:65711969:G:C	65711969	C,NA	G,NA	1,NA	inf,NA	inf,NA	3.11636,NA	0.00081644	0.01146
2	chr14:65568978:C:A	65568978	A,NA	C,NA	1,NA	inf,NA	inf,NA	2.93287,NA	0.000809651	0.00922958
2	chr14:65940344:A:C	65940344	C,C	A,A	1,1	-inf,inf	inf,inf	3.47461,0.0872454	0.000798288	0.00363908
2	chr14:65355775:C:T	65355775	T,T	C,C	1,1	-inf,-inf	inf,inf	2.81337,0.765381	0.000787028	0.000855721
2	chr14:65363233:TGCCTCA:T	65363233	T,T	TGCCTCA,TGCCTCA	1,1	-inf,-inf	inf,inf	2.66614,0.872442	0.000769197	0.000841171
2	chr14:64812107:C:T	64812107	T,T	C,C	1,1	-inf,-inf	inf,inf	3.76308,0.394528	0.000753515	0.00525287
2	chr14:64802989:G:T	64802989	T,T	G,G	1,1	-inf,-inf	inf,inf	3.54417,0.193184	0.00073591	0.00376566
2	chr14:65338991:T:A	65338991	A,A	T,T	1,1	-inf,-inf	inf,inf	2.85301,0.563808	0.000682903	0.000741695
2	chr14:65153132:G:A	65153132	NA,A	NA,G	NA,1	NA,-inf	NA,inf	NA,2.1818	0.000669169	0.00318666
2	chr14:65344819:T:C	65344819	C,C	T,T	1,1	-inf,-inf	inf,inf	2.27426,1.27085	0.00066666	0.000730946
2	chr14:66004833:A:AAT	66004833	AAT,AAT	A,A	1,1	-inf,inf	inf,inf	3.13229,0.645987	0.000650856	0.00279669
2	chr14:65842208:T:C	65842208	NA,C	NA,T	NA,1	NA,inf	NA,inf	NA,2.21082	0.000633585	0.00264872
2	chr14:65158652:C:T	65158652	NA,T	NA,C	NA,1	NA,-inf	NA,inf	NA,2.14235	0.000632568	0.00299301
2	chr14:64791926:C:G	64791926	G,G	C,C	1,1	-inf,-inf	inf,inf	3.41351,0.219804	0.000614626	0.00335701
2	chr14:65374604:T:G	65374604	G,G	T,T	1,1	-inf,-inf	inf,inf	2.6757,0.666491	0.000614426	0.000677028
2	chr14:65850394:G:T	65850394	T,T	G,G	1,1	-inf,-inf	inf,inf	1.28584,2.2213	0.000610149	0.00252592
2	chr14:65033431:G:A	65033431	A,A	G,G	1,1	inf,inf	inf,inf	4.43589,0.869756	0.000608005	0.00402783
2	chr14:65954096:A:G	65954096	NA,G	NA,A	NA,1	NA,inf	NA,inf	NA,2.14734	0.000606601	0.00259238
2	chr14:65636181:T:C	65636181	NA,C	NA,T	NA,1	NA,inf	NA,inf	NA,2.30828	0.000603316	0.00254889
2	chr14:66002043:C:T	66002043	T,T	C,C	1,1	-inf,inf	inf,inf	3.17578,0.507125	0.000600909	0.00255093
2	chr14:65694274:TCTTC:T	65694274	NA,T	NA,TCTTC	NA,1	NA,inf	NA,inf	NA,2.27878	0.000572174	0.00244947
2	chr14:66009901:C:T	66009901	T,NA	C,NA	1,NA	-inf,NA	inf,NA	2.71053,NA	0.000567852	0.00241402
2	chr14:65773321:A:G	65773321	NA,G	NA,A	NA,1	NA,inf	NA,inf	NA,2.24694	0.000545288	0.00232193
2	chr14:65739235:A:G	65739235	NA,G	NA,A	NA,1	NA,inf	NA,inf	NA,2.24877	0.000545137	0.00230442
2	chr14:65487283:G:T	65487283	NA,T	NA,G	NA,1	NA,inf	NA,inf	NA,2.24748	0.000538907	0.00224537
2	chr14:65340159:T:C	65340159	C,C	T,T	1,1	-inf,-inf	inf,inf	1.65806,1.91061	0.000533212	0.000613274
2	chr14:65729238:G:A	65729238	NA,A	NA,G	NA,1	NA,inf	NA,inf	NA,2.22358	0.000517909	0.00218976
2	chr14:65702437:C:T	65702437	NA,T	NA,C	NA,1	NA,inf	NA,inf	NA,2.21746	0.000515422	0.00217137
2	chr14:65693069:G:C	65693069	NA,C	NA,G	NA,1	NA,inf	NA,inf	NA,2.21924	0.000513809	0.00219826
2	chr14:65859952:A:G	65859952	G,G	A,A	1,1	-inf,-inf	inf,inf	0.782917,2.51216	0.00050669	0.00215132
2	chr14:66077547:C:G	66077547	G,G	C,C	1,1	-inf,-inf	inf,inf	3.20075,0.0750441	0.00050197	0.00237692
2	chr14:65168410:C:T	65168410	NA,T	NA,C	NA,1	NA,-inf	NA,inf	NA,1.98899	0.000496462	0.00227842
2	chr14:66106535:C:T	66106535	NA,T	NA,C	NA,1	NA,-inf	NA,inf	NA,2.04437	0.000495787	0.00241451
2	chr14:66001135:C:T	66001135	T,T	C,C	1,1	-inf,inf	inf,inf	3.04315,0.534045	0.00049084	0.0020959
2	chr14:65474372:G:A	65474372	NA,A	NA,G	NA,1	NA,inf	NA,inf	NA,2.19412	0.000490755	0.00207176
2	chr14:66137536:T:C	66137536	NA,C	NA,T	NA,1	NA,-inf	NA,inf	NA,2.03152	0.000483698	0.00234066
2	chr14:65295758:A:G	65295758	G,G	A,A	1,1	inf,inf	inf,inf	2.79982,0.598174	0.000482442	0.000524822
2	chr14:65342529:C:T	65342529	T,T	C,C	1,1	-inf,-inf	inf,inf	2.66912,0.588984	0.000482245	0.000526702
2	chr14:65460804:G:A	65460804	NA,A	NA,G	NA,1	NA,inf	NA,inf	NA,2.18131	0.000480308	0.00200496
2	chr14:66110479:T:C	66110479	NA,C	NA,T	NA,1	NA,-inf	NA,inf	NA,2.01838	0.000472121	0.00229375
2	chr14:65435531:C:G	65435531	NA,G	NA,C	NA,1	NA,inf	NA,inf	NA,2.16204	0.000463979	0.00193703
2	chr14:65293825:C:A	65293825	A,A	C,C	1,1	inf,inf	inf,inf	2.86041,0.463977	0.000463745	0.000503562
2	chr14:65686509:T:C	65686509	NA,C	NA,T	NA,1	NA,inf	NA,inf	NA,2.15185	0.00046077	0.00198252
2	chr14:65456771:G:A	65456771	NA,A	NA,G	NA,1	NA,inf	NA,inf	NA,2.15768	0.000460163	0.00192097
2	chr14:65340724:C:T	65340724	T,T	C,C	1,1	-inf,-inf	inf,inf	2.15602,1.18569	0.000459315	0.000511688
2	chr14:65450699:G:A	65450699	NA,A	NA,G	NA,1	NA,inf	NA,inf	NA,2.15271	0.000455989	0.00190396
2	chr14:66136001:C:T	66136001	NA,T	NA,C	NA,1	NA,-inf	NA,inf	NA,1.99699	0.000453642	0.00219211
2	chr14:65671375:C:G	65671375	NA,G	NA,C	NA,1	NA,inf	NA,inf	NA,2.13545	0.000441071	0.00186317
2	chr14:65861682:A:T	65861682	NA,T	NA,A	NA,1	NA,inf	NA,inf	NA,2.01313	0.000439137	0.00183883
2	chr14:65749338:G:A	65749338	A,NA	G,NA	1,NA	-inf,NA	inf,NA	2.96256,NA	0.000430466	0.00152898
2	chr14:64770567:C:A	64770567	A,A	C,C	1,1	-inf,-inf	inf,inf	3.19316,0.293649	0.000426201	0.00228527
2	chr14:65716579:A:G	65716579	NA,G	NA,A	NA,1	NA,inf	NA,inf	NA,2.11548	0.000425994	0.00182299
2	chr14:64750352:AGTCTT:A	64750352	NA,A	NA,AGTCTT	NA,1	NA,-inf	NA,inf	NA,1.88819	0.000425392	0.00189386
2	chr14:64748829:TCTTC:T	64748829	NA,T	NA,TCTTC	NA,1	NA,-inf	NA,inf	NA,1.88001	0.000421789	0.0018731
2	chr14:65176771:A:G	65176771	NA,G	NA,A	NA,1	NA,-inf	NA,inf	NA,1.89682	0.000418061	0.00190918
2	chr14:65380123:G:T	65380123	T,T	G,G	1,1	-inf,-inf	inf,inf	2.64773,0.497099	0.000417319	0.000472484
2	chr14:66011765:C:T	66011765	T,T	C,C	1,1	-inf,inf	inf,inf	3.09156,0.298804	0.000412236	0.00177945
2	chr14:66011646:C:T	66011646	T,T	C,C	1,1	-inf,inf	inf,inf	2.94789,0.495163	0.000409976	0.00177077
2	chr14:65870840:C:T	65870840	T,T	C,C	1,1	-inf,-inf	inf,inf	1.22385,2.06604	0.000404751	0.00167176
2	chr14:65126208:G:A	65126208	NA,A	NA,G	NA,1	NA,-inf	NA,inf	NA,1.8942	0.00040097	0.00188864
2	chr14:65633677:G:A	65633677	NA,A	NA,G	NA,1	NA,inf	NA,inf	NA,2.07807	0.000397878	0.00168066
2	chr14:65188842:G:T	65188842	T,T	G,G	1,1	-inf,-inf	inf,inf	1.19777,2.45771	0.000397652	0.00134961
2	chr14:65019097:C:T	65019097	T,T	C,C	1,1	inf,inf	inf,inf	4.14876,0.909942	0.000395939	0.00252048
2	chr14:65203622:A:G	65203622	G,G	A,A	1,1	-inf,-inf	inf,inf	1.65593,2.0599	0.000391155	0.00125677
2	chr14:65741590:G:C	65741590	NA,C	NA,G	NA,1	NA,inf	NA,inf	NA,2.05977	0.000387553	0.00165288
2	chr14:65755298:C:T	65755298	NA,T	NA,C	NA,1	NA,inf	NA,inf	NA,2.05795	0.000386402	0.00163394
2	chr14:65715365:A:G	65715365	G,NA	A,NA	1,NA	-inf,NA	inf,NA	2.71119,NA	0.00038446	0.00110989
2	chr14:65722739:A:G	65722739	NA,G	NA,A	NA,1	NA,inf	NA,inf	NA,2.05679	0.000383175	0.00163418
2	chr14:65731710:G:T	65731710	NA,T	NA,G	NA,1	NA,inf	NA,inf	NA,2.04593	0.000380154	0.00160408
2	chr14:65731417:A:G	65731417	NA,G	NA,A	NA,1	NA,inf	NA,inf	NA,2.0423	0.000373567	0.0015931
2	chr14:65761115:T:C	65761115	NA,C	NA,T	NA,1	NA,inf	NA,inf	NA,2.03412	0.000368913	0.00156012
2	chr14:65842116:A:T	65842116	T,T	A,A	1,1	-inf,-inf	inf,inf	1.22672,2.00671	0.000365599	0.00151937
2	chr14:66122679:C:T	66122679	NA,T	NA,C	NA,1	NA,-inf	NA,inf	NA,1.88075	0.000365236	0.00176346
2	chr14:65173273:G:C	65173273	NA,C	NA,G	NA,1	NA,inf	NA,inf	NA,1.98231	0.000363514	0.00164734
2	chr14:65762147:A:G	65762147	NA,G	NA,A	NA,1	NA,inf	NA,inf	NA,2.02219	0.000360857	0.00152621
2	chr14:66000848:A:ACT	66000848	ACT,ACT	A,A	1,1	-inf,inf	inf,inf	2.91228,0.48894	0.000359517	0.00152977
2	chr14:64637988:G:A	64637988	A,NA	G,NA	1,NA	-inf,NA	inf,NA	1.4832,NA	0.000353165	0.00120655
2	chr14:65773123:T:C	65773123	NA,C	NA,T	NA,1	NA,inf	NA,inf	NA,1.99205	0.000345161	0.00147081
2	chr14:65339299:C:T	65339299	NA,T	NA,C	NA,1	NA,inf	NA,inf	NA,2.00352	0.000344293	0.00137903
2	chr14:65821203:C:A	65821203	A,A	C,C	1,1	inf,inf	inf,inf	2.23747,0.24435	0.000343785	0.000391698
2	chr14:65764247:T:C	65764247	NA,C	NA,T	NA,1	NA,inf	NA,inf	NA,1.98152	0.000340659	0.00143243
2	chr14:65774800:T:G	65774800	NA,G	NA,T	NA,1	NA,inf	NA,inf	NA,1.98192	0.000336441	0.0014233
2	chr14:65742680:CT:C	65742680	NA,C	NA,CT	NA,1	NA,inf	NA,inf	NA,1.97493	0.000332381	0.00141773
2	chr14:65206105:G:A	65206105	A,A	G,G	1,1	-inf,-inf	inf,inf	1.09741,2.41304	0.000332328	0.0011185
2	chr14:66092143:A:G	66092143	G,NA	A,NA	1,NA	inf,NA	inf,NA	2.18939,NA	0.000332266	0.00191772
2	chr14:65339423:T:G	65339423	NA,G	NA,T	NA,1	NA,inf	NA,inf	NA,1.98129	0.000330834	0.00132607
2	chr14:64791382:G:A	64791382	A,A	G,G	1,1	-inf,inf	inf,inf	3.35318,0.0758933	0.000327827	0.00237786
2	chr14:64818222:C:T	64818222	NA,T	NA,C	NA,1	NA,inf	NA,inf	NA,1.86608	0.000327763	0.0014361
2	chr14:65683633:C:T	65683633	T,NA	C,NA	1,NA	-inf,NA	inf,NA	2.36769,NA	0.000325911	0.0010861
2	chr14:66005527:C:G	66005527	G,G	C,C	1,1	-inf,inf	inf,inf	2.36588,1.05369	0.000324312	0.00134585
2	chr14:65276952:C:T	65276952	T,NA	C,NA	1,NA	inf,NA	inf,NA	2.24909,NA	0.000322705	0.000452025
2	chr14:65783820:A:T	65783820	NA,T	NA,A	NA,1	NA,inf	NA,inf	NA,1.95063	0.000317715	0.00134256
2	chr14:65577909:A:G	65577909	NA,G	NA,A	NA,1	NA,inf	NA,inf	NA,1.949	0.000317126	0.00133777
2	chr14:66208395:T:C	66208395	C,C	T,T	1,1	-inf,-inf	inf,inf	0.588956,2.43284	0.000313586	0.00144563
2	chr14:65941759:A:G	65941759	G,G	A,A	1,1	-inf,inf	inf,inf	2.9882,0.0701673	0.000312478	0.00141364
2	chr14:65876491:G:A	65876491	NA,A	NA,G	NA,1	NA,-inf	NA,inf	NA,1.69514	0.000310018	0.00134747
2	chr14:64788348:G:A	64788348	A,A	G,G	1,1	-inf,-inf	inf,inf	3.0762,0.14357	0.000309577	0.00166204
2	chr14:65494725:A:G	65494725	NA,G	NA,A	NA,1	NA,inf	NA,inf	NA,1.93301	0.00030809	0.00129921
2	chr14:65265069:A:C	65265069	C,C	A,A	1,1	-inf,inf	inf,inf	2.43234,0.197758	0.000306597	0.00186048
2	chr14:65482219:T:G	65482219	G,NA	T,NA	1,NA	-inf,NA	inf,NA	2.484,NA	0.000305522	0.00103532
2	chr14:65168216:G:C	65168216	C,C	G,G	1,1	-inf,inf	inf,inf	2.86317,1.60068	0.000305372	0.00164368
2	chr14:65770729:C:G	65770729	NA,G	NA,C	NA,1	NA,inf	NA,inf	NA,1.92682	0.000304912	0.00129005
2	chr14:65339397:A:G	65339397	NA,G	NA,A	NA,1	NA,inf	NA,inf	NA,1.93067	0.000302565	0.00121376
2	chr14:65394177:T:C	65394177	NA,C	NA,T	NA,1	NA,inf	NA,inf	NA,1.92354	0.000301845	0.001253
2	chr14:65374056:A:G	65374056	G,G	A,A	1,1	-inf,inf	inf,inf	2.55129,0.107646	0.000301381	0.000347083
2	chr14:65767570:A:G	65767570	NA,G	NA,A	NA,1	NA,inf	NA,inf	NA,1.91755	0.000299928	0.00126904
2	chr14:64788958:C:T	64788958	T,T	C,C	1,1	-inf,-inf	inf,inf	3.06214,0.0767546	0.00029943	0.00161767
2	chr14:64773054:G:A	64773054	A,A	G,G	1,1	-inf,-inf	inf,inf	3.11486,0.12748	0.000298894	0.00153214
2	chr14:64785377:G:T	64785377	T,T	G,G	1,1	-inf,-inf	inf,inf	3.03254,0.203535	0.000296489	0.00158373
2	chr14:65289971:A:G	65289971	G,NA	A,NA	1,NA	inf,NA	inf,NA	2.17679,NA	0.000294927	0.00103253
2	chr14:65169037:T:C	65169037	C,C	T,T	1,1	-inf,inf	inf,inf	2.84666,1.59123	0.000293152	0.00157548
2	chr14:65343259:A:C	65343259	C,C	A,A	1,1	-inf,-inf	inf,inf	1.89314,1.21902	0.000289727	0.000331052
2	chr14:66074454:C:T	66074454	T,NA	C,NA	1,NA	inf,NA	inf,NA	2.11499,NA	0.00028539	0.00164185
2	chr14:65933731:T:G	65933731	NA,G	NA,T	NA,1	NA,inf	NA,inf	NA,1.76597	0.000282979	0.0012542
2	chr14:65543638:G:A	65543638	NA,A	NA,G	NA,1	NA,inf	NA,inf	NA,1.88433	0.000282685	0.00119222
2	chr14:66002582:T:C	66002582	C,C	T,T	1,1	-inf,inf	inf,inf	2.74922,0.578514	0.00028177	0.00117026
2	chr14:64787697:T:C	64787697	C,C	T,T	1,1	-inf,-inf	inf,inf	3.02297,0.146637	0.000280417	0.00149729
2	chr14:65944436:G:A	65944436	A,A	G,G	1,1	-inf,inf	inf,inf	2.92184,0.149796	0.000277376	0.00111126
2	chr14:65911613:A:G	65911613	NA,G	NA,A	NA,1	NA,inf	NA,inf	NA,1.7822	0.000276942	0.00117108
2	chr14:65887381:A:G	65887381	NA,G	NA,A	NA,1	NA,inf	NA,inf	NA,1.75875	0.000275985	0.00116024
2	chr14:66095674:T:C	66095674	NA,C	NA,T	NA,1	NA,inf	NA,inf	NA,1.70734	0.000274651	0.00117945
2	chr14:65839399:C:T	65839399	T,T	C,C	1,1	inf,inf	inf,inf	2.16185,0.683759	0.000272565	0.00167141
2	chr14:66214672:G:A	66214672	NA,A	NA,G	NA,1	NA,inf	NA,inf	NA,1.78773	0.000271216	0.0011924
2	chr14:65289989:CA:C	65289989	C,NA	CA,NA	1,NA	inf,NA	inf,NA	2.12887,NA	0.000269715	0.00094693
2	chr14:65518783:G:A	65518783	NA,A	NA,G	NA,1	NA,inf	NA,inf	NA,1.85668	0.000269273	0.00113597
2	chr14:66021142:A:G	66021142	G,G	A,A	1,1	-inf,inf	inf,inf	2.24457,0.793383	0.000267309	0.00141537
2	chr14:65617777:C:T	65617777	NA,T	NA,C	NA,1	NA,inf	NA,inf	NA,1.852	0.000267025	0.00112656
2	chr14:66153040:A:T	66153040	T,T	A,A	1,1	-inf,inf	inf,inf	2.33964,0.890763	0.000265949	0.0012314
2	chr14:64707350:C:T	64707350	T,NA	C,NA	1,NA	-inf,NA	inf,NA	1.35584,NA	0.000265702	0.000909353
2	chr14:65782818:G:C	65782818	NA,C	NA,G	NA,1	NA,inf	NA,inf	NA,1.84676	0.000265448	0.00112307
2	chr14:65683158:C:T	65683158	NA,T	NA,C	NA,1	NA,inf	NA,inf	NA,1.84481	0.000264085	0.00112754
2	chr14:65187072:A:G	65187072	NA,G	NA,A	NA,1	NA,inf	NA,inf	NA,1.75868	0.000263634	0.000983977
2	chr14:64749257:G:T	64749257	NA,T	NA,G	NA,1	NA,-inf	NA,inf	NA,1.6332	0.000262657	0.00116383
2	chr14:65279691:C:A	65279691	A,NA	C,NA	1,NA	-inf,NA	inf,NA	2.01978,NA	0.000262068	0.000885798
2	chr14:64766214:G:A	64766214	A,NA	G,NA	1,NA	-inf,NA	inf,NA	2.4291,NA	0.000261821	0.00135519
2	chr14:65921162:T:C	65921162	NA,C	NA,T	NA,1	NA,inf	NA,inf	NA,1.73003	0.000261244	0.00109876
2	chr14:66214696:A:C	66214696	NA,C	NA,A	NA,1	NA,-inf	NA,inf	NA,1.67941	0.000258391	0.00121104
2	chr14:65585648:T:C	65585648	C,NA	T,NA	1,NA	-inf,NA	inf,NA	2.38828,NA	0.000257892	0.000852753
2	chr14:65589593:G:A	65589593	NA,A	NA,G	NA,1	NA,inf	NA,inf	NA,1.83704	0.000256505	0.00110579
2	chr14:65944608:A:G	65944608	G,G	A,A	1,1	-inf,inf	inf,inf	2.46158,0.738567	0.000256347	0.00104266
2	chr14:66145936:T:C	66145936	C,NA	T,NA	1,NA	-inf,NA	inf,NA	2.10006,NA	0.00025566	0.00123424
2	chr14:65840343:G:A	65840343	A,A	G,G	1,1	-inf,-inf	inf,inf	0.554019,2.34008	0.000254911	0.000997772
2	chr14:64687939:C:T	64687939	T,NA	C,NA	1,NA	-inf,NA	inf,NA	2.35568,NA	0.000254007	0.000998669
2	chr14:64975587:C:T	64975587	T,NA	C,NA	1,NA	-inf,NA	inf,NA	2.65693,NA	0.000252031	0.000932729
2	chr14:65972681:C:T	65972681	NA,T	NA,C	NA,1	NA,-inf	NA,inf	NA,1.68489	0.000250859	0.00112045
2	chr14:65972266:G:C	65972266	C,NA	G,NA	1,NA	-inf,NA	inf,NA	2.05317,NA	0.000248956	0.00106219
2	chr14:66012149:G:A	66012149	A,A	G,G	1,1	-inf,inf	inf,inf	2.83346,0.272767	0.000248657	0.00107616
2	chr14:65390573:A:C	65390573	NA,C	NA,A	NA,1	NA,inf	NA,inf	NA,1.80973	0.00024749	0.00102724
2	chr14:65569745:G:A	65569745	NA,A	NA,G	NA,1	NA,inf	NA,inf	NA,1.81449	0.000246708	0.00106356
2	chr14:65763314:C:A	65763314	A,A	C,C	1,1	-inf,-inf	inf,inf	1.20169,1.68658	0.000245925	0.000353321
2	chr14:65280873:C:T	65280873	NA,T	NA,C	NA,1	NA,-inf	NA,inf	NA,1.61866	0.00024209	0.00103991
3	chr14:65505833:A:G	65505833	G,NA	A,NA	1,NA	inf,NA	inf,NA	3.5656,NA	0.0342916	0.0365743
3	chr14:65809105:A:G	65809105	G,NA	A,NA	1,NA	inf,NA	inf,NA	3.49436,NA	0.0273974	0.0293321
3	chr14:65191737:C:T	65191737	T,NA	C,NA	1,NA	-inf,NA	inf,NA	5.01707,NA	0.017634	0.0263909
3	chr14:66107453:T:A	66107453	NA,A	NA,T	NA,1	NA,-inf	NA,inf	NA,3.01293	0.0127241	0.0157775
3	chr14:65711969:G:C	65711969	C,NA	G,NA	1,NA	inf,NA	inf,NA	3.11636,NA	0.0106276	0.01146
3	chr14:65568978:C:A	65568978	A,NA	C,NA	1,NA	inf,NA	inf,NA	2.93287,NA	0.00840865	0.00922958
3	chr14:65333178:G:A	65333178	A,NA	G,NA	1,NA	inf,NA	inf,NA	3.56776,NA	0.00762268	0.01161
3	chr14:64811819:T:G	64811819	G,G	T,T	1,1	-inf,-inf	inf,inf	3.99155,0.204803	0.0072941	0.00909326
3	chr14:65300443:A:G	65300443	G,NA	A,NA	1,NA	-inf,NA	inf,NA	3.52124,NA	0.00505898	0.00756301
3	chr14:65264779:A:G	65264779	G,G	A,A	1,1	-inf,-inf	inf,inf	2.62353,0.45057	0.00482621	0.00571641
3	chr14:65330471:C:T	65330471	T,NA	C,NA	1,NA	inf,NA	inf,NA	3.28204,NA	0.00463787	0.00698349
3	chr14:64812107:C:T	64812107	T,T	C,C	1,1	-inf,-inf	inf,inf	3.76308,0.394528	0.00445816	0.00525287
3	chr14:66005469:G:A	66005469	A,A	G,G	1,1	-inf,inf	inf,inf	3.19749,0.997124	0.00434508	0.0056733
3	chr14:66008367:T:C	66008367	C,C	T,T	1,1	-inf,inf	inf,inf	3.00288,1.18877	0.00415776	0.00539127
3	chr14:65018900:C:T	65018900	NA,T	NA,C	NA,1	NA,-inf	NA,inf	NA,2.41178	0.00398371	0.00505157
3	chr14:65936201:T:C	65936201	C,C	T,T	1,1	-inf,inf	inf,inf	2.91539,1.20539	0.00392414	0.00518473
3	chr14:65538495:G:A	65538495	A,NA	G,NA	1,NA	-inf,NA	inf,NA	3.91565,NA	0.00358805	0.00530571
3	chr14:65007653:G:C	65007653	NA,C	NA,G	NA,1	NA,-inf	NA,inf	NA,2.35542	0.00356718	0.00452641
3	chr14:66003647:A:G	66003647	G,G	A,A	1,1	-inf,inf	inf,inf	3.74041,0.0243913	0.00349525	0.00460619
3	chr14:66006058:A:G	66006058	G,G	A,A	1,1	-inf,inf	inf,inf	3.11845,0.921201	0.00330107	0.00430072
3	chr14:65025636:G:A	65025636	NA,A	NA,G	NA,1	NA,-inf	NA,inf	NA,2.30867	0.0032528	0.00412972
3	chr14:65940465:C:T	65940465	T,T	C,C	1,1	-inf,inf	inf,inf	3.04114,0.940172	0.00316885	0.00417281
3	chr14:64802989:G:T	64802989	T,T	G,G	1,1	-inf,-inf	inf,inf	3.54417,0.193184	0.00302056	0.00376566
3	chr14:65033431:G:A	65033431	A,A	G,G	1,1	inf,inf	inf,inf	4.43589,0.869756	0.00291022	0.00402783
3	chr14:65940344:A:C	65940344	C,C	A,A	1,1	-inf,inf	inf,inf	3.47461,0.0872454	0.00283301	0.00363908
3	chr14:64791926:C:G	64791926	G,G	C,C	1,1	-inf,-inf	inf,inf	3.41351,0.219804	0.00273426	0.00335701
3	chr14:65304332:G:A	65304332	A,NA	G,NA	1,NA	inf,NA	inf,NA	3.0052,NA	0.00271924	0.00414853
3	chr14:65153132:G:A	65153132	NA,A	NA,G	NA,1	NA,-inf	NA,inf	NA,2.1818	0.0025136	0.00318666
3	chr14:65158652:C:T	65158652	NA,T	NA,C	NA,1	NA,-inf	NA,inf	NA,2.14235	0.00235672	0.00299301
3	chr14:66004833:A:AAT	66004833	AAT,AAT	A,A	1,1	-inf,inf	inf,inf	3.13229,0.645987	0.00214066	0.00279669
3	chr14:65319491:A:G	65319491	G,NA	A,NA	1,NA	inf,NA	inf,NA	2.87438,NA	0.00212728	0.00317502
3	chr14:65297142:T:G	65297142	G,NA	T,NA	1,NA	inf,NA	inf,NA	2.86329,NA	0.00209439	0.00311731
3	chr14:64791382:G:A	64791382	A,A	G,G	1,1	-inf,inf	inf,inf	3.35318,0.0758933	0.00203559	0.00237786
3	chr14:65842208:T:C	65842208	NA,C	NA,T	NA,1	NA,inf	NA,inf	NA,2.21082	0.00201066	0.00264872
3	chr14:65954096:A:G	65954096	NA,G	NA,A	NA,1	NA,inf	NA,inf	NA,2.14734	0.00198161	0.00259238
3	chr14:66002043:C:T	66002043	T,T	C,C	1,1	-inf,inf	inf,inf	3.17578,0.507125	0.00194499	0.00255093
3	chr14:65636181:T:C	65636181	NA,C	NA,T	NA,1	NA,inf	NA,inf	NA,2.30828	0.00194289	0.00254889
3	chr14:66106535:C:T	66106535	NA,T	NA,C	NA,1	NA,-inf	NA,inf	NA,2.04437	0.00191518	0.00241451
3	chr14:65850394:G:T	65850394	T,T	G,G	1,1	-inf,-inf	inf,inf	1.28584,2.2213	0.0019118	0.00252592
3	chr14:65694274:TCTTC:T	65694274	NA,T	NA,TCTTC	NA,1	NA,inf	NA,inf	NA,2.27878	0.00187462	0.00244947
3	chr14:66077547:C:G	66077547	G,G	C,C	1,1	-inf,-inf	inf,inf	3.20075,0.0750441	0.00187017	0.00237692
3	chr14:66137536:T:C	66137536	NA,C	NA,T	NA,1	NA,-inf	NA,inf	NA,2.03152	0.0018535	0.00234066
3	chr14:64770567:C:A	64770567	A,A	C,C	1,1	-inf,-inf	inf,inf	3.19316,0.293649	0.00185285	0.00228527
3	chr14:66009901:C:T	66009901	T,NA	C,NA	1,NA	-inf,NA	inf,NA	2.71053,NA	0.00184159	0.00241402
3	chr14:65019097:C:T	65019097	T,T	C,C	1,1	inf,inf	inf,inf	4.14876,0.909942	0.00183378	0.00252048
3	chr14:66110479:T:C	66110479	NA,C	NA,T	NA,1	NA,-inf	NA,inf	NA,2.01838	0.00181822	0.00229375
3	chr14:65168410:C:T	65168410	NA,T	NA,C	NA,1	NA,-inf	NA,inf	NA,1.98899	0.00177892	0.00227842
3	chr14:65773321:A:G	65773321	NA,G	NA,A	NA,1	NA,inf	NA,inf	NA,2.24694	0.00177407	0.00232193
3	chr14:65739235:A:G	65739235	NA,G	NA,A	NA,1	NA,inf	NA,inf	NA,2.24877	0.00175674	0.00230442
3	chr14:66136001:C:T	66136001	NA,T	NA,C	NA,1	NA,-inf	NA,inf	NA,1.99699	0.00173516	0.00219211
3	chr14:65487283:G:T	65487283	NA,T	NA,G	NA,1	NA,inf	NA,inf	NA,2.24748	0.00170392	0.00224537
3	chr14:65427357:A:G	65427357	G,NA	A,NA	1,NA	inf,NA	inf,NA	2.17799,NA	0.0017005	0.00190553
3	chr14:65693069:G:C	65693069	NA,C	NA,G	NA,1	NA,inf	NA,inf	NA,2.21924	0.00168194	0.00219826
3	chr14:65729238:G:A	65729238	NA,A	NA,G	NA,1	NA,inf	NA,inf	NA,2.22358	0.00166936	0.00218976
3	chr14:65702437:C:T	65702437	NA,T	NA,C	NA,1	NA,inf	NA,inf	NA,2.21746	0.00165346	0.00217137
3	chr14:65859952:A:G	65859952	G,G	A,A	1,1	-inf,-inf	inf,inf	0.782917,2.51216	0.00164159	0.00215132
3	chr14:66001135:C:T	66001135	T,T	C,C	1,1	-inf,inf	inf,inf	3.04315,0.534045	0.00160082	0.0020959
3	chr14:66092143:A:G	66092143	G,NA	A,NA	1,NA	inf,NA	inf,NA	2.18939,NA	0.00158011	0.00191772
3	chr14:65474372:G:A	65474372	NA,A	NA,G	NA,1	NA,inf	NA,inf	NA,2.19412	0.00157859	0.00207176
3	chr14:65265069:A:C	65265069	C,C	A,A	1,1	-inf,inf	inf,inf	2.43234,0.197758	0.00155111	0.00186048
3	chr14:65460804:G:A	65460804	NA,A	NA,G	NA,1	NA,inf	NA,inf	NA,2.18131	0.00152231	0.00200496
3	chr14:65686509:T:C	65686509	NA,C	NA,T	NA,1	NA,inf	NA,inf	NA,2.15185	0.00151939	0.00198252
3	chr14:65176771:A:G	65176771	NA,G	NA,A	NA,1	NA,-inf	NA,inf	NA,1.89682	0.00148845	0.00190918
3	chr14:65126208:G:A	65126208	NA,A	NA,G	NA,1	NA,-inf	NA,inf	NA,1.8942	0.00148502	0.00188864
3	chr14:65435531:C:G	65435531	NA,G	NA,C	NA,1	NA,inf	NA,inf	NA,2.16204	0.00147075	0.00193703
3	chr14:64750352:AGTCTT:A	64750352	NA,A	NA,AGTCTT	NA,1	NA,-inf	NA,inf	NA,1.88819	0.0014654	0.00189386
3	chr14:65456771:G:A	65456771	NA,A	NA,G	NA,1	NA,inf	NA,inf	NA,2.15768	0.00145852	0.00192097
3	chr14:64748829:TCTTC:T	64748829	NA,T	NA,TCTTC	NA,1	NA,-inf	NA,inf	NA,1.88001	0.0014483	0.0018731
3	chr14:65450699:G:A	65450699	NA,A	NA,G	NA,1	NA,inf	NA,inf	NA,2.15271	0.00144569	0.00190396
3	chr14:65671375:C:G	65671375	NA,G	NA,C	NA,1	NA,inf	NA,inf	NA,2.13545	0.00141984	0.00186317
3	chr14:65861682:A:T	65861682	NA,T	NA,A	NA,1	NA,inf	NA,inf	NA,2.01313	0.00139631	0.00183883
3	chr14:65839399:C:T	65839399	T,T	C,C	1,1	inf,inf	inf,inf	2.16185,0.683759	0.00139576	0.00167141
3	chr14:66122679:C:T	66122679	NA,T	NA,C	NA,1	NA,-inf	NA,inf	NA,1.88075	0.00139542	0.00176346
3	chr14:65716579:A:G	65716579	NA,G	NA,A	NA,1	NA,inf	NA,inf	NA,2.11548	0.00139475	0.00182299
3	chr14:66011765:C:T	66011765	T,T	C,C	1,1	-inf,inf	inf,inf	3.09156,0.298804	0.00136372	0.00177945
3	chr14:66011646:C:T	66011646	T,T	C,C	1,1	-inf,inf	inf,inf	2.94789,0.495163	0.00135739	0.00177077
3	chr14:66074454:C:T	66074454	T,NA	C,NA	1,NA	inf,NA	inf,NA	2.11499,NA	0.00135179	0.00164185
3	chr14:64788348:G:A	64788348	A,A	G,G	1,1	-inf,-inf	inf,inf	3.0762,0.14357	0.00134813	0.00166204
3	chr14:64788958:C:T	64788958	T,T	C,C	1,1	-inf,-inf	inf,inf	3.06214,0.0767546	0.00131412	0.00161767
3	chr14:64785377:G:T	64785377	T,T	G,G	1,1	-inf,-inf	inf,inf	3.03254,0.203535	0.00128307	0.00158373
3	chr14:65168216:G:C	65168216	C,C	G,G	1,1	-inf,inf	inf,inf	2.86317,1.60068	0.00128122	0.00164368
3	chr14:65633677:G:A	65633677	NA,A	NA,G	NA,1	NA,inf	NA,inf	NA,2.07807	0.00128067	0.00168066
3	chr14:65173273:G:C	65173273	NA,C	NA,G	NA,1	NA,inf	NA,inf	NA,1.98231	0.00128009	0.00164734
3	chr14:65870840:C:T	65870840	T,T	C,C	1,1	-inf,-inf	inf,inf	1.22385,2.06604	0.00126408	0.00167176
3	chr14:65741590:G:C	65741590	NA,C	NA,G	NA,1	NA,inf	NA,inf	NA,2.05977	0.00126323	0.00165288
3	chr14:64802456:G:A	64802456	A,A	G,G	1,1	-inf,-inf	inf,inf	2.81428,0.619507	0.00124947	0.00147401
3	chr14:65722739:A:G	65722739	NA,G	NA,A	NA,1	NA,inf	NA,inf	NA,2.05679	0.00124893	0.00163418
3	chr14:65755298:C:T	65755298	NA,T	NA,C	NA,1	NA,inf	NA,inf	NA,2.05795	0.00124548	0.00163394
3	chr14:64773054:G:A	64773054	A,A	G,G	1,1	-inf,-inf	inf,inf	3.11486,0.12748	0.0012287	0.00153214
3	chr14:65169037:T:C	65169037	C,C	T,T	1,1	-inf,inf	inf,inf	2.84666,1.59123	0.00122808	0.00157548
3	chr14:65731710:G:T	65731710	NA,T	NA,G	NA,1	NA,inf	NA,inf	NA,2.04593	0.00122174	0.00160408
3	chr14:65731417:A:G	65731417	NA,G	NA,A	NA,1	NA,inf	NA,inf	NA,2.0423	0.00121749	0.0015931
3	chr14:64787697:T:C	64787697	C,C	T,T	1,1	-inf,-inf	inf,inf	3.02297,0.146637	0.00121294	0.00149729
3	chr14:65761115:T:C	65761115	NA,C	NA,T	NA,1	NA,inf	NA,inf	NA,2.03412	0.0011892	0.00156012
3	chr14:66000848:A:ACT	66000848	ACT,ACT	A,A	1,1	-inf,inf	inf,inf	2.91228,0.48894	0.00116698	0.00152977
3	chr14:65762147:A:G	65762147	NA,G	NA,A	NA,1	NA,inf	NA,inf	NA,2.02219	0.00116338	0.00152621
3	chr14:64769829:G:C	64769829	C,C	G,G	1,1	-inf,inf	inf,inf	3.0198,0.0941241	0.00115694	0.00139721
3	chr14:65842116:A:T	65842116	T,T	A,A	1,1	-inf,-inf	inf,inf	1.22672,2.00671	0.00115107	0.00151937
3	chr14:66021142:A:G	66021142	G,G	A,A	1,1	-inf,inf	inf,inf	2.24457,0.793383	0.00114539	0.00141537
3	chr14:66208395:T:C	66208395	C,C	T,T	1,1	-inf,-inf	inf,inf	0.588956,2.43284	0.00112968	0.00144563
3	chr14:65773123:T:C	65773123	NA,C	NA,T	NA,1	NA,inf	NA,inf	NA,1.99205	0.00112373	0.00147081
3	chr14:64818222:C:T	64818222	NA,T	NA,C	NA,1	NA,inf	NA,inf	NA,1.86608	0.00110519	0.0014361
3	chr14:65941759:A:G	65941759	G,G	A,A	1,1	-inf,inf	inf,inf	2.9882,0.0701673	0.00109763	0.00141364
3	chr14:65764247:T:C	65764247	NA,C	NA,T	NA,1	NA,inf	NA,inf	NA,1.98152	0.00108977	0.00143243
3	chr14:65749338:G:A	65749338	A,NA	G,NA	1,NA	-inf,NA	inf,NA	2.96256,NA	0.00108904	0.00152898
3	chr14:64766214:G:A	64766214	A,NA	G,NA	1,NA	-inf,NA	inf,NA	2.4291,NA	0.00108864	0.00135519
3	chr14:65774800:T:G	65774800	NA,G	NA,T	NA,1	NA,inf	NA,inf	NA,1.98192	0.00108499	0.0014233
3	chr14:65742680:CT:C	65742680	NA,C	NA,CT	NA,1	NA,inf	NA,inf	NA,1.97493	0.00108347	0.00141773
3	chr14:65840393:C:T	65840393	T,NA	C,NA	1,NA	inf,NA	inf,NA	1.9173,NA	0.00104716	0.00128784
3	chr14:65876491:G:A	65876491	NA,A	NA,G	NA,1	NA,-inf	NA,inf	NA,1.69514	0.00103521	0.00134747
3	chr14:65339299:C:T	65339299	NA,T	NA,C	NA,1	NA,inf	NA,inf	NA,2.00352	0.00103281	0.00137903
3	chr14:65783820:A:T	65783820	NA,T	NA,A	NA,1	NA,inf	NA,inf	NA,1.95063	0.00102304	0.00134256
3	chr14:65577909:A:G	65577909	NA,G	NA,A	NA,1	NA,inf	NA,inf	NA,1.949	0.00101885	0.00133777
3	chr14:66005527:C:G	66005527	G,G	C,C	1,1	-inf,inf	inf,inf	2.36588,1.05369	0.00101877	0.00134585
3	chr14:65802930:A:C	65802930	C,C	A,A	1,1	inf,-inf	inf,inf	2.90394,0.578377	0.00101707	0.0019583
3	chr14:64778932:C:G	64778932	G,G	C,C	1,1	-inf,inf	inf,inf	2.93857,0.0256835	0.00101627	0.00125948
3	chr14:64775149:G:A	64775149	A,A	G,G	1,1	-inf,inf	inf,inf	2.999,0.121821	0.000993528	0.00123363
3	chr14:65339423:T:G	65339423	NA,G	NA,T	NA,1	NA,inf	NA,inf	NA,1.98129	0.000993365	0.00132607
3	chr14:65494725:A:G	65494725	NA,G	NA,A	NA,1	NA,inf	NA,inf	NA,1.93301	0.000989375	0.00129921
3	chr14:65770729:C:G	65770729	NA,G	NA,C	NA,1	NA,inf	NA,inf	NA,1.92682	0.000983397	0.00129005
3	chr14:66145936:T:C	66145936	C,NA	T,NA	1,NA	-inf,NA	inf,NA	2.10006,NA	0.000976124	0.00123424
3	chr14:65933731:T:G	65933731	NA,G	NA,T	NA,1	NA,inf	NA,inf	NA,1.76597	0.000968677	0.0012542
3	chr14:65767570:A:G	65767570	NA,G	NA,A	NA,1	NA,inf	NA,inf	NA,1.91755	0.00096739	0.00126904
3	chr14:66153040:A:T	66153040	T,T	A,A	1,1	-inf,inf	inf,inf	2.33964,0.890763	0.00096266	0.0012314
3	chr14:66162994:C:A	66162994	A,NA	C,NA	1,NA	inf,NA	inf,NA	1.99591,NA	0.000961854	0.00120624
3	chr14:66214696:A:C	66214696	NA,C	NA,A	NA,1	NA,-inf	NA,inf	NA,1.67941	0.000950642	0.00121104
3	chr14:65394177:T:C	65394177	NA,C	NA,T	NA,1	NA,inf	NA,inf	NA,1.92354	0.000949432	0.001253
3	chr14:65188842:G:T	65188842	T,T	G,G	1,1	-inf,-inf	inf,inf	1.19777,2.45771	0.000946673	0.00134961
3	chr14:65803154:A:G	65803154	G,G	A,A	1,1	inf,-inf	inf,inf	0.974248,1.98426	0.000946244	0.00112748
3	chr14:64778289:G:A	64778289	A,A	G,G	1,1	-inf,-inf	inf,inf	2.89559,0.121668	0.000939515	0.00116594
3	chr14:64773542:G:A	64773542	A,A	G,G	1,1	-inf,-inf	inf,inf	2.96905,0.000326549	0.000924472	0.00115201
3	chr14:66214672:G:A	66214672	NA,A	NA,G	NA,1	NA,inf	NA,inf	NA,1.78773	0.000918574	0.0011924
3	chr14:65339397:A:G	65339397	NA,G	NA,A	NA,1	NA,inf	NA,inf	NA,1.93067	0.000909443	0.00121376
3	chr14:65543638:G:A	65543638	NA,A	NA,G	NA,1	NA,inf	NA,inf	NA,1.88433	0.0009079	0.00119222
3	chr14:66095674:T:C	66095674	NA,C	NA,T	NA,1	NA,inf	NA,inf	NA,1.70734	0.000902522	0.00117945
3	chr14:64749257:G:T	64749257	NA,T	NA,G	NA,1	NA,-inf	NA,inf	NA,1.6332	0.000899112	0.00116383
3	chr14:64778699:C:T	64778699	T,T	C,C	1,1	-inf,-inf	inf,inf	2.87263,0.121668	0.000898847	0.00111617
3	chr14:65911613:A:G	65911613	NA,G	NA,A	NA,1	NA,inf	NA,inf	NA,1.7822	0.000891735	0.00117108
3	chr14:64777877:G:A	64777877	A,A	G,G	1,1	-inf,-inf	inf,inf	2.87332,0.036499	0.000888335	0.00110191
3	chr14:66002582:T:C	66002582	C,C	T,T	1,1	-inf,inf	inf,inf	2.74922,0.578514	0.000885813	0.00117026
3	chr14:64774875:AAAAGT:A	64774875	A,A	AAAAGT,AAAAGT	1,1	-inf,-inf	inf,inf	2.97725,0.0338674	0.000885334	0.00110075
3	chr14:64782966:C:T	64782966	T,T	C,C	1,1	-inf,-inf	inf,inf	2.85775,0.122213	0.000882788	0.0010951
3	chr14:64778232:G:A	64778232	A,A	G,G	1,1	-inf,-inf	inf,inf	2.87188,0.0270447	0.000882337	0.00109432
3	chr14:65887381:A:G	65887381	NA,G	NA,A	NA,1	NA,inf	NA,inf	NA,1.75875	0.000881972	0.00116024
3	chr14:64772598:G:A	64772598	A,A	G,G	1,1	-inf,-inf	inf,inf	2.94314,0.0874439	0.000878182	0.00109661
3	chr14:65972681:C:T	65972681	NA,T	NA,C	NA,1	NA,-inf	NA,inf	NA,1.68489	0.000867409	0.00112045
3	chr14:65518783:G:A	65518783	NA,A	NA,G	NA,1	NA,inf	NA,inf	NA,1.85668	0.000865115	0.00113597
3	chr14:65683158:C:T	65683158	NA,T	NA,C	NA,1	NA,inf	NA,inf	NA,1.84481	0.00086187	0.00112754
3	chr14:65203622:A:G	65203622	G,G	A,A	1,1	-inf,-inf	inf,inf	1.65593,2.0599	0.000860116	0.00125677
3	chr14:65617777:C:T	65617777	NA,T	NA,C	NA,1	NA,inf	NA,inf	NA,1.852	0.000857969	0.00112656
3	chr14:65782818:G:C	65782818	NA,C	NA,G	NA,1	NA,inf	NA,inf	NA,1.84676	0.000856055	0.00112307
3	chr14:64637988:G:A	64637988	A,NA	G,NA	1,NA	-inf,NA	inf,NA	1.4832,NA	0.000852709	0.00120655
3	chr14:65589593:G:A	65589593	NA,A	NA,G	NA,1	NA,inf	NA,inf	NA,1.83704	0.000847428	0.00110579
3	chr14:65183102:A:G	65183102	NA,G	NA,A	NA,1	NA,-inf	NA,inf	NA,1.60676	0.000840924	0.00107414
3	chr14:66141265:T:C	66141265	C,NA	T,NA	1,NA	inf,NA	inf,NA	1.90842,NA	0.000839165	0.00104831
3	chr14:65921162:T:C	65921162	NA,C	NA,T	NA,1	NA,inf	NA,inf	NA,1.73003	0.000835334	0.00109876
3	chr14:65944436:G:A	65944436	A,A	G,G	1,1	-inf,inf	inf,inf	2.92184,0.149796	0.000831123	0.00111126
3	chr14:66012149:G:A	66012149	A,A	G,G	1,1	-inf,inf	inf,inf	2.83346,0.272767	0.000825263	0.00107616
3	chr14:65569745:G:A	65569745	NA,A	NA,G	NA,1	NA,inf	NA,inf	NA,1.81449	0.00081505	0.00106356
3	chr14:65972266:G:C	65972266	C,NA	G,NA	1,NA	-inf,NA	inf,NA	2.05317,NA	0.000810383	0.00106219
3	chr14:64640649:CA:C	64640649	NA,C	NA,CA	NA,1	NA,inf	NA,inf	NA,1.67302	0.000798659	0.00103914
3	chr14:65280873:C:T	65280873	NA,T	NA,C	NA,1	NA,-inf	NA,inf	NA,1.61866	0.000796157	0.00103991
3	chr14:65183489:C:G	65183489	NA,G	NA,C	NA,1	NA,inf	NA,inf	NA,1.72434	0.000795105	0.00102471
3	chr14:66022520:A:G	66022520	G,G	A,A	1,1	-inf,inf	inf,inf	2.37259,0.590168	0.000794964	0.000999466
3	chr14:65886608:C:A	65886608	NA,A	NA,C	NA,1	NA,-inf	NA,inf	NA,1.554	0.000785798	0.00102394
3	chr14:65944608:A:G	65944608	G,G	A,A	1,1	-inf,inf	inf,inf	2.46158,0.738567	0.000783913	0.00104266
3	chr14:65206105:G:A	65206105	A,A	G,G	1,1	-inf,-inf	inf,inf	1.09741,2.41304	0.000782077	0.0011185
3	chr14:64643144:G:A	64643144	NA,A	NA,G	NA,1	NA,inf	NA,inf	NA,1.65941	0.000779141	0.00101382
3	chr14:65390573:A:C	65390573	NA,C	NA,A	NA,1	NA,inf	NA,inf	NA,1.80973	0.000778278	0.00102724
3	chr14:65997710:C:G	65997710	G,G	C,C	1,1	-inf,inf	inf,inf	2.77076,0.108287	0.000776814	0.000999581
3	chr14:64641415:C:T	64641415	NA,T	NA,C	NA,1	NA,inf	NA,inf	NA,1.65711	0.000775843	0.00100953
3	chr14:65601497:A:G	65601497	NA,G	NA,A	NA,1	NA,-inf	NA,inf	NA,1.55022	0.000765605	0.000969711
3	chr14:64775215:G:A	64775215	A,A	G,G	1,1	-inf,-inf	inf,inf	2.86708,0.18721	0.000761292	0.000948469
3	chr14:65683633:C:T	65683633	T,NA	C,NA	1,NA	-inf,NA	inf,NA	2.36769,NA	0.000756657	0.0010861
3	chr14:65210849:A:C	65210849	NA,C	NA,A	NA,1	NA,-inf	NA,inf	NA,1.53408	0.000756458	0.000968217
3	chr14:65120162:A:G	65120162	G,G	A,A	1,1	inf,inf	inf,inf	0.359031,2.5638	0.000750824	0.000992638
3	chr14:64775188:T:C	64775188	C,C	T,T	1,1	-inf,-inf	inf,inf	2.88957,0.0344076	0.000750083	0.000933557
3	chr14:66166179:G:C	66166179	NA,C	NA,G	NA,1	NA,-inf	NA,inf	NA,1.55564	0.00074742	0.000949381
3	chr14:66032302:C:T	66032302	NA,T	NA,C	NA,1	NA,-inf	NA,inf	NA,1.55546	0.000746057	0.000945978
3	chr14:65039336:G:A	65039336	A,A	G,G	1,1	inf,inf	inf,inf	4.16341,0.0139414	0.000742176	0.00100813
3	chr14:65840343:G:A	65840343	A,A	G,G	1,1	-inf,-inf	inf,inf	0.554019,2.34008	0.000741213	0.000997772
3	chr14:64687939:C:T	64687939	T,NA	C,NA	1,NA	-inf,NA	inf,NA	2.35568,NA	0.00073946	0.000998669
3	chr14:65289971:A:G	65289971	G,NA	A,NA	1,NA	inf,NA	inf,NA	2.17679,NA	0.000735221	0.00103253
3	chr14:66013479:G:A	66013479	A,A	G,G	1,1	-inf,-inf	inf,inf	2.45215,0.511039	0.000733911	0.000957912
3	chr14:65984170:C:T	65984170	NA,T	NA,C	NA,1	NA,-inf	NA,inf	NA,1.58246	0.000730692	0.000950139
3	chr14:64703235:C:T	64703235	NA,T	NA,C	NA,1	NA,-inf	NA,inf	NA,1.53864	0.00072865	0.000949319
3	chr14:65482219:T:G	65482219	G,NA	T,NA	1,NA	-inf,NA	inf,NA	2.484,NA	0.000725512	0.00103532
3	chr14:65822180:T:C	65822180	NA,C	NA,T	NA,1	NA,inf	NA,inf	NA,1.7342	0.000724118	0.000957417
3	chr14:65715365:A:G	65715365	G,NA	A,NA	1,NA	-inf,NA	inf,NA	2.71119,NA	0.000721143	0.00110989
3	chr14:65187072:A:G	65187072	NA,G	NA,A	NA,1	NA,inf	NA,inf	NA,1.75868	0.000718408	0.000983977
3	chr14:65830822:C:T	65830822	NA,T	NA,C	NA,1	NA,-inf	NA,inf	NA,1.55181	0.000715808	0.000934452
3	chr14:65883378:T:C	65883378	NA,C	NA,T	NA,1	NA,inf	NA,inf	NA,1.64175	0.000713681	0.000938642
3	chr14:64644397:G:A	64644397	NA,A	NA,G	NA,1	NA,inf	NA,inf	NA,1.60246	0.000702591	0.000914401
3	chr14:64771472:G:T	64771472	T,T	G,G	1,1	-inf,-inf	inf,inf	2.82876,0.0630282	0.00070102	0.000875418
3	chr14:65170243:A:C	65170243	NA,C	NA,A	NA,1	NA,inf	NA,inf	NA,1.64048	0.000697956	0.000902073
3	chr14:65768125:C:T	65768125	NA,T	NA,C	NA,1	NA,inf	NA,inf	NA,1.72039	0.00069721	0.000909499
3	chr14:65889274:G:C	65889274	NA,C	NA,G	NA,1	NA,inf	NA,inf	NA,1.63078	0.000697134	0.000916322
3	chr14:66021689:G:A	66021689	A,A	G,G	1,1	-inf,inf	inf,inf	2.15177,0.767389	0.000677246	0.000856016
3	chr14:65289989:CA:C	65289989	C,NA	CA,NA	1,NA	inf,NA	inf,NA	2.12887,NA	0.000675014	0.00094693
3	chr14:64975587:C:T	64975587	T,NA	C,NA	1,NA	-inf,NA	inf,NA	2.65693,NA	0.000671634	0.000932729
3	chr14:66121877:G:T	66121877	T,T	G,G	1,1	-inf,inf	inf,inf	2.5519,0.0358983	0.000661372	0.000832207
3	chr14:66004185:G:A	66004185	A,A	G,G	1,1	-inf,inf	inf,inf	2.78317,0.120475	0.000659586	0.000863008
3	chr14:66006432:T:A	66006432	A,A	T,T	1,1	-inf,inf	inf,inf	2.38471,0.79607	0.000656157	0.000880893
3	chr14:65153686:G:A	65153686	NA,A	NA,G	NA,1	NA,-inf	NA,inf	NA,1.49586	0.000651707	0.000850099
3	chr14:64775407:C:T	64775407	T,T	C,C	1,1	-inf,-inf	inf,inf	2.80669,0.0538695	0.000644273	0.000802821
3	chr14:64707350:C:T	64707350	T,NA	C,NA	1,NA	-inf,NA	inf,NA	1.35584,NA	0.000643084	0.000909353
3	chr14:65948761:C:T	65948761	NA,T	NA,C	NA,1	NA,-inf	NA,inf	NA,1.51935	0.000637677	0.000843642
3	chr14:65379548:A:C	65379548	NA,C	NA,A	NA,1	NA,inf	NA,inf	NA,1.71359	0.000632751	0.000841206
3	chr14:64767290:G:A	64767290	A,A	G,G	1,1	-inf,inf	inf,inf	2.68526,0.104717	0.00062359	0.000761257
3	chr14:64877142:C:G	64877142	NA,G	NA,C	NA,1	NA,-inf	NA,inf	NA,1.448	0.000623029	0.000812794
3	chr14:65892386:G:A	65892386	NA,A	NA,G	NA,1	NA,inf	NA,inf	NA,1.5674	0.000623028	0.000818815
3	chr14:65165801:A:T	65165801	NA,T	NA,A	NA,1	NA,inf	NA,inf	NA,1.5868	0.000621747	0.000805228
3	chr14:65279691:C:A	65279691	A,NA	C,NA	1,NA	-inf,NA	inf,NA	2.01978,NA	0.000621596	0.000885798
3	chr14:66022739:G:A	66022739	A,A	G,G	1,1	-inf,inf	inf,inf	2.2123,0.630175	0.00061892	0.000778986
3	chr14:65904258:C:G	65904258	NA,G	NA,C	NA,1	NA,inf	NA,inf	NA,1.56063	0.000616372	0.000809954
3	chr14:64768527:C:T	64768527	T,T	C,C	1,1	-inf,inf	inf,inf	2.53222,0.391587	0.000612768	0.000745688
3	chr14:65193784:C:T	65193784	T,T	C,C	1,1	inf,-inf	inf,inf	0.929366,1.84432	0.000608516	0.000773431
3	chr14:65889756:A:T	65889756	NA,T	NA,A	NA,1	NA,inf	NA,inf	NA,1.55187	0.000605869	0.000796297
3	chr14:64790616:A:G	64790616	G,G	A,A	1,1	-inf,-inf	inf,inf	2.45628,0.319926	0.000605112	0.000738422
3	chr14:65233035:G:A	65233035	NA,A	NA,G	NA,1	NA,-inf	NA,inf	NA,1.56191	0.000602723	0.000797746
3	chr14:64824700:TCTGACACA:T	64824700	NA,T	NA,TCTGACACA	NA,1	NA,-inf	NA,inf	NA,1.41875	0.000600007	0.000774106
3	chr14:64771453:C:T	64771453	T,T	C,C	1,1	-inf,-inf	inf,inf	2.84228,0.104435	0.000595528	0.000748878
3	chr14:64690324:G:A	64690324	A,A	G,G	1,1	inf,inf	inf,inf	2.3261,0.634758	0.000593542	0.000836065
3	chr14:65585648:T:C	65585648	C,NA	T,NA	1,NA	-inf,NA	inf,NA	2.38828,NA	0.000591401	0.000852753
3	chr14:66022653:C:T	66022653	T,T	C,C	1,1	-inf,inf	inf,inf	2.09006,0.75649	0.000590955	0.000744947
3	chr14:65175121:C:T	65175121	NA,T	NA,C	NA,1	NA,inf	NA,inf	NA,1.54702	0.000588148	0.000759889
3	chr14:66075555:A:G	66075555	NA,G	NA,A	NA,1	NA,-inf	NA,inf	NA,1.46602	0.000586337	0.000759367
3	chr14:66205846:A:T	66205846	NA,T	NA,A	NA,1	NA,-inf	NA,inf	NA,1.46318	0.000584628	0.000758238
3	chr14:65830422:G:A	65830422	A,A	G,G	1,1	-inf,inf	inf,inf	2.4931,0.268392	0.000583531	0.000781948
3	chr14:66045022:C:T	66045022	NA,T	NA,C	NA,1	NA,-inf	NA,inf	NA,1.45918	0.000578072	0.000748905
3	chr14:64975083:C:T	64975083	T,NA	C,NA	1,NA	-inf,NA	inf,NA	0.870764,NA	0.000568116	0.000727724
3	chr14:64767867:G:A	64767867	A,A	G,G	1,1	-inf,inf	inf,inf	2.60424,0.213615	0.000567684	0.000692356
3	chr14:65826556:C:T	65826556	NA,T	NA,C	NA,1	NA,inf	NA,inf	NA,1.51256	0.000567557	0.000747034
3	chr14:65152794:A:G	65152794	NA,G	NA,A	NA,1	NA,inf	NA,inf	NA,1.53926	0.000567095	0.000746132
3	chr14:65782096:C:T	65782096	NA,T	NA,C	NA,1	NA,inf	NA,inf	NA,1.60714	0.00056343	0.000738879
3	chr14:66080907:A:G	66080907	G,G	A,A	1,1	-inf,-inf	inf,inf	2.59837,0.0988006	0.000561945	0.000716692
3	chr14:64811172:A:G	64811172	G,G	A,A	1,1	-inf,inf	inf,inf	2.75199,0.0121782	0.000554946	0.000641716
3	chr14:65163928:T:C	65163928	NA,C	NA,T	NA,1	NA,inf	NA,inf	NA,1.51937	0.000551469	0.000715307
3	chr14:64751000:CATTATAT:C	64751000	NA,C	NA,CATTATAT	NA,1	NA,-inf	NA,inf	NA,1.36737	0.000544369	0.000706129
3	chr14:64977744:GA:G	64977744	NA,G	NA,GA	NA,1	NA,-inf	NA,inf	NA,1.34844	0.000540361	0.00070784
3	chr14:65901227:A:G	65901227	NA,G	NA,A	NA,1	NA,inf	NA,inf	NA,1.48272	0.000536688	0.000705258
3	chr14:66004948:C:T	66004948	T,T	C,C	1,1	-inf,inf	inf,inf	2.43927,0.596489	0.000535961	0.000712874
3	chr14:65380063:C:A	65380063	NA,A	NA,C	NA,1	NA,inf	NA,inf	NA,1.60705	0.000531292	0.000704935
3	chr14:65377277:G:C	65377277	NA,C	NA,G	NA,1	NA,inf	NA,inf	NA,1.60823	0.000529506	0.000703665
3	chr14:65197460:C:T	65197460	NA,T	NA,C	NA,1	NA,-inf	NA,inf	NA,1.41648	0.000527525	0.000676543
3	chr14:64767382:G:A	64767382	A,A	G,G	1,1	-inf,inf	inf,inf	2.45468,0.423331	0.000525832	0.000651855
3	chr14:64666790:T:C	64666790	C,NA	T,NA	1,NA	-inf,NA	inf,NA	1.25988,NA	0.000525024	0.000740753
3	chr14:65909862:A:G	65909862	G,NA	A,NA	1,NA	-inf,NA	inf,NA	1.42615,NA	0.000518439	0.00066266
3	chr14:65106444:G:A	65106444	A,A	G,G	1,1	inf,-inf	inf,inf	2.00599,0.549374	0.000512136	0.000600605
3	chr14:66056177:C:T	66056177	T,T	C,C	1,1	-inf,inf	inf,inf	2.118,0.168577	0.000506905	0.000680989
3	chr14:66078733:A:C	66078733	C,C	A,A	1,1	-inf,inf	inf,inf	2.56053,0.104244	0.000506567	0.000646229
3	chr14:64788300:C:T	64788300	T,T	C,C	1,1	-inf,inf	inf,inf	2.3041,0.239552	0.000504381	0.000615719
3	chr14:65848872:G:C	65848872	NA,C	NA,G	NA,1	NA,inf	NA,inf	NA,1.37951	0.000497011	0.000649827
3	chr14:65352775:T:A	65352775	NA,A	NA,T	NA,1	NA,inf	NA,inf	NA,1.57376	0.000496665	0.00066042
3	chr14:65053113:A:G	65053113	NA,G	NA,A	NA,1	NA,inf	NA,inf	NA,1.48012	0.000496437	0.000654902
3	chr14:65827563:G:A	65827563	NA,A	NA,G	NA,1	NA,inf	NA,inf	NA,1.43466	0.000494489	0.000650665
3	chr14:65828059:G:A	65828059	NA,A	NA,G	NA,1	NA,inf	NA,inf	NA,1.42729	0.000487723	0.000641873
3	chr14:65683256:G:A	65683256	NA,A	NA,G	NA,1	NA,inf	NA,inf	NA,1.40381	0.000487202	0.0006386
3	chr14:65906937:G:T	65906937	NA,T	NA,G	NA,1	NA,inf	NA,inf	NA,1.42612	0.000486455	0.000639074
3	chr14:64810939:G:A	64810939	A,A	G,G	1,1	-inf,inf	inf,inf	2.67806,0.0207412	0.000484158	0.000560228
3	chr14:65345208:T:C	65345208	NA,C	NA,T	NA,1	NA,inf	NA,inf	NA,1.55932	0.000483935	0.00064371
3	chr14:66013050:A:C	66013050	C,C	A,A	1,1	-inf,inf	inf,inf	2.14393,0.83403	0.000479309	0.000624039
3	chr14:65205280:C:T	65205280	T,T	C,C	1,1	-inf,-inf	inf,inf	0.926903,2.25559	0.000479114	0.000676747
3	chr14:65912595:C:A	65912595	NA,A	NA,C	NA,1	NA,inf	NA,inf	NA,1.41763	0.000478402	0.000628692
3	chr14:64749724:G:A	64749724	NA,A	NA,G	NA,1	NA,inf	NA,inf	NA,1.35979	0.000474269	0.000621233
3	chr14:65024009:G:A	65024009	A,NA	G,NA	1,NA	inf,NA	inf,NA	2.63014,NA	0.000473819	0.000610412
3	chr14:64810897:C:T	64810897	T,T	C,C	1,1	-inf,inf	inf,inf	2.6656,0.0411798	0.000473676	0.000548304
3	chr14:66131267:G:A	66131267	A,A	G,G	1,1	-inf,-inf	inf,inf	2.38641,0.0380848	0.000473469	0.00059789
3	chr14:66090691:G:A	66090691	A,NA	G,NA	1,NA	-inf,NA	inf,NA	1.31317,NA	0.000469592	0.000583647
3	chr14:65926705:G:A	65926705	A,A	G,G	1,1	inf,inf	inf,inf	0.203996,2.23494	0.000467536	0.000603979
3	chr14:66049854:A:G	66049854	G,G	A,A	1,1	-inf,inf	inf,inf	2.13706,0.572365	0.000462938	0.000580004
3	chr14:65218738:T:C	65218738	NA,C	NA,T	NA,1	NA,inf	NA,inf	NA,1.51213	0.000460469	0.000630613
3	chr14:64879284:C:T	64879284	T,NA	C,NA	1,NA	-inf,NA	inf,NA	2.3409,NA	0.000460253	0.000622672
3	chr14:65655614:CAT:C	65655614	NA,C	NA,CAT	NA,1	NA,-inf	NA,inf	NA,1.27955	0.000458656	0.000587965
3	chr14:65182077:G:T	65182077	NA,T	NA,G	NA,1	NA,inf	NA,inf	NA,1.4136	0.000458355	0.000591869
3	chr14:65830464:A:G	65830464	NA,G	NA,A	NA,1	NA,inf	NA,inf	NA,1.37989	0.000457797	0.000604714
3	chr14:66022110:T:C	66022110	C,C	T,T	1,1	-inf,inf	inf,inf	1.94873,0.762229	0.000455509	0.00057695
3	chr14:65361216:C:T	65361216	NA,T	NA,C	NA,1	NA,inf	NA,inf	NA,1.47643	0.000452024	0.000593324
3	chr14:65230438:T:C	65230438	NA,C	NA,T	NA,1	NA,inf	NA,inf	NA,1.54012	0.000450469	0.000616146
3	chr14:66193738:A:G	66193738	NA,G	NA,A	NA,1	NA,-inf	NA,inf	NA,1.25042	0.000450094	0.000577032
3	chr14:65369513:A:T	65369513	NA,T	NA,A	NA,1	NA,inf	NA,inf	NA,1.50519	0.000443775	0.000589666
3	chr14:65265314:C:T	65265314	NA,T	NA,C	NA,1	NA,-inf	NA,inf	NA,1.35343	0.000442498	0.000596533
3	chr14:66056021:G:A	66056021	A,A	G,G	1,1	-inf,inf	inf,inf	2.03303,0.233142	0.000442049	0.000595396
3	chr14:66220559:G:A	66220559	NA,A	NA,G	NA,1	NA,inf	NA,inf	NA,1.32803	0.000441735	0.000575784
3	chr14:65924381:G:A	65924381	A,A	G,G	1,1	inf,inf	inf,inf	0.29084,2.20867	0.00044008	0.000565832
3	chr14:65495149:C:T	65495149	T,NA	C,NA	1,NA	-inf,NA	inf,NA	2.20133,NA	0.000436678	0.000626088
3	chr14:65363504:G:A	65363504	NA,A	NA,G	NA,1	NA,inf	NA,inf	NA,1.49467	0.000436262	0.000579612
3	chr14:65534195:T:A	65534195	NA,A	NA,T	NA,1	NA,-inf	NA,inf	NA,1.28347	0.000434697	0.000560258
3	chr14:65377116:A:G	65377116	NA,G	NA,A	NA,1	NA,inf	NA,inf	NA,1.47053	0.000422469	0.000560246
3	chr14:66051373:C:T	66051373	T,T	C,C	1,1	-inf,inf	inf,inf	2.00846,0.672934	0.000422052	0.000535045
3	chr14:64789439:T:C	64789439	C,C	T,T	1,1	-inf,-inf	inf,inf	2.18407,0.37252	0.000420737	0.000514888
3	chr14:64769215:C:A	64769215	NA,A	NA,C	NA,1	NA,inf	NA,inf	NA,1.33148	0.000419591	0.000548799
3	chr14:65915343:C:T	65915343	T,T	C,C	1,1	inf,inf	inf,inf	0.413433,1.95744	0.000418811	0.000532579
3	chr14:65884886:T:C	65884886	NA,C	NA,T	NA,1	NA,-inf	NA,inf	NA,1.28733	0.000417865	0.000550775
3	chr14:64658483:C:G	64658483	NA,G	NA,C	NA,1	NA,-inf	NA,inf	NA,1.24702	0.000417277	0.000543808
3	chr14:66086855:C:T	66086855	T,T	C,C	1,1	-inf,-inf	inf,inf	2.1937,0.558724	0.000416989	0.000536635
3	chr14:65372694:G:A	65372694	NA,A	NA,G	NA,1	NA,inf	NA,inf	NA,1.46428	0.000416174	0.00055256
3	chr14:65786731:T:C	65786731	NA,C	NA,T	NA,1	NA,inf	NA,inf	NA,1.42968	0.000415548	0.000551538
3	chr14:64908419:C:T	64908419	T,NA	C,NA	1,NA	-inf,NA	inf,NA	2.29513,NA	0.000414331	0.000561251
3	chr14:64807507:G:A	64807507	A,A	G,G	1,1	-inf,-inf	inf,inf	2.57183,0.157169	0.000412782	0.000480711
3	chr14:65847340:T:C	65847340	NA,C	NA,T	NA,1	NA,inf	NA,inf	NA,1.32137	0.000410645	0.00053971
3	chr14:64759326:C:T	64759326	T,T	C,C	1,1	-inf,-inf	inf,inf	1.64599,1.1847	0.000406482	0.000497963
3	chr14:66096818:A:G	66096818	G,G	A,A	1,1	inf,-inf	inf,inf	2.38092,0.0241106	0.000406363	0.000546984
3	chr14:65187816:C:T	65187816	NA,T	NA,C	NA,1	NA,inf	NA,inf	NA,1.42558	0.000406324	0.0005518
3	chr14:64653824:T:C	64653824	NA,C	NA,T	NA,1	NA,inf	NA,inf	NA,1.29135	0.000404597	0.00052717
3	chr14:65528506:C:T	65528506	NA,T	NA,C	NA,1	NA,-inf	NA,inf	NA,1.24312	0.000402611	0.000519395
3	chr14:66080415:A:G	66080415	G,G	A,A	1,1	-inf,-inf	inf,inf	2.41468,0.0377945	0.00040099	0.00050798
3	chr14:65852806:G:A	65852806	NA,A	NA,G	NA,1	NA,-inf	NA,inf	NA,1.20678	0.000400133	0.00051707
3	chr14:64768744:C:T	64768744	T,T	C,C	1,1	-inf,inf	inf,inf	2.45584,0.130016	0.000400099	0.000488459
3	chr14:65095030:T:G	65095030	G,G	T,T	1,1	-inf,-inf	inf,inf	0.929551,2.22206	0.000398518	0.000541722
3	chr14:65339713:G:A	65339713	NA,A	NA,G	NA,1	NA,inf	NA,inf	NA,1.43938	0.000398099	0.0005286
3	chr14:65378044:C:T	65378044	NA,T	NA,C	NA,1	NA,inf	NA,inf	NA,1.42975	0.000395074	0.000523771
3	chr14:64768991:G:A	64768991	NA,A	NA,G	NA,1	NA,-inf	NA,inf	NA,1.26696	0.000395027	0.000517201
3	chr14:64767258:A:G	64767258	G,NA	A,NA	1,NA	inf,NA	inf,NA	1.93771,NA	0.000393757	0.000534814
3	chr14:66025389:G:A	66025389	A,A	G,G	1,1	-inf,inf	inf,inf	1.88433,0.83694	0.000393515	0.000498276
3	chr14:65031004:C:T	65031004	T,NA	C,NA	1,NA	inf,NA	inf,NA	2.4973,NA	0.000392969	0.000505476
3	chr14:65912753:G:A	65912753	A,A	G,G	1,1	inf,inf	inf,inf	0.415556,1.9238	0.000392674	0.000499459
3	chr14:66011015:G:A	66011015	A,A	G,G	1,1	-inf,inf	inf,inf	2.26396,0.541291	0.00039215	0.000514463
3	chr14:65521377:TAC:T	65521377	NA,T	NA,TAC	NA,1	NA,-inf	NA,inf	NA,1.22553	0.000390494	0.000502641
3	chr14:66154402:A:G	66154402	NA,G	NA,A	NA,1	NA,-inf	NA,inf	NA,1.20521	0.000390048	0.0005
3	chr14:65532852:G:A	65532852	NA,A	NA,G	NA,1	NA,-inf	NA,inf	NA,1.22337	0.000389002	0.00050073
3	chr14:65551592:A:G	65551592	G,NA	A,NA	1,NA	-inf,NA	inf,NA	2.13855,NA	0.000388441	0.000556084
3	chr14:64645468:C:G	64645468	NA,G	NA,C	NA,1	NA,inf	NA,inf	NA,1.13599	0.000388155	0.000505349
3	chr14:65924756:C:T	65924756	NA,T	NA,C	NA,1	NA,inf	NA,inf	NA,1.27155	0.000387085	0.000509373
3	chr14:65107673:T:G	65107673	G,G	T,T	1,1	inf,-inf	inf,inf	1.94812,0.290486	0.000386785	0.000457213
3	chr14:65255485:T:G	65255485	NA,G	NA,T	NA,1	NA,-inf	NA,inf	NA,1.267	0.000385516	0.000510423
3	chr14:65349877:T:C	65349877	NA,C	NA,T	NA,1	NA,inf	NA,inf	NA,1.41746	0.000384915	0.000510782
3	chr14:64736690:C:G	64736690	NA,G	NA,C	NA,1	NA,inf	NA,inf	NA,1.23752	0.000384839	0.00050384
3	chr14:66012792:A:G	66012792	NA,G	NA,A	NA,1	NA,inf	NA,inf	NA,1.28234	0.000382611	0.000496735
3	chr14:65757504:G:A	65757504	NA,A	NA,G	NA,1	NA,inf	NA,inf	NA,1.38912	0.00038196	0.00050613
3	chr14:66189605:C:T	66189605	NA,T	NA,C	NA,1	NA,-inf	NA,inf	NA,1.17846	0.000381787	0.000491257
3	chr14:66176313:CT:C	66176313	C,NA	CT,NA	1,NA	-inf,NA	inf,NA	1.44308,NA	0.000380881	0.000502058
3	chr14:66185967:C:T	66185967	T,NA	C,NA	1,NA	inf,NA	inf,NA	1.3363,NA	0.000379005	0.000491969
3	chr14:65946942:C:T	65946942	T,T	C,C	1,1	-inf,inf	inf,inf	2.31359,0.308305	0.000377777	0.000516015
3	chr14:65757519:T:A	65757519	NA,A	NA,T	NA,1	NA,inf	NA,inf	NA,1.38058	0.000376564	0.000498961
3	chr14:65696840:A:G	65696840	NA,G	NA,A	NA,1	NA,-inf	NA,inf	NA,1.13286	0.000375947	0.000477436
3	chr14:65083912:G:A	65083912	NA,A	NA,G	NA,1	NA,inf	NA,inf	NA,1.31982	0.000375515	0.000493958
3	chr14:65342877:C:T	65342877	NA,T	NA,C	NA,1	NA,inf	NA,inf	NA,1.40096	0.000374226	0.000496703
3	chr14:66018740:A:G	66018740	NA,G	NA,A	NA,1	NA,inf	NA,inf	NA,1.24888	0.00037306	0.000489388
3	chr14:65908736:G:A	65908736	A,A	G,G	1,1	inf,inf	inf,inf	0.432898,1.88272	0.000371646	0.000472541
3	chr14:65858070:C:T	65858070	NA,T	NA,C	NA,1	NA,inf	NA,inf	NA,1.27972	0.000369951	0.000486719
3	chr14:64740470:C:T	64740470	NA,T	NA,C	NA,1	NA,-inf	NA,inf	NA,1.16017	0.000369165	0.00047904
3	chr14:65017083:T:C	65017083	C,C	T,T	1,1	-inf,-inf	inf,inf	0.894407,2.20633	0.000367943	0.000497852
3	chr14:65168624:C:A	65168624	A,A	C,C	1,1	-inf,inf	inf,inf	2.82654,1.14686	0.000366525	0.000479571
3	chr14:65757528:C:A	65757528	NA,A	NA,C	NA,1	NA,inf	NA,inf	NA,1.36039	0.000364229	0.000482565
3	chr14:66096246:C:T	66096246	NA,T	NA,C	NA,1	NA,-inf	NA,inf	NA,1.1983	0.000364219	0.000472513
3	chr14:64816958:G:A	64816958	A,A	G,G	1,1	-inf,-inf	inf,inf	1.67021,1.37862	0.000361507	0.000451306
3	chr14:65913005:C:T	65913005	T,T	C,C	1,1	inf,inf	inf,inf	0.299368,1.95075	0.000360607	0.000459338
3	chr14:64775446:T:C	64775446	C,C	T,T	1,1	-inf,-inf	inf,inf	2.40286,0.227294	0.000358956	0.000450093
3	chr14:65686402:G:A	65686402	A,A	G,G	1,1	-inf,inf	inf,inf	0.0740795,2.29455	0.000358508	0.000467334
3	chr14:64710003:C:A	64710003	NA,A	NA,C	NA,1	NA,inf	NA,inf	NA,1.1411	0.00035656	0.000468306
3	chr14:65860757:C:G	65860757	NA,G	NA,C	NA,1	NA,inf	NA,inf	NA,1.20871	0.000356496	0.00046614
3	chr14:65270780:G:A	65270780	NA,A	NA,G	NA,1	NA,-inf	NA,inf	NA,1.22938	0.000356328	0.000479556
3	chr14:65838702:G:C	65838702	C,C	G,G	1,1	-inf,-inf	inf,inf	0.54104,1.96284	0.000355903	0.000476981
3	chr14:66027916:A:G	66027916	G,G	A,A	1,1	-inf,inf	inf,inf	2.03255,0.587765	0.000355462	0.000451723
3	chr14:65953429:G:T	65953429	NA,T	NA,G	NA,1	NA,-inf	NA,inf	NA,1.1358	0.000355272	0.000458538
3	chr14:66099171:C:T	66099171	NA,T	NA,C	NA,1	NA,-inf	NA,inf	NA,1.17668	0.000351512	0.000456002
3	chr14:65506693:G:A	65506693	NA,A	NA,G	NA,1	NA,-inf	NA,inf	NA,1.1666	0.00035107	0.000452316
3	chr14:64709962:C:G	64709962	NA,G	NA,C	NA,1	NA,inf	NA,inf	NA,1.13162	0.000350774	0.000460714
3	chr14:66017256:G:T	66017256	NA,T	NA,G	NA,1	NA,inf	NA,inf	NA,1.21136	0.000350102	0.000458863
3	chr14:64768027:C:T	64768027	T,T	C,C	1,1	-inf,-inf	inf,inf	2.41726,0.229035	0.000349283	0.000431493
3	chr14:66110871:T:C	66110871	NA,C	NA,T	NA,1	NA,-inf	NA,inf	NA,1.16465	0.00034919	0.000454124
3	chr14:65412384:C:T	65412384	NA,T	NA,C	NA,1	NA,-inf	NA,inf	NA,1.16323	0.000349189	0.000449999
3	chr14:65415747:G:A	65415747	NA,A	NA,G	NA,1	NA,-inf	NA,inf	NA,1.16069	0.000348115	0.000448437
3	chr14:65426077:A:G	65426077	NA,G	NA,A	NA,1	NA,-inf	NA,inf	NA,1.15838	0.000346613	0.000446544
3	chr14:65442292:C:T	65442292	NA,T	NA,C	NA,1	NA,-inf	NA,inf	NA,1.15587	0.000345111	0.000444615
3	chr14:66161800:T:A	66161800	NA,A	NA,T	NA,1	NA,-inf	NA,inf	NA,1.14462	0.000343538	0.0004485
3	chr14:65532857:G:C	65532857	NA,C	NA,G	NA,1	NA,-inf	NA,inf	NA,1.15167	0.000343481	0.000443272
3	chr14:66104044:A:G	66104044	NA,G	NA,A	NA,1	NA,inf	NA,inf	NA,1.18555	0.000342046	0.000447032
3	chr14:66096234:C:T	66096234	T,T	C,C	1,1	inf,-inf	inf,inf	2.28865,0.0202226	0.000341813	0.000459767
3	chr14:64783255:A:G	64783255	G,G	A,A	1,1	-inf,inf	inf,inf	2.35831,0.28392	0.000338856	0.000405997
3	chr14:64719387:C:T	64719387	NA,T	NA,C	NA,1	NA,inf	NA,inf	NA,1.11396	0.000338258	0.000443935
3	chr14:65482989:G:A	65482989	NA,A	NA,G	NA,1	NA,-inf	NA,inf	NA,1.14262	0.000337303	0.000434694
3	chr14:65178750:T:A	65178750	A,A	T,T	1,1	inf,-inf	inf,inf	2.51527,0.535232	0.000336896	0.000407009
3	chr14:65205194:A:G	65205194	G,G	A,A	1,1	-inf,inf	inf,inf	0.715095,1.73908	0.000336894	0.000402115
3	chr14:65514021:A:G	65514021	NA,G	NA,A	NA,1	NA,-inf	NA,inf	NA,1.14272	0.000336481	0.000433625
3	chr14:65178411:T:C	65178411	C,C	T,T	1,1	inf,-inf	inf,inf	2.5459,0.460368	0.000336426	0.000406192
3	chr14:64686193:C:T	64686193	NA,T	NA,C	NA,1	NA,-inf	NA,inf	NA,1.12359	0.000335838	0.000439254
3	chr14:66048121:A:G	66048121	G,G	A,A	1,1	-inf,inf	inf,inf	2.13451,0.275931	0.00033542	0.00042424
3	chr14:65228730:T:C	65228730	NA,C	NA,T	NA,1	NA,inf	NA,inf	NA,1.18477	0.000334786	0.000439167
3	chr14:65174968:C:G	65174968	G,G	C,C	1,1	inf,-inf	inf,inf	2.67996,0.240479	0.000334508	0.000401425
3	chr14:64759100:A:G	64759100	NA,G	NA,A	NA,1	NA,inf	NA,inf	NA,1.20066	0.000333196	0.000435925
3	chr14:66172910:T:C	66172910	NA,C	NA,T	NA,1	NA,-inf	NA,inf	NA,1.13513	0.000332924	0.000437054
3	chr14:65958859:T:C	65958859	NA,C	NA,T	NA,1	NA,inf	NA,inf	NA,1.16516	0.000332286	0.000434284
3	chr14:66204861:T:A	66204861	NA,A	NA,T	NA,1	NA,-inf	NA,inf	NA,1.10382	0.000332069	0.000427099
3	chr14:65226940:C:T	65226940	NA,T	NA,C	NA,1	NA,-inf	NA,inf	NA,1.08036	0.000331451	0.000426024
3	chr14:65242137:T:C	65242137	NA,C	NA,T	NA,1	NA,inf	NA,inf	NA,1.33632	0.000331343	0.000451928
3	chr14:65021742:T:C	65021742	NA,C	NA,T	NA,1	NA,-inf	NA,inf	NA,1.07917	0.000331343	0.000434357
3	chr14:65011024:CCCTT:C	65011024	C,C	CCCTT,CCCTT	1,1	inf,inf	inf,inf	3.67008,0.141209	0.000330473	0.000442584
3	chr14:64768470:A:G	64768470	G,G	A,A	1,1	-inf,inf	inf,inf	2.35969,0.123387	0.0003303	0.000403675
3	chr14:65073784:C:T	65073784	NA,T	NA,C	NA,1	NA,inf	NA,inf	NA,1.16023	0.000326942	0.000422832
3	chr14:65178389:G:A	65178389	A,A	G,G	1,1	inf,-inf	inf,inf	2.5329,0.451962	0.000325319	0.000392891
3	chr14:65878190:C:A	65878190	A,A	C,C	1,1	-inf,-inf	inf,inf	0.193365,1.94236	0.000324794	0.000421206
3	chr14:65178532:T:C	65178532	C,C	T,T	1,1	inf,-inf	inf,inf	2.51158,0.477307	0.000324658	0.000392227
3	chr14:66013530:A:C	66013530	C,C	A,A	1,1	-inf,inf	inf,inf	2.1618,0.243747	0.000324569	0.000412124
3	chr14:65078223:CAG:C	65078223	NA,C	NA,CAG	NA,1	NA,inf	NA,inf	NA,1.23318	0.000324277	0.000426466
3	chr14:64792278:T:C	64792278	C,C	T,T	1,1	-inf,inf	inf,inf	2.48704,0.0217415	0.00032382	0.000377471
3	chr14:65155381:C:T	65155381	T,T	C,C	1,1	inf,inf	inf,inf	0.142917,2.02101	0.00032327	0.000410023
3	chr14:64724300:G:C	64724300	NA,C	NA,G	NA,1	NA,inf	NA,inf	NA,1.0853	0.000322096	0.00042304
3	chr14:66082434:A:T	66082434	T,T	A,A	1,1	-inf,inf	inf,inf	2.27142,0.129555	0.000320747	0.000421088
3	chr14:65182486:A:C	65182486	NA,C	NA,A	NA,1	NA,-inf	NA,inf	NA,1.0776	0.000318142	0.000408672
3	chr14:65354508:G:A	65354508	NA,A	NA,G	NA,1	NA,inf	NA,inf	NA,1.3447	0.000317699	0.000428551
3	chr14:65361218:T:C	65361218	NA,C	NA,T	NA,1	NA,inf	NA,inf	NA,1.26501	0.000317686	0.000417027
3	chr14:65495491:C:T	65495491	NA,T	NA,C	NA,1	NA,-inf	NA,inf	NA,1.10675	0.000316928	0.00040929
3	chr14:65361243:CT:C	65361243	NA,C	NA,CT	NA,1	NA,inf	NA,inf	NA,1.22241	0.000316039	0.000414282
3	chr14:65501777:T:C	65501777	NA,C	NA,T	NA,1	NA,-inf	NA,inf	NA,1.10506	0.000315992	0.000408088
3	chr14:65493081:A:G	65493081	NA,G	NA,A	NA,1	NA,-inf	NA,inf	NA,1.10376	0.000315281	0.000407176
3	chr14:65442236:C:T	65442236	NA,T	NA,C	NA,1	NA,-inf	NA,inf	NA,1.10177	0.000314146	0.000405006
3	chr14:65451789:G:A	65451789	NA,A	NA,G	NA,1	NA,-inf	NA,inf	NA,1.10055	0.000314025	0.000405578
3	chr14:65958900:G:A	65958900	A,A	G,G	1,1	inf,-inf	inf,inf	0.0114623,2.0106	0.00031378	0.000409161
3	chr14:64803504:A:G	64803504	G,G	A,A	1,1	-inf,-inf	inf,inf	2.16354,0.278827	0.000313492	0.000386681
3	chr14:65355263:C:T	65355263	NA,T	NA,C	NA,1	NA,inf	NA,inf	NA,1.33612	0.000313448	0.000422817
3	chr14:64776110:G:A	64776110	NA,A	NA,G	NA,1	NA,inf	NA,inf	NA,1.13072	0.000313068	0.000409352
3	chr14:65823014:A:G	65823014	NA,G	NA,A	NA,1	NA,inf	NA,inf	NA,1.15071	0.000312896	0.000409232
3	chr14:65200601:C:T	65200601	NA,T	NA,C	NA,1	NA,inf	NA,inf	NA,1.27036	0.000312291	0.000424594
3	chr14:66020913:C:T	66020913	NA,T	NA,C	NA,1	NA,-inf	NA,inf	NA,1.0636	0.000311826	0.00040278
3	chr14:65176048:A:T	65176048	NA,T	NA,A	NA,1	NA,inf	NA,inf	NA,1.19344	0.000309989	0.000403974
3	chr14:65029420:G:C	65029420	C,NA	G,NA	1,NA	-inf,NA	inf,NA	2.22687,NA	0.000308788	0.000419292
3	chr14:64686060:C:G	64686060	NA,G	NA,C	NA,1	NA,-inf	NA,inf	NA,1.07494	0.000308403	0.000403371
3	chr14:65469707:C:T	65469707	NA,T	NA,C	NA,1	NA,-inf	NA,inf	NA,1.08852	0.000307585	0.000397278
3	chr14:65155277:G:A	65155277	NA,A	NA,G	NA,1	NA,inf	NA,inf	NA,1.14751	0.000306506	0.000402104
3	chr14:65067841:CA:C	65067841	NA,C	NA,CA	NA,1	NA,inf	NA,inf	NA,1.12173	0.000305717	0.000395496
3	chr14:65551208:C:T	65551208	NA,T	NA,C	NA,1	NA,-inf	NA,inf	NA,1.08473	0.00030526	0.000393459
3	chr14:65093672:T:C	65093672	NA,C	NA,T	NA,1	NA,inf	NA,inf	NA,1.19644	0.000305171	0.000401334
3	chr14:64783444:C:T	64783444	T,T	C,C	1,1	-inf,inf	inf,inf	2.30385,0.271905	0.000304808	0.000365519
3	chr14:65386029:G:A	65386029	NA,A	NA,G	NA,1	NA,-inf	NA,inf	NA,1.08113	0.000304227	0.000391949
3	chr14:65155472:T:A	65155472	NA,A	NA,T	NA,1	NA,-inf	NA,inf	NA,1.03872	0.000304051	0.000392167
3	chr14:65451147:C:T	65451147	NA,T	NA,C	NA,1	NA,-inf	NA,inf	NA,1.07929	0.000303372	0.000391899
3	chr14:65882870:G:T	65882870	NA,T	NA,G	NA,1	NA,-inf	NA,inf	NA,1.02896	0.000303018	0.000394808
3	chr14:65407489:CA:C	65407489	NA,C	NA,CA	NA,1	NA,-inf	NA,inf	NA,1.08078	0.000302723	0.00039037
3	chr14:65209195:T:C	65209195	NA,C	NA,T	NA,1	NA,inf	NA,inf	NA,1.12801	0.00030213	0.000399131
3	chr14:66189485:G:A	66189485	NA,A	NA,G	NA,1	NA,-inf	NA,inf	NA,1.05012	0.000302098	0.000388776
3	chr14:65915694:C:A	65915694	A,A	C,C	1,1	inf,inf	inf,inf	0.799112,1.62963	0.000302087	0.000385207
3	chr14:65443932:A:G	65443932	NA,G	NA,A	NA,1	NA,-inf	NA,inf	NA,1.07893	0.000301984	0.000389417
3	chr14:65939197:A:G	65939197	G,G	A,A	1,1	-inf,-inf	inf,inf	2.28084,0.305328	0.000301617	0.000395392
3	chr14:65549790:C:A	65549790	NA,A	NA,C	NA,1	NA,-inf	NA,inf	NA,1.07476	0.000300093	0.000386835
3	chr14:65648527:A:G	65648527	NA,G	NA,A	NA,1	NA,-inf	NA,inf	NA,1.07289	0.000299202	0.000385742
3	chr14:65016764:C:T	65016764	T,T	C,C	1,1	inf,-inf	inf,inf	3.57233,0.0579897	0.000298488	0.000396184
3	chr14:66107380:A:C	66107380	C,C	A,A	1,1	-inf,-inf	inf,inf	2.2904,0.0275766	0.000298381	0.000383469
3	chr14:64885339:C:T	64885339	NA,T	NA,C	NA,1	NA,-inf	NA,inf	NA,1.08736	0.000298204	0.000389282
3	chr14:65881742:T:C	65881742	NA,C	NA,T	NA,1	NA,-inf	NA,inf	NA,1.01912	0.000297906	0.000388401
3	chr14:65889446:C:T	65889446	NA,T	NA,C	NA,1	NA,inf	NA,inf	NA,1.14298	0.00029684	0.000389993
3	chr14:65600422:T:C	65600422	NA,C	NA,T	NA,1	NA,-inf	NA,inf	NA,1.06948	0.000296765	0.000382592
3	chr14:66078431:T:C	66078431	NA,C	NA,T	NA,1	NA,inf	NA,inf	NA,1.08174	0.000296702	0.000385627
3	chr14:65361225:G:T	65361225	NA,T	NA,G	NA,1	NA,inf	NA,inf	NA,1.21942	0.000295797	0.00038832
3	chr14:64768526:T:A	64768526	NA,A	NA,T	NA,1	NA,inf	NA,inf	NA,1.13279	0.00029559	0.000386777
3	chr14:65960930:G:A	65960930	NA,A	NA,G	NA,1	NA,-inf	NA,inf	NA,1.04085	0.000294518	0.000383325
3	chr14:65596630:C:T	65596630	NA,T	NA,C	NA,1	NA,-inf	NA,inf	NA,1.06439	0.000294425	0.000379579
3	chr14:65965036:T:C	65965036	NA,C	NA,T	NA,1	NA,-inf	NA,inf	NA,1.04512	0.00029442	0.000383771
3	chr14:65278438:A:G	65278438	NA,G	NA,A	NA,1	NA,-inf	NA,inf	NA,1.0004	0.000293544	0.000372901
3	chr14:65603242:C:G	65603242	NA,G	NA,C	NA,1	NA,-inf	NA,inf	NA,1.06255	0.000293494	0.000378386
3	chr14:65846518:T:C	65846518	NA,C	NA,T	NA,1	NA,-inf	NA,inf	NA,1.0811	0.000292028	0.00038311
3	chr14:65238754:A:G	65238754	NA,G	NA,A	NA,1	NA,inf	NA,inf	NA,1.25505	0.000291514	0.000396326
3	chr14:65464530:T:G	65464530	NA,G	NA,T	NA,1	NA,-inf	NA,inf	NA,1.05548	0.00029049	0.000375333
3	chr14:65291518:G:A	65291518	A,A	G,G	1,1	inf,inf	inf,inf	4.28951,0.638226	0.000290424	0.0219511
3	chr14:65206058:G:T	65206058	T,T	G,G	1,1	-inf,inf	inf,inf	0.395651,1.94235	0.000289711	0.000368013
3	chr14:65887749:A:G	65887749	NA,G	NA,A	NA,1	NA,-inf	NA,inf	NA,1.06795	0.000289512	0.000381803
3	chr14:65485800:C:T	65485800	NA,T	NA,C	NA,1	NA,-inf	NA,inf	NA,1.05224	0.000289316	0.000373755
3	chr14:65473482:T:TA	65473482	NA,TA	NA,T	NA,1	NA,-inf	NA,inf	NA,1.05291	0.000289224	0.000373704
3	chr14:65457567:C:T	65457567	NA,T	NA,C	NA,1	NA,-inf	NA,inf	NA,1.05263	0.000289079	0.000373518
3	chr14:65193850:G:A	65193850	A,A	G,G	1,1	-inf,inf	inf,inf	0.201453,2.14335	0.000288731	0.000368231
3	chr14:65512850:G:A	65512850	NA,A	NA,G	NA,1	NA,-inf	NA,inf	NA,1.04988	0.000288272	0.000372379
3	chr14:66091163:A:G	66091163	G,G	A,A	1,1	-inf,inf	inf,inf	0.774791,1.56359	0.000287959	0.000377592
3	chr14:65435517:C:T	65435517	NA,T	NA,C	NA,1	NA,-inf	NA,inf	NA,1.04908	0.000287936	0.000371842
3	chr14:65882549:C:T	65882549	NA,T	NA,C	NA,1	NA,-inf	NA,inf	NA,0.999615	0.000287663	0.000375079
3	chr14:65401494:G:A	65401494	NA,A	NA,G	NA,1	NA,-inf	NA,inf	NA,1.04905	0.000287516	0.000370658
3	chr14:65176930:G:A	65176930	A,A	G,G	1,1	-inf,inf	inf,inf	0.429333,1.26204	0.000286209	0.000347544
3	chr14:65589001:G:A	65589001	NA,A	NA,G	NA,1	NA,-inf	NA,inf	NA,1.04711	0.000285685	0.000368384
3	chr14:64829247:A:G	64829247	NA,G	NA,A	NA,1	NA,-inf	NA,inf	NA,0.971003	0.000285587	0.000369621
3	chr14:66201343:C:T	66201343	NA,T	NA,C	NA,1	NA,-inf	NA,inf	NA,1.01317	0.000283291	0.000364731
3	chr14:65602316:T:A	65602316	NA,A	NA,T	NA,1	NA,-inf	NA,inf	NA,1.04138	0.000283271	0.000365179
3	chr14:65589589:G:A	65589589	NA,A	NA,G	NA,1	NA,-inf	NA,inf	NA,1.0403	0.000283046	0.00036569
3	chr14:65917197:A:G	65917197	G,G	A,A	1,1	inf,inf	inf,inf	0.243056,1.87094	0.000282266	0.000363087
3	chr14:65599305:A:G	65599305	NA,G	NA,A	NA,1	NA,-inf	NA,inf	NA,1.0381	0.000282171	0.000364598
3	chr14:65151461:GC:G	65151461	NA,G	NA,GC	NA,1	NA,-inf	NA,inf	NA,1.0125	0.000281978	0.000367887
3	chr14:65809806:T:C	65809806	NA,C	NA,T	NA,1	NA,inf	NA,inf	NA,1.09568	0.00028105	0.000372955
3	chr14:65659210:A:T	65659210	NA,T	NA,A	NA,1	NA,-inf	NA,inf	NA,1.03603	0.000280521	0.00036175
3	chr14:65128531:A:G	65128531	NA,G	NA,A	NA,1	NA,-inf	NA,inf	NA,1.05809	0.000280108	0.000366678
3	chr14:64685681:A:G	64685681	G,NA	A,NA	1,NA	-inf,NA	inf,NA	0.955653,NA	0.000280107	0.00039004
3	chr14:65157801:C:T	65157801	NA,T	NA,C	NA,1	NA,-inf	NA,inf	NA,0.938893	0.000278624	0.000361979
3	chr14:65496917:C:T	65496917	NA,T	NA,C	NA,1	NA,-inf	NA,inf	NA,1.03232	0.000278578	0.000360022
3	chr14:65457555:G:A	65457555	NA,A	NA,G	NA,1	NA,-inf	NA,inf	NA,1.03103	0.000278429	0.000359849
3	chr14:65452821:T:C	65452821	NA,C	NA,T	NA,1	NA,-inf	NA,inf	NA,0.977704	0.000278406	0.000355563
3	chr14:65019312:C:A	65019312	A,A	C,C	1,1	inf,inf	inf,inf	3.55066,0.00205512	0.000278387	0.000372694
3	chr14:64794383:G:A	64794383	NA,A	NA,G	NA,1	NA,-inf	NA,inf	NA,0.9571	0.00027796	0.000359484
3	chr14:64712719:A:G	64712719	NA,G	NA,A	NA,1	NA,inf	NA,inf	NA,0.998497	0.000277899	0.000364782
3	chr14:64712531:A:G	64712531	G,NA	A,NA	1,NA	-inf,NA	inf,NA	0.92389,NA	0.000277696	0.000386064
3	chr14:64769735:G:A	64769735	A,A	G,G	1,1	-inf,-inf	inf,inf	2.27667,0.00320609	0.000276538	0.00033904
3	chr14:65151258:T:C	65151258	NA,C	NA,T	NA,1	NA,-inf	NA,inf	NA,1.00114	0.000276291	0.000360694
3	chr14:65251893:A:G	65251893	NA,G	NA,A	NA,1	NA,-inf	NA,inf	NA,1.01344	0.000276254	0.000362525
3	chr14:65562200:A:C	65562200	NA,C	NA,A	NA,1	NA,-inf	NA,inf	NA,1.02643	0.000275855	0.000355807
3	chr14:65997956:G:C	65997956	NA,C	NA,G	NA,1	NA,inf	NA,inf	NA,1.07109	0.000275834	0.000360786
3	chr14:65177381:T:C	65177381	C,C	T,T	1,1	-inf,inf	inf,inf	0.431925,1.23406	0.000275437	0.000334395
3	chr14:65175024:G:A	65175024	A,A	G,G	1,1	-inf,inf	inf,inf	0.490717,1.14212	0.000275048	0.000332802
3	chr14:65940226:G:A	65940226	NA,A	NA,G	NA,1	NA,inf	NA,inf	NA,1.07413	0.000274829	0.000360754
3	chr14:65963399:A:G	65963399	NA,G	NA,A	NA,1	NA,-inf	NA,inf	NA,1.00472	0.000274744	0.000358182
3	chr14:65441559:G:C	65441559	NA,C	NA,G	NA,1	NA,-inf	NA,inf	NA,1.02032	0.000273347	0.000353312
3	chr14:65176169:G:A	65176169	A,A	G,G	1,1	-inf,inf	inf,inf	0.48428,1.1488	0.000272743	0.00033031
3	chr14:64695752:C:T	64695752	T,T	C,C	1,1	inf,inf	inf,inf	2.06098,0.482967	0.00027244	0.000371393
3	chr14:64803254:C:T	64803254	NA,T	NA,C	NA,1	NA,-inf	NA,inf	NA,0.944651	0.00027241	0.000352291
3	chr14:64752959:C:T	64752959	NA,T	NA,C	NA,1	NA,-inf	NA,inf	NA,0.943728	0.000272184	0.000357073
3	chr14:66011603:G:C	66011603	C,C	G,G	1,1	-inf,inf	inf,inf	2.18784,0.377595	0.0002719	0.000360847
3	chr14:65274793:A:G	65274793	G,G	A,A	1,1	-inf,inf	inf,inf	1.69576,0.0920007	0.000269438	0.000331692
3	chr14:65257614:A:G	65257614	NA,G	NA,A	NA,1	NA,inf	NA,inf	NA,1.21314	0.000268626	0.00036553
3	chr14:65930468:C:T	65930468	T,T	C,C	1,1	-inf,inf	inf,inf	0.757425,1.69359	0.00026833	0.000357226
3	chr14:64842477:T:C	64842477	NA,C	NA,T	NA,1	NA,-inf	NA,inf	NA,0.933408	0.000268188	0.000347889
3	chr14:65135368:CAGGTGTTT:C	65135368	NA,C	NA,CAGGTGTTT	NA,1	NA,inf	NA,inf	NA,1.17589	0.000268161	0.000351619
3	chr14:65176323:C:T	65176323	T,T	C,C	1,1	-inf,inf	inf,inf	0.42826,1.2225	0.000267856	0.000325321
3	chr14:65598207:G:A	65598207	NA,A	NA,G	NA,1	NA,-inf	NA,inf	NA,1.00777	0.00026729	0.000344851
3	chr14:65138422:G:A	65138422	A,A	G,G	1,1	inf,inf	inf,inf	0.540838,2.05422	0.000267214	0.000357389
3	chr14:65176015:A:G	65176015	G,G	A,A	1,1	-inf,inf	inf,inf	0.418477,1.23482	0.000266744	0.000324163
3	chr14:65184236:G:T	65184236	T,T	G,G	1,1	inf,-inf	inf,inf	2.40558,0.457314	0.000266318	0.000321899
3	chr14:66017219:A:G	66017219	G,G	A,A	1,1	-inf,inf	inf,inf	1.58476,0.931347	0.000266098	0.00033677
3	chr14:64716113:A:C	64716113	NA,C	NA,A	NA,1	NA,inf	NA,inf	NA,0.972852	0.000265948	0.000349047
3	chr14:65914017:T:A	65914017	A,A	T,T	1,1	inf,inf	inf,inf	0.836376,1.49312	0.000265779	0.000328589
3	chr14:65599455:A:T	65599455	NA,T	NA,A	NA,1	NA,-inf	NA,inf	NA,1.00167	0.000265003	0.000342505
3	chr14:65237876:ACT:A	65237876	NA,A	NA,ACT	NA,1	NA,inf	NA,inf	NA,1.03433	0.000264665	0.000346791
3	chr14:65174088:CTGAG:C	65174088	C,C	CTGAG,CTGAG	1,1	-inf,inf	inf,inf	0.445355,1.18423	0.000264532	0.000320909
3	chr14:65924599:A:G	65924599	NA,G	NA,A	NA,1	NA,inf	NA,inf	NA,1.05906	0.000264525	0.000348194
3	chr14:65546627:A:G	65546627	NA,G	NA,A	NA,1	NA,-inf	NA,inf	NA,1.00051	0.000264174	0.000341458
3	chr14:66210508:C:T	66210508	NA,T	NA,C	NA,1	NA,-inf	NA,inf	NA,1.01241	0.000263661	0.000345676
3	chr14:64718707:T:C	64718707	NA,C	NA,T	NA,1	NA,inf	NA,inf	NA,0.967771	0.000263391	0.000345734
3	chr14:65606653:A:G	65606653	NA,G	NA,A	NA,1	NA,-inf	NA,inf	NA,0.997388	0.000263106	0.000340064
3	chr14:64718857:G:A	64718857	NA,A	NA,G	NA,1	NA,inf	NA,inf	NA,0.965851	0.000262529	0.000344601
3	chr14:64878276:C:T	64878276	NA,T	NA,C	NA,1	NA,-inf	NA,inf	NA,0.917105	0.000261811	0.000339639
3	chr14:65557035:TG:T	65557035	NA,T	NA,TG	NA,1	NA,-inf	NA,inf	NA,0.994572	0.000261669	0.000338222
3	chr14:65175491:G:A	65175491	A,A	G,G	1,1	-inf,inf	inf,inf	0.429414,1.20668	0.000261305	0.000317338
3	chr14:64689272:T:C	64689272	C,C	T,T	1,1	inf,inf	inf,inf	2.11329,0.373096	0.000261092	0.000367356
3	chr14:65071752:C:A	65071752	NA,A	NA,C	NA,1	NA,-inf	NA,inf	NA,1.02713	0.000260422	0.000340038
3	chr14:65999989:C:T	65999989	T,T	C,C	1,1	-inf,-inf	inf,inf	1.97298,0.445845	0.000260114	0.000341289
3	chr14:64714995:G:A	64714995	A,A	G,G	1,1	-inf,-inf	inf,inf	1.37352,0.339707	0.000259891	0.000367036
3	chr14:65251914:A:G	65251914	NA,G	NA,A	NA,1	NA,-inf	NA,inf	NA,0.97721	0.000259586	0.000340635
3	chr14:65639847:T:C	65639847	NA,C	NA,T	NA,1	NA,-inf	NA,inf	NA,0.990197	0.000259308	0.000334624
3	chr14:65977350:C:T	65977350	T,NA	C,NA	1,NA	-inf,NA	inf,NA	1.06013,NA	0.000258904	0.000332224
3	chr14:65261353:T:TG	65261353	NA,TG	NA,T	NA,1	NA,-inf	NA,inf	NA,0.981733	0.000258852	0.000334664
3	chr14:65176098:C:A	65176098	A,A	C,C	1,1	-inf,inf	inf,inf	0.428896,1.20165	0.000258849	0.00031437
3	chr14:65536972:T:C	65536972	NA,C	NA,T	NA,1	NA,-inf	NA,inf	NA,0.935626	0.000258702	0.000330627
3	chr14:65182282:A:G	65182282	G,G	A,A	1,1	-inf,inf	inf,inf	0.512779,1.20028	0.000258501	0.000313501
3	chr14:65904051:A:G	65904051	NA,G	NA,A	NA,1	NA,inf	NA,inf	NA,1.04195	0.000258198	0.000339819
3	chr14:65177486:C:T	65177486	T,T	C,C	1,1	inf,-inf	inf,inf	2.41241,0.422642	0.000257901	0.000312088
3	chr14:65240396:T:G	65240396	NA,G	NA,T	NA,1	NA,-inf	NA,inf	NA,0.974183	0.000257698	0.000338531
3	chr14:65585475:C:T	65585475	NA,T	NA,C	NA,1	NA,-inf	NA,inf	NA,0.98538	0.000257671	0.000333092
3	chr14:65585306:C:T	65585306	NA,T	NA,C	NA,1	NA,-inf	NA,inf	NA,0.984955	0.000257487	0.000332856
3	chr14:65579230:C:T	65579230	NA,T	NA,C	NA,1	NA,-inf	NA,inf	NA,0.984701	0.000257376	0.000332715
3	chr14:66154575:A:C	66154575	C,C	A,A	1,1	-inf,inf	inf,inf	0.901033,1.48049	0.000256267	0.000334419
3	chr14:64775268:C:G	64775268	NA,G	NA,C	NA,1	NA,inf	NA,inf	NA,1.05797	0.00025618	0.000336508
3	chr14:65575676:C:T	65575676	NA,T	NA,C	NA,1	NA,-inf	NA,inf	NA,0.936766	0.00025599	0.000327979
3	chr14:64680352:G:A	64680352	NA,A	NA,G	NA,1	NA,-inf	NA,inf	NA,0.945586	0.000255865	0.000334415
3	chr14:65174112:A:ATG	65174112	ATG,ATG	A,A	1,1	-inf,inf	inf,inf	0.456494,1.14366	0.000255714	0.000309929
3	chr14:66170622:A:G	66170622	NA,G	NA,A	NA,1	NA,-inf	NA,inf	NA,0.935734	0.000255017	0.00032841
3	chr14:65078833:CCTT:C	65078833	NA,C	NA,CCTT	NA,1	NA,inf	NA,inf	NA,1.10178	0.000254773	0.000331526
3	chr14:65172538:C:T	65172538	T,T	C,C	1,1	inf,-inf	inf,inf	2.19721,0.677682	0.000254729	0.000309741
3	chr14:65149290:C:T	65149290	NA,T	NA,C	NA,1	NA,-inf	NA,inf	NA,0.973217	0.000254573	0.000332777
3	chr14:65987952:G:C	65987952	NA,C	NA,G	NA,1	NA,inf	NA,inf	NA,1.02086	0.00025401	0.00033237
3	chr14:65909142:C:A	65909142	A,A	C,C	1,1	inf,inf	inf,inf	0.44187,1.66983	0.000253105	0.000321823
3	chr14:65903822:G:A	65903822	NA,A	NA,G	NA,1	NA,inf	NA,inf	NA,1.02954	0.000252975	0.000332932
3	chr14:65244027:T:A	65244027	NA,A	NA,T	NA,1	NA,inf	NA,inf	NA,1.00748	0.000252906	0.000331421
3	chr14:65808324:G:A	65808324	NA,A	NA,G	NA,1	NA,inf	NA,inf	NA,1.03322	0.000251723	0.000334335
3	chr14:64796918:T:G	64796918	NA,G	NA,T	NA,1	NA,-inf	NA,inf	NA,0.89843	0.000250962	0.000324739
3	chr14:65002721:G:A	65002721	NA,A	NA,G	NA,1	NA,inf	NA,inf	NA,1.02995	0.000250486	0.000329085
3	chr14:64761214:A:G	64761214	NA,G	NA,A	NA,1	NA,inf	NA,inf	NA,1.03387	0.000250214	0.000327411
3	chr14:65165185:G:A	65165185	NA,A	NA,G	NA,1	NA,-inf	NA,inf	NA,0.946986	0.000249816	0.000326247
3	chr14:64820415:G:A	64820415	NA,A	NA,G	NA,1	NA,-inf	NA,inf	NA,0.894059	0.0002494	0.000322962
3	chr14:65334786:T:C	65334786	NA,C	NA,T	NA,1	NA,-inf	NA,inf	NA,0.905335	0.000249317	0.000317928
3	chr14:65980392:C:T	65980392	NA,T	NA,C	NA,1	NA,inf	NA,inf	NA,1.00976	0.000249129	0.000326016
3	chr14:66040172:C:T	66040172	NA,T	NA,C	NA,1	NA,-inf	NA,inf	NA,0.935275	0.000249084	0.000322154
3	chr14:66165463:C:T	66165463	NA,T	NA,C	NA,1	NA,inf	NA,inf	NA,0.99797	0.000249003	0.000324333
3	chr14:65621232:A:T	65621232	NA,T	NA,A	NA,1	NA,-inf	NA,inf	NA,0.964679	0.000248733	0.000321592
3	chr14:65176284:G:A	65176284	A,A	G,G	1,1	-inf,inf	inf,inf	0.42275,1.18696	0.000248344	0.000301713
3	chr14:65944763:T:A	65944763	NA,A	NA,T	NA,1	NA,inf	NA,inf	NA,0.999741	0.000247553	0.000323036
3	chr14:65473454:T:C	65473454	NA,C	NA,T	NA,1	NA,-inf	NA,inf	NA,0.96052	0.000247078	0.000319517
3	chr14:65932527:C:T	65932527	T,T	C,C	1,1	inf,-inf	inf,inf	1.76473,0.00872154	0.000247062	0.000317731
3	chr14:66152364:A:G	66152364	NA,G	NA,A	NA,1	NA,inf	NA,inf	NA,0.979321	0.000247047	0.00032211
3	chr14:65569759:T:A	65569759	NA,A	NA,T	NA,1	NA,-inf	NA,inf	NA,0.960347	0.000246918	0.00031926
3	chr14:65429323:G:A	65429323	NA,A	NA,G	NA,1	NA,-inf	NA,inf	NA,0.959228	0.000246713	0.000318989
3	chr14:65552289:G:C	65552289	NA,C	NA,G	NA,1	NA,-inf	NA,inf	NA,0.959248	0.00024647	0.000318683
3	chr14:65402886:CT:C	65402886	NA,C	NA,CT	NA,1	NA,-inf	NA,inf	NA,0.958409	0.000246373	0.000318553
3	chr14:65182567:A:G	65182567	G,G	A,A	1,1	-inf,inf	inf,inf	0.478066,1.22669	0.00024601	0.000298923
3	chr14:65031778:A:G	65031778	NA,G	NA,A	NA,1	NA,-inf	NA,inf	NA,0.957088	0.000245925	0.000322032
3	chr14:65556865:A:G	65556865	NA,G	NA,A	NA,1	NA,-inf	NA,inf	NA,0.957411	0.000245707	0.000317701
3	chr14:65707262:C:T	65707262	T,T	C,C	1,1	-inf,inf	inf,inf	0.0256348,2.10609	0.000245482	0.000320863
3	chr14:64749858:A:C	64749858	NA,C	NA,A	NA,1	NA,-inf	NA,inf	NA,0.913948	0.000245455	0.000319341
3	chr14:65924879:C:T	65924879	NA,T	NA,C	NA,1	NA,inf	NA,inf	NA,1.01166	0.000245251	0.000322742
3	chr14:65801358:A:G	65801358	G,G	A,A	1,1	inf,-inf	inf,inf	1.08406,1.1161	0.000244945	0.000287621
3	chr14:65255165:G:A	65255165	NA,A	NA,G	NA,1	NA,-inf	NA,inf	NA,0.957939	0.000244895	0.000317929
3	chr14:65572809:T:C	65572809	NA,C	NA,T	NA,1	NA,-inf	NA,inf	NA,0.953693	0.000244244	0.000315832
3	chr14:65840796:C:T	65840796	NA,T	NA,C	NA,1	NA,-inf	NA,inf	NA,0.940971	0.00024423	0.000318777
3	chr14:65176463:G:A	65176463	A,A	G,G	1,1	-inf,inf	inf,inf	0.426898,1.17067	0.000244003	0.000296384
3	chr14:65185265:C:T	65185265	NA,T	NA,C	NA,1	NA,inf	NA,inf	NA,0.789951	0.000243686	0.000317179
3	chr14:64694419:G:A	64694419	A,A	G,G	1,1	inf,inf	inf,inf	2.08449,0.37874	0.000243202	0.000331655
3	chr14:65187872:A:T	65187872	NA,T	NA,A	NA,1	NA,inf	NA,inf	NA,0.948925	0.000243076	0.000317838
3	chr14:65889623:G:A	65889623	A,NA	G,NA	1,NA	-inf,NA	inf,NA	1.44657,NA	0.000242731	0.000320239
3	chr14:66221368:G:A	66221368	NA,A	NA,G	NA,1	NA,-inf	NA,inf	NA,0.922782	0.000242672	0.000312928
3	chr14:65629286:C:T	65629286	NA,T	NA,C	NA,1	NA,-inf	NA,inf	NA,0.949623	0.00024265	0.000313762
3	chr14:65667572:C:T	65667572	NA,T	NA,C	NA,1	NA,-inf	NA,inf	NA,0.949623	0.00024265	0.000313762
3	chr14:65628831:G:A	65628831	NA,A	NA,G	NA,1	NA,-inf	NA,inf	NA,0.949426	0.000242575	0.000313664
3	chr14:64717787:A:G	64717787	NA,G	NA,A	NA,1	NA,inf	NA,inf	NA,0.965726	0.000241854	0.000316155
3	chr14:65932981:G:A	65932981	A,NA	G,NA	1,NA	-inf,NA	inf,NA	1.18697,NA	0.00024148	0.000322686
3	chr14:65249295:T:C	65249295	C,C	T,T	1,1	inf,-inf	inf,inf	0.778289,1.59312	0.000241397	0.000314635
3	chr14:65930651:A:G	65930651	G,G	A,A	1,1	-inf,inf	inf,inf	0.472698,1.74198	0.00024125	0.000314252
3	chr14:65934549:C:T	65934549	NA,T	NA,C	NA,1	NA,-inf	NA,inf	NA,0.971096	0.000240958	0.000317725
3	chr14:66129858:T:G	66129858	NA,G	NA,T	NA,1	NA,-inf	NA,inf	NA,0.91158	0.000240711	0.000310661
3	chr14:65837696:C:T	65837696	NA,T	NA,C	NA,1	NA,inf	NA,inf	NA,0.99041	0.000239417	0.000315224
3	chr14:66110842:T:C	66110842	NA,C	NA,T	NA,1	NA,inf	NA,inf	NA,0.975846	0.00023872	0.000312048
3	chr14:65999893:A:G	65999893	NA,G	NA,A	NA,1	NA,inf	NA,inf	NA,0.984142	0.000238098	0.000311575
3	chr14:65928515:T:C	65928515	C,C	T,T	1,1	inf,inf	inf,inf	0.443675,1.75241	0.000238065	0.000305616
3	chr14:64694712:G:A	64694712	A,A	G,G	1,1	inf,inf	inf,inf	2.07979,0.368772	0.000237779	0.00032428
3	chr14:65589592:C:T	65589592	NA,T	NA,C	NA,1	NA,-inf	NA,inf	NA,0.938262	0.000237744	0.000307472
3	chr14:65156754:C:T	65156754	NA,T	NA,C	NA,1	NA,inf	NA,inf	NA,0.725402	0.0002376	0.000308255
3	chr14:65215835:A:G	65215835	NA,G	NA,A	NA,1	NA,inf	NA,inf	NA,0.977947	0.00023727	0.000312983
3	chr14:65092635:T:C	65092635	NA,C	NA,T	NA,1	NA,-inf	NA,inf	NA,0.944937	0.000237212	0.000309644
3	chr14:66102518:G:T	66102518	NA,T	NA,G	NA,1	NA,inf	NA,inf	NA,0.968268	0.000236953	0.000309636
3	chr14:65249135:T:C	65249135	C,C	T,T	1,1	inf,-inf	inf,inf	0.787622,1.57216	0.000235849	0.000307276
3	chr14:65871786:A:C	65871786	C,C	A,A	1,1	inf,inf	inf,inf	0.446834,1.85266	0.000235728	0.000312093
3	chr14:65927182:T:C	65927182	NA,C	NA,T	NA,1	NA,inf	NA,inf	NA,0.990901	0.000235345	0.000308346
3	chr14:65248675:G:A	65248675	A,A	G,G	1,1	inf,-inf	inf,inf	0.74806,1.59711	0.000235306	0.000306375
3	chr14:65458527:T:A	65458527	NA,A	NA,T	NA,1	NA,-inf	NA,inf	NA,0.890405	0.000235236	0.000301802
3	chr14:65072947:T:C	65072947	NA,C	NA,T	NA,1	NA,-inf	NA,inf	NA,0.940572	0.000234971	0.000306834
3	chr14:65174793:G:A	65174793	A,A	G,G	1,1	-inf,inf	inf,inf	0.420105,1.15864	0.000234649	0.000285222
3	chr14:66168557:C:T	66168557	NA,T	NA,C	NA,1	NA,inf	NA,inf	NA,0.963075	0.000233833	0.000303689
3	chr14:65240335:G:A	65240335	NA,A	NA,G	NA,1	NA,-inf	NA,inf	NA,0.917373	0.000233693	0.000307042
3	chr14:65130363:C:T	65130363	NA,T	NA,C	NA,1	NA,inf	NA,inf	NA,1.08971	0.000233611	0.000306399
3	chr14:65235955:CAA:C	65235955	NA,C	NA,CAA	NA,1	NA,inf	NA,inf	NA,1.10598	0.000233326	0.000315909
3	chr14:64663862:G:A	64663862	NA,A	NA,G	NA,1	NA,inf	NA,inf	NA,0.964315	0.000233181	0.000304043
3	chr14:65171559:T:C	65171559	C,C	T,T	1,1	inf,-inf	inf,inf	2.21329,0.480467	0.000232738	0.000284773
3	chr14:64787336:C:A	64787336	A,A	C,C	1,1	-inf,-inf	inf,inf	2.08069,0.0525431	0.000232603	0.000286113
3	chr14:65904544:G:A	65904544	A,A	G,G	1,1	inf,inf	inf,inf	0.439229,1.62898	0.000232342	0.000295357
3	chr14:66221681:A:C	66221681	NA,C	NA,A	NA,1	NA,-inf	NA,inf	NA,0.893694	0.00023185	0.000299037
3	chr14:65174539:G:A	65174539	A,A	G,G	1,1	-inf,inf	inf,inf	0.44266,1.21375	0.000231329	0.000282979
3	chr14:65706485:A:C	65706485	NA,C	NA,A	NA,1	NA,-inf	NA,inf	NA,0.877863	0.000231145	0.000296427
3	chr14:65182967:C:T	65182967	NA,T	NA,C	NA,1	NA,-inf	NA,inf	NA,0.939303	0.000230993	0.000302306
3	chr14:65246649:G:C	65246649	NA,C	NA,G	NA,1	NA,-inf	NA,inf	NA,0.897334	0.000230154	0.000301436
3	chr14:64995928:G:A	64995928	A,NA	G,NA	1,NA	-inf,NA	inf,NA	2.00379,NA	0.000229167	0.00029145
3	chr14:65973002:A:T	65973002	NA,T	NA,A	NA,1	NA,-inf	NA,inf	NA,0.91579	0.000229155	0.000300207
3	chr14:64922757:TAGA:T	64922757	NA,T	NA,TAGA	NA,1	NA,inf	NA,inf	NA,1.13082	0.000228985	0.000299314
3	chr14:64855666:T:C	64855666	NA,C	NA,T	NA,1	NA,inf	NA,inf	NA,1.05623	0.000228582	0.000298304
3	chr14:65838428:G:T	65838428	NA,T	NA,G	NA,1	NA,inf	NA,inf	NA,0.977344	0.00022829	0.00029906
3	chr14:64673964:G:A	64673964	NA,A	NA,G	NA,1	NA,inf	NA,inf	NA,0.95826	0.000227762	0.000297951
3	chr14:64931139:T:A	64931139	NA,A	NA,T	NA,1	NA,inf	NA,inf	NA,1.12544	0.000227286	0.000297016
3	chr14:64855400:T:C	64855400	NA,C	NA,T	NA,1	NA,inf	NA,inf	NA,1.0526	0.0002272	0.000296513
3	chr14:64818788:G:C	64818788	NA,C	NA,G	NA,1	NA,-inf	NA,inf	NA,0.840742	0.000226875	0.000293762
3	chr14:64709389:C:T	64709389	T,T	C,C	1,1	-inf,-inf	inf,inf	1.3285,0.301954	0.000226771	0.000319793
3	chr14:65263803:G:A	65263803	NA,A	NA,G	NA,1	NA,inf	NA,inf	NA,1.10061	0.000226656	0.000307642
3	chr14:65249330:T:C	65249330	C,C	T,T	1,1	inf,-inf	inf,inf	0.756684,1.57345	0.000226459	0.00029515
3	chr14:65967475:C:T	65967475	NA,T	NA,C	NA,1	NA,inf	NA,inf	NA,0.951075	0.00022642	0.000295759
3	chr14:66155488:C:T	66155488	T,T	C,C	1,1	inf,-inf	inf,inf	0.926436,1.40124	0.000226105	0.000296002
3	chr14:65692017:G:A	65692017	NA,A	NA,G	NA,1	NA,-inf	NA,inf	NA,0.86442	0.000224432	0.000288011
3	chr14:65999678:A:T	65999678	NA,T	NA,A	NA,1	NA,inf	NA,inf	NA,0.967216	0.000224316	0.000294027
3	chr14:65963605:G:A	65963605	A,A	G,G	1,1	inf,-inf	inf,inf	0.224542,1.80311	0.000224145	0.000294308
3	chr14:65915438:A:G	65915438	G,G	A,A	1,1	inf,inf	inf,inf	0.877944,1.35531	0.000223811	0.000276583
3	chr14:64654415:T:C	64654415	NA,C	NA,T	NA,1	NA,-inf	NA,inf	NA,0.880254	0.000223732	0.000291735
3	chr14:65971721:T:C	65971721	NA,C	NA,T	NA,1	NA,inf	NA,inf	NA,0.945277	0.000223726	0.000292782
3	chr14:65937743:A:G	65937743	NA,G	NA,A	NA,1	NA,inf	NA,inf	NA,0.934289	0.000223094	0.000293752
3	chr14:65970501:C:T	65970501	T,NA	C,NA	1,NA	inf,NA	inf,NA	1.06024,NA	0.000222859	0.000289246
3	chr14:66205420:A:T	66205420	NA,T	NA,A	NA,1	NA,inf	NA,inf	NA,0.940228	0.000222481	0.000287941
3	chr14:65815717:G:A	65815717	NA,A	NA,G	NA,1	NA,inf	NA,inf	NA,1.00604	0.000222246	0.000297589
3	chr14:65961994:G:A	65961994	NA,A	NA,G	NA,1	NA,-inf	NA,inf	NA,0.860227	0.000221782	0.000289053
3	chr14:65471363:A:T	65471363	NA,T	NA,A	NA,1	NA,-inf	NA,inf	NA,0.852565	0.000221268	0.000283907
3	chr14:65947068:C:T	65947068	NA,T	NA,C	NA,1	NA,inf	NA,inf	NA,0.931298	0.000221268	0.000289916
3	chr14:65190946:C:T	65190946	NA,T	NA,C	NA,1	NA,inf	NA,inf	NA,1.05016	0.000221236	0.000299314
3	chr14:65248120:A:G	65248120	NA,G	NA,A	NA,1	NA,-inf	NA,inf	NA,0.849304	0.000219921	0.000284257
3	chr14:65991424:G:A	65991424	NA,A	NA,G	NA,1	NA,inf	NA,inf	NA,0.93246	0.000219856	0.00028765
3	chr14:66191829:A:G	66191829	G,NA	A,NA	1,NA	inf,NA	inf,NA	1.27271,NA	0.000219291	0.000314138
3	chr14:65904977:G:C	65904977	NA,C	NA,G	NA,1	NA,inf	NA,inf	NA,0.952041	0.00021893	0.000287282
3	chr14:66091797:A:G	66091797	G,G	A,A	1,1	-inf,inf	inf,inf	1.83231,0.500314	0.000218858	0.000279243
3	chr14:66089677:T:C	66089677	NA,C	NA,T	NA,1	NA,inf	NA,inf	NA,0.909036	0.000218577	0.000286312
3	chr14:65895709:C:T	65895709	NA,T	NA,C	NA,1	NA,inf	NA,inf	NA,0.934439	0.000218098	0.000286909
3	chr14:65974121:C:T	65974121	NA,T	NA,C	NA,1	NA,inf	NA,inf	NA,0.92711	0.000217685	0.00028487
3	chr14:65841875:A:G	65841875	NA,G	NA,A	NA,1	NA,-inf	NA,inf	NA,0.894313	0.000217636	0.00028754
3	chr14:65174473:G:T	65174473	NA,T	NA,G	NA,1	NA,-inf	NA,inf	NA,0.899816	0.000217356	0.000284406
3	chr14:65973103:A:T	65973103	NA,T	NA,A	NA,1	NA,inf	NA,inf	NA,0.92516	0.000217	0.000283975
3	chr14:65190328:C:A	65190328	NA,A	NA,C	NA,1	NA,inf	NA,inf	NA,1.03532	0.000216921	0.000293185
3	chr14:64662545:C:T	64662545	NA,T	NA,C	NA,1	NA,inf	NA,inf	NA,0.918759	0.000216836	0.000282822
3	chr14:66204371:T:C	66204371	NA,C	NA,T	NA,1	NA,inf	NA,inf	NA,0.923039	0.00021649	0.000280218
3	chr14:65587005:G:A	65587005	NA,A	NA,G	NA,1	NA,-inf	NA,inf	NA,0.837422	0.000216047	0.000277213
3	chr14:64769560:A:G	64769560	G,G	A,A	1,1	-inf,inf	inf,inf	2.28535,0.165624	0.000215806	0.000257122
3	chr14:66054982:A:C	66054982	C,C	A,A	1,1	-inf,inf	inf,inf	1.76229,0.659684	0.000215766	0.00027718
3	chr14:65339789:G:A	65339789	NA,A	NA,G	NA,1	NA,-inf	NA,inf	NA,0.987929	0.000215557	0.000293122
3	chr14:66180282:C:T	66180282	NA,T	NA,C	NA,1	NA,inf	NA,inf	NA,0.92476	0.000214994	0.000282407
3	chr14:65920289:G:A	65920289	NA,A	NA,G	NA,1	NA,inf	NA,inf	NA,0.929544	0.000214934	0.00028278
3	chr14:64683559:C:G	64683559	G,G	C,C	1,1	inf,-inf	inf,inf	1.10199,0.376526	0.00021452	0.000283084
3	chr14:65577377:G:A	65577377	NA,A	NA,G	NA,1	NA,-inf	NA,inf	NA,0.875153	0.000213952	0.000276426
3	chr14:66076721:A:AC	66076721	AC,AC	A,A	1,1	-inf,inf	inf,inf	1.82417,0.446754	0.00021377	0.00027163
3	chr14:64737151:C:A	64737151	A,A	C,C	1,1	-inf,inf	inf,inf	1.36083,0.00702512	0.000213326	0.000299411
3	chr14:64740326:G:A	64740326	A,A	G,G	1,1	-inf,inf	inf,inf	1.35022,0.0541871	0.000213263	0.000298964
3	chr14:65111244:G:A	65111244	NA,A	NA,G	NA,1	NA,inf	NA,inf	NA,1.01859	0.000213087	0.000279121
3	chr14:65218933:C:A	65218933	NA,A	NA,C	NA,1	NA,inf	NA,inf	NA,0.840716	0.000212936	0.000273414
3	chr14:65362880:C:T	65362880	NA,T	NA,C	NA,1	NA,-inf	NA,inf	NA,1.07801	0.000212727	0.000292231
3	chr14:65127549:T:TA	65127549	NA,TA	NA,T	NA,1	NA,inf	NA,inf	NA,1.00289	0.000212615	0.000278539
3	chr14:65596378:A:G	65596378	NA,G	NA,A	NA,1	NA,-inf	NA,inf	NA,0.828696	0.000212511	0.000272761
3	chr14:64660517:C:T	64660517	NA,T	NA,C	NA,1	NA,-inf	NA,inf	NA,0.848813	0.000212369	0.000276928
3	chr14:64658865:C:T	64658865	NA,T	NA,C	NA,1	NA,-inf	NA,inf	NA,0.848505	0.000212259	0.000276785
3	chr14:65760464:T:G	65760464	NA,G	NA,T	NA,1	NA,-inf	NA,inf	NA,0.827552	0.00021225	0.000274313
3	chr14:65502439:G:A	65502439	NA,A	NA,G	NA,1	NA,-inf	NA,inf	NA,0.825758	0.000211237	0.000271158
3	chr14:65268478:T:C	65268478	NA,C	NA,T	NA,1	NA,inf	NA,inf	NA,1.04855	0.000210882	0.000285252
3	chr14:65249920:T:C	65249920	C,C	T,T	1,1	inf,-inf	inf,inf	0.723128,1.55544	0.000210772	0.000274479
3	chr14:65531556:A:G	65531556	NA,G	NA,A	NA,1	NA,-inf	NA,inf	NA,0.966494	0.000210485	0.000285183
3	chr14:65920351:G:A	65920351	NA,A	NA,G	NA,1	NA,inf	NA,inf	NA,0.915783	0.000210285	0.000276668
3	chr14:65979854:G:A	65979854	NA,A	NA,G	NA,1	NA,inf	NA,inf	NA,0.905134	0.000210257	0.000275134
3	chr14:65498904:T:C	65498904	NA,C	NA,T	NA,1	NA,-inf	NA,inf	NA,0.822356	0.000210026	0.000269619
3	chr14:65590584:A:G	65590584	NA,G	NA,A	NA,1	NA,-inf	NA,inf	NA,0.964536	0.000209824	0.000284276
3	chr14:66133168:C:A	66133168	A,NA	C,NA	1,NA	inf,NA	inf,NA	1.17507,NA	0.000209619	0.000265728
3	chr14:64810551:G:A	64810551	NA,A	NA,G	NA,1	NA,-inf	NA,inf	NA,0.786773	0.000209543	0.00027129
3	chr14:65959044:G:A	65959044	NA,A	NA,G	NA,1	NA,inf	NA,inf	NA,0.90213	0.00020943	0.000273499
3	chr14:64675680:G:A	64675680	NA,A	NA,G	NA,1	NA,inf	NA,inf	NA,0.903742	0.000209186	0.000274985
3	chr14:65870492:T:C	65870492	NA,C	NA,T	NA,1	NA,-inf	NA,inf	NA,0.804452	0.000208635	0.000271945
3	chr14:65181826:T:C	65181826	C,C	T,T	1,1	inf,inf	inf,inf	1.92816,1.36222	0.000208427	0.000270408
3	chr14:65249080:A:G	65249080	G,G	A,A	1,1	inf,-inf	inf,inf	0.779399,1.51072	0.000208181	0.00027128
3	chr14:66215152:C:T	66215152	NA,T	NA,C	NA,1	NA,inf	NA,inf	NA,0.898917	0.000208152	0.00026955
3	chr14:65713674:A:G	65713674	NA,G	NA,A	NA,1	NA,-inf	NA,inf	NA,0.81579	0.000207838	0.000266837
3	chr14:65961619:A:G	65961619	NA,G	NA,A	NA,1	NA,-inf	NA,inf	NA,0.822223	0.000207175	0.000270136
3	chr14:65258236:T:C	65258236	NA,C	NA,T	NA,1	NA,-inf	NA,inf	NA,0.853482	0.000207056	0.000269213
3	chr14:65174526:G:A	65174526	A,A	G,G	1,1	-inf,inf	inf,inf	0.429984,1.1678	0.000206814	0.000253224
3	chr14:65249932:A:G	65249932	G,G	A,A	1,1	inf,-inf	inf,inf	0.712283,1.55249	0.000206772	0.000269254
3	chr14:64808071:G:A	64808071	NA,A	NA,G	NA,1	NA,-inf	NA,inf	NA,0.777798	0.000206543	0.000267391
3	chr14:65051588:G:A	65051588	NA,A	NA,G	NA,1	NA,inf	NA,inf	NA,0.894339	0.000206372	0.000268396
3	chr14:65012138:CT:C	65012138	NA,C	NA,CT	NA,1	NA,-inf	NA,inf	NA,0.839568	0.000206367	0.000269888
3	chr14:65295574:C:G	65295574	NA,G	NA,C	NA,1	NA,inf	NA,inf	NA,1.05674	0.000206364	0.00028279
3	chr14:64663324:A:C	64663324	NA,C	NA,A	NA,1	NA,inf	NA,inf	NA,0.888151	0.000206233	0.000269045
3	chr14:64674120:G:A	64674120	NA,A	NA,G	NA,1	NA,-inf	NA,inf	NA,0.796155	0.000205871	0.000268413
3	chr14:65940658:C:A	65940658	NA,A	NA,C	NA,1	NA,inf	NA,inf	NA,0.886893	0.000205586	0.000269376
3	chr14:64663457:G:T	64663457	NA,T	NA,G	NA,1	NA,inf	NA,inf	NA,0.885784	0.000205455	0.000268024
3	chr14:65263415:A:G	65263415	NA,G	NA,A	NA,1	NA,inf	NA,inf	NA,1.03483	0.000205252	0.000278136
3	chr14:65257377:T:A	65257377	NA,A	NA,T	NA,1	NA,-inf	NA,inf	NA,0.855176	0.00020517	0.000268003
3	chr14:65177095:T:C	65177095	C,C	T,T	1,1	-inf,inf	inf,inf	0.435207,1.07024	0.000205138	0.000249063
3	chr14:65729858:T:C	65729858	NA,C	NA,T	NA,1	NA,-inf	NA,inf	NA,0.824595	0.000204471	0.00026416
3	chr14:65924203:A:G	65924203	G,G	A,A	1,1	inf,inf	inf,inf	0.222405,1.85117	0.000204287	0.000265353
3	chr14:65712892:T:C	65712892	NA,C	NA,T	NA,1	NA,-inf	NA,inf	NA,0.948477	0.000204256	0.000276629
3	chr14:65024565:A:G	65024565	G,G	A,A	1,1	inf,-inf	inf,inf	3.15301,0.140901	0.000204195	0.000264735
3	chr14:64807713:C:T	64807713	NA,T	NA,C	NA,1	NA,-inf	NA,inf	NA,0.823971	0.000204066	0.000266332
3	chr14:66218508:A:T	66218508	NA,T	NA,A	NA,1	NA,inf	NA,inf	NA,0.885916	0.000203876	0.000264034
3	chr14:65165160:G:A	65165160	NA,A	NA,G	NA,1	NA,inf	NA,inf	NA,0.922375	0.000203763	0.000264788
3	chr14:65991127:C:T	65991127	NA,T	NA,C	NA,1	NA,-inf	NA,inf	NA,0.821131	0.000203745	0.000264577
3	chr14:65415579:A:G	65415579	NA,G	NA,A	NA,1	NA,-inf	NA,inf	NA,0.803981	0.000203741	0.000261654
3	chr14:64694547:C:A	64694547	NA,A	NA,C	NA,1	NA,inf	NA,inf	NA,0.868155	0.000203605	0.000265867
3	chr14:65517947:A:G	65517947	NA,G	NA,A	NA,1	NA,-inf	NA,inf	NA,0.802957	0.000203485	0.000261281
3	chr14:65611826:A:G	65611826	NA,G	NA,A	NA,1	NA,-inf	NA,inf	NA,0.801868	0.000203124	0.00026083
3	chr14:65247765:A:T	65247765	NA,T	NA,A	NA,1	NA,-inf	NA,inf	NA,0.805274	0.000203013	0.000262821
3	chr14:64739453:A:G	64739453	NA,G	NA,A	NA,1	NA,inf	NA,inf	NA,0.885603	0.000202946	0.000266528
3	chr14:65610953:G:T	65610953	NA,T	NA,G	NA,1	NA,-inf	NA,inf	NA,0.839951	0.000202848	0.000262509
3	chr14:65220249:C:T	65220249	NA,T	NA,C	NA,1	NA,inf	NA,inf	NA,0.883264	0.000202787	0.000267397
3	chr14:65430910:T:A	65430910	NA,A	NA,T	NA,1	NA,-inf	NA,inf	NA,0.800665	0.000202557	0.000260131
3	chr14:65659585:C:T	65659585	NA,T	NA,C	NA,1	NA,-inf	NA,inf	NA,0.799791	0.000202422	0.000259935
3	chr14:65944138:T:C	65944138	NA,C	NA,T	NA,1	NA,inf	NA,inf	NA,0.876973	0.000201973	0.00026474
3	chr14:65898845:C:G	65898845	NA,G	NA,C	NA,1	NA,inf	NA,inf	NA,0.901228	0.00020166	0.000264439
3	chr14:65678259:C:T	65678259	NA,T	NA,C	NA,1	NA,-inf	NA,inf	NA,0.797444	0.000201624	0.000258923
3	chr14:64810653:C:G	64810653	NA,G	NA,C	NA,1	NA,-inf	NA,inf	NA,0.763986	0.00020161	0.000261075
3	chr14:65588237:A:G	65588237	NA,G	NA,A	NA,1	NA,-inf	NA,inf	NA,0.797176	0.000201536	0.00025881
3	chr14:66150512:A:T	66150512	NA,T	NA,A	NA,1	NA,inf	NA,inf	NA,0.899478	0.000201403	0.000264187
3	chr14:65487043:G:A	65487043	NA,A	NA,G	NA,1	NA,-inf	NA,inf	NA,0.795446	0.000200791	0.000257888
3	chr14:65451058:G:A	65451058	NA,A	NA,G	NA,1	NA,-inf	NA,inf	NA,0.795446	0.000200791	0.000257888
3	chr14:65515830:A:G	65515830	NA,G	NA,A	NA,1	NA,-inf	NA,inf	NA,0.795209	0.000200765	0.000257834
3	chr14:65568594:T:C	65568594	NA,C	NA,T	NA,1	NA,-inf	NA,inf	NA,0.794708	0.000200703	0.000257737
3	chr14:65257307:T:C	65257307	NA,C	NA,T	NA,1	NA,-inf	NA,inf	NA,0.841448	0.000200674	0.00026212
3	chr14:65426838:C:A	65426838	NA,A	NA,C	NA,1	NA,-inf	NA,inf	NA,0.794166	0.000200365	0.000257345
3	chr14:65248272:A:G	65248272	G,NA	A,NA	1,NA	inf,NA	inf,NA	1.00008,NA	0.000200018	0.000255156
3	chr14:65889161:A:T	65889161	T,T	A,A	1,1	inf,inf	inf,inf	0.222723,1.93465	0.000199968	0.000257724
3	chr14:65655738:G:A	65655738	NA,A	NA,G	NA,1	NA,-inf	NA,inf	NA,0.901451	0.000199406	0.000264926
3	chr14:65044248:T:C	65044248	NA,C	NA,T	NA,1	NA,-inf	NA,inf	NA,0.834506	0.000199287	0.000260884
3	chr14:65106002:G:A	65106002	NA,A	NA,G	NA,1	NA,-inf	NA,inf	NA,0.839591	0.000199249	0.0002602
3	chr14:65653108:A:G	65653108	NA,G	NA,A	NA,1	NA,-inf	NA,inf	NA,0.790195	0.000199146	0.000255765
3	chr14:65657372:A:G	65657372	NA,G	NA,A	NA,1	NA,-inf	NA,inf	NA,0.789856	0.000199039	0.000255629
3	chr14:65657289:T:G	65657289	NA,G	NA,T	NA,1	NA,-inf	NA,inf	NA,0.789008	0.000198762	0.000255276
3	chr14:65689951:A:G	65689951	NA,G	NA,A	NA,1	NA,-inf	NA,inf	NA,0.788981	0.000198751	0.000255262
3	chr14:65557823:A:G	65557823	NA,G	NA,A	NA,1	NA,-inf	NA,inf	NA,0.788981	0.000198751	0.000255262
3	chr14:65556085:T:C	65556085	NA,C	NA,T	NA,1	NA,-inf	NA,inf	NA,0.788981	0.000198751	0.000255262
3	chr14:65661920:T:C	65661920	NA,C	NA,T	NA,1	NA,-inf	NA,inf	NA,0.788981	0.000198751	0.000255262
3	chr14:64767368:G:T	64767368	NA,T	NA,G	NA,1	NA,-inf	NA,inf	NA,0.863939	0.000198739	0.000260216
3	chr14:65643859:A:G	65643859	NA,G	NA,A	NA,1	NA,-inf	NA,inf	NA,0.788481	0.000198593	0.000255059
3	chr14:65528592:C:G	65528592	NA,G	NA,C	NA,1	NA,-inf	NA,inf	NA,0.788552	0.000198557	0.000255036
3	chr14:65602519:C:T	65602519	NA,T	NA,C	NA,1	NA,-inf	NA,inf	NA,0.788543	0.000198552	0.00025503
3	chr14:65624794:C:T	65624794	NA,T	NA,C	NA,1	NA,-inf	NA,inf	NA,0.78948	0.000198527	0.000255058
3	chr14:66076355:A:G	66076355	G,G	A,A	1,1	-inf,inf	inf,inf	2.02409,0.0192005	0.000198397	0.00025251
3	chr14:65434998:C:T	65434998	NA,T	NA,C	NA,1	NA,-inf	NA,inf	NA,0.7878	0.000198308	0.000254719
3	chr14:65716344:A:G	65716344	NA,G	NA,A	NA,1	NA,-inf	NA,inf	NA,0.787438	0.000198223	0.000254601
3	chr14:64755831:G:A	64755831	NA,A	NA,G	NA,1	NA,inf	NA,inf	NA,0.888803	0.000198035	0.0002601
3	chr14:66038670:C:T	66038670	NA,T	NA,C	NA,1	NA,inf	NA,inf	NA,0.858601	0.000197566	0.000258591
3	chr14:65257602:C:T	65257602	NA,T	NA,C	NA,1	NA,-inf	NA,inf	NA,0.831478	0.000197559	0.000258037
3	chr14:65257291:G:A	65257291	NA,A	NA,G	NA,1	NA,-inf	NA,inf	NA,0.830855	0.000197388	0.000257834
3	chr14:66219754:G:C	66219754	NA,C	NA,G	NA,1	NA,-inf	NA,inf	NA,0.796532	0.00019734	0.000254286
3	chr14:65033358:G:A	65033358	NA,A	NA,G	NA,1	NA,-inf	NA,inf	NA,1.12433	0.000197228	0.000258073
3	chr14:64799082:GGTGTAT:G	64799082	NA,G	NA,GGTGTAT	NA,1	NA,-inf	NA,inf	NA,0.795759	0.000196542	0.000257197
3	chr14:65424484:C:T	65424484	NA,T	NA,C	NA,1	NA,-inf	NA,inf	NA,0.781576	0.000196476	0.000252349
3	chr14:66043429:G:A	66043429	NA,A	NA,G	NA,1	NA,inf	NA,inf	NA,0.889303	0.000196322	0.000257439
3	chr14:64800055:C:T	64800055	NA,T	NA,C	NA,1	NA,-inf	NA,inf	NA,0.794728	0.000196198	0.000256747
3	chr14:64864562:G:A	64864562	A,NA	G,NA	1,NA	-inf,NA	inf,NA	1.3108,NA	0.00019602	0.000259482
3	chr14:66074221:C:T	66074221	T,T	C,C	1,1	-inf,-inf	inf,inf	1.87928,0.356815	0.000195523	0.000250375
3	chr14:65594606:G:A	65594606	NA,A	NA,G	NA,1	NA,-inf	NA,inf	NA,0.777119	0.000195397	0.000250989
3	chr14:65718251:G:A	65718251	NA,A	NA,G	NA,1	NA,-inf	NA,inf	NA,0.777885	0.000195108	0.000250649
3	chr14:65257599:T:C	65257599	NA,C	NA,T	NA,1	NA,-inf	NA,inf	NA,0.823909	0.0001951	0.000254836
3	chr14:65101479:C:T	65101479	T,NA	C,NA	1,NA	inf,NA	inf,NA	1.92811,NA	0.00019452	0.000253275
3	chr14:65957538:C:T	65957538	NA,T	NA,C	NA,1	NA,inf	NA,inf	NA,0.869664	0.000194444	0.000254505
3	chr14:64815922:C:T	64815922	NA,T	NA,C	NA,1	NA,-inf	NA,inf	NA,0.74266	0.000194367	0.000251773
3	chr14:65048663:G:A	65048663	NA,A	NA,G	NA,1	NA,-inf	NA,inf	NA,0.818541	0.000194125	0.000254119
3	chr14:65839479:C:T	65839479	NA,T	NA,C	NA,1	NA,inf	NA,inf	NA,0.861843	0.000193736	0.000254821
3	chr14:64678577:T:A	64678577	NA,A	NA,T	NA,1	NA,inf	NA,inf	NA,0.861481	0.000193664	0.000254667
3	chr14:65713721:T:C	65713721	NA,C	NA,T	NA,1	NA,-inf	NA,inf	NA,0.773516	0.000193661	0.000248802
3	chr14:65225613:G:A	65225613	NA,A	NA,G	NA,1	NA,-inf	NA,inf	NA,0.809165	0.000193365	0.0002526
3	chr14:65523420:T:G	65523420	NA,G	NA,T	NA,1	NA,-inf	NA,inf	NA,0.773315	0.000193214	0.000248259
3	chr14:65537488:C:T	65537488	NA,T	NA,C	NA,1	NA,-inf	NA,inf	NA,0.77171	0.000193169	0.000248147
3	chr14:65613923:C:A	65613923	NA,A	NA,C	NA,1	NA,-inf	NA,inf	NA,0.771563	0.000193137	0.000248141
3	chr14:66109821:G:A	66109821	NA,A	NA,G	NA,1	NA,inf	NA,inf	NA,0.842794	0.000192967	0.000252733
3	chr14:65585252:G:A	65585252	NA,A	NA,G	NA,1	NA,-inf	NA,inf	NA,0.771647	0.00019294	0.000247877
3	chr14:66060844:G:A	66060844	NA,A	NA,G	NA,1	NA,-inf	NA,inf	NA,0.781657	0.00019267	0.000249401
3	chr14:65587522:G:A	65587522	NA,A	NA,G	NA,1	NA,-inf	NA,inf	NA,0.770052	0.000192661	0.000247535
3	chr14:64802699:C:T	64802699	NA,T	NA,C	NA,1	NA,-inf	NA,inf	NA,0.719664	0.000192542	0.000249178
3	chr14:65928110:G:A	65928110	NA,A	NA,G	NA,1	NA,-inf	NA,inf	NA,0.756516	0.000192359	0.000249055
3	chr14:65448205:A:G	65448205	NA,G	NA,A	NA,1	NA,-inf	NA,inf	NA,0.76936	0.000192329	0.000247117
3	chr14:65119330:G:A	65119330	NA,A	NA,G	NA,1	NA,-inf	NA,inf	NA,0.755743	0.000192299	0.000249308
3	chr14:65459107:A:G	65459107	NA,G	NA,A	NA,1	NA,-inf	NA,inf	NA,0.768544	0.000192079	0.000246799
3	chr14:65338934:A:G	65338934	NA,G	NA,A	NA,1	NA,-inf	NA,inf	NA,0.913581	0.000191914	0.000260415
3	chr14:64667125:T:C	64667125	NA,C	NA,T	NA,1	NA,inf	NA,inf	NA,0.841309	0.000191297	0.000249572
3	chr14:64697577:C:T	64697577	NA,T	NA,C	NA,1	NA,inf	NA,inf	NA,0.769908	0.000191178	0.000250877
3	chr14:65669699:A:C	65669699	NA,C	NA,A	NA,1	NA,-inf	NA,inf	NA,0.904162	0.000191021	0.000258424
3	chr14:66112341:C:T	66112341	NA,T	NA,C	NA,1	NA,-inf	NA,inf	NA,0.783161	0.000191003	0.000245764
3	chr14:64872203:G:A	64872203	NA,A	NA,G	NA,1	NA,-inf	NA,inf	NA,0.735526	0.00019068	0.000247685
3	chr14:65039346:T:A	65039346	NA,A	NA,T	NA,1	NA,-inf	NA,inf	NA,0.807385	0.000190477	0.000249427
3	chr14:65733949:TG:T	65733949	NA,T	NA,TG	NA,1	NA,-inf	NA,inf	NA,0.762258	0.000190437	0.000244741
3	chr14:65228196:C:T	65228196	NA,T	NA,C	NA,1	NA,-inf	NA,inf	NA,0.823928	0.000190389	0.000245196
3	chr14:65463303:A:G	65463303	NA,G	NA,A	NA,1	NA,-inf	NA,inf	NA,0.858524	0.000190262	0.00025509
3	chr14:65461365:A:G	65461365	NA,G	NA,A	NA,1	NA,-inf	NA,inf	NA,0.762616	0.000190257	0.000244471
3	chr14:65257931:C:T	65257931	NA,T	NA,C	NA,1	NA,-inf	NA,inf	NA,0.808044	0.00019018	0.000248416
3	chr14:65848541:G:T	65848541	T,T	G,G	1,1	-inf,-inf	inf,inf	1.3872,0.80403	0.000190045	0.000252749
3	chr14:65461310:C:T	65461310	NA,T	NA,C	NA,1	NA,-inf	NA,inf	NA,0.761787	0.000189997	0.000244141
3	chr14:64806665:T:C	64806665	NA,C	NA,T	NA,1	NA,-inf	NA,inf	NA,0.775175	0.000189839	0.000248425
3	chr14:64950352:C:A	64950352	NA,A	NA,C	NA,1	NA,inf	NA,inf	NA,0.977115	0.00018981	0.000247596
3	chr14:65474775:T:C	65474775	NA,C	NA,T	NA,1	NA,inf	NA,inf	NA,0.894199	0.00018964	0.000252573
3	chr14:65652859:C:T	65652859	NA,T	NA,C	NA,1	NA,-inf	NA,inf	NA,0.761081	0.000189599	0.000243602
3	chr14:64922344:C:T	64922344	NA,T	NA,C	NA,1	NA,-inf	NA,inf	NA,0.735786	0.000189449	0.000246463
3	chr14:66218113:C:T	66218113	T,NA	C,NA	1,NA	-inf,NA	inf,NA	1.03132,NA	0.000189234	0.000241638
3	chr14:64876089:G:A	64876089	NA,A	NA,G	NA,1	NA,inf	NA,inf	NA,0.942381	0.000189073	0.000246492
3	chr14:66086965:G:A	66086965	A,A	G,G	1,1	-inf,-inf	inf,inf	1.8705,0.59635	0.000188606	0.000249745
3	chr14:64799517:CTG:C	64799517	NA,C	NA,CTG	NA,1	NA,-inf	NA,inf	NA,0.724328	0.000188515	0.000244153
3	chr14:65250127:G:T	65250127	T,T	G,G	1,1	inf,-inf	inf,inf	1.16499,0.730971	0.000188451	0.000228312
3	chr14:65582788:TA:T	65582788	NA,T	NA,TA	NA,1	NA,-inf	NA,inf	NA,0.756584	0.000188439	0.000242162
3	chr14:64660621:A:C	64660621	NA,C	NA,A	NA,1	NA,inf	NA,inf	NA,0.843996	0.000188085	0.000246881
3	chr14:64803000:T:C	64803000	NA,C	NA,T	NA,1	NA,-inf	NA,inf	NA,0.705252	0.00018786	0.000243158
3	chr14:65866914:G:A	65866914	NA,A	NA,G	NA,1	NA,inf	NA,inf	NA,0.821587	0.00018774	0.000245582
3	chr14:65720630:G:A	65720630	NA,A	NA,G	NA,1	NA,-inf	NA,inf	NA,0.754783	0.000187643	0.000241132
3	chr14:65044711:G:A	65044711	NA,A	NA,G	NA,1	NA,-inf	NA,inf	NA,0.795498	0.000187076	0.000244972
3	chr14:65168945:T:A	65168945	A,A	T,T	1,1	-inf,inf	inf,inf	0.15281,1.83143	0.000187008	0.000244045
3	chr14:64859095:C:T	64859095	NA,T	NA,C	NA,1	NA,-inf	NA,inf	NA,0.723653	0.00018699	0.000242887
3	chr14:66077562:T:C	66077562	C,C	T,T	1,1	-inf,inf	inf,inf	1.72497,0.501095	0.000186866	0.000237958
3	chr14:66108694:T:C	66108694	C,C	T,T	1,1	-inf,-inf	inf,inf	1.9788,0.0760169	0.000186737	0.000240023
3	chr14:64900021:C:T	64900021	T,NA	C,NA	1,NA	-inf,NA	inf,NA	0.728913,NA	0.000186402	0.000240428
3	chr14:64672977:C:A	64672977	NA,A	NA,C	NA,1	NA,inf	NA,inf	NA,0.823918	0.00018624	0.000242969
3	chr14:65032732:G:A	65032732	A,A	G,G	1,1	inf,-inf	inf,inf	3.26964,0.0914351	0.000186201	0.000247427
3	chr14:65867820:A:G	65867820	NA,G	NA,A	NA,1	NA,-inf	NA,inf	NA,0.797647	0.000185994	0.000245572
3	chr14:64806775:A:T	64806775	NA,T	NA,A	NA,1	NA,-inf	NA,inf	NA,0.762813	0.000185988	0.000243385
3	chr14:65500413:A:G	65500413	NA,G	NA,A	NA,1	NA,-inf	NA,inf	NA,0.74931	0.000185937	0.000238982
3	chr14:64875292:A:C	64875292	NA,C	NA,A	NA,1	NA,inf	NA,inf	NA,0.931166	0.000185925	0.000242392
3	chr14:65729601:G:A	65729601	NA,A	NA,G	NA,1	NA,-inf	NA,inf	NA,0.774706	0.000185859	0.000241735
3	chr14:65962319:G:A	65962319	NA,A	NA,G	NA,1	NA,-inf	NA,inf	NA,0.750847	0.000185828	0.000242331
3	chr14:65565471:T:A	65565471	NA,A	NA,T	NA,1	NA,-inf	NA,inf	NA,0.748053	0.000185762	0.000238762
3	chr14:65091263:T:C	65091263	NA,C	NA,T	NA,1	NA,-inf	NA,inf	NA,0.759136	0.000185713	0.000243122
3	chr14:65526545:G:A	65526545	NA,A	NA,G	NA,1	NA,-inf	NA,inf	NA,0.748103	0.000185656	0.000238608
3	chr14:65838762:G:A	65838762	NA,A	NA,G	NA,1	NA,inf	NA,inf	NA,0.833761	0.000185366	0.000243921
3	chr14:64684378:C:T	64684378	NA,T	NA,C	NA,1	NA,inf	NA,inf	NA,0.811584	0.000185084	0.000241217
3	chr14:65713535:C:G	65713535	NA,G	NA,C	NA,1	NA,-inf	NA,inf	NA,0.746111	0.000185066	0.000237872
3	chr14:65256386:G:A	65256386	NA,A	NA,G	NA,1	NA,-inf	NA,inf	NA,0.792205	0.000184974	0.00024163
3	chr14:65037676:C:T	65037676	NA,T	NA,C	NA,1	NA,-inf	NA,inf	NA,0.788989	0.000184921	0.000242218
3	chr14:64985183:C:A	64985183	A,NA	C,NA	1,NA	inf,NA	inf,NA	0.765482,NA	0.000184227	0.00023087
3	chr14:66096338:G:C	66096338	NA,C	NA,G	NA,1	NA,inf	NA,inf	NA,0.850547	0.000184115	0.000240627
3	chr14:65028187:T:C	65028187	NA,C	NA,T	NA,1	NA,inf	NA,inf	NA,0.861875	0.000183828	0.000241641
3	chr14:65277999:A:G	65277999	NA,G	NA,A	NA,1	NA,-inf	NA,inf	NA,0.805038	0.000183728	0.000238306
3	chr14:65252368:C:T	65252368	NA,T	NA,C	NA,1	NA,inf	NA,inf	NA,0.84614	0.000183261	0.00024245
3	chr14:65888435:A:G	65888435	NA,G	NA,A	NA,1	NA,inf	NA,inf	NA,0.848975	0.000182551	0.000239901
3	chr14:65650354:AG:A	65650354	NA,A	NA,AG	NA,1	NA,-inf	NA,inf	NA,0.733291	0.000182144	0.000234037
3	chr14:65254848:G:C	65254848	NA,C	NA,G	NA,1	NA,-inf	NA,inf	NA,0.770712	0.00018211	0.000235454
3	chr14:65982644:CACAA:C	65982644	NA,C	NA,CACAA	NA,1	NA,-inf	NA,inf	NA,0.763616	0.000182087	0.000238428
3	chr14:64808541:T:C	64808541	C,C	T,T	1,1	-inf,-inf	inf,inf	1.39422,0.669195	0.000181975	0.000218136
3	chr14:65569856:T:C	65569856	NA,C	NA,T	NA,1	NA,-inf	NA,inf	NA,0.734658	0.000181682	0.000233558
3	chr14:65176245:G:A	65176245	NA,A	NA,G	NA,1	NA,inf	NA,inf	NA,0.847742	0.00018143	0.000237447
3	chr14:65948062:C:T	65948062	T,NA	C,NA	1,NA	inf,NA	inf,NA	0.952103,NA	0.000181299	0.000235499
3	chr14:65091659:C:G	65091659	NA,G	NA,C	NA,1	NA,-inf	NA,inf	NA,0.743929	0.000181043	0.000236989
3	chr14:65032745:C:T	65032745	T,T	C,C	1,1	inf,-inf	inf,inf	3.26723,0.0720708	0.000180925	0.000240606
3	chr14:66046345:A:G	66046345	G,G	A,A	1,1	-inf,inf	inf,inf	1.6412,0.663898	0.000180868	0.000231889
3	chr14:64896897:A:G	64896897	NA,G	NA,A	NA,1	NA,-inf	NA,inf	NA,0.934811	0.000180586	0.000237912
3	chr14:65872300:A:G	65872300	G,G	A,A	1,1	inf,inf	inf,inf	0.412623,1.72566	0.000180423	0.000238745
3	chr14:64723786:C:T	64723786	NA,T	NA,C	NA,1	NA,inf	NA,inf	NA,0.733439	0.000180421	0.000236681
3	chr14:65863972:G:A	65863972	NA,A	NA,G	NA,1	NA,inf	NA,inf	NA,0.796231	0.000180395	0.000235975
3	chr14:66218784:G:A	66218784	NA,A	NA,G	NA,1	NA,inf	NA,inf	NA,0.805124	0.000180283	0.000234029
3	chr14:65779919:G:A	65779919	NA,A	NA,G	NA,1	NA,-inf	NA,inf	NA,0.728069	0.000179977	0.00023149
3	chr14:65040224:T:G	65040224	NA,G	NA,T	NA,1	NA,-inf	NA,inf	NA,0.771536	0.000179811	0.000235527
3	chr14:65830285:G:A	65830285	NA,A	NA,G	NA,1	NA,-inf	NA,inf	NA,0.782263	0.000179796	0.000237046
3	chr14:65204170:T:C	65204170	NA,C	NA,T	NA,1	NA,inf	NA,inf	NA,0.804385	0.00017973	0.000237071
3	chr14:65861133:C:T	65861133	NA,T	NA,C	NA,1	NA,inf	NA,inf	NA,0.794096	0.000179704	0.000235066
3	chr14:66138617:T:C	66138617	NA,C	NA,T	NA,1	NA,inf	NA,inf	NA,0.824928	0.000179256	0.000235001
3	chr14:65168377:C:G	65168377	G,G	C,C	1,1	-inf,inf	inf,inf	0.132418,1.80461	0.000179233	0.000233494
3	chr14:65892598:C:T	65892598	NA,T	NA,C	NA,1	NA,-inf	NA,inf	NA,0.794202	0.000179195	0.000236223
3	chr14:65361224:T:C	65361224	NA,C	NA,T	NA,1	NA,inf	NA,inf	NA,0.901492	0.000179127	0.000235147
3	chr14:65320699:C:T	65320699	NA,T	NA,C	NA,1	NA,inf	NA,inf	NA,0.930462	0.000178907	0.000238401
3	chr14:65201460:G:A	65201460	NA,A	NA,G	NA,1	NA,inf	NA,inf	NA,0.828837	0.000178869	0.000236306
3	chr14:66135197:A:G	66135197	NA,G	NA,A	NA,1	NA,-inf	NA,inf	NA,0.733752	0.000178677	0.000231279
3	chr14:65645956:A:G	65645956	NA,G	NA,A	NA,1	NA,-inf	NA,inf	NA,0.860556	0.000178472	0.000241176
3	chr14:64804505:C:T	64804505	NA,T	NA,C	NA,1	NA,-inf	NA,inf	NA,0.691391	0.00017839	0.000231141
3	chr14:65117598:T:C	65117598	NA,C	NA,T	NA,1	NA,-inf	NA,inf	NA,0.783729	0.000178329	0.00023332
3	chr14:65721401:C:T	65721401	NA,T	NA,C	NA,1	NA,-inf	NA,inf	NA,0.723267	0.000178299	0.000229286
3	chr14:65427008:G:A	65427008	NA,A	NA,G	NA,1	NA,-inf	NA,inf	NA,0.723639	0.000178287	0.000229259
3	chr14:65159832:A:T	65159832	T,NA	A,NA	1,NA	inf,NA	inf,NA	1.40963,NA	0.000178226	0.000223093
3	chr14:65077252:T:G	65077252	NA,G	NA,T	NA,1	NA,inf	NA,inf	NA,0.793991	0.000177954	0.000233835
3	chr14:65150257:T:C	65150257	C,C	T,T	1,1	-inf,-inf	inf,inf	1.12504,1.68537	0.000177551	0.000242207
3	chr14:65937525:T:C	65937525	NA,C	NA,T	NA,1	NA,inf	NA,inf	NA,0.788524	0.000177356	0.000233221
3	chr14:65501405:T:A	65501405	NA,A	NA,T	NA,1	NA,-inf	NA,inf	NA,0.855126	0.000177283	0.000239535
3	chr14:64797197:G:A	64797197	A,A	G,G	1,1	-inf,-inf	inf,inf	1.84201,0.261066	0.000177057	0.000219933
3	chr14:65867869:G:T	65867869	NA,T	NA,G	NA,1	NA,-inf	NA,inf	NA,0.764852	0.000176996	0.000233606
3	chr14:65938178:T:C	65938178	NA,C	NA,T	NA,1	NA,inf	NA,inf	NA,0.786997	0.000176799	0.000232494
3	chr14:65517292:T:C	65517292	NA,C	NA,T	NA,1	NA,-inf	NA,inf	NA,0.71773	0.000176671	0.000227178
3	chr14:64774615:C:T	64774615	NA,T	NA,C	NA,1	NA,inf	NA,inf	NA,0.765142	0.000176618	0.000231437
3	chr14:65325066:A:G	65325066	NA,G	NA,A	NA,1	NA,inf	NA,inf	NA,0.921386	0.000176497	0.000235168
3	chr14:65629287:A:G	65629287	NA,G	NA,A	NA,1	NA,-inf	NA,inf	NA,0.71677	0.000176396	0.000226827
3	chr14:65031467:G:A	65031467	A,A	G,G	1,1	-inf,-inf	inf,inf	2.35545,0.472477	0.000176383	0.000220923
3	chr14:64859630:G:A	64859630	A,NA	G,NA	1,NA	inf,NA	inf,NA	1.5052,NA	0.000176371	0.000227081
3	chr14:65962951:C:T	65962951	NA,T	NA,C	NA,1	NA,inf	NA,inf	NA,0.795301	0.000176239	0.000230272
3	chr14:65033745:T:A	65033745	NA,A	NA,T	NA,1	NA,-inf	NA,inf	NA,0.748454	0.000176149	0.000231124
3	chr14:64761965:G:A	64761965	NA,A	NA,G	NA,1	NA,-inf	NA,inf	NA,0.792553	0.000175948	0.000230259
3	chr14:65031900:G:A	65031900	NA,A	NA,G	NA,1	NA,inf	NA,inf	NA,0.832283	0.000175714	0.000230203
3	chr14:65927213:A:T	65927213	NA,T	NA,A	NA,1	NA,inf	NA,inf	NA,0.804245	0.000175661	0.00023019
3	chr14:65758489:G:A	65758489	NA,A	NA,G	NA,1	NA,-inf	NA,inf	NA,0.712354	0.000175489	0.000225774
3	chr14:65754481:C:A	65754481	NA,A	NA,C	NA,1	NA,-inf	NA,inf	NA,0.712141	0.000175428	0.000225696
3	chr14:64755472:A:T	64755472	T,T	A,A	1,1	-inf,inf	inf,inf	2.27941,0.101398	0.000175409	0.000212226
3	chr14:65363641:C:T	65363641	NA,T	NA,C	NA,1	NA,inf	NA,inf	NA,0.905302	0.000175405	0.000232337
3	chr14:66155622:C:A	66155622	NA,A	NA,C	NA,1	NA,inf	NA,inf	NA,0.780076	0.000175012	0.00022809
3	chr14:66039228:G:C	66039228	C,C	G,G	1,1	-inf,inf	inf,inf	1.65553,0.448651	0.00017481	0.000221122
3	chr14:65182700:T:C	65182700	NA,C	NA,T	NA,1	NA,inf	NA,inf	NA,0.816739	0.000174458	0.000229649
3	chr14:65912631:G:C	65912631	NA,C	NA,G	NA,1	NA,inf	NA,inf	NA,0.804562	0.000174127	0.000228361
3	chr14:66026389:G:A	66026389	A,A	G,G	1,1	-inf,inf	inf,inf	1.79277,0.343898	0.000174026	0.000227397
3	chr14:64740324:G:A	64740324	NA,A	NA,G	NA,1	NA,-inf	NA,inf	NA,0.746358	0.000173849	0.000226685
3	chr14:65736521:T:C	65736521	NA,C	NA,T	NA,1	NA,-inf	NA,inf	NA,0.705981	0.000173598	0.000223317
3	chr14:65758139:T:G	65758139	NA,G	NA,T	NA,1	NA,-inf	NA,inf	NA,0.705544	0.000173525	0.000223268
3	chr14:65961193:C:T	65961193	T,T	C,C	1,1	-inf,-inf	inf,inf	0.883096,1.33276	0.000173521	0.000238041
3	chr14:65920400:C:T	65920400	T,T	C,C	1,1	inf,inf	inf,inf	0.981355,1.04661	0.000173411	0.000213019
3	chr14:65818817:C:T	65818817	NA,T	NA,C	NA,1	NA,inf	NA,inf	NA,0.867577	0.000173266	0.00022882
3	chr14:65643952:G:A	65643952	NA,A	NA,G	NA,1	NA,-inf	NA,inf	NA,0.704529	0.000173061	0.000222551
3	chr14:66042155:A:AGC	66042155	NA,AGC	NA,A	NA,1	NA,inf	NA,inf	NA,0.784656	0.000172656	0.000226758
3	chr14:64648038:A:G	64648038	NA,G	NA,A	NA,1	NA,inf	NA,inf	NA,0.685585	0.000172646	0.000225274
3	chr14:65032736:A:G	65032736	NA,G	NA,A	NA,1	NA,inf	NA,inf	NA,0.819052	0.000172377	0.000225809
3	chr14:64641940:A:G	64641940	G,G	A,A	1,1	-inf,-inf	inf,inf	1.90408,0.0876675	0.000172338	0.000222667
3	chr14:66125964:A:C	66125964	NA,C	NA,A	NA,1	NA,-inf	NA,inf	NA,0.74205	0.000172163	0.000225877
3	chr14:64877097:G:A	64877097	NA,A	NA,G	NA,1	NA,inf	NA,inf	NA,0.879445	0.000172144	0.000224484
3	chr14:64800344:T:C	64800344	NA,C	NA,T	NA,1	NA,-inf	NA,inf	NA,0.716353	0.0001721	0.000224524
3	chr14:65023001:T:C	65023001	C,NA	T,NA	1,NA	-inf,NA	inf,NA	1.87801,NA	0.000172073	0.000217902
3	chr14:65746355:G:A	65746355	NA,A	NA,G	NA,1	NA,-inf	NA,inf	NA,0.700604	0.000172055	0.000221348
3	chr14:65771913:G:A	65771913	NA,A	NA,G	NA,1	NA,-inf	NA,inf	NA,0.699273	0.000171774	0.000221044
3	chr14:65168464:A:T	65168464	NA,T	NA,A	NA,1	NA,inf	NA,inf	NA,0.809359	0.000171467	0.000224327
3	chr14:65465988:T:C	65465988	NA,C	NA,T	NA,1	NA,-inf	NA,inf	NA,0.699222	0.000171447	0.000220561
3	chr14:64815460:G:C	64815460	C,C	G,G	1,1	-inf,inf	inf,inf	1.75738,0.109689	0.000170876	0.000209074
3	chr14:66109830:G:T	66109830	NA,T	NA,G	NA,1	NA,-inf	NA,inf	NA,0.716776	0.000170802	0.000220027
3	chr14:64930995:A:G	64930995	NA,G	NA,A	NA,1	NA,inf	NA,inf	NA,0.59152	0.000170726	0.000222542
3	chr14:65493552:G:A	65493552	NA,A	NA,G	NA,1	NA,-inf	NA,inf	NA,0.696753	0.000170724	0.000219628
3	chr14:66061745:T:A	66061745	A,NA	T,NA	1,NA	-inf,NA	inf,NA	1.10228,NA	0.000170641	0.000227924
3	chr14:66070028:CA:C	66070028	C,C	CA,CA	1,1	-inf,inf	inf,inf	1.50961,0.661203	0.000170604	0.00021656
3	chr14:65158641:A:G	65158641	G,G	A,A	1,1	inf,-inf	inf,inf	0.00802925,1.39607	0.000170496	0.000210862
3	chr14:65288869:A:G	65288869	NA,G	NA,A	NA,1	NA,-inf	NA,inf	NA,0.864947	0.000170282	0.000229455
3	chr14:66196116:G:A	66196116	NA,A	NA,G	NA,1	NA,inf	NA,inf	NA,0.757874	0.000170217	0.0002205
3	chr14:64815226:A:G	64815226	G,G	A,A	1,1	-inf,-inf	inf,inf	1.73081,0.126938	0.000170049	0.000208314
3	chr14:64890865:A:T	64890865	NA,T	NA,A	NA,1	NA,-inf	NA,inf	NA,0.674826	0.000170024	0.00022137
3	chr14:65781330:A:T	65781330	NA,T	NA,A	NA,1	NA,-inf	NA,inf	NA,0.692009	0.000169839	0.000218571
3	chr14:65331066:A:G	65331066	G,G	A,A	1,1	-inf,-inf	inf,inf	4.72869,1.39107	0.000169615	0.117979
3	chr14:66199892:A:C	66199892	C,C	A,A	1,1	-inf,-inf	inf,inf	0.746823,1.28308	0.000169611	0.000220529
3	chr14:65308500:C:T	65308500	NA,T	NA,C	NA,1	NA,inf	NA,inf	NA,0.893942	0.000169607	0.000225902
3	chr14:66061750:T:G	66061750	G,NA	T,NA	1,NA	-inf,NA	inf,NA	1.09869,NA	0.000169594	0.000226516
3	chr14:65760417:T:C	65760417	NA,C	NA,T	NA,1	NA,-inf	NA,inf	NA,0.690154	0.000169337	0.000217933
3	chr14:65146940:G:A	65146940	NA,A	NA,G	NA,1	NA,inf	NA,inf	NA,0.814137	0.00016897	0.000220248
3	chr14:66114022:C:T	66114022	NA,T	NA,C	NA,1	NA,-inf	NA,inf	NA,0.696939	0.00016881	0.000218425
3	chr14:66068428:C:G	66068428	G,G	C,C	1,1	-inf,inf	inf,inf	1.5294,0.625928	0.000168752	0.00021419
3	chr14:65109483:C:T	65109483	NA,T	NA,C	NA,1	NA,inf	NA,inf	NA,0.888494	0.00016875	0.000221652
3	chr14:64853295:A:G	64853295	G,NA	A,NA	1,NA	inf,NA	inf,NA	1.47886,NA	0.000168572	0.000217358
3	chr14:66202703:A:G	66202703	G,G	A,A	1,1	-inf,-inf	inf,inf	0.741688,1.28283	0.00016813	0.000218604
3	chr14:65419724:T:C	65419724	NA,C	NA,T	NA,1	NA,-inf	NA,inf	NA,0.725088	0.000168013	0.000217864
3	chr14:65821054:G:T	65821054	NA,T	NA,G	NA,1	NA,inf	NA,inf	NA,0.823468	0.000167844	0.000224234
3	chr14:66185868:G:A	66185868	NA,A	NA,G	NA,1	NA,inf	NA,inf	NA,0.748745	0.000167799	0.000217387
3	chr14:65431906:A:C	65431906	NA,C	NA,A	NA,1	NA,-inf	NA,inf	NA,0.81841	0.000167644	0.000226284
3	chr14:65156966:G:A	65156966	NA,A	NA,G	NA,1	NA,-inf	NA,inf	NA,0.756671	0.000167384	0.000222007
3	chr14:66138699:A:G	66138699	NA,G	NA,A	NA,1	NA,inf	NA,inf	NA,0.792447	0.000166966	0.000219721
3	chr14:64800179:T:G	64800179	NA,G	NA,T	NA,1	NA,-inf	NA,inf	NA,0.698662	0.000166673	0.000217609
3	chr14:65195180:G:A	65195180	A,A	G,G	1,1	inf,inf	inf,inf	0.357317,1.81151	0.000166414	0.000219377
3	chr14:66188763:T:A	66188763	NA,A	NA,T	NA,1	NA,inf	NA,inf	NA,0.742366	0.000166063	0.000215166
3	chr14:65311547:A:T	65311547	NA,T	NA,A	NA,1	NA,inf	NA,inf	NA,0.879191	0.000165997	0.00022106
3	chr14:66197826:T:C	66197826	C,C	T,T	1,1	-inf,-inf	inf,inf	0.730811,1.2834	0.000165691	0.000215376
3	chr14:65786995:G:A	65786995	NA,A	NA,G	NA,1	NA,-inf	NA,inf	NA,0.806114	0.000165268	0.000222889
3	chr14:65040210:A:G	65040210	G,G	A,A	1,1	inf,-inf	inf,inf	3.1512,0.124359	0.000165243	0.000219019
3	chr14:65792675:G:A	65792675	NA,A	NA,G	NA,1	NA,-inf	NA,inf	NA,0.804109	0.000165055	0.000222519
3	chr14:66123581:A:C	66123581	NA,C	NA,A	NA,1	NA,-inf	NA,inf	NA,0.674527	0.000164849	0.000213606
3	chr14:65108061:G:C	65108061	C,C	G,G	1,1	inf,-inf	inf,inf	1.0017,0.89729	0.000164566	0.000203952
3	chr14:64682693:G:A	64682693	NA,A	NA,G	NA,1	NA,inf	NA,inf	NA,0.736833	0.000164544	0.00021458
3	chr14:64889210:T:C	64889210	NA,C	NA,T	NA,1	NA,inf	NA,inf	NA,0.803186	0.000164419	0.000214716
3	chr14:64733864:C:T	64733864	NA,T	NA,C	NA,1	NA,inf	NA,inf	NA,0.758312	0.000164305	0.000215208
3	chr14:64635693:A:C	64635693	NA,C	NA,A	NA,1	NA,inf	NA,inf	NA,0.783938	0.000164205	0.000214314
3	chr14:66113988:G:C	66113988	NA,C	NA,G	NA,1	NA,-inf	NA,inf	NA,0.712656	0.000164189	0.00021543
3	chr14:66049725:A:ACTT	66049725	ACTT,ACTT	A,A	1,1	-inf,-inf	inf,inf	1.72455,0.0344337	0.000163779	0.000226376
3	chr14:65669954:C:T	65669954	NA,T	NA,C	NA,1	NA,-inf	NA,inf	NA,0.670628	0.000163713	0.000210699
3	chr14:66091365:A:T	66091365	T,T	A,A	1,1	-inf,inf	inf,inf	1.68433,0.480733	0.000163444	0.000208845
3	chr14:64992254:A:G	64992254	NA,G	NA,A	NA,1	NA,inf	NA,inf	NA,0.783061	0.000163136	0.000214329
3	chr14:66098366:C:T	66098366	NA,T	NA,C	NA,1	NA,-inf	NA,inf	NA,0.721025	0.000163084	0.00021458
3	chr14:65238644:T:C	65238644	NA,C	NA,T	NA,1	NA,-inf	NA,inf	NA,0.718488	0.000163068	0.000212889
3	chr14:65104191:C:T	65104191	NA,T	NA,C	NA,1	NA,-inf	NA,inf	NA,0.678854	0.000162914	0.00021328
3	chr14:65348036:T:C	65348036	NA,C	NA,T	NA,1	NA,-inf	NA,inf	NA,0.859552	0.000162824	0.000218969
3	chr14:65198682:G:A	65198682	NA,A	NA,G	NA,1	NA,-inf	NA,inf	NA,0.744349	0.000162758	0.000217305
3	chr14:65488854:C:T	65488854	NA,T	NA,C	NA,1	NA,-inf	NA,inf	NA,0.753711	0.000162756	0.000217442
3	chr14:65544879:A:G	65544879	NA,G	NA,A	NA,1	NA,-inf	NA,inf	NA,0.698985	0.000162735	0.000210308
3	chr14:65970443:G:C	65970443	NA,C	NA,G	NA,1	NA,-inf	NA,inf	NA,0.701389	0.000162643	0.00021171
3	chr14:65111336:T:C	65111336	NA,C	NA,T	NA,1	NA,inf	NA,inf	NA,0.862527	0.000162532	0.000213477
3	chr14:65258481:G:C	65258481	NA,C	NA,G	NA,1	NA,-inf	NA,inf	NA,0.695751	0.000162283	0.00020905
3	chr14:64833171:G:A	64833171	NA,A	NA,G	NA,1	NA,inf	NA,inf	NA,0.778549	0.00016219	0.000212436
3	chr14:66156632:T:C	66156632	C,C	T,T	1,1	-inf,inf	inf,inf	0.695018,1.40395	0.000161718	0.000210521
3	chr14:65033315:G:A	65033315	NA,A	NA,G	NA,1	NA,inf	NA,inf	NA,0.774654	0.00016162	0.000212343
3	chr14:65257203:C:T	65257203	NA,T	NA,C	NA,1	NA,-inf	NA,inf	NA,0.706683	0.000161601	0.00021109
3	chr14:64839445:G:A	64839445	NA,A	NA,G	NA,1	NA,inf	NA,inf	NA,0.760322	0.000161379	0.000211757
3	chr14:65258719:T:C	65258719	NA,C	NA,T	NA,1	NA,-inf	NA,inf	NA,0.691127	0.000161197	0.000208643
3	chr14:66198570:G:A	66198570	A,A	G,G	1,1	-inf,-inf	inf,inf	0.715679,1.28068	0.000161079	0.000209345
3	chr14:64803088:C:T	64803088	NA,T	NA,C	NA,1	NA,-inf	NA,inf	NA,0.678334	0.000160898	0.000210382
3	chr14:64800751:T:C	64800751	C,C	T,T	1,1	-inf,-inf	inf,inf	1.73192,0.0851969	0.000160893	0.000195544
3	chr14:64801449:C:T	64801449	T,T	C,C	1,1	-inf,-inf	inf,inf	1.72251,0.0308215	0.000160834	0.000195229
3	chr14:65860260:C:G	65860260	G,NA	C,NA	1,NA	-inf,NA	inf,NA	1.21966,NA	0.000160813	0.000217835
3	chr14:65900574:A:G	65900574	G,G	A,A	1,1	inf,-inf	inf,inf	1.52945,0.201918	0.000160581	0.000209806
3	chr14:65291030:C:T	65291030	NA,T	NA,C	NA,1	NA,inf	NA,inf	NA,0.869801	0.000160391	0.000217167
3	chr14:65056228:CAT:C	65056228	NA,C	NA,CAT	NA,1	NA,-inf	NA,inf	NA,0.625973	0.000160376	0.000210119
3	chr14:65043618:C:T	65043618	NA,T	NA,C	NA,1	NA,-inf	NA,inf	NA,0.699578	0.000160009	0.000209549
3	chr14:65239556:G:C	65239556	NA,C	NA,G	NA,1	NA,-inf	NA,inf	NA,0.706745	0.00016	0.000208918
3	chr14:64952480:T:C	64952480	NA,C	NA,T	NA,1	NA,inf	NA,inf	NA,0.76651	0.000159786	0.000209556
3	chr14:64692624:T:C	64692624	C,C	T,T	1,1	inf,inf	inf,inf	1.86258,0.336195	0.000159671	0.000222976
3	chr14:64766237:G:A	64766237	NA,A	NA,G	NA,1	NA,-inf	NA,inf	NA,0.701869	0.000159624	0.000208672
3	chr14:65444845:G:T	65444845	NA,T	NA,G	NA,1	NA,-inf	NA,inf	NA,0.785118	0.000159617	0.000215243
3	chr14:65330269:G:A	65330269	NA,A	NA,G	NA,1	NA,-inf	NA,inf	NA,0.792832	0.00015949	0.000215742
3	chr14:65322701:T:C	65322701	NA,C	NA,T	NA,1	NA,-inf	NA,inf	NA,0.792871	0.000159456	0.000215687
3	chr14:65924647:C:T	65924647	NA,T	NA,C	NA,1	NA,inf	NA,inf	NA,0.751961	0.000159353	0.000209532
3	chr14:65242394:A:G	65242394	NA,G	NA,A	NA,1	NA,-inf	NA,inf	NA,0.743604	0.000159104	0.000214302
3	chr14:65227918:A:G	65227918	NA,G	NA,A	NA,1	NA,-inf	NA,inf	NA,0.688769	0.000159088	0.000205768
3	chr14:65445220:G:A	65445220	NA,A	NA,G	NA,1	NA,-inf	NA,inf	NA,0.782447	0.000159001	0.0002144
3	chr14:64891515:A:G	64891515	NA,G	NA,A	NA,1	NA,inf	NA,inf	NA,0.779756	0.000158771	0.000207351
3	chr14:65814857:A:G	65814857	G,G	A,A	1,1	inf,-inf	inf,inf	1.2378,0.360634	0.000158733	0.000180651
3	chr14:65190926:G:T	65190926	NA,T	NA,G	NA,1	NA,inf	NA,inf	NA,0.707318	0.00015866	0.000208069
3	chr14:65676626:C:G	65676626	NA,G	NA,C	NA,1	NA,-inf	NA,inf	NA,0.650696	0.000158515	0.000204076
3	chr14:66201081:C:T	66201081	NA,T	NA,C	NA,1	NA,inf	NA,inf	NA,0.710963	0.000158258	0.00020512
3	chr14:64856972:C:T	64856972	NA,T	NA,C	NA,1	NA,inf	NA,inf	NA,0.798569	0.000158223	0.000206404
3	chr14:64875501:C:T	64875501	T,NA	C,NA	1,NA	inf,NA	inf,NA	1.43246,NA	0.00015799	0.000203621
3	chr14:65532537:T:C	65532537	NA,C	NA,T	NA,1	NA,inf	NA,inf	NA,0.65208	0.000157785	0.000201418
3	chr14:65938712:T:A	65938712	A,A	T,T	1,1	-inf,inf	inf,inf	1.13015,0.966256	0.000157418	0.000207242
3	chr14:66152865:C:T	66152865	NA,T	NA,C	NA,1	NA,-inf	NA,inf	NA,0.637611	0.000157149	0.000203141
3	chr14:65007028:A:G	65007028	NA,G	NA,A	NA,1	NA,inf	NA,inf	NA,0.756239	0.000156933	0.000205581
3	chr14:65821852:A:G	65821852	NA,G	NA,A	NA,1	NA,inf	NA,inf	NA,0.749349	0.000156832	0.000207852
3	chr14:65199250:A:C	65199250	NA,C	NA,A	NA,1	NA,inf	NA,inf	NA,0.710083	0.00015669	0.00020628
3	chr14:65748751:T:A	65748751	NA,A	NA,T	NA,1	NA,-inf	NA,inf	NA,0.64061	0.000156268	0.000201257
3	chr14:65768375:G:A	65768375	NA,A	NA,G	NA,1	NA,-inf	NA,inf	NA,0.640149	0.000156205	0.000201217
3	chr14:65743922:A:T	65743922	NA,T	NA,A	NA,1	NA,-inf	NA,inf	NA,0.640247	0.000156167	0.000201128
3	chr14:65243989:A:T	65243989	NA,T	NA,A	NA,1	NA,inf	NA,inf	NA,0.795017	0.000155393	0.000206451
3	chr14:64859135:TC:T	64859135	NA,T	NA,TC	NA,1	NA,inf	NA,inf	NA,0.786012	0.000155382	0.000202705
3	chr14:65158624:A:AAGTT	65158624	AAGTT,AAGTT	A,A	1,1	inf,-inf	inf,inf	0.0372137,1.29149	0.000155236	0.000191378
3	chr14:65174766:C:T	65174766	NA,T	NA,C	NA,1	NA,-inf	NA,inf	NA,0.656825	0.000154251	0.000201737
3	chr14:65844631:T:C	65844631	NA,C	NA,T	NA,1	NA,-inf	NA,inf	NA,0.677398	0.000154213	0.000203441
3	chr14:65565948:A:G	65565948	NA,G	NA,A	NA,1	NA,inf	NA,inf	NA,0.70975	0.000153956	0.000202671
3	chr14:65112469:C:T	65112469	NA,T	NA,C	NA,1	NA,inf	NA,inf	NA,0.759498	0.000153842	0.000202238
3	chr14:65237109:A:C	65237109	NA,C	NA,A	NA,1	NA,-inf	NA,inf	NA,0.678797	0.000153805	0.000200789
3	chr14:65256546:C:T	65256546	NA,T	NA,C	NA,1	NA,-inf	NA,inf	NA,0.685771	0.000153792	0.000201661
3	chr14:65969453:A:G	65969453	NA,G	NA,A	NA,1	NA,inf	NA,inf	NA,0.718201	0.00015372	0.000200592
3	chr14:65866047:C:T	65866047	NA,T	NA,C	NA,1	NA,-inf	NA,inf	NA,0.675053	0.000153605	0.000202609
3	chr14:64836609:TA:T	64836609	T,T	TA,TA	1,1	inf,-inf	inf,inf	0.603229,1.41186	0.000153173	0.000195958
3	chr14:64686245:G:T	64686245	NA,T	NA,G	NA,1	NA,-inf	NA,inf	NA,0.685449	0.000153119	0.00020073
3	chr14:65132091:A:G	65132091	NA,G	NA,A	NA,1	NA,-inf	NA,inf	NA,0.728634	0.000152656	0.000199172
3	chr14:65967473:C:T	65967473	NA,T	NA,C	NA,1	NA,inf	NA,inf	NA,0.710226	0.000152522	0.000199083
3	chr14:65836101:C:T	65836101	NA,T	NA,C	NA,1	NA,inf	NA,inf	NA,0.71794	0.000152363	0.000199495
3	chr14:65009189:TA:T	65009189	NA,T	NA,TA	NA,1	NA,-inf	NA,inf	NA,0.651321	0.000152359	0.000199277
3	chr14:65041137:C:T	65041137	NA,T	NA,C	NA,1	NA,inf	NA,inf	NA,0.738563	0.000152225	0.000199511
3	chr14:65952381:G:C	65952381	C,C	G,G	1,1	-inf,inf	inf,inf	1.73281,0.150247	0.000152149	0.000199952
3	chr14:65261598:T:G	65261598	NA,G	NA,T	NA,1	NA,inf	NA,inf	NA,0.832491	0.000152001	0.000205139
3	chr14:65659816:A:G	65659816	NA,G	NA,A	NA,1	NA,-inf	NA,inf	NA,0.654194	0.00015193	0.000196462
3	chr14:65288654:G:A	65288654	NA,A	NA,G	NA,1	NA,-inf	NA,inf	NA,0.699477	0.000151761	0.000200917
3	chr14:65995397:T:C	65995397	C,C	T,T	1,1	-inf,-inf	inf,inf	0.280755,1.43578	0.00015168	0.000196006
3	chr14:65876450:G:T	65876450	T,T	G,G	1,1	inf,inf	inf,inf	0.436418,1.61884	0.000151593	0.000200739
3	chr14:65181121:C:T	65181121	T,T	C,C	1,1	inf,-inf	inf,inf	2.2716,0.151966	0.000151577	0.000184309
3	chr14:65861762:T:C	65861762	NA,C	NA,T	NA,1	NA,inf	NA,inf	NA,0.683745	0.00015151	0.00019822
3	chr14:66151674:T:C	66151674	NA,C	NA,T	NA,1	NA,inf	NA,inf	NA,0.700896	0.000151382	0.000199042
3	chr14:65231622:A:G	65231622	NA,G	NA,A	NA,1	NA,inf	NA,inf	NA,0.695905	0.000151282	0.000198372
3	chr14:64999675:T:C	64999675	NA,C	NA,T	NA,1	NA,inf	NA,inf	NA,0.730111	0.000151249	0.00019865
3	chr14:65238401:A:C	65238401	NA,C	NA,A	NA,1	NA,-inf	NA,inf	NA,0.668315	0.000150968	0.000197133
3	chr14:65768169:T:C	65768169	NA,C	NA,T	NA,1	NA,-inf	NA,inf	NA,0.677806	0.00015078	0.000197827
3	chr14:64669719:G:A	64669719	NA,A	NA,G	NA,1	NA,inf	NA,inf	NA,0.641231	0.00015072	0.000198177
3	chr14:65068265:T:C	65068265	NA,C	NA,T	NA,1	NA,inf	NA,inf	NA,0.399634	0.000150653	0.000196131
3	chr14:64783491:C:T	64783491	NA,T	NA,C	NA,1	NA,-inf	NA,inf	NA,0.64315	0.000150627	0.000196517
3	chr14:66123847:G:C	66123847	NA,C	NA,G	NA,1	NA,inf	NA,inf	NA,0.690157	0.0001506	0.000198359
3	chr14:65917034:T:G	65917034	G,G	T,T	1,1	inf,inf	inf,inf	0.273293,1.5266	0.000150486	0.000193762
3	chr14:65146142:G:A	65146142	NA,A	NA,G	NA,1	NA,-inf	NA,inf	NA,0.801992	0.000150213	0.000196243
3	chr14:65369533:GC:G	65369533	G,NA	GC,NA	1,NA	-inf,NA	inf,NA	1.30413,NA	0.00015016	0.000216358
3	chr14:65209416:T:G	65209416	G,G	T,T	1,1	-inf,inf	inf,inf	0.953835,0.935003	0.000150151	0.00017388
3	chr14:65263056:T:C	65263056	NA,C	NA,T	NA,1	NA,-inf	NA,inf	NA,0.611728	0.000149826	0.000192897
3	chr14:64874364:C:A	64874364	NA,A	NA,C	NA,1	NA,inf	NA,inf	NA,0.786215	0.000149762	0.000195422
3	chr14:66140724:A:G	66140724	NA,G	NA,A	NA,1	NA,-inf	NA,inf	NA,0.617143	0.000149703	0.000195087
3	chr14:65856192:C:G	65856192	NA,G	NA,C	NA,1	NA,-inf	NA,inf	NA,0.658844	0.00014952	0.000197341
3	chr14:65943843:T:C	65943843	NA,C	NA,T	NA,1	NA,inf	NA,inf	NA,0.692873	0.000149504	0.000195684
3	chr14:66069918:G:A	66069918	A,A	G,G	1,1	-inf,inf	inf,inf	1.46765,0.618491	0.000149437	0.000189807
3	chr14:65780636:G:A	65780636	A,NA	G,NA	1,NA	inf,NA	inf,NA	1.36837,NA	0.000148921	0.000274149
3	chr14:65709886:A:G	65709886	NA,G	NA,A	NA,1	NA,-inf	NA,inf	NA,0.661339	0.000148902	0.000195144
3	chr14:65250781:C:T	65250781	T,NA	C,NA	1,NA	inf,NA	inf,NA	0.817883,NA	0.000148862	0.000188275
3	chr14:65936715:G:A	65936715	NA,A	NA,G	NA,1	NA,inf	NA,inf	NA,0.674719	0.000148483	0.00019486
3	chr14:65666247:A:G	65666247	NA,G	NA,A	NA,1	NA,-inf	NA,inf	NA,0.584585	0.000148459	0.000190241
3	chr14:65863885:G:A	65863885	NA,A	NA,G	NA,1	NA,-inf	NA,inf	NA,0.652095	0.000148358	0.000195667
3	chr14:64984073:C:T	64984073	NA,T	NA,C	NA,1	NA,-inf	NA,inf	NA,0.583479	0.000148232	0.000193153
3	chr14:65694810:G:A	65694810	NA,A	NA,G	NA,1	NA,-inf	NA,inf	NA,0.607578	0.000148231	0.000190945
3	chr14:65243166:C:T	65243166	T,NA	C,NA	1,NA	inf,NA	inf,NA	0.874067,NA	0.000147995	0.000182013
3	chr14:65823410:G:C	65823410	NA,C	NA,G	NA,1	NA,-inf	NA,inf	NA,0.615553	0.000147906	0.000193659
3	chr14:65652137:A:G	65652137	NA,G	NA,A	NA,1	NA,-inf	NA,inf	NA,0.689589	0.000147813	0.000197228
3	chr14:64805908:T:A	64805908	A,A	T,T	1,1	-inf,-inf	inf,inf	1.35239,0.407639	0.000147655	0.00017377
3	chr14:65932192:C:T	65932192	NA,T	NA,C	NA,1	NA,inf	NA,inf	NA,0.692217	0.000147617	0.000193666
3	chr14:64652060:C:T	64652060	NA,T	NA,C	NA,1	NA,inf	NA,inf	NA,0.715191	0.000147617	0.000192765
3	chr14:65856966:A:T	65856966	T,NA	A,NA	1,NA	-inf,NA	inf,NA	0.726438,NA	0.000147487	0.000181456
3	chr14:66006551:ATATT:A	66006551	NA,A	NA,ATATT	NA,1	NA,inf	NA,inf	NA,0.656618	0.000147416	0.000192086
3	chr14:65153732:C:T	65153732	NA,T	NA,C	NA,1	NA,inf	NA,inf	NA,0.726567	0.000147317	0.00019288
3	chr14:65870431:G:A	65870431	NA,A	NA,G	NA,1	NA,-inf	NA,inf	NA,0.616241	0.000147269	0.000190622
3	chr14:65406092:T:C	65406092	C,NA	T,NA	1,NA	-inf,NA	inf,NA	0.633064,NA	0.000147237	0.000179791
3	chr14:65214138:G:A	65214138	NA,A	NA,G	NA,1	NA,inf	NA,inf	NA,0.786432	0.000147177	0.000197315
3	chr14:66027118:T:C	66027118	C,NA	T,NA	1,NA	-inf,NA	inf,NA	1.01429,NA	0.000147142	0.000196356
3	chr14:65690492:T:A	65690492	NA,A	NA,T	NA,1	NA,-inf	NA,inf	NA,0.632402	0.000147021	0.00019013
3	chr14:64875078:G:C	64875078	NA,C	NA,G	NA,1	NA,inf	NA,inf	NA,0.740253	0.000146687	0.000191338
3	chr14:65927500:G:A	65927500	NA,A	NA,G	NA,1	NA,inf	NA,inf	NA,0.694825	0.00014666	0.000192726
3	chr14:65827957:C:A	65827957	A,NA	C,NA	1,NA	inf,NA	inf,NA	1.0309,NA	0.000146397	0.000192364
3	chr14:65107600:T:C	65107600	C,C	T,T	1,1	inf,-inf	inf,inf	1.23062,0.246252	0.000146282	0.000180564
3	chr14:65879553:G:T	65879553	T,T	G,G	1,1	-inf,-inf	inf,inf	0.963489,1.46166	0.000146197	0.000200141
3	chr14:66010450:C:T	66010450	NA,T	NA,C	NA,1	NA,inf	NA,inf	NA,0.687203	0.00014617	0.000190965
3	chr14:64707876:G:A	64707876	NA,A	NA,G	NA,1	NA,inf	NA,inf	NA,0.597365	0.000146138	0.000191715
3	chr14:65847837:G:A	65847837	A,A	G,G	1,1	-inf,-inf	inf,inf	0.376102,1.7691	0.000146082	0.00020265
3	chr14:64712084:A:G	64712084	NA,G	NA,A	NA,1	NA,inf	NA,inf	NA,0.642073	0.00014606	0.000191386
3	chr14:65709765:G:A	65709765	NA,A	NA,G	NA,1	NA,-inf	NA,inf	NA,0.653342	0.000145894	0.000191444
3	chr14:65707222:C:G	65707222	NA,G	NA,C	NA,1	NA,-inf	NA,inf	NA,0.653342	0.000145894	0.000191444
3	chr14:65778508:A:G	65778508	NA,G	NA,A	NA,1	NA,inf	NA,inf	NA,0.700775	0.000145763	0.000195136
3	chr14:65817555:TCCATACACACA:T	65817555	T,T	TCCATACACACA,TCCATACACACA	1,1	inf,-inf	inf,inf	0.31815,1.7908	0.00014567	0.000208408
3	chr14:65784725:T:TA	65784725	NA,TA	NA,T	NA,1	NA,inf	NA,inf	NA,0.711886	0.000145516	0.000192921
3	chr14:65941146:G:T	65941146	NA,T	NA,G	NA,1	NA,-inf	NA,inf	NA,0.615877	0.000145444	0.00018816
3	chr14:64792028:T:C	64792028	NA,C	NA,T	NA,1	NA,-inf	NA,inf	NA,0.569659	0.000145426	0.000188742
3	chr14:66097026:A:G	66097026	G,NA	A,NA	1,NA	inf,NA	inf,NA	0.966538,NA	0.000145256	0.000184773
3	chr14:65399011:C:G	65399011	NA,G	NA,C	NA,1	NA,-inf	NA,inf	NA,0.591373	0.000145203	0.00018717
3	chr14:65649916:A:G	65649916	G,NA	A,NA	1,NA	-inf,NA	inf,NA	0.629208,NA	0.000145138	0.000177332
3	chr14:66069943:A:G	66069943	G,G	A,A	1,1	-inf,inf	inf,inf	1.44256,0.633413	0.000145101	0.000184377
3	chr14:64697574:G:C	64697574	C,C	G,G	1,1	inf,inf	inf,inf	1.9642,0.123325	0.000144912	0.000197768
3	chr14:65049411:C:T	65049411	NA,T	NA,C	NA,1	NA,inf	NA,inf	NA,0.704732	0.000144894	0.000189899
3	chr14:65902349:TC:T	65902349	T,T	TC,TC	1,1	inf,inf	inf,inf	0.90843,1.05032	0.000144861	0.000178277
3	chr14:66121117:A:G	66121117	G,G	A,A	1,1	-inf,inf	inf,inf	1.36842,0.569536	0.000144641	0.000185995
3	chr14:64865472:C:A	64865472	A,NA	C,NA	1,NA	-inf,NA	inf,NA	1.41609,NA	0.000144533	0.000186417
3	chr14:65011193:C:G	65011193	NA,G	NA,C	NA,1	NA,-inf	NA,inf	NA,0.61882	0.00014445	0.000189499
3	chr14:66062598:A:ACT	66062598	ACT,ACT	A,A	1,1	-inf,inf	inf,inf	1.45038,0.743358	0.000144376	0.000185526
3	chr14:65349483:C:T	65349483	NA,T	NA,C	NA,1	NA,inf	NA,inf	NA,0.778902	0.00014429	0.000191833
3	chr14:65306131:G:A	65306131	A,NA	G,NA	1,NA	-inf,NA	inf,NA	1.05539,NA	0.000144271	0.000214058
3	chr14:65249066:C:T	65249066	NA,T	NA,C	NA,1	NA,-inf	NA,inf	NA,0.588885	0.000144132	0.000187603
3	chr14:65248723:G:A	65248723	NA,A	NA,G	NA,1	NA,-inf	NA,inf	NA,0.587858	0.000143909	0.000187315
3	chr14:65213559:A:C	65213559	NA,C	NA,A	NA,1	NA,-inf	NA,inf	NA,0.652199	0.00014384	0.0001911
3	chr14:64881176:G:A	64881176	A,NA	G,NA	1,NA	inf,NA	inf,NA	0.73064,NA	0.000143756	0.000189019
3	chr14:65808689:G:T	65808689	NA,T	NA,G	NA,1	NA,inf	NA,inf	NA,0.674445	0.000143676	0.000189066
3	chr14:65205229:G:A	65205229	A,A	G,G	1,1	-inf,inf	inf,inf	0.746685,1.11408	0.000143375	0.000169113
3	chr14:65334297:A:G	65334297	NA,G	NA,A	NA,1	NA,-inf	NA,inf	NA,0.73249	0.000143362	0.000192366
3	chr14:65097104:C:T	65097104	T,T	C,C	1,1	-inf,inf	inf,inf	0.888867,0.85818	0.000143184	0.000178062
3	chr14:65545583:C:G	65545583	NA,G	NA,C	NA,1	NA,-inf	NA,inf	NA,0.575136	0.000143089	0.000185019
3	chr14:65250028:G:A	65250028	A,A	G,G	1,1	inf,-inf	inf,inf	1.1255,0.606669	0.000142867	0.000173764
3	chr14:64874024:C:G	64874024	NA,G	NA,C	NA,1	NA,inf	NA,inf	NA,0.751881	0.00014278	0.000186334
3	chr14:66059136:A:C	66059136	NA,C	NA,A	NA,1	NA,-inf	NA,inf	NA,0.604797	0.000142758	0.000186808
3	chr14:65833558:C:T	65833558	NA,T	NA,C	NA,1	NA,-inf	NA,inf	NA,0.593825	0.000142693	0.000185599
3	chr14:66069157:T:A	66069157	A,A	T,T	1,1	-inf,inf	inf,inf	1.45182,0.602307	0.000142429	0.000180955
3	chr14:66040492:T:C	66040492	NA,C	NA,T	NA,1	NA,inf	NA,inf	NA,0.646475	0.000142388	0.000185902
3	chr14:65180427:C:T	65180427	T,T	C,C	1,1	inf,inf	inf,inf	1.7161,1.23684	0.000142387	0.000185596
3	chr14:64795875:G:A	64795875	A,NA	G,NA	1,NA	-inf,NA	inf,NA	0.581478,NA	0.000142313	0.000196911
3	chr14:66224652:A:G	66224652	NA,G	NA,A	NA,1	NA,-inf	NA,inf	NA,0.542554	0.000142309	0.000186187
3	chr14:64757963:C:T	64757963	T,NA	C,NA	1,NA	inf,NA	inf,NA	1.00301,NA	0.000142308	0.000182825
3	chr14:66124618:T:A	66124618	NA,A	NA,T	NA,1	NA,-inf	NA,inf	NA,0.582287	0.000142292	0.000184613
3	chr14:65900146:C:T	65900146	T,T	C,C	1,1	inf,inf	inf,inf	0.318717,1.48099	0.000142225	0.0001834
3	chr14:65545584:T:A	65545584	NA,A	NA,T	NA,1	NA,-inf	NA,inf	NA,0.570981	0.000142174	0.000183846
3	chr14:65288627:C:T	65288627	NA,T	NA,C	NA,1	NA,-inf	NA,inf	NA,0.655222	0.000142102	0.000188046
3	chr14:65356218:G:A	65356218	NA,A	NA,G	NA,1	NA,-inf	NA,inf	NA,0.546422	0.000142039	0.000182075
3	chr14:65230029:G:A	65230029	NA,A	NA,G	NA,1	NA,inf	NA,inf	NA,0.653087	0.000141993	0.000186185
3	chr14:65437508:A:G	65437508	NA,G	NA,A	NA,1	NA,inf	NA,inf	NA,0.705452	0.000141885	0.000188399
3	chr14:64916515:T:C	64916515	NA,C	NA,T	NA,1	NA,-inf	NA,inf	NA,0.554881	0.0001418	0.000184768
3	chr14:65582687:G:A	65582687	NA,A	NA,G	NA,1	NA,-inf	NA,inf	NA,0.567286	0.00014175	0.000183231
3	chr14:66224310:A:G	66224310	NA,G	NA,A	NA,1	NA,-inf	NA,inf	NA,0.540323	0.000141741	0.000185449
3	chr14:66135712:T:C	66135712	C,NA	T,NA	1,NA	-inf,NA	inf,NA	1.04813,NA	0.000141645	0.000186752
3	chr14:65321217:T:C	65321217	NA,C	NA,T	NA,1	NA,-inf	NA,inf	NA,0.723663	0.000141539	0.000189885
3	chr14:65039791:T:A	65039791	A,NA	T,NA	1,NA	-inf,NA	inf,NA	2.16164,NA	0.000141349	0.000182523
3	chr14:66173289:G:A	66173289	NA,A	NA,G	NA,1	NA,inf	NA,inf	NA,0.643063	0.000141313	0.000183703
3	chr14:65397090:C:T	65397090	NA,T	NA,C	NA,1	NA,-inf	NA,inf	NA,0.77827	0.000141221	0.000190246
3	chr14:64725665:G:A	64725665	NA,A	NA,G	NA,1	NA,inf	NA,inf	NA,0.657302	0.000141174	0.000184267
3	chr14:65854659:A:G	65854659	G,G	A,A	1,1	inf,inf	inf,inf	0.810737,1.12264	0.000141115	0.000181529
3	chr14:65775290:A:T	65775290	NA,T	NA,A	NA,1	NA,inf	NA,inf	NA,0.678039	0.000141086	0.000188739
3	chr14:64950035:G:A	64950035	NA,A	NA,G	NA,1	NA,-inf	NA,inf	NA,0.555154	0.000140779	0.000183435
3	chr14:65044588:C:T	65044588	NA,T	NA,C	NA,1	NA,inf	NA,inf	NA,0.683911	0.000140745	0.000184925
3	chr14:66053544:G:C	66053544	NA,C	NA,G	NA,1	NA,inf	NA,inf	NA,0.625948	0.00014066	0.000184291
3	chr14:65684680:T:C	65684680	NA,C	NA,T	NA,1	NA,-inf	NA,inf	NA,0.627965	0.000140531	0.00018444
3	chr14:65999144:C:T	65999144	NA,T	NA,C	NA,1	NA,inf	NA,inf	NA,0.62108	0.000140504	0.000183177
3	chr14:65955051:C:A	65955051	NA,A	NA,C	NA,1	NA,inf	NA,inf	NA,0.621748	0.000140397	0.000183798
3	chr14:65182547:A:G	65182547	G,G	A,A	1,1	-inf,inf	inf,inf	0.459244,1.04156	0.000140177	0.000174327
3	chr14:65562421:T:C	65562421	C,NA	T,NA	1,NA	-inf,NA	inf,NA	0.607675,NA	0.000140095	0.000171274
3	chr14:65072405:C:G	65072405	NA,G	NA,C	NA,1	NA,inf	NA,inf	NA,0.684679	0.000140069	0.000183635
3	chr14:65945047:A:G	65945047	NA,G	NA,A	NA,1	NA,-inf	NA,inf	NA,0.59175	0.00014002	0.000181152
3	chr14:64716008:A:G	64716008	NA,G	NA,A	NA,1	NA,inf	NA,inf	NA,0.615283	0.000139867	0.00018324
3	chr14:64670882:C:G	64670882	NA,G	NA,C	NA,1	NA,inf	NA,inf	NA,0.612119	0.000139778	0.0001834
3	chr14:65263488:G:A	65263488	NA,A	NA,G	NA,1	NA,-inf	NA,inf	NA,0.551799	0.000139766	0.000182095
3	chr14:65747511:A:G	65747511	NA,G	NA,A	NA,1	NA,inf	NA,inf	NA,0.696038	0.000139732	0.000185557
3	chr14:65154345:G:A	65154345	NA,A	NA,G	NA,1	NA,-inf	NA,inf	NA,0.696185	0.000139726	0.000182303
3	chr14:65980541:C:T	65980541	NA,T	NA,C	NA,1	NA,inf	NA,inf	NA,0.646133	0.000139598	0.000182058
3	chr14:65302014:A:G	65302014	NA,G	NA,A	NA,1	NA,inf	NA,inf	NA,0.729925	0.000139529	0.000184293
3	chr14:65325210:A:G	65325210	G,NA	A,NA	1,NA	-inf,NA	inf,NA	2.65842,NA	0.000139425	0.00169337
3	chr14:64981526:G:A	64981526	NA,A	NA,G	NA,1	NA,-inf	NA,inf	NA,0.583704	0.000139358	0.000182811
3	chr14:65291809:A:G	65291809	NA,G	NA,A	NA,1	NA,-inf	NA,inf	NA,0.551052	0.000139209	0.000178899
3	chr14:65731048:T:C	65731048	NA,C	NA,T	NA,1	NA,inf	NA,inf	NA,0.693091	0.000139142	0.000184776
3	chr14:64709390:G:A	64709390	NA,A	NA,G	NA,1	NA,inf	NA,inf	NA,0.663453	0.000139125	0.00018233
3	chr14:64970199:C:T	64970199	NA,T	NA,C	NA,1	NA,-inf	NA,inf	NA,0.580446	0.000139122	0.000181487
3	chr14:65301061:G:A	65301061	A,A	G,G	1,1	inf,inf	inf,inf	4.40833,0.844609	0.000138994	0.10956
3	chr14:65878932:T:TAA	65878932	NA,TAA	NA,T	NA,1	NA,inf	NA,inf	NA,0.623443	0.000138978	0.000182322
3	chr14:65468606:T:A	65468606	NA,A	NA,T	NA,1	NA,-inf	NA,inf	NA,0.555013	0.00013889	0.000179645
3	chr14:65173716:C:T	65173716	T,T	C,C	1,1	-inf,inf	inf,inf	0.236727,1.32211	0.000138833	0.000174593
3	chr14:65133118:G:A	65133118	NA,A	NA,G	NA,1	NA,-inf	NA,inf	NA,0.662796	0.000138676	0.000180985
3	chr14:65938166:A:G	65938166	G,NA	A,NA	1,NA	-inf,NA	inf,NA	0.744663,NA	0.000138354	0.000176866
3	chr14:65194044:G:A	65194044	NA,A	NA,G	NA,1	NA,-inf	NA,inf	NA,0.71716	0.000138321	0.000185136
3	chr14:65878679:A:G	65878679	NA,G	NA,A	NA,1	NA,inf	NA,inf	NA,0.618512	0.000137969	0.000180998
3	chr14:65941166:A:G	65941166	NA,G	NA,A	NA,1	NA,inf	NA,inf	NA,0.624177	0.000137944	0.000180764
3	chr14:64711451:T:C	64711451	NA,C	NA,T	NA,1	NA,inf	NA,inf	NA,0.602715	0.000137651	0.000180368
3	chr14:65652782:A:C	65652782	NA,C	NA,A	NA,1	NA,-inf	NA,inf	NA,0.694816	0.000137506	0.000183996
3	chr14:66050333:C:G	66050333	G,G	C,C	1,1	-inf,inf	inf,inf	1.61172,0.183233	0.000137478	0.000190888
3	chr14:65187047:C:T	65187047	T,T	C,C	1,1	inf,inf	inf,inf	0.593367,1.36	0.000137348	0.000174838
3	chr14:66070196:A:G	66070196	G,G	A,A	1,1	-inf,inf	inf,inf	1.53112,0.462104	0.000137191	0.00017358
3	chr14:64649859:A:C	64649859	NA,C	NA,A	NA,1	NA,inf	NA,inf	NA,0.655248	0.000137053	0.000179953
3	chr14:65241650:C:T	65241650	NA,T	NA,C	NA,1	NA,inf	NA,inf	NA,0.660598	0.000136967	0.000181763
3	chr14:64723353:G:A	64723353	NA,A	NA,G	NA,1	NA,inf	NA,inf	NA,0.632508	0.000136788	0.000178515
3	chr14:65241610:T:C	65241610	NA,C	NA,T	NA,1	NA,inf	NA,inf	NA,0.659355	0.000136723	0.000181434
3	chr14:65241942:T:C	65241942	NA,C	NA,T	NA,1	NA,inf	NA,inf	NA,0.658456	0.000136553	0.000181207
3	chr14:66179276:G:A	66179276	NA,A	NA,G	NA,1	NA,inf	NA,inf	NA,0.613908	0.000136478	0.000177477
3	chr14:65143330:G:T	65143330	NA,T	NA,G	NA,1	NA,-inf	NA,inf	NA,0.56305	0.000136461	0.000177696
3	chr14:66095015:G:A	66095015	NA,A	NA,G	NA,1	NA,inf	NA,inf	NA,0.657131	0.000136444	0.000178496
3	chr14:65769772:C:T	65769772	NA,T	NA,C	NA,1	NA,inf	NA,inf	NA,0.594075	0.00013641	0.000180212
3	chr14:65882513:G:A	65882513	A,A	G,G	1,1	inf,inf	inf,inf	0.697871,1.18631	0.000136388	0.000175801
3	chr14:65241844:T:C	65241844	NA,C	NA,T	NA,1	NA,inf	NA,inf	NA,0.657418	0.000136349	0.000180934
3	chr14:64723991:TG:T	64723991	NA,T	NA,TG	NA,1	NA,inf	NA,inf	NA,0.62986	0.000136334	0.000177908
3	chr14:65778999:C:G	65778999	NA,G	NA,C	NA,1	NA,inf	NA,inf	NA,0.593468	0.000136286	0.000180048
3	chr14:64674091:G:A	64674091	A,NA	G,NA	1,NA	-inf,NA	inf,NA	1.06768,NA	0.000136284	0.000176812
3	chr14:66165578:GTTTA:G	66165578	NA,G	NA,GTTTA	NA,1	NA,-inf	NA,inf	NA,0.601557	0.000136233	0.000179421
3	chr14:65311702:A:G	65311702	NA,G	NA,A	NA,1	NA,-inf	NA,inf	NA,0.549503	0.000136213	0.000175831
3	chr14:64821595:C:T	64821595	T,NA	C,NA	1,NA	inf,NA	inf,NA	0.176859,NA	0.000136148	0.000172866
3	chr14:65610483:A:G	65610483	NA,G	NA,A	NA,1	NA,-inf	NA,inf	NA,0.672888	0.000136138	0.000182834
3	chr14:65179516:T:C	65179516	NA,C	NA,T	NA,1	NA,inf	NA,inf	NA,0.657954	0.000136119	0.000178252
3	chr14:66006817:C:T	66006817	NA,T	NA,C	NA,1	NA,inf	NA,inf	NA,0.631604	0.000136111	0.000177635
3	chr14:65805092:A:G	65805092	NA,G	NA,A	NA,1	NA,-inf	NA,inf	NA,0.623211	0.00013608	0.00018146
3	chr14:66153410:A:G	66153410	G,G	A,A	1,1	-inf,inf	inf,inf	1.29125,0.794938	0.000135993	0.000181814
3	chr14:65773008:G:A	65773008	NA,A	NA,G	NA,1	NA,inf	NA,inf	NA,0.591648	0.000135965	0.000179615
3	chr14:65400029:G:A	65400029	NA,A	NA,G	NA,1	NA,-inf	NA,inf	NA,0.583788	0.000135954	0.000176044
3	chr14:65301567:G:A	65301567	NA,A	NA,G	NA,1	NA,inf	NA,inf	NA,0.710675	0.000135937	0.000179515
3	chr14:65894439:CAAAG:C	65894439	NA,C	NA,CAAAG	NA,1	NA,inf	NA,inf	NA,0.640484	0.000135856	0.000178168
3	chr14:65132580:G:A	65132580	NA,A	NA,G	NA,1	NA,-inf	NA,inf	NA,0.647691	0.000135734	0.000177153
3	chr14:65758236:C:T	65758236	NA,T	NA,C	NA,1	NA,-inf	NA,inf	NA,0.6362	0.000135594	0.00018095
3	chr14:65119603:GCT:G	65119603	G,NA	GCT,NA	1,NA	-inf,NA	inf,NA	1.35569,NA	0.000135549	0.00016909
3	chr14:65692204:G:A	65692204	NA,A	NA,G	NA,1	NA,-inf	NA,inf	NA,0.657445	0.000135245	0.00018009
3	chr14:65705137:A:C	65705137	NA,C	NA,A	NA,1	NA,-inf	NA,inf	NA,0.601677	0.000135135	0.000177375
3	chr14:65400666:G:T	65400666	NA,T	NA,G	NA,1	NA,inf	NA,inf	NA,0.672699	0.000135006	0.000179233
3	chr14:65179539:C:A	65179539	NA,A	NA,C	NA,1	NA,inf	NA,inf	NA,0.651105	0.000134805	0.000176532
3	chr14:65377101:G:A	65377101	A,NA	G,NA	1,NA	inf,NA	inf,NA	1.41213,NA	0.000134692	0.000267499
3	chr14:65982424:G:A	65982424	NA,A	NA,G	NA,1	NA,inf	NA,inf	NA,0.595709	0.000134656	0.000176555
3	chr14:65608609:G:A	65608609	NA,A	NA,G	NA,1	NA,inf	NA,inf	NA,0.607567	0.000134568	0.000173177
3	chr14:65155436:G:A	65155436	NA,A	NA,G	NA,1	NA,inf	NA,inf	NA,0.668223	0.000134401	0.000175858
3	chr14:65126584:G:A	65126584	A,NA	G,NA	1,NA	-inf,NA	inf,NA	1.34679,NA	0.000134259	0.000167553
3	chr14:65129600:A:T	65129600	NA,T	NA,A	NA,1	NA,-inf	NA,inf	NA,0.639648	0.000134174	0.00017512
3	chr14:65177437:C:T	65177437	NA,T	NA,C	NA,1	NA,inf	NA,inf	NA,0.646642	0.000133934	0.000175403
3	chr14:66194677:T:C	66194677	NA,C	NA,T	NA,1	NA,inf	NA,inf	NA,0.600686	0.000133924	0.000174181
3	chr14:65770289:G:A	65770289	NA,A	NA,G	NA,1	NA,-inf	NA,inf	NA,0.626943	0.000133898	0.000178634
3	chr14:65860489:GAA:G	65860489	NA,G	NA,GAA	NA,1	NA,inf	NA,inf	NA,0.601772	0.000133859	0.00017521
3	chr14:65787220:A:G	65787220	NA,G	NA,A	NA,1	NA,-inf	NA,inf	NA,0.568388	0.000133854	0.000173178
3	chr14:66183302:G:T	66183302	NA,T	NA,G	NA,1	NA,inf	NA,inf	NA,0.598373	0.000133776	0.000173624
3	chr14:65685749:G:A	65685749	NA,A	NA,G	NA,1	NA,-inf	NA,inf	NA,0.594292	0.000133736	0.00017551
3	chr14:64828999:G:A	64828999	NA,A	NA,G	NA,1	NA,inf	NA,inf	NA,0.644753	0.0001335	0.000174886
3	chr14:66153459:A:G	66153459	G,NA	A,NA	1,NA	-inf,NA	inf,NA	0.913944,NA	0.0001335	0.000171794
3	chr14:66126213:T:C	66126213	NA,C	NA,T	NA,1	NA,inf	NA,inf	NA,0.604302	0.000133474	0.000174477
3	chr14:64714756:A:G	64714756	NA,G	NA,A	NA,1	NA,inf	NA,inf	NA,0.617701	0.000133441	0.000174316
3	chr14:64995280:T:G	64995280	NA,G	NA,T	NA,1	NA,inf	NA,inf	NA,0.62252	0.000133382	0.00017391
3	chr14:65197340:C:T	65197340	NA,T	NA,C	NA,1	NA,inf	NA,inf	NA,0.705405	0.000133372	0.000178937
3	chr14:65538697:A:G	65538697	NA,G	NA,A	NA,1	NA,-inf	NA,inf	NA,0.625862	0.000133364	0.000177985
3	chr14:65999416:A:T	65999416	NA,T	NA,A	NA,1	NA,inf	NA,inf	NA,0.586256	0.000133312	0.000174662
3	chr14:65240792:C:T	65240792	NA,T	NA,C	NA,1	NA,inf	NA,inf	NA,0.639803	0.000133233	0.00017686
3	chr14:64866879:T:C	64866879	NA,C	NA,T	NA,1	NA,inf	NA,inf	NA,0.700356	0.000133053	0.000173671
3	chr14:65182418:C:T	65182418	NA,T	NA,C	NA,1	NA,inf	NA,inf	NA,0.639998	0.000132724	0.000173808
3	chr14:65766031:G:A	65766031	NA,A	NA,G	NA,1	NA,-inf	NA,inf	NA,0.591595	0.000132703	0.000174081
3	chr14:65253426:G:A	65253426	NA,A	NA,G	NA,1	NA,-inf	NA,inf	NA,0.516749	0.000132675	0.00017052
3	chr14:65727216:AGCTCCACTAG:A	65727216	NA,A	NA,AGCTCCACTAG	NA,1	NA,inf	NA,inf	NA,0.659642	0.000132599	0.000176023
3	chr14:64807532:T:C	64807532	C,C	T,T	1,1	-inf,-inf	inf,inf	1.31523,0.619131	0.000132542	0.000159942
3	chr14:65813057:C:T	65813057	T,NA	C,NA	1,NA	-inf,NA	inf,NA	0.589768,NA	0.000132365	0.000161327
3	chr14:64711421:T:G	64711421	NA,G	NA,T	NA,1	NA,inf	NA,inf	NA,0.610593	0.000132239	0.000172741
3	chr14:64665818:C:T	64665818	NA,T	NA,C	NA,1	NA,-inf	NA,inf	NA,0.550608	0.000132196	0.000173278
3	chr14:64844142:C:T	64844142	NA,T	NA,C	NA,1	NA,-inf	NA,inf	NA,0.67075	0.000132103	0.000172841
3	chr14:65697627:T:C	65697627	NA,C	NA,T	NA,1	NA,-inf	NA,inf	NA,0.585702	0.000132084	0.000173342
3	chr14:65961569:G:T	65961569	NA,T	NA,G	NA,1	NA,inf	NA,inf	NA,0.629608	0.000131857	0.000173821
3	chr14:66219345:A:C	66219345	NA,C	NA,A	NA,1	NA,inf	NA,inf	NA,0.608314	0.000131813	0.000172752
3	chr14:66193217:T:C	66193217	NA,C	NA,T	NA,1	NA,-inf	NA,inf	NA,0.533278	0.000131756	0.000170937
3	chr14:64812022:T:C	64812022	C,C	T,T	1,1	-inf,-inf	inf,inf	1.30303,0.53711	0.000131722	0.000158429
3	chr14:65229599:CT:C	65229599	NA,C	NA,CT	NA,1	NA,inf	NA,inf	NA,0.652553	0.000131681	0.000175048
3	chr14:65212705:G:A	65212705	NA,A	NA,G	NA,1	NA,-inf	NA,inf	NA,0.581	0.000131544	0.000170006
3	chr14:65365589:A:AC	65365589	NA,AC	NA,A	NA,1	NA,-inf	NA,inf	NA,0.723562	0.000131529	0.000176998
3	chr14:65766894:C:G	65766894	NA,G	NA,C	NA,1	NA,-inf	NA,inf	NA,0.585319	0.000131515	0.000172526
3	chr14:65797749:A:G	65797749	NA,G	NA,A	NA,1	NA,inf	NA,inf	NA,0.638909	0.000131416	0.000173903
3	chr14:65759421:A:T	65759421	NA,T	NA,A	NA,1	NA,-inf	NA,inf	NA,0.526311	0.000131396	0.000169574
3	chr14:66002180:T:A	66002180	NA,A	NA,T	NA,1	NA,inf	NA,inf	NA,0.578137	0.000131346	0.000172139
3	chr14:65179818:A:G	65179818	G,G	A,A	1,1	inf,inf	inf,inf	1.68199,1.20521	0.000131334	0.000170717
3	chr14:65525433:G:A	65525433	NA,A	NA,G	NA,1	NA,-inf	NA,inf	NA,0.557416	0.000131314	0.000170055
3	chr14:65850122:T:A	65850122	NA,A	NA,T	NA,1	NA,inf	NA,inf	NA,0.592583	0.000131265	0.000172606
3	chr14:65343971:G:A	65343971	NA,A	NA,G	NA,1	NA,-inf	NA,inf	NA,0.556723	0.000131219	0.000170378
3	chr14:65322776:T:G	65322776	NA,G	NA,T	NA,1	NA,-inf	NA,inf	NA,0.544966	0.000131153	0.000169402
3	chr14:65211176:G:C	65211176	NA,C	NA,G	NA,1	NA,inf	NA,inf	NA,0.617649	0.0001311	0.000172953
3	chr14:65176282:A:G	65176282	G,G	A,A	1,1	inf,inf	inf,inf	1.78703,1.16598	0.000131076	0.000169478
3	chr14:64854568:G:A	64854568	A,A	G,G	1,1	inf,-inf	inf,inf	1.3653,0.916886	0.000130958	0.000169136
3	chr14:64769850:T:C	64769850	NA,C	NA,T	NA,1	NA,-inf	NA,inf	NA,0.565079	0.000130872	0.00017115
3	chr14:64759619:T:C	64759619	NA,C	NA,T	NA,1	NA,inf	NA,inf	NA,0.614386	0.000130627	0.000171087
3	chr14:65485913:A:C	65485913	C,NA	A,NA	1,NA	-inf,NA	inf,NA	0.574969,NA	0.000130606	0.000160038
3	chr14:65950850:TC:T	65950850	T,T	TC,TC	1,1	-inf,-inf	inf,inf	0.132537,1.45296	0.00013057	0.000166672
3	chr14:64847391:C:T	64847391	NA,T	NA,C	NA,1	NA,inf	NA,inf	NA,0.612903	0.00013057	0.000171531
3	chr14:65558221:A:C	65558221	NA,C	NA,A	NA,1	NA,-inf	NA,inf	NA,0.515285	0.000130511	0.000168956
3	chr14:65372460:A:G	65372460	NA,G	NA,A	NA,1	NA,-inf	NA,inf	NA,0.71749	0.000130429	0.000175481
3	chr14:65828976:A:G	65828976	G,NA	A,NA	1,NA	inf,NA	inf,NA	0.978089,NA	0.000130424	0.000171339
3	chr14:66080753:G:A	66080753	NA,A	NA,G	NA,1	NA,inf	NA,inf	NA,0.573001	0.000130396	0.000170799
3	chr14:65086569:G:A	65086569	NA,A	NA,G	NA,1	NA,inf	NA,inf	NA,0.652479	0.000130273	0.000171318
3	chr14:65769932:C:G	65769932	NA,G	NA,C	NA,1	NA,-inf	NA,inf	NA,0.578476	0.000130211	0.000170811
3	chr14:65766874:T:C	65766874	NA,C	NA,T	NA,1	NA,-inf	NA,inf	NA,0.578476	0.000130211	0.000170811
3	chr14:65981552:A:G	65981552	NA,G	NA,A	NA,1	NA,inf	NA,inf	NA,0.569597	0.000130154	0.000169683
3	chr14:66154470:T:A	66154470	NA,A	NA,T	NA,1	NA,inf	NA,inf	NA,0.586541	0.000130035	0.000170585
3	chr14:65485447:G:A	65485447	NA,A	NA,G	NA,1	NA,inf	NA,inf	NA,0.537377	0.000129896	0.000167865
3	chr14:65378006:A:G	65378006	NA,G	NA,A	NA,1	NA,-inf	NA,inf	NA,0.632094	0.000129858	0.000172354
3	chr14:65830649:C:T	65830649	NA,T	NA,C	NA,1	NA,inf	NA,inf	NA,0.592288	0.000129837	0.000169478
3	chr14:64836499:A:T	64836499	T,T	A,A	1,1	inf,-inf	inf,inf	0.737582,1.2546	0.000129753	0.000165651
3	chr14:65817450:T:C	65817450	NA,C	NA,T	NA,1	NA,inf	NA,inf	NA,0.687736	0.00012963	0.000172462
3	chr14:65702422:T:G	65702422	NA,G	NA,T	NA,1	NA,-inf	NA,inf	NA,0.572665	0.0001296	0.000170076
3	chr14:65851532:TG:T	65851532	NA,T	NA,TG	NA,1	NA,inf	NA,inf	NA,0.558285	0.000129385	0.000168718
3	chr14:65715694:C:T	65715694	NA,T	NA,C	NA,1	NA,-inf	NA,inf	NA,0.571026	0.00012928	0.000169666
3	chr14:64926892:G:A	64926892	NA,A	NA,G	NA,1	NA,-inf	NA,inf	NA,0.482775	0.000129273	0.000168437
3	chr14:64698797:A:G	64698797	NA,G	NA,A	NA,1	NA,inf	NA,inf	NA,0.593415	0.000129244	0.000169102
3	chr14:64915227:G:A	64915227	NA,A	NA,G	NA,1	NA,-inf	NA,inf	NA,0.482342	0.000129205	0.000168352
3	chr14:66153527:A:T	66153527	NA,T	NA,A	NA,1	NA,-inf	NA,inf	NA,0.510184	0.000129027	0.000167093
3	chr14:64669913:G:A	64669913	A,NA	G,NA	1,NA	-inf,NA	inf,NA	0.926064,NA	0.00012889	0.00016848
3	chr14:65276952:C:T	65276952	T,NA	C,NA	1,NA	inf,NA	inf,NA	2.24909,NA	0.000128841	0.000452025
3	chr14:64726028:A:T	64726028	NA,T	NA,A	NA,1	NA,inf	NA,inf	NA,0.565228	0.000128796	0.000169336
3	chr14:66143711:C:T	66143711	NA,T	NA,C	NA,1	NA,inf	NA,inf	NA,0.586992	0.000128671	0.000168481
3	chr14:65814552:T:C	65814552	NA,C	NA,T	NA,1	NA,-inf	NA,inf	NA,0.558418	0.000128648	0.000167142
3	chr14:65636960:A:G	65636960	NA,G	NA,A	NA,1	NA,-inf	NA,inf	NA,0.567618	0.000128644	0.000168823
3	chr14:65256823:A:C	65256823	NA,C	NA,A	NA,1	NA,-inf	NA,inf	NA,0.557589	0.000128601	0.000168083
3	chr14:65359545:T:A	65359545	A,NA	T,NA	1,NA	inf,NA	inf,NA	1.38138,NA	0.000128588	0.000254333
3	chr14:65864330:T:G	65864330	G,NA	T,NA	1,NA	-inf,NA	inf,NA	1.0801,NA	0.000128487	0.000173614
3	chr14:64747676:C:T	64747676	NA,T	NA,C	NA,1	NA,inf	NA,inf	NA,0.589619	0.000128479	0.000167723
3	chr14:66140040:G:A	66140040	NA,A	NA,G	NA,1	NA,inf	NA,inf	NA,0.585718	0.00012844	0.000168179
3	chr14:65378635:T:A	65378635	NA,A	NA,T	NA,1	NA,-inf	NA,inf	NA,0.622647	0.000128162	0.000170081
3	chr14:64932107:C:T	64932107	NA,T	NA,C	NA,1	NA,-inf	NA,inf	NA,0.476765	0.000128124	0.000166948
3	chr14:65854537:G:A	65854537	NA,A	NA,G	NA,1	NA,inf	NA,inf	NA,0.571285	0.000128104	0.000167686
3	chr14:65853062:C:T	65853062	NA,T	NA,C	NA,1	NA,inf	NA,inf	NA,0.570813	0.000128016	0.000167571
3	chr14:66196378:A:G	66196378	NA,G	NA,A	NA,1	NA,inf	NA,inf	NA,0.569168	0.000127967	0.000166484
3	chr14:65741511:A:T	65741511	NA,T	NA,A	NA,1	NA,-inf	NA,inf	NA,0.536358	0.000127963	0.000165325
3	chr14:65182647:A:G	65182647	NA,G	NA,A	NA,1	NA,inf	NA,inf	NA,0.663431	0.000127753	0.000166683
3	chr14:65731847:C:A	65731847	NA,A	NA,C	NA,1	NA,-inf	NA,inf	NA,0.500611	0.000127553	0.000165199
3	chr14:65424009:A:G	65424009	NA,G	NA,A	NA,1	NA,inf	NA,inf	NA,0.630576	0.000127527	0.000169201
3	chr14:65262256:T:C	65262256	C,C	T,T	1,1	inf,inf	inf,inf	0.249877,1.44426	0.000127412	0.00015636
3	chr14:66000964:G:A	66000964	NA,A	NA,G	NA,1	NA,inf	NA,inf	NA,0.554633	0.000127351	0.00016684
3	chr14:65693314:A:G	65693314	NA,G	NA,A	NA,1	NA,-inf	NA,inf	NA,0.506266	0.000127258	0.000163892
3	chr14:65172864:C:T	65172864	T,T	C,C	1,1	inf,-inf	inf,inf	1.97022,0.303263	0.000127256	0.000155554
3	chr14:65959159:G:A	65959159	NA,A	NA,G	NA,1	NA,inf	NA,inf	NA,0.562832	0.000127215	0.000166083
3	chr14:65755197:T:C	65755197	NA,C	NA,T	NA,1	NA,inf	NA,inf	NA,0.546844	0.000127071	0.000167812
3	chr14:65793076:C:T	65793076	T,NA	C,NA	1,NA	inf,NA	inf,NA	1.31712,NA	0.000127044	0.000230278
3	chr14:65703203:C:A	65703203	NA,A	NA,C	NA,1	NA,inf	NA,inf	NA,0.626017	0.000127006	0.000168474
3	chr14:65803486:G:A	65803486	A,NA	G,NA	1,NA	-inf,NA	inf,NA	0.805719,NA	0.000126946	0.000177114
3	chr14:65928733:A:G	65928733	NA,G	NA,A	NA,1	NA,-inf	NA,inf	NA,0.551325	0.000126746	0.000166888
3	chr14:64660717:T:C	64660717	NA,C	NA,T	NA,1	NA,inf	NA,inf	NA,0.579085	0.00012665	0.00016554
3	chr14:64702892:C:CTTAGT	64702892	CTTAGT,CTTAGT	C,C	1,1	inf,inf	inf,inf	1.36668,0.565969	0.000126586	0.000170303
3	chr14:65372943:T:C	65372943	C,NA	T,NA	1,NA	inf,NA	inf,NA	1.36554,NA	0.000126492	0.000247765
3	chr14:65138775:C:T	65138775	NA,T	NA,C	NA,1	NA,inf	NA,inf	NA,0.611194	0.000126352	0.000164681
3	chr14:65811261:A:G	65811261	G,NA	A,NA	1,NA	-inf,NA	inf,NA	1.12684,NA	0.000126147	0.000177634
3	chr14:64846635:C:T	64846635	T,NA	C,NA	1,NA	inf,NA	inf,NA	1.17262,NA	0.000125956	0.000161301
3	chr14:65336499:G:A	65336499	NA,A	NA,G	NA,1	NA,-inf	NA,inf	NA,0.638844	0.000125918	0.000169011
3	chr14:66067870:C:T	66067870	T,NA	C,NA	1,NA	-inf,NA	inf,NA	0.927578,NA	0.000125917	0.00016789
3	chr14:64988585:C:T	64988585	T,NA	C,NA	1,NA	inf,NA	inf,NA	0.579028,NA	0.000125829	0.000158625
3	chr14:64785740:C:T	64785740	NA,T	NA,C	NA,1	NA,-inf	NA,inf	NA,0.523614	0.000125766	0.000164188
3	chr14:66079279:G:A	66079279	NA,A	NA,G	NA,1	NA,inf	NA,inf	NA,0.534741	0.000125543	0.000163479
3	chr14:65113173:A:G	65113173	NA,G	NA,A	NA,1	NA,inf	NA,inf	NA,0.597615	0.000125535	0.000165017
3	chr14:65981853:C:T	65981853	NA,T	NA,C	NA,1	NA,-inf	NA,inf	NA,0.523138	0.000125478	0.000162549
3	chr14:65986148:C:A	65986148	NA,A	NA,C	NA,1	NA,inf	NA,inf	NA,0.570906	0.000125314	0.000163474
3	chr14:65009893:G:A	65009893	NA,A	NA,G	NA,1	NA,-inf	NA,inf	NA,0.523707	0.000125306	0.000164396
3	chr14:65115388:G:A	65115388	NA,A	NA,G	NA,1	NA,inf	NA,inf	NA,0.592257	0.0001253	0.000164701
3	chr14:65994024:A:G	65994024	G,G	A,A	1,1	-inf,inf	inf,inf	1.75333,0.085013	0.000125255	0.000165349
3	chr14:65060279:G:T	65060279	NA,T	NA,G	NA,1	NA,-inf	NA,inf	NA,0.46832	0.000125255	0.000164084
3	chr14:65052908:C:T	65052908	NA,T	NA,C	NA,1	NA,inf	NA,inf	NA,0.581559	0.000125221	0.000163963
3	chr14:65906214:A:G	65906214	G,NA	A,NA	1,NA	-inf,NA	inf,NA	0.937632,NA	0.000125181	0.000162458
3	chr14:66032509:A:G	66032509	G,NA	A,NA	1,NA	-inf,NA	inf,NA	0.919611,NA	0.000125166	0.000166837
3	chr14:65394182:C:T	65394182	NA,T	NA,C	NA,1	NA,-inf	NA,inf	NA,0.503456	0.000125109	0.000161822
3	chr14:65798695:C:T	65798695	NA,T	NA,C	NA,1	NA,-inf	NA,inf	NA,0.52333	0.000125081	0.000162089
3	chr14:66002015:A:G	66002015	NA,G	NA,A	NA,1	NA,inf	NA,inf	NA,0.543611	0.000124999	0.000163819
3	chr14:65778752:G:C	65778752	NA,C	NA,G	NA,1	NA,inf	NA,inf	NA,0.616201	0.000124996	0.00016579
3	chr14:65084979:G:A	65084979	NA,A	NA,G	NA,1	NA,inf	NA,inf	NA,0.585238	0.000124992	0.000162775
3	chr14:66115363:C:T	66115363	NA,T	NA,C	NA,1	NA,inf	NA,inf	NA,0.566179	0.000124963	0.000163582
3	chr14:65380633:C:T	65380633	NA,T	NA,C	NA,1	NA,inf	NA,inf	NA,0.611637	0.000124845	0.00016567
3	chr14:65858962:T:G	65858962	NA,G	NA,T	NA,1	NA,inf	NA,inf	NA,0.553157	0.000124835	0.00016341
3	chr14:65834225:G:A	65834225	NA,A	NA,G	NA,1	NA,-inf	NA,inf	NA,0.514955	0.000124826	0.00016241
3	chr14:64866928:G:A	64866928	NA,A	NA,G	NA,1	NA,inf	NA,inf	NA,0.652225	0.000124763	0.000162894
3	chr14:65008670:A:G	65008670	NA,G	NA,A	NA,1	NA,inf	NA,inf	NA,0.384463	0.000124726	0.000162751
3	chr14:65887762:C:T	65887762	T,T	C,C	1,1	inf,inf	inf,inf	0.256704,1.46598	0.000124677	0.000159366
3	chr14:65684406:C:A	65684406	NA,A	NA,C	NA,1	NA,inf	NA,inf	NA,0.612375	0.000124613	0.000165282
3	chr14:64857867:G:A	64857867	NA,A	NA,G	NA,1	NA,inf	NA,inf	NA,0.582913	0.000124573	0.000163533
3	chr14:65143331:C:A	65143331	NA,A	NA,C	NA,1	NA,inf	NA,inf	NA,0.344811	0.000124558	0.000162202
3	chr14:65861735:T:G	65861735	NA,G	NA,T	NA,1	NA,inf	NA,inf	NA,0.556683	0.000124349	0.000163508
3	chr14:65688213:T:A	65688213	NA,A	NA,T	NA,1	NA,-inf	NA,inf	NA,0.543359	0.000124271	0.000163078
3	chr14:65379175:A:G	65379175	NA,G	NA,A	NA,1	NA,inf	NA,inf	NA,0.596829	0.000124109	0.000165232
3	chr14:65308153:G:A	65308153	NA,A	NA,G	NA,1	NA,-inf	NA,inf	NA,0.487528	0.000124084	0.000160368
3	chr14:65765625:A:G	65765625	NA,G	NA,A	NA,1	NA,inf	NA,inf	NA,0.610354	0.000124077	0.000164553
3	chr14:64710499:G:A	64710499	NA,A	NA,G	NA,1	NA,inf	NA,inf	NA,0.539624	0.000124066	0.000162636
3	chr14:65844662:C:T	65844662	NA,T	NA,C	NA,1	NA,inf	NA,inf	NA,0.552348	0.000123911	0.000162906
3	chr14:65358410:A:C	65358410	C,NA	A,NA	1,NA	inf,NA	inf,NA	1.35477,NA	0.000123862	0.000243015
3	chr14:64770228:T:C	64770228	NA,C	NA,T	NA,1	NA,-inf	NA,inf	NA,0.499729	0.000123636	0.000161183
3	chr14:65841713:T:C	65841713	NA,C	NA,T	NA,1	NA,inf	NA,inf	NA,0.54588	0.000123601	0.000161984
3	chr14:65888149:A:T	65888149	NA,T	NA,A	NA,1	NA,-inf	NA,inf	NA,0.507338	0.000123594	0.000160531
3	chr14:65385894:G:A	65385894	NA,A	NA,G	NA,1	NA,inf	NA,inf	NA,0.612602	0.000123486	0.000163943
3	chr14:65938506:T:C	65938506	NA,C	NA,T	NA,1	NA,inf	NA,inf	NA,0.555265	0.000123458	0.00016185
3	chr14:65172555:C:T	65172555	T,T	C,C	1,1	-inf,inf	inf,inf	0.434854,0.922775	0.000123393	0.000148852
3	chr14:65910032:T:G	65910032	NA,G	NA,T	NA,1	NA,inf	NA,inf	NA,0.565632	0.000123389	0.000162192
3	chr14:65707113:T:C	65707113	C,NA	T,NA	1,NA	inf,NA	inf,NA	1.32583,NA	0.000123378	0.000232203
3	chr14:65650153:G:T	65650153	NA,T	NA,G	NA,1	NA,-inf	NA,inf	NA,0.537098	0.000123131	0.000161578
3	chr14:65621952:T:C	65621952	NA,C	NA,T	NA,1	NA,-inf	NA,inf	NA,0.511193	0.000123066	0.00015939
3	chr14:66044791:T:C	66044791	NA,C	NA,T	NA,1	NA,-inf	NA,inf	NA,0.50227	0.00012305	0.000160909
3	chr14:65825681:A:C	65825681	NA,C	NA,A	NA,1	NA,-inf	NA,inf	NA,0.517962	0.000122932	0.000160936
3	chr14:65820148:C:T	65820148	NA,T	NA,C	NA,1	NA,inf	NA,inf	NA,0.570909	0.000122906	0.000161547
3	chr14:64925633:G:A	64925633	A,NA	G,NA	1,NA	inf,NA	inf,NA	0.588426,NA	0.000122861	0.000154493
3	chr14:65705028:C:T	65705028	NA,T	NA,C	NA,1	NA,-inf	NA,inf	NA,0.566556	0.000122825	0.000163672
3	chr14:64879342:G:A	64879342	NA,A	NA,G	NA,1	NA,inf	NA,inf	NA,0.584945	0.000122818	0.000161362
3	chr14:65753094:A:G	65753094	NA,G	NA,A	NA,1	NA,-inf	NA,inf	NA,0.509736	0.000122807	0.000159058
3	chr14:66087362:A:G	66087362	NA,G	NA,A	NA,1	NA,inf	NA,inf	NA,0.561052	0.000122606	0.000160164
3	chr14:65470136:C:T	65470136	NA,T	NA,C	NA,1	NA,-inf	NA,inf	NA,0.568915	0.000122483	0.000163518
3	chr14:64647482:C:T	64647482	NA,T	NA,C	NA,1	NA,-inf	NA,inf	NA,0.496815	0.000122364	0.000160582
3	chr14:64976518:AAAT:A	64976518	A,NA	AAAT,NA	1,NA	inf,NA	inf,NA	1.39416,NA	0.000122344	0.000160793
3	chr14:65858960:G:T	65858960	NA,T	NA,G	NA,1	NA,inf	NA,inf	NA,0.538758	0.000122332	0.000160137
3	chr14:65859577:T:C	65859577	NA,C	NA,T	NA,1	NA,inf	NA,inf	NA,0.538817	0.000122326	0.000160128
3	chr14:65794179:C:T	65794179	NA,T	NA,C	NA,1	NA,-inf	NA,inf	NA,0.598217	0.000122294	0.000162928
3	chr14:65160776:C:T	65160776	NA,T	NA,C	NA,1	NA,inf	NA,inf	NA,0.511738	0.000122236	0.000161477
3	chr14:65025086:C:T	65025086	NA,T	NA,C	NA,1	NA,-inf	NA,inf	NA,0.50381	0.000122156	0.000160248
3	chr14:65858963:C:A	65858963	NA,A	NA,C	NA,1	NA,inf	NA,inf	NA,0.537173	0.00012206	0.000159781
3	chr14:64863506:C:T	64863506	T,NA	C,NA	1,NA	-inf,NA	inf,NA	0.378195,NA	0.000121963	0.000157445
3	chr14:65914128:T:C	65914128	C,C	T,T	1,1	inf,-inf	inf,inf	1.41183,0.148747	0.000121931	0.000158987
3	chr14:65316627:T:C	65316627	NA,C	NA,T	NA,1	NA,inf	NA,inf	NA,0.587678	0.000121873	0.000159607
3	chr14:64987138:T:C	64987138	NA,C	NA,T	NA,1	NA,inf	NA,inf	NA,0.578562	0.000121795	0.000159782
3	chr14:64725903:T:C	64725903	NA,C	NA,T	NA,1	NA,inf	NA,inf	NA,0.525396	0.000121697	0.000159975
3	chr14:65605248:A:G	65605248	NA,G	NA,A	NA,1	NA,-inf	NA,inf	NA,0.502154	0.000121562	0.000157446
3	chr14:66008656:C:T	66008656	T,T	C,C	1,1	-inf,-inf	inf,inf	1.86637,0.0868061	0.000121546	0.000161396
3	chr14:65099539:C:A	65099539	A,NA	C,NA	1,NA	-inf,NA	inf,NA	5.70468,NA	0.000121444	0.0130728
3	chr14:65768082:A:G	65768082	NA,G	NA,A	NA,1	NA,inf	NA,inf	NA,0.594441	0.000121417	0.000160978
3	chr14:65859508:C:T	65859508	NA,T	NA,C	NA,1	NA,inf	NA,inf	NA,0.533409	0.000121401	0.00015892
3	chr14:64826751:T:A	64826751	NA,A	NA,T	NA,1	NA,inf	NA,inf	NA,0.588926	0.000121367	0.000158707
3	chr14:66120260:G:A	66120260	NA,A	NA,G	NA,1	NA,inf	NA,inf	NA,0.54533	0.000121349	0.000158876
3	chr14:65371100:G:C	65371100	C,NA	G,NA	1,NA	inf,NA	inf,NA	1.33644,NA	0.00012131	0.00023627
3	chr14:65763430:C:T	65763430	T,NA	C,NA	1,NA	inf,NA	inf,NA	1.31021,NA	0.000121231	0.000226199
3	chr14:64827426:C:G	64827426	G,NA	C,NA	1,NA	inf,NA	inf,NA	1.05258,NA	0.000121124	0.000153128
3	chr14:66195850:G:T	66195850	NA,T	NA,G	NA,1	NA,-inf	NA,inf	NA,0.476135	0.000121103	0.000157234
3	chr14:65427097:C:T	65427097	NA,T	NA,C	NA,1	NA,-inf	NA,inf	NA,0.552889	0.000121037	0.000162053
3	chr14:65782053:AC:A	65782053	NA,A	NA,AC	NA,1	NA,-inf	NA,inf	NA,0.499236	0.000120969	0.000156697
3	chr14:65697350:G:T	65697350	NA,T	NA,G	NA,1	NA,-inf	NA,inf	NA,0.524358	0.000120952	0.000158716
3	chr14:64833208:A:G	64833208	NA,G	NA,A	NA,1	NA,inf	NA,inf	NA,0.573063	0.00012095	0.000158379
3	chr14:65772807:C:T	65772807	NA,T	NA,C	NA,1	NA,inf	NA,inf	NA,0.591661	0.000120918	0.000160312
3	chr14:65876156:T:C	65876156	NA,C	NA,T	NA,1	NA,inf	NA,inf	NA,0.507901	0.000120725	0.000157479
3	chr14:65017757:A:G	65017757	NA,G	NA,A	NA,1	NA,-inf	NA,inf	NA,0.495842	0.00012071	0.000158341
3	chr14:65989477:C:T	65989477	NA,T	NA,C	NA,1	NA,-inf	NA,inf	NA,0.496264	0.000120708	0.000156444
3	chr14:65653720:T:C	65653720	NA,C	NA,T	NA,1	NA,-inf	NA,inf	NA,0.522327	0.000120608	0.000158263
3	chr14:65288412:C:T	65288412	NA,T	NA,C	NA,1	NA,inf	NA,inf	NA,0.595688	0.000120518	0.000160082
3	chr14:65123087:T:C	65123087	NA,C	NA,T	NA,1	NA,-inf	NA,inf	NA,0.560579	0.000120516	0.000157325
3	chr14:64882203:A:G	64882203	NA,G	NA,A	NA,1	NA,-inf	NA,inf	NA,0.641515	0.000120496	0.000157922
3	chr14:65022206:C:T	65022206	NA,T	NA,C	NA,1	NA,-inf	NA,inf	NA,0.464805	0.000120457	0.000157766
3	chr14:64804932:A:G	64804932	G,G	A,A	1,1	-inf,-inf	inf,inf	1.40383,0.0279491	0.000120391	0.000146311
3	chr14:66108090:C:T	66108090	NA,T	NA,C	NA,1	NA,inf	NA,inf	NA,0.536327	0.000120281	0.000156958
3	chr14:65940621:T:C	65940621	C,C	T,T	1,1	-inf,inf	inf,inf	1.26765,0.65539	0.000120001	0.000159126
3	chr14:65228200:C:T	65228200	NA,T	NA,C	NA,1	NA,-inf	NA,inf	NA,0.535691	0.000119834	0.000159541
3	chr14:65883370:A:G	65883370	G,G	A,A	1,1	inf,inf	inf,inf	0.19804,1.5656	0.000119806	0.000156719
3	chr14:66136027:A:G	66136027	NA,G	NA,A	NA,1	NA,-inf	NA,inf	NA,0.469787	0.000119776	0.000155669
3	chr14:65823437:T:C	65823437	NA,C	NA,T	NA,1	NA,inf	NA,inf	NA,0.549815	0.000119695	0.000157111
3	chr14:64995903:C:T	64995903	NA,T	NA,C	NA,1	NA,-inf	NA,inf	NA,0.442346	0.000119602	0.000155957
3	chr14:65080038:T:C	65080038	NA,C	NA,T	NA,1	NA,inf	NA,inf	NA,0.628365	0.000119489	0.000157257
3	chr14:64797116:T:A	64797116	NA,A	NA,T	NA,1	NA,inf	NA,inf	NA,0.551319	0.00011948	0.000156388
3	chr14:65944115:C:T	65944115	NA,T	NA,C	NA,1	NA,inf	NA,inf	NA,0.557593	0.000119475	0.000157431
3	chr14:65291395:T:C	65291395	NA,C	NA,T	NA,1	NA,-inf	NA,inf	NA,0.450603	0.000119391	0.000153829
3	chr14:66037280:T:C	66037280	NA,C	NA,T	NA,1	NA,-inf	NA,inf	NA,0.480638	0.000119352	0.000155996
3	chr14:65944008:T:TG	65944008	NA,TG	NA,T	NA,1	NA,inf	NA,inf	NA,0.556622	0.000119313	0.000157216
3	chr14:64757304:G:C	64757304	NA,C	NA,G	NA,1	NA,inf	NA,inf	NA,0.547395	0.000119224	0.000156147
3	chr14:65655737:C:T	65655737	NA,T	NA,C	NA,1	NA,-inf	NA,inf	NA,0.513891	0.000119187	0.000156393
3	chr14:66108173:A:T	66108173	NA,T	NA,A	NA,1	NA,inf	NA,inf	NA,0.529181	0.000119135	0.000155462
3	chr14:65857732:C:T	65857732	NA,T	NA,C	NA,1	NA,inf	NA,inf	NA,0.51966	0.000119103	0.000155911
3	chr14:65258946:G:A	65258946	A,NA	G,NA	1,NA	inf,NA	inf,NA	0.564419,NA	0.00011908	0.00014818
3	chr14:65379421:T:G	65379421	NA,G	NA,T	NA,1	NA,inf	NA,inf	NA,0.565104	0.000118929	0.000158225
3	chr14:65386243:C:T	65386243	T,NA	C,NA	1,NA	inf,NA	inf,NA	1.31659,NA	0.000118912	0.000228782
3	chr14:66007634:A:C	66007634	C,C	A,A	1,1	-inf,inf	inf,inf	1.72389,0.3289	0.00011884	0.000155828
3	chr14:66032429:C:G	66032429	NA,G	NA,C	NA,1	NA,-inf	NA,inf	NA,0.477505	0.000118795	0.000155272
3	chr14:65405367:T:C	65405367	NA,C	NA,T	NA,1	NA,-inf	NA,inf	NA,0.494998	0.000118795	0.000154181
3	chr14:65751816:G:A	65751816	NA,A	NA,G	NA,1	NA,-inf	NA,inf	NA,0.484406	0.000118731	0.000153556
3	chr14:64835335:G:A	64835335	NA,A	NA,G	NA,1	NA,inf	NA,inf	NA,0.560277	0.000118672	0.000155429
3	chr14:64719640:G:A	64719640	NA,A	NA,G	NA,1	NA,inf	NA,inf	NA,0.501882	0.000118627	0.000155409
3	chr14:65764742:A:G	65764742	G,NA	A,NA	1,NA	inf,NA	inf,NA	1.29352,NA	0.000118624	0.000220257
3	chr14:65712830:A:G	65712830	NA,G	NA,A	NA,1	NA,-inf	NA,inf	NA,0.485945	0.000118623	0.000153719
3	chr14:65166154:A:G	65166154	NA,G	NA,A	NA,1	NA,inf	NA,inf	NA,0.554321	0.000118582	0.000155234
3	chr14:65617338:G:A	65617338	NA,A	NA,G	NA,1	NA,-inf	NA,inf	NA,0.465302	0.000118555	0.000153522
3	chr14:65283470:A:T	65283470	NA,T	NA,A	NA,1	NA,-inf	NA,inf	NA,0.444093	0.000118542	0.000153584
3	chr14:66054380:A:G	66054380	NA,G	NA,A	NA,1	NA,-inf	NA,inf	NA,0.474449	0.000118428	0.000154772
3	chr14:65018369:A:G	65018369	NA,G	NA,A	NA,1	NA,-inf	NA,inf	NA,0.482132	0.000118376	0.000155275
3	chr14:64652455:A:G	64652455	NA,G	NA,A	NA,1	NA,inf	NA,inf	NA,0.559776	0.000118364	0.000154585
3	chr14:65179727:C:T	65179727	T,T	C,C	1,1	inf,inf	inf,inf	1.68895,1.13772	0.000118306	0.000153826
3	chr14:65774149:A:C	65774149	NA,C	NA,A	NA,1	NA,-inf	NA,inf	NA,0.48378	0.000118249	0.000153232
3	chr14:66146387:G:A	66146387	NA,A	NA,G	NA,1	NA,-inf	NA,inf	NA,0.500204	0.000118165	0.000154821
3	chr14:65373542:C:CT	65373542	CT,NA	C,NA	1,NA	inf,NA	inf,NA	1.31633,NA	0.000118156	0.000228125
3	chr14:64847849:C:T	64847849	NA,T	NA,C	NA,1	NA,inf	NA,inf	NA,0.586378	0.00011801	0.000153812
3	chr14:66050826:C:CA	66050826	CA,CA	C,C	1,1	-inf,-inf	inf,inf	1.53312,0.0930727	0.000117949	0.000162511
3	chr14:65962030:C:A	65962030	NA,A	NA,C	NA,1	NA,inf	NA,inf	NA,0.546805	0.000117934	0.000155401
3	chr14:65152773:G:T	65152773	NA,T	NA,G	NA,1	NA,-inf	NA,inf	NA,0.463763	0.00011791	0.000154449
3	chr14:65683036:G:A	65683036	NA,A	NA,G	NA,1	NA,-inf	NA,inf	NA,0.514684	0.00011788	0.000155913
3	chr14:64993111:C:T	64993111	NA,T	NA,C	NA,1	NA,-inf	NA,inf	NA,0.478489	0.00011784	0.000154614
3	chr14:66144800:C:G	66144800	NA,G	NA,C	NA,1	NA,inf	NA,inf	NA,0.515806	0.000117837	0.000154066
3	chr14:66204708:C:T	66204708	NA,T	NA,C	NA,1	NA,inf	NA,inf	NA,0.53545	0.000117826	0.000154455
3	chr14:66031975:T:C	66031975	NA,C	NA,T	NA,1	NA,-inf	NA,inf	NA,0.471073	0.000117708	0.000153855
3	chr14:66167248:T:C	66167248	NA,C	NA,T	NA,1	NA,-inf	NA,inf	NA,0.449587	0.000117702	0.000152534
3	chr14:64725185:G:C	64725185	C,NA	G,NA	1,NA	inf,NA	inf,NA	1.06554,NA	0.000117701	0.000157298
3	chr14:64722439:C:G	64722439	NA,G	NA,C	NA,1	NA,-inf	NA,inf	NA,0.471836	0.000117635	0.000153363
3	chr14:65209447:G:T	65209447	NA,T	NA,G	NA,1	NA,-inf	NA,inf	NA,0.456934	0.00011754	0.000152771
3	chr14:65023860:G:A	65023860	NA,A	NA,G	NA,1	NA,-inf	NA,inf	NA,0.476739	0.000117509	0.000154146
3	chr14:64700131:A:G	64700131	NA,G	NA,A	NA,1	NA,inf	NA,inf	NA,0.586169	0.000117509	0.000153873
3	chr14:65302776:A:G	65302776	NA,G	NA,A	NA,1	NA,inf	NA,inf	NA,0.555894	0.000117403	0.000155283
3	chr14:65543151:C:T	65543151	NA,T	NA,C	NA,1	NA,-inf	NA,inf	NA,0.494219	0.000117265	0.000152312
3	chr14:66225075:A:G	66225075	NA,G	NA,A	NA,1	NA,inf	NA,inf	NA,0.514	0.000117228	0.000153326
3	chr14:65409402:C:G	65409402	NA,G	NA,C	NA,1	NA,inf	NA,inf	NA,0.554949	0.000117223	0.000156133
3	chr14:64747140:G:A	64747140	NA,A	NA,G	NA,1	NA,inf	NA,inf	NA,0.523534	0.000117206	0.000153048
3	chr14:64724671:A:G	64724671	NA,G	NA,A	NA,1	NA,inf	NA,inf	NA,0.497395	0.000117078	0.000153877
3	chr14:65982428:C:T	65982428	NA,T	NA,C	NA,1	NA,-inf	NA,inf	NA,0.475124	0.000117073	0.000151819
3	chr14:65034598:G:A	65034598	NA,A	NA,G	NA,1	NA,-inf	NA,inf	NA,0.435765	0.000117021	0.00015226
3	chr14:65730659:G:A	65730659	NA,A	NA,G	NA,1	NA,-inf	NA,inf	NA,0.502331	0.000116995	0.000153559
3	chr14:64823228:A:G	64823228	NA,G	NA,A	NA,1	NA,inf	NA,inf	NA,0.543023	0.000116763	0.000153191
3	chr14:64912215:T:G	64912215	NA,G	NA,T	NA,1	NA,inf	NA,inf	NA,0.382337	0.000116688	0.000152173
3	chr14:65965628:G:A	65965628	NA,A	NA,G	NA,1	NA,-inf	NA,inf	NA,0.469171	0.000116662	0.000152494
3	chr14:64809717:G:A	64809717	A,NA	G,NA	1,NA	inf,NA	inf,NA	0.435436,NA	0.000116651	0.000167133
3	chr14:65257632:C:T	65257632	NA,T	NA,C	NA,1	NA,-inf	NA,inf	NA,0.451362	0.00011662	0.000150769
3	chr14:64858728:G:A	64858728	NA,A	NA,G	NA,1	NA,inf	NA,inf	NA,0.598612	0.000116559	0.000152218
3	chr14:65381082:G:A	65381082	NA,A	NA,G	NA,1	NA,inf	NA,inf	NA,0.56072	0.000116558	0.000154581
3	chr14:66013071:C:T	66013071	NA,T	NA,C	NA,1	NA,inf	NA,inf	NA,0.526071	0.000116419	0.000152162
3	chr14:64812241:G:A	64812241	NA,A	NA,G	NA,1	NA,inf	NA,inf	NA,0.609811	0.000116402	0.000153221
3	chr14:65142766:T:C	65142766	NA,C	NA,T	NA,1	NA,inf	NA,inf	NA,0.520741	0.000116324	0.000152658
3	chr14:66046270:C:T	66046270	T,T	C,C	1,1	-inf,-inf	inf,inf	1.4894,0.17275	0.000116262	0.000159908
3	chr14:65406799:A:C	65406799	NA,C	NA,A	NA,1	NA,inf	NA,inf	NA,0.549278	0.000116252	0.000154822
3	chr14:65868884:T:G	65868884	G,G	T,T	1,1	-inf,-inf	inf,inf	0.267624,1.48431	0.000116248	0.00015192
3	chr14:65841836:T:C	65841836	NA,C	NA,T	NA,1	NA,inf	NA,inf	NA,0.533412	0.000116241	0.00015269
3	chr14:66183066:T:C	66183066	NA,C	NA,T	NA,1	NA,-inf	NA,inf	NA,0.473087	0.000116234	0.000151931
3	chr14:65694620:A:G	65694620	NA,G	NA,A	NA,1	NA,inf	NA,inf	NA,0.560146	0.000116189	0.000153982
3	chr14:65713832:C:A	65713832	NA,A	NA,C	NA,1	NA,-inf	NA,inf	NA,0.528434	0.000116065	0.000154768
3	chr14:65427028:T:G	65427028	NA,G	NA,T	NA,1	NA,-inf	NA,inf	NA,0.529536	0.000116056	0.000154804
3	chr14:65106820:A:G	65106820	NA,G	NA,A	NA,1	NA,-inf	NA,inf	NA,0.432238	0.000116032	0.000150971
3	chr14:65901328:A:G	65901328	NA,G	NA,A	NA,1	NA,-inf	NA,inf	NA,0.500581	0.000115959	0.000152581
3	chr14:65128538:A:T	65128538	T,NA	A,NA	1,NA	-inf,NA	inf,NA	1.20289,NA	0.000115876	0.000144525
3	chr14:65055875:T:C	65055875	NA,C	NA,T	NA,1	NA,-inf	NA,inf	NA,0.463075	0.000115874	0.000152949
3	chr14:64992413:T:A	64992413	NA,A	NA,T	NA,1	NA,-inf	NA,inf	NA,0.465656	0.000115762	0.000151883
3	chr14:64929950:C:A	64929950	A,A	C,C	1,1	-inf,-inf	inf,inf	0.992729,0.0678892	0.000115698	0.000146498
3	chr14:64757502:G:C	64757502	NA,C	NA,G	NA,1	NA,inf	NA,inf	NA,0.524794	0.000115684	0.000151507
3	chr14:65964121:C:T	65964121	NA,T	NA,C	NA,1	NA,-inf	NA,inf	NA,0.462828	0.000115663	0.000151202
3	chr14:64775700:C:T	64775700	T,NA	C,NA	1,NA	-inf,NA	inf,NA	1.39033,NA	0.000115599	0.000149827
3	chr14:65939869:G:A	65939869	NA,A	NA,G	NA,1	NA,inf	NA,inf	NA,0.533388	0.000115562	0.000152283
3	chr14:65144161:T:A	65144161	A,A	T,T	1,1	-inf,-inf	inf,inf	0.431731,1.62419	0.000115515	0.000149936
3	chr14:65006639:G:C	65006639	NA,C	NA,G	NA,1	NA,-inf	NA,inf	NA,0.465904	0.000115479	0.000151477
3	chr14:64838682:T:A	64838682	NA,A	NA,T	NA,1	NA,inf	NA,inf	NA,0.538951	0.000115473	0.000150838
3	chr14:64773767:C:T	64773767	T,T	C,C	1,1	-inf,-inf	inf,inf	1.63499,0.35436	0.000115457	0.000141283
3	chr14:65242827:T:C	65242827	NA,C	NA,T	NA,1	NA,inf	NA,inf	NA,0.534544	0.000115437	0.000152869
3	chr14:65642004:A:G	65642004	NA,G	NA,A	NA,1	NA,inf	NA,inf	NA,0.534307	0.000115402	0.000152551
3	chr14:65835048:A:G	65835048	NA,G	NA,A	NA,1	NA,-inf	NA,inf	NA,0.443674	0.000115383	0.000150937
3	chr14:65804622:C:G	65804622	NA,G	NA,C	NA,1	NA,-inf	NA,inf	NA,0.534809	0.000115218	0.000153701
3	chr14:65187465:T:C	65187465	NA,C	NA,T	NA,1	NA,-inf	NA,inf	NA,0.447355	0.000115216	0.000150892
3	chr14:65900969:C:T	65900969	T,T	C,C	1,1	inf,inf	inf,inf	0.780889,1.06906	0.000115206	0.000142658
3	chr14:65943747:G:A	65943747	NA,A	NA,G	NA,1	NA,inf	NA,inf	NA,0.530601	0.000115126	0.000151677
3	chr14:65834982:C:T	65834982	NA,T	NA,C	NA,1	NA,-inf	NA,inf	NA,0.441933	0.000115067	0.00015053
3	chr14:65941664:A:C	65941664	NA,C	NA,A	NA,1	NA,inf	NA,inf	NA,0.528806	0.000115032	0.000151555
3	chr14:64862469:G:A	64862469	A,A	G,G	1,1	inf,-inf	inf,inf	2.56926,0.304288	0.000114969	0.00014389
3	chr14:66153152:G:A	66153152	NA,A	NA,G	NA,1	NA,inf	NA,inf	NA,0.494179	0.00011496	0.000149829
3	chr14:66180088:G:C	66180088	NA,C	NA,G	NA,1	NA,inf	NA,inf	NA,0.496597	0.000114931	0.000150325
3	chr14:65059495:G:A	65059495	NA,A	NA,G	NA,1	NA,-inf	NA,inf	NA,0.410164	0.000114832	0.00015044
3	chr14:65926208:C:G	65926208	NA,G	NA,C	NA,1	NA,inf	NA,inf	NA,0.501116	0.000114813	0.000150179
3	chr14:65652800:A:G	65652800	NA,G	NA,A	NA,1	NA,inf	NA,inf	NA,0.537177	0.000114675	0.000152695
3	chr14:64683876:G:A	64683876	NA,A	NA,G	NA,1	NA,inf	NA,inf	NA,0.484398	0.000114641	0.00014981
3	chr14:65489079:A:G	65489079	NA,G	NA,A	NA,1	NA,inf	NA,inf	NA,0.540818	0.000114626	0.000152667
3	chr14:65889029:T:C	65889029	NA,C	NA,T	NA,1	NA,inf	NA,inf	NA,0.518848	0.000114617	0.000149889
3	chr14:65127441:T:C	65127441	NA,C	NA,T	NA,1	NA,inf	NA,inf	NA,0.643759	0.0001146	0.000150723
3	chr14:64828928:C:T	64828928	T,T	C,C	1,1	-inf,-inf	inf,inf	1.21909,1.34547	0.000114573	0.000156749
3	chr14:65802859:A:G	65802859	NA,G	NA,A	NA,1	NA,inf	NA,inf	NA,0.540002	0.000114545	0.000152493
3	chr14:64717652:C:T	64717652	NA,T	NA,C	NA,1	NA,inf	NA,inf	NA,0.476017	0.000114481	0.000149983
3	chr14:65426177:A:G	65426177	NA,G	NA,A	NA,1	NA,-inf	NA,inf	NA,0.460898	0.000114468	0.000148388
3	chr14:65231614:A:G	65231614	NA,G	NA,A	NA,1	NA,-inf	NA,inf	NA,0.569246	0.000114455	0.000153389
3	chr14:65677542:C:A	65677542	NA,A	NA,C	NA,1	NA,-inf	NA,inf	NA,0.440855	0.00011444	0.000148261
3	chr14:65711627:A:T	65711627	NA,T	NA,A	NA,1	NA,inf	NA,inf	NA,0.539334	0.000114428	0.000152317
3	chr14:64828064:A:G	64828064	NA,G	NA,A	NA,1	NA,inf	NA,inf	NA,0.530128	0.000114367	0.000149814
3	chr14:65824276:A:C	65824276	NA,C	NA,A	NA,1	NA,-inf	NA,inf	NA,0.481066	0.000114276	0.00015046
3	chr14:65675438:A:G	65675438	NA,G	NA,A	NA,1	NA,-inf	NA,inf	NA,0.457999	0.000114197	0.000148034
3	chr14:65939243:T:C	65939243	NA,C	NA,T	NA,1	NA,inf	NA,inf	NA,0.523491	0.000114175	0.000150431
3	chr14:65853562:C:T	65853562	NA,T	NA,C	NA,1	NA,inf	NA,inf	NA,0.492043	0.000114035	0.00014988
3	chr14:65975390:A:G	65975390	NA,G	NA,A	NA,1	NA,-inf	NA,inf	NA,0.481363	0.000113958	0.00014952
3	chr14:66103358:C:T	66103358	NA,T	NA,C	NA,1	NA,inf	NA,inf	NA,0.485755	0.000113888	0.000148876
3	chr14:65200206:C:T	65200206	NA,T	NA,C	NA,1	NA,inf	NA,inf	NA,0.519189	0.000113879	0.000150015
3	chr14:65501105:T:A	65501105	NA,A	NA,T	NA,1	NA,-inf	NA,inf	NA,0.456886	0.000113834	0.000147576
3	chr14:65641123:A:G	65641123	NA,G	NA,A	NA,1	NA,inf	NA,inf	NA,0.534487	0.000113737	0.00015144
3	chr14:64713771:T:G	64713771	NA,G	NA,T	NA,1	NA,inf	NA,inf	NA,0.511773	0.000113721	0.000148734
3	chr14:65939366:C:T	65939366	NA,T	NA,C	NA,1	NA,inf	NA,inf	NA,0.520317	0.000113701	0.000149804
3	chr14:65718513:C:T	65718513	NA,T	NA,C	NA,1	NA,-inf	NA,inf	NA,0.454445	0.000113688	0.000147134
3	chr14:65522817:G:A	65522817	NA,A	NA,G	NA,1	NA,-inf	NA,inf	NA,0.471056	0.000113673	0.000147681
3	chr14:65654404:C:T	65654404	NA,T	NA,C	NA,1	NA,inf	NA,inf	NA,0.53058	0.000113646	0.000151297
3	chr14:65037882:C:T	65037882	NA,T	NA,C	NA,1	NA,-inf	NA,inf	NA,0.464701	0.000113529	0.000148643
3	chr14:64721445:C:A	64721445	NA,A	NA,C	NA,1	NA,inf	NA,inf	NA,0.498609	0.000113527	0.000148291
3	chr14:64717732:C:T	64717732	NA,T	NA,C	NA,1	NA,inf	NA,inf	NA,0.46975	0.000113505	0.000148704
3	chr14:65128801:CTG:C	65128801	NA,C	NA,CTG	NA,1	NA,-inf	NA,inf	NA,0.517281	0.000113489	0.000148216
3	chr14:65129710:G:A	65129710	NA,A	NA,G	NA,1	NA,inf	NA,inf	NA,0.649198	0.000113483	0.000149238
3	chr14:65087359:T:G	65087359	NA,G	NA,T	NA,1	NA,-inf	NA,inf	NA,0.48483	0.000113395	0.000149797
3	chr14:64718898:C:T	64718898	NA,T	NA,C	NA,1	NA,inf	NA,inf	NA,0.468957	0.000113387	0.00014855
3	chr14:65569443:G:A	65569443	NA,A	NA,G	NA,1	NA,inf	NA,inf	NA,0.540206	0.000113321	0.000150128
3	chr14:65569809:T:C	65569809	NA,C	NA,T	NA,1	NA,inf	NA,inf	NA,0.540682	0.000113315	0.000150125
3	chr14:66158737:C:T	66158737	NA,T	NA,C	NA,1	NA,inf	NA,inf	NA,0.4583	0.000113294	0.000148013
3	chr14:65687420:G:A	65687420	NA,A	NA,G	NA,1	NA,inf	NA,inf	NA,0.540991	0.000113275	0.000150076
3	chr14:65056269:A:G	65056269	NA,G	NA,A	NA,1	NA,-inf	NA,inf	NA,0.400513	0.000113195	0.000148298
3	chr14:65364216:T:C	65364216	NA,C	NA,T	NA,1	NA,inf	NA,inf	NA,0.53909	0.000113178	0.000150146
3	chr14:65373063:C:T	65373063	NA,T	NA,C	NA,1	NA,inf	NA,inf	NA,0.542791	0.000113105	0.000150033
3	chr14:65941774:C:T	65941774	NA,T	NA,C	NA,1	NA,inf	NA,inf	NA,0.515536	0.000113026	0.000148901
3	chr14:65247944:A:G	65247944	G,NA	A,NA	1,NA	-inf,NA	inf,NA	0.742272,NA	0.000113018	0.000132582
3	chr14:65785273:T:C	65785273	C,NA	T,NA	1,NA	inf,NA	inf,NA	1.24282,NA	0.00011297	0.000204136
3	chr14:65479913:G:T	65479913	NA,T	NA,G	NA,1	NA,inf	NA,inf	NA,0.538428	0.000112926	0.000149597
3	chr14:64719922:T:G	64719922	NA,G	NA,T	NA,1	NA,inf	NA,inf	NA,0.464799	0.000112835	0.000147861
3	chr14:65431524:G:T	65431524	T,NA	G,NA	1,NA	inf,NA	inf,NA	0.665581,NA	0.000112736	0.000140553
3	chr14:65536358:T:C	65536358	NA,C	NA,T	NA,1	NA,inf	NA,inf	NA,0.536205	0.000112671	0.000149259
3	chr14:65634134:G:A	65634134	NA,A	NA,G	NA,1	NA,-inf	NA,inf	NA,0.447995	0.000112665	0.00014607
3	chr14:65985614:C:T	65985614	NA,T	NA,C	NA,1	NA,inf	NA,inf	NA,0.484634	0.000112621	0.000147695
3	chr14:65965577:A:C	65965577	C,C	A,A	1,1	inf,-inf	inf,inf	0.122344,1.45666	0.00011259	0.000147482
3	chr14:65965375:GGTATC:G	65965375	NA,G	NA,GGTATC	NA,1	NA,inf	NA,inf	NA,0.507266	0.000112575	0.000148245
3	chr14:65290313:C:T	65290313	NA,T	NA,C	NA,1	NA,-inf	NA,inf	NA,0.41013	0.000112567	0.0001452
3	chr14:65587865:T:G	65587865	NA,G	NA,T	NA,1	NA,-inf	NA,inf	NA,0.400372	0.000112546	0.000145539
3	chr14:65441510:G:A	65441510	NA,A	NA,G	NA,1	NA,inf	NA,inf	NA,0.53606	0.000112518	0.000149067
3	chr14:65743065:A:G	65743065	G,G	A,A	1,1	inf,inf	inf,inf	1.0138,1.31872	0.000112514	0.000207786
3	chr14:65165111:A:G	65165111	G,G	A,A	1,1	inf,inf	inf,inf	0.0501773,1.37313	0.000112511	0.000141982
3	chr14:66105239:A:G	66105239	G,G	A,A	1,1	-inf,-inf	inf,inf	1.81626,0.166409	0.000112495	0.000147832
3	chr14:65937412:C:T	65937412	NA,T	NA,C	NA,1	NA,inf	NA,inf	NA,0.512432	0.000112411	0.000148092
3	chr14:65936970:G:A	65936970	NA,A	NA,G	NA,1	NA,inf	NA,inf	NA,0.512432	0.000112411	0.000148092
3	chr14:65425206:C:T	65425206	NA,T	NA,C	NA,1	NA,inf	NA,inf	NA,0.513017	0.00011231	0.000148421
3	chr14:66155101:C:T	66155101	NA,T	NA,C	NA,1	NA,inf	NA,inf	NA,0.477028	0.000112301	0.000146382
3	chr14:65441140:T:TA	65441140	NA,TA	NA,T	NA,1	NA,inf	NA,inf	NA,0.534261	0.000112265	0.000148727
3	chr14:65179667:T:C	65179667	C,C	T,T	1,1	inf,inf	inf,inf	1.69274,1.1022	0.000112258	0.000145929
3	chr14:65387509:T:C	65387509	NA,C	NA,T	NA,1	NA,-inf	NA,inf	NA,0.505556	0.000112235	0.000149644
3	chr14:65153356:C:T	65153356	NA,T	NA,C	NA,1	NA,-inf	NA,inf	NA,0.476018	0.000112215	0.000148119
3	chr14:65635097:C:T	65635097	NA,T	NA,C	NA,1	NA,-inf	NA,inf	NA,0.503348	0.000112201	0.00014952
3	chr14:65688853:C:T	65688853	NA,T	NA,C	NA,1	NA,inf	NA,inf	NA,0.533051	0.000112129	0.000148539
3	chr14:65626107:G:A	65626107	NA,A	NA,G	NA,1	NA,-inf	NA,inf	NA,0.443713	0.000112009	0.00014523
3	chr14:65705015:A:G	65705015	NA,G	NA,A	NA,1	NA,-inf	NA,inf	NA,0.462878	0.000112005	0.000145632
3	chr14:65167658:C:T	65167658	T,T	C,C	1,1	inf,-inf	inf,inf	2.02523,0.238717	0.000111994	0.000136699
3	chr14:65829790:A:G	65829790	G,NA	A,NA	1,NA	inf,NA	inf,NA	0.883177,NA	0.000111928	0.000147103
3	chr14:65447126:C:CTA	65447126	NA,CTA	NA,C	NA,1	NA,inf	NA,inf	NA,0.531718	0.000111922	0.000148264
3	chr14:65283066:C:A	65283066	NA,A	NA,C	NA,1	NA,inf	NA,inf	NA,0.538524	0.000111889	0.000147824
3	chr14:65858902:TATG:T	65858902	NA,T	NA,TATG	NA,1	NA,inf	NA,inf	NA,0.473492	0.000111889	0.000146478
3	chr14:64993071:C:T	64993071	NA,T	NA,C	NA,1	NA,-inf	NA,inf	NA,0.441082	0.000111884	0.000146787
3	chr14:65572706:A:C	65572706	NA,C	NA,A	NA,1	NA,inf	NA,inf	NA,0.529857	0.00011183	0.000148117
3	chr14:65540951:G:A	65540951	NA,A	NA,G	NA,1	NA,inf	NA,inf	NA,0.521971	0.000111827	0.000148875
3	chr14:66108552:A:G	66108552	NA,G	NA,A	NA,1	NA,inf	NA,inf	NA,0.487481	0.000111773	0.000146104
3	chr14:65998094:A:G	65998094	G,G	A,A	1,1	inf,-inf	inf,inf	0.0573572,1.45622	0.000111749	0.000145966
3	chr14:66194815:C:A	66194815	NA,A	NA,C	NA,1	NA,inf	NA,inf	NA,0.471687	0.000111699	0.000146233
3	chr14:64759596:G:A	64759596	NA,A	NA,G	NA,1	NA,-inf	NA,inf	NA,0.477606	0.000111616	0.00014622
3	chr14:65919559:C:A	65919559	NA,A	NA,C	NA,1	NA,inf	NA,inf	NA,0.510368	0.000111568	0.000147192
3	chr14:66197959:C:T	66197959	NA,T	NA,C	NA,1	NA,inf	NA,inf	NA,0.470715	0.000111552	0.000146041
3	chr14:65397629:C:T	65397629	NA,T	NA,C	NA,1	NA,inf	NA,inf	NA,0.517553	0.000111503	0.00014839
3	chr14:65758579:T:C	65758579	C,NA	T,NA	1,NA	inf,NA	inf,NA	1.25302,NA	0.000111456	0.000205572
3	chr14:65634997:A:G	65634997	NA,G	NA,A	NA,1	NA,-inf	NA,inf	NA,0.439613	0.00011136	0.000144407
3	chr14:66162791:T:C	66162791	C,C	T,T	1,1	inf,-inf	inf,inf	1.17171,0.468558	0.000111355	0.000146459
3	chr14:65162605:A:G	65162605	NA,G	NA,A	NA,1	NA,inf	NA,inf	NA,0.510502	0.000111348	0.000145743
3	chr14:64766210:G:A	64766210	NA,A	NA,G	NA,1	NA,-inf	NA,inf	NA,0.420826	0.000111337	0.000145198
3	chr14:65353197:C:T	65353197	T,NA	C,NA	1,NA	inf,NA	inf,NA	1.27929,NA	0.000111273	0.00021363
3	chr14:66161768:G:A	66161768	A,A	G,G	1,1	inf,-inf	inf,inf	1.20328,0.422875	0.000111155	0.000146169
3	chr14:65747785:A:G	65747785	NA,G	NA,A	NA,1	NA,inf	NA,inf	NA,0.449668	0.000111153	0.000146686
3	chr14:64697966:T:C	64697966	NA,C	NA,T	NA,1	NA,-inf	NA,inf	NA,0.438291	0.000111114	0.00014522
3	chr14:65520527:G:C	65520527	NA,C	NA,G	NA,1	NA,-inf	NA,inf	NA,0.438323	0.000111092	0.000143834
3	chr14:65417405:A:T	65417405	NA,T	NA,A	NA,1	NA,inf	NA,inf	NA,0.51573	0.000111086	0.000147858
3	chr14:65088533:C:T	65088533	T,NA	C,NA	1,NA	-inf,NA	inf,NA	0.244645,NA	0.000111078	0.000140479
3	chr14:65004053:C:T	65004053	NA,T	NA,C	NA,1	NA,-inf	NA,inf	NA,0.436171	0.000111036	0.000145636
3	chr14:65133567:C:T	65133567	NA,T	NA,C	NA,1	NA,-inf	NA,inf	NA,0.397157	0.000111028	0.000144465
3	chr14:65283622:C:T	65283622	NA,T	NA,C	NA,1	NA,-inf	NA,inf	NA,0.403051	0.000110897	0.000143237
3	chr14:65420765:C:T	65420765	NA,T	NA,C	NA,1	NA,-inf	NA,inf	NA,0.437619	0.000110866	0.000143777
3	chr14:65721192:G:A	65721192	NA,A	NA,G	NA,1	NA,-inf	NA,inf	NA,0.43084	0.000110817	0.000144655
3	chr14:65560362:A:G	65560362	NA,G	NA,A	NA,1	NA,-inf	NA,inf	NA,0.401665	0.000110798	0.000143706
3	chr14:65937410:G:A	65937410	NA,A	NA,G	NA,1	NA,inf	NA,inf	NA,0.500638	0.00011075	0.000145896
3	chr14:64672621:G:A	64672621	NA,A	NA,G	NA,1	NA,-inf	NA,inf	NA,0.399781	0.00011069	0.000144796
3	chr14:64796582:C:T	64796582	T,T	C,C	1,1	-inf,-inf	inf,inf	1.5614,0.142626	0.000110663	0.000131791
3	chr14:65291157:C:T	65291157	NA,T	NA,C	NA,1	NA,-inf	NA,inf	NA,0.397467	0.000110615	0.000142729
3	chr14:65055696:T:C	65055696	C,C	T,T	1,1	inf,-inf	inf,inf	1.97798,0.873545	0.000110584	0.000141905
3	chr14:65060945:A:G	65060945	G,NA	A,NA	1,NA	inf,NA	inf,NA	1.30927,NA	0.000110581	0.000154428
3	chr14:66154690:C:T	66154690	T,NA	C,NA	1,NA	-inf,NA	inf,NA	0.755465,NA	0.000110543	0.000142277
3	chr14:65746498:A:G	65746498	NA,G	NA,A	NA,1	NA,inf	NA,inf	NA,0.445415	0.000110519	0.000145842
3	chr14:66009686:G:A	66009686	A,A	G,G	1,1	-inf,inf	inf,inf	1.83268,0.135948	0.000110374	0.000147956
3	chr14:65045777:C:T	65045777	NA,T	NA,C	NA,1	NA,-inf	NA,inf	NA,0.443326	0.000110367	0.000144501
3	chr14:64696314:C:T	64696314	NA,T	NA,C	NA,1	NA,inf	NA,inf	NA,0.474809	0.00011036	0.000144573
3	chr14:64769198:A:G	64769198	NA,G	NA,A	NA,1	NA,-inf	NA,inf	NA,0.420059	0.000110356	0.000144028
3	chr14:65357031:A:G	65357031	NA,G	NA,A	NA,1	NA,inf	NA,inf	NA,0.520788	0.00011035	0.00014625
3	chr14:66194287:A:G	66194287	NA,G	NA,A	NA,1	NA,-inf	NA,inf	NA,0.408306	0.000110285	0.000143194
3	chr14:65169380:A:G	65169380	G,G	A,A	1,1	-inf,inf	inf,inf	0.365302,0.940335	0.000110213	0.000133217
3	chr14:65971154:T:C	65971154	NA,C	NA,T	NA,1	NA,inf	NA,inf	NA,0.482424	0.000110212	0.000144556
3	chr14:65502889:T:G	65502889	NA,G	NA,T	NA,1	NA,inf	NA,inf	NA,0.51913	0.000110193	0.000145924
3	chr14:65511186:C:A	65511186	NA,A	NA,C	NA,1	NA,inf	NA,inf	NA,0.517735	0.000110106	0.000145792
3	chr14:65167763:G:T	65167763	NA,T	NA,G	NA,1	NA,inf	NA,inf	NA,0.501606	0.000110087	0.000144208
3	chr14:65756126:G:GT	65756126	NA,GT	NA,G	NA,1	NA,-inf	NA,inf	NA,0.431138	0.000110053	0.000142789
3	chr14:66023714:T:A	66023714	NA,A	NA,T	NA,1	NA,-inf	NA,inf	NA,0.414538	0.000109968	0.00014362
3	chr14:64730227:C:A	64730227	NA,A	NA,C	NA,1	NA,-inf	NA,inf	NA,0.444864	0.000109817	0.000143841
3	chr14:65486874:G:T	65486874	NA,T	NA,G	NA,1	NA,-inf	NA,inf	NA,0.429967	0.000109751	0.000142346
3	chr14:64733804:C:T	64733804	NA,T	NA,C	NA,1	NA,inf	NA,inf	NA,0.479489	0.000109713	0.000144007
3	chr14:65370503:C:T	65370503	NA,T	NA,C	NA,1	NA,-inf	NA,inf	NA,0.529805	0.000109649	0.000146674
3	chr14:65158089:T:C	65158089	NA,C	NA,T	NA,1	NA,-inf	NA,inf	NA,0.383801	0.000109629	0.000143679
3	chr14:66153874:G:A	66153874	NA,A	NA,G	NA,1	NA,inf	NA,inf	NA,0.458284	0.000109622	0.000142917
3	chr14:65601265:A:C	65601265	NA,C	NA,A	NA,1	NA,-inf	NA,inf	NA,0.428109	0.000109616	0.000142169
3	chr14:65424134:G:A	65424134	NA,A	NA,G	NA,1	NA,-inf	NA,inf	NA,0.428881	0.000109603	0.00014216
3	chr14:65888787:G:A	65888787	NA,A	NA,G	NA,1	NA,inf	NA,inf	NA,0.47162	0.000109555	0.000143942
3	chr14:65453100:G:A	65453100	NA,A	NA,G	NA,1	NA,-inf	NA,inf	NA,0.428333	0.000109511	0.00014204
3	chr14:64734238:A:G	64734238	NA,G	NA,A	NA,1	NA,inf	NA,inf	NA,0.478019	0.000109504	0.000143732
3	chr14:65510747:G:A	65510747	NA,A	NA,G	NA,1	NA,inf	NA,inf	NA,0.51358	0.000109499	0.000144978
3	chr14:65034462:TTGGCAA:T	65034462	NA,T	NA,TTGGCAA	NA,1	NA,-inf	NA,inf	NA,0.396572	0.000109459	0.000143324
3	chr14:65568045:C:T	65568045	NA,T	NA,C	NA,1	NA,-inf	NA,inf	NA,0.426845	0.000109444	0.000141953
3	chr14:65373985:G:A	65373985	NA,A	NA,G	NA,1	NA,-inf	NA,inf	NA,0.527299	0.0001094	0.000145927
3	chr14:65506651:C:T	65506651	NA,T	NA,C	NA,1	NA,-inf	NA,inf	NA,0.426045	0.000109313	0.000141792
3	chr14:65944394:G:T	65944394	NA,T	NA,G	NA,1	NA,inf	NA,inf	NA,0.489677	0.000109281	0.000143918
3	chr14:65468479:A:G	65468479	NA,G	NA,A	NA,1	NA,inf	NA,inf	NA,0.410091	0.000109281	0.000140654
3	chr14:64789262:G:T	64789262	NA,T	NA,G	NA,1	NA,-inf	NA,inf	NA,0.414246	0.000109237	0.000142723
3	chr14:65134576:G:A	65134576	NA,A	NA,G	NA,1	NA,-inf	NA,inf	NA,0.386018	0.000109208	0.000142128
3	chr14:64733422:A:C	64733422	NA,C	NA,A	NA,1	NA,inf	NA,inf	NA,0.475918	0.000109205	0.000143339
3	chr14:65689001:A:G	65689001	NA,G	NA,A	NA,1	NA,-inf	NA,inf	NA,0.407331	0.000109177	0.000141542
3	chr14:65366693:C:T	65366693	NA,T	NA,C	NA,1	NA,inf	NA,inf	NA,0.502583	0.000109165	0.000145285
3	chr14:66024023:T:C	66024023	NA,C	NA,T	NA,1	NA,-inf	NA,inf	NA,0.416973	0.000109156	0.000142712
3	chr14:65854291:G:T	65854291	NA,T	NA,G	NA,1	NA,inf	NA,inf	NA,0.452912	0.000109151	0.00014284
3	chr14:65475452:C:T	65475452	NA,T	NA,C	NA,1	NA,-inf	NA,inf	NA,0.425428	0.000109086	0.000141494
3	chr14:65354217:A:C	65354217	C,NA	A,NA	1,NA	inf,NA	inf,NA	1.26392,NA	0.000109063	0.000208388
3	chr14:65113771:A:C	65113771	NA,C	NA,A	NA,1	NA,-inf	NA,inf	NA,0.486622	0.000109005	0.000142384
3	chr14:65198818:T:C	65198818	NA,C	NA,T	NA,1	NA,inf	NA,inf	NA,0.48511	0.000108967	0.000143503
3	chr14:66199964:C:T	66199964	T,T	C,C	1,1	-inf,inf	inf,inf	1.45429,0.297743	0.000108955	0.000141125
3	chr14:65463559:G:C	65463559	NA,C	NA,G	NA,1	NA,inf	NA,inf	NA,0.501063	0.000108951	0.000144966
3	chr14:65598490:G:C	65598490	NA,C	NA,G	NA,1	NA,inf	NA,inf	NA,0.510216	0.000108948	0.000144268
3	chr14:65695393:CCT:C	65695393	NA,C	NA,CCT	NA,1	NA,inf	NA,inf	NA,0.419991	0.000108908	0.000140796
3	chr14:65655542:A:C	65655542	NA,C	NA,A	NA,1	NA,-inf	NA,inf	NA,0.480297	0.000108892	0.000145036
3	chr14:64710202:T:C	64710202	NA,C	NA,T	NA,1	NA,-inf	NA,inf	NA,0.375267	0.000108888	0.000142641
3	chr14:65498357:G:A	65498357	NA,A	NA,G	NA,1	NA,inf	NA,inf	NA,0.407102	0.000108872	0.000140143
3	chr14:65380482:A:C	65380482	C,NA	A,NA	1,NA	inf,NA	inf,NA	1.2513,NA	0.000108861	0.000205385
3	chr14:65889874:G:A	65889874	NA,A	NA,G	NA,1	NA,inf	NA,inf	NA,0.468171	0.000108853	0.00014302
3	chr14:65270113:A:T	65270113	NA,T	NA,A	NA,1	NA,inf	NA,inf	NA,0.479497	0.000108819	0.000143833
3	chr14:66034676:G:A	66034676	NA,A	NA,G	NA,1	NA,-inf	NA,inf	NA,0.41502	0.000108814	0.000142273
3	chr14:65374784:T:C	65374784	NA,C	NA,T	NA,1	NA,-inf	NA,inf	NA,0.523048	0.000108802	0.000145115
3	chr14:66219096:A:G	66219096	NA,G	NA,A	NA,1	NA,inf	NA,inf	NA,0.463804	0.000108746	0.000141618
3	chr14:66162312:G:A	66162312	NA,A	NA,G	NA,1	NA,-inf	NA,inf	NA,0.436112	0.000108697	0.000142989
3	chr14:66084964:GGACAGA:G	66084964	NA,G	NA,GGACAGA	NA,1	NA,inf	NA,inf	NA,0.441402	0.000108691	0.000142288
3	chr14:65598362:A:G	65598362	NA,G	NA,A	NA,1	NA,inf	NA,inf	NA,0.405563	0.000108608	0.000139851
3	chr14:65311766:T:C	65311766	NA,C	NA,T	NA,1	NA,inf	NA,inf	NA,0.508124	0.000108586	0.000142394
3	chr14:65467445:G:A	65467445	NA,A	NA,G	NA,1	NA,inf	NA,inf	NA,0.498647	0.000108543	0.000144416
3	chr14:65365416:A:G	65365416	NA,G	NA,A	NA,1	NA,inf	NA,inf	NA,0.511505	0.000108538	0.000143925
3	chr14:65600999:G:A	65600999	NA,A	NA,G	NA,1	NA,inf	NA,inf	NA,0.498092	0.000108494	0.000144329
3	chr14:65159194:G:A	65159194	NA,A	NA,G	NA,1	NA,inf	NA,inf	NA,0.486955	0.000108465	0.00014195
3	chr14:65327647:A:C	65327647	NA,C	NA,A	NA,1	NA,-inf	NA,inf	NA,0.524593	0.000108359	0.000145006
3	chr14:65374858:C:T	65374858	NA,T	NA,C	NA,1	NA,-inf	NA,inf	NA,0.519626	0.000108356	0.000144505
3	chr14:65387065:C:T	65387065	NA,T	NA,C	NA,1	NA,-inf	NA,inf	NA,0.518516	0.000108325	0.000144431
3	chr14:65655707:C:T	65655707	NA,T	NA,C	NA,1	NA,inf	NA,inf	NA,0.505653	0.000108311	0.000143414
3	chr14:66154281:T:C	66154281	NA,C	NA,T	NA,1	NA,inf	NA,inf	NA,0.449301	0.000108277	0.000141171
3	chr14:65576100:G:A	65576100	NA,A	NA,G	NA,1	NA,-inf	NA,inf	NA,0.41853	0.000108237	0.000140414
3	chr14:64728617:C:T	64728617	NA,T	NA,C	NA,1	NA,-inf	NA,inf	NA,0.439437	0.000108189	0.000142379
3	chr14:66078634:G:A	66078634	NA,A	NA,G	NA,1	NA,-inf	NA,inf	NA,0.420951	0.000108162	0.000141281
3	chr14:65595605:T:C	65595605	NA,C	NA,T	NA,1	NA,-inf	NA,inf	NA,0.417046	0.000108153	0.000140106
3	chr14:66035556:C:T	66035556	NA,T	NA,C	NA,1	NA,-inf	NA,inf	NA,0.425168	0.000108087	0.000142003
3	chr14:65380333:C:T	65380333	NA,T	NA,C	NA,1	NA,inf	NA,inf	NA,0.506268	0.00010805	0.000143166
3	chr14:65290227:C:A	65290227	NA,A	NA,C	NA,1	NA,-inf	NA,inf	NA,0.418163	0.000108043	0.00013988
3	chr14:65174948:C:T	65174948	NA,T	NA,C	NA,1	NA,-inf	NA,inf	NA,0.377713	0.000108039	0.000141714
3	chr14:65444819:A:G	65444819	NA,G	NA,A	NA,1	NA,inf	NA,inf	NA,0.494225	0.000108026	0.00014371
3	chr14:65087984:T:G	65087984	G,NA	T,NA	1,NA	-inf,NA	inf,NA	1.16218,NA	0.000107972	0.000135048
3	chr14:66050252:A:G	66050252	NA,G	NA,A	NA,1	NA,-inf	NA,inf	NA,0.425848	0.000107954	0.000141412
3	chr14:65395030:C:T	65395030	NA,T	NA,C	NA,1	NA,-inf	NA,inf	NA,0.420438	0.000107928	0.000140061
3	chr14:65638748:A:G	65638748	NA,G	NA,A	NA,1	NA,inf	NA,inf	NA,0.49307	0.000107901	0.00014353
3	chr14:64952353:T:A	64952353	NA,A	NA,T	NA,1	NA,-inf	NA,inf	NA,0.372493	0.000107835	0.000141216
3	chr14:65685286:A:G	65685286	NA,G	NA,A	NA,1	NA,inf	NA,inf	NA,0.492799	0.000107833	0.000143431
3	chr14:64768616:G:C	64768616	NA,C	NA,G	NA,1	NA,-inf	NA,inf	NA,0.402811	0.000107787	0.000140686
3	chr14:65747699:C:T	65747699	NA,T	NA,C	NA,1	NA,inf	NA,inf	NA,0.399999	0.000107729	0.00013872
3	chr14:65291379:G:A	65291379	A,A	G,G	1,1	inf,inf	inf,inf	4.21635,0.765051	0.000107724	0.0603871
3	chr14:65595002:T:C	65595002	NA,C	NA,T	NA,1	NA,inf	NA,inf	NA,0.500645	0.000107696	0.000142593
3	chr14:65132664:G:T	65132664	NA,T	NA,G	NA,1	NA,inf	NA,inf	NA,0.491344	0.000107694	0.000140549
3	chr14:65321468:A:G	65321468	NA,G	NA,A	NA,1	NA,-inf	NA,inf	NA,0.38802	0.000107677	0.000139456
3	chr14:65208579:G:A	65208579	NA,A	NA,G	NA,1	NA,inf	NA,inf	NA,0.451994	0.000107661	0.000141113
3	chr14:65668753:G:C	65668753	NA,C	NA,G	NA,1	NA,inf	NA,inf	NA,0.490493	0.000107623	0.000143094
3	chr14:64961689:C:G	64961689	G,NA	C,NA	1,NA	inf,NA	inf,NA	1.15281,NA	0.000107557	0.000139019
3	chr14:65387008:A:G	65387008	NA,G	NA,A	NA,1	NA,-inf	NA,inf	NA,0.512747	0.000107548	0.000143373
3	chr14:65770099:T:C	65770099	C,NA	T,NA	1,NA	inf,NA	inf,NA	1.22062,NA	0.000107532	0.000195715
3	chr14:65568253:A:G	65568253	NA,G	NA,A	NA,1	NA,inf	NA,inf	NA,0.489648	0.000107496	0.00014297
3	chr14:65607392:G:A	65607392	NA,A	NA,G	NA,1	NA,inf	NA,inf	NA,0.484869	0.000107486	0.00014285
3	chr14:65591952:G:A	65591952	NA,A	NA,G	NA,1	NA,inf	NA,inf	NA,0.499143	0.000107461	0.000142271
3	chr14:64743149:C:T	64743149	T,T	C,C	1,1	-inf,inf	inf,inf	1.24144,0.538832	0.000107404	0.000137394
3	chr14:64687789:A:T	64687789	NA,T	NA,A	NA,1	NA,inf	NA,inf	NA,0.392084	0.000107388	0.000140795
3	chr14:64685974:T:C	64685974	NA,C	NA,T	NA,1	NA,inf	NA,inf	NA,0.395858	0.000107375	0.000140806
3	chr14:65233512:A:G	65233512	NA,G	NA,A	NA,1	NA,-inf	NA,inf	NA,0.404388	0.000107362	0.000139403
3	chr14:65430049:TCA:T	65430049	NA,T	NA,TCA	NA,1	NA,inf	NA,inf	NA,0.489629	0.000107334	0.000142773
3	chr14:65127476:C:A	65127476	NA,A	NA,C	NA,1	NA,inf	NA,inf	NA,0.627259	0.000107292	0.000140896
3	chr14:64771667:A:C	64771667	NA,C	NA,A	NA,1	NA,-inf	NA,inf	NA,0.413748	0.000107283	0.000140351
3	chr14:64744909:G:A	64744909	NA,A	NA,G	NA,1	NA,-inf	NA,inf	NA,0.404949	0.000107275	0.000139926
3	chr14:65463518:C:T	65463518	NA,T	NA,C	NA,1	NA,inf	NA,inf	NA,0.488449	0.000107233	0.000142636
3	chr14:65193433:A:G	65193433	NA,G	NA,A	NA,1	NA,inf	NA,inf	NA,0.451707	0.000107228	0.000141
3	chr14:65496818:G:T	65496818	NA,T	NA,G	NA,1	NA,inf	NA,inf	NA,0.488629	0.0001072	0.000142594
3	chr14:64733782:T:A	64733782	NA,A	NA,T	NA,1	NA,inf	NA,inf	NA,0.461436	0.000107193	0.000140693
3	chr14:65494851:T:G	65494851	NA,G	NA,T	NA,1	NA,inf	NA,inf	NA,0.496906	0.000107173	0.000141881
3	chr14:65689901:T:G	65689901	NA,G	NA,T	NA,1	NA,inf	NA,inf	NA,0.403901	0.000107171	0.000138945
3	chr14:65618249:T:C	65618249	NA,C	NA,T	NA,1	NA,inf	NA,inf	NA,0.496565	0.000107164	0.000141871
3	chr14:65511424:A:G	65511424	NA,G	NA,A	NA,1	NA,inf	NA,inf	NA,0.496404	0.000107138	0.000141811
3	chr14:65779484:A:T	65779484	NA,T	NA,A	NA,1	NA,inf	NA,inf	NA,0.419064	0.000107135	0.000141053
3	chr14:65763314:C:A	65763314	A,A	C,C	1,1	-inf,-inf	inf,inf	1.20169,1.68658	0.000107126	0.000353321
3	chr14:65160515:G:A	65160515	NA,A	NA,G	NA,1	NA,inf	NA,inf	NA,0.27425	0.000107057	0.000139619
3	chr14:65070254:T:C	65070254	NA,C	NA,T	NA,1	NA,-inf	NA,inf	NA,0.361052	0.000107043	0.000140257
3	chr14:66103681:A:G	66103681	G,G	A,A	1,1	-inf,-inf	inf,inf	1.80764,0.068088	0.000107042	0.000140433
3	chr14:65108222:A:C	65108222	NA,C	NA,A	NA,1	NA,-inf	NA,inf	NA,0.447112	0.000107036	0.000140025
3	chr14:64984296:TG:T	64984296	NA,T	NA,TG	NA,1	NA,-inf	NA,inf	NA,0.365828	0.000106991	0.000139635
3	chr14:65467880:T:G	65467880	NA,G	NA,T	NA,1	NA,inf	NA,inf	NA,0.486603	0.000106975	0.000142288
3	chr14:65912160:A:G	65912160	G,G	A,A	1,1	inf,-inf	inf,inf	1.37657,0.0166934	0.000106871	0.000139414
3	chr14:64844276:T:C	64844276	NA,C	NA,T	NA,1	NA,inf	NA,inf	NA,0.510644	0.000106852	0.000139435
3	chr14:64733859:T:G	64733859	NA,G	NA,T	NA,1	NA,inf	NA,inf	NA,0.458785	0.000106833	0.000140218
3	chr14:65105416:C:T	65105416	T,NA	C,NA	1,NA	-inf,NA	inf,NA	1.14214,NA	0.000106807	0.000133588
3	chr14:65120688:C:A	65120688	NA,A	NA,C	NA,1	NA,inf	NA,inf	NA,0.582942	0.000106799	0.000140434
3	chr14:64659973:T:A	64659973	NA,A	NA,T	NA,1	NA,-inf	NA,inf	NA,0.405487	0.00010676	0.000139486
3	chr14:65948422:G:A	65948422	NA,A	NA,G	NA,1	NA,-inf	NA,inf	NA,0.411113	0.000106712	0.000139436
3	chr14:65656102:G:C	65656102	NA,C	NA,G	NA,1	NA,inf	NA,inf	NA,0.49362	0.000106698	0.000141247
3	chr14:65333586:C:T	65333586	NA,T	NA,C	NA,1	NA,inf	NA,inf	NA,0.50109	0.000106676	0.000141694
3	chr14:65068557:T:G	65068557	G,NA	T,NA	1,NA	-inf,NA	inf,NA	1.1646,NA	0.000106672	0.000133571
3	chr14:65426951:C:T	65426951	NA,T	NA,C	NA,1	NA,-inf	NA,inf	NA,0.415369	0.000106647	0.000138603
3	chr14:65506690:G:A	65506690	NA,A	NA,G	NA,1	NA,inf	NA,inf	NA,0.484331	0.000106592	0.000141768
3	chr14:65175372:A:G	65175372	NA,G	NA,A	NA,1	NA,inf	NA,inf	NA,0.46446	0.000106544	0.00014005
3	chr14:65217259:C:A	65217259	NA,A	NA,C	NA,1	NA,inf	NA,inf	NA,0.445747	0.000106543	0.000139704
3	chr14:65391623:G:A	65391623	NA,A	NA,G	NA,1	NA,inf	NA,inf	NA,0.483874	0.000106539	0.000141739
3	chr14:64742892:C:G	64742892	G,G	C,C	1,1	-inf,-inf	inf,inf	0.900792,0.447273	0.000106514	0.000148864
3	chr14:64761992:C:T	64761992	NA,T	NA,C	NA,1	NA,inf	NA,inf	NA,0.464566	0.000106468	0.000139208
3	chr14:65470366:T:C	65470366	NA,C	NA,T	NA,1	NA,-inf	NA,inf	NA,0.407423	0.000106452	0.000138135
3	chr14:65463292:G:A	65463292	NA,A	NA,G	NA,1	NA,inf	NA,inf	NA,0.482427	0.000106376	0.000141475
3	chr14:65481689:T:C	65481689	NA,C	NA,T	NA,1	NA,inf	NA,inf	NA,0.482288	0.000106368	0.000141467
3	chr14:66097239:A:G	66097239	NA,G	NA,A	NA,1	NA,inf	NA,inf	NA,0.43963	0.000106334	0.000139252
3	chr14:65289563:A:T	65289563	T,T	A,A	1,1	inf,inf	inf,inf	3.97254,0.958566	0.000106318	0.0517993
3	chr14:64790554:C:T	64790554	T,T	C,C	1,1	inf,-inf	inf,inf	1.42939,0.371655	0.000106315	0.000144208
3	chr14:64742645:T:C	64742645	NA,C	NA,T	NA,1	NA,inf	NA,inf	NA,0.448567	0.000106313	0.000138883
3	chr14:66032387:T:C	66032387	C,C	T,T	1,1	-inf,inf	inf,inf	1.55131,0.282894	0.000106308	0.000136185
3	chr14:65784477:A:C	65784477	NA,C	NA,A	NA,1	NA,inf	NA,inf	NA,0.482534	0.000106263	0.00014132
3	chr14:64839039:G:A	64839039	NA,A	NA,G	NA,1	NA,inf	NA,inf	NA,0.500609	0.000106217	0.00013913
3	chr14:65460644:A:G	65460644	NA,G	NA,A	NA,1	NA,inf	NA,inf	NA,0.480884	0.00010616	0.000141184
3	chr14:64782697:A:G	64782697	NA,G	NA,A	NA,1	NA,-inf	NA,inf	NA,0.40978	0.000106143	0.000139135
3	chr14:66195026:A:G	66195026	NA,G	NA,A	NA,1	NA,-inf	NA,inf	NA,0.379981	0.000106122	0.00013784
3	chr14:66098011:G:A	66098011	NA,A	NA,G	NA,1	NA,inf	NA,inf	NA,0.4384	0.000106117	0.000138977
3	chr14:65868549:A:C	65868549	NA,C	NA,A	NA,1	NA,inf	NA,inf	NA,0.445158	0.000106099	0.000139367
3	chr14:65377702:C:T	65377702	NA,T	NA,C	NA,1	NA,inf	NA,inf	NA,0.487848	0.000106031	0.000140424
3	chr14:65838629:G:A	65838629	NA,A	NA,G	NA,1	NA,-inf	NA,inf	NA,0.414399	0.000105967	0.000138761
3	chr14:65439541:T:A	65439541	NA,A	NA,T	NA,1	NA,inf	NA,inf	NA,0.467226	0.000105931	0.000139899
3	chr14:65368165:T:C	65368165	C,NA	T,NA	1,NA	inf,NA	inf,NA	1.24362,NA	0.000105849	0.000201836
3	chr14:64856963:A:G	64856963	NA,G	NA,A	NA,1	NA,inf	NA,inf	NA,0.521966	0.00010584	0.000138285
3	chr14:66052165:C:T	66052165	NA,T	NA,C	NA,1	NA,-inf	NA,inf	NA,0.392283	0.000105822	0.000138343
3	chr14:65747985:GT:G	65747985	NA,G	NA,GT	NA,1	NA,inf	NA,inf	NA,0.38667	0.000105809	0.000136306
3	chr14:65946764:G:A	65946764	NA,A	NA,G	NA,1	NA,-inf	NA,inf	NA,0.411516	0.00010567	0.000139153
3	chr14:65378168:C:A	65378168	NA,A	NA,C	NA,1	NA,-inf	NA,inf	NA,0.498852	0.000105655	0.000140812
3	chr14:65844304:A:C	65844304	NA,C	NA,A	NA,1	NA,inf	NA,inf	NA,0.461827	0.000105616	0.000138663
3	chr14:65541517:T:C	65541517	NA,C	NA,T	NA,1	NA,-inf	NA,inf	NA,0.418634	0.000105607	0.000137403
3	chr14:64711204:C:T	64711204	NA,T	NA,C	NA,1	NA,-inf	NA,inf	NA,0.390184	0.000105566	0.00013831
3	chr14:65215080:G:A	65215080	NA,A	NA,G	NA,1	NA,inf	NA,inf	NA,0.436317	0.000105561	0.000138332
3	chr14:64742301:G:A	64742301	NA,A	NA,G	NA,1	NA,inf	NA,inf	NA,0.443357	0.000105559	0.000137905
3	chr14:65633822:G:A	65633822	NA,A	NA,G	NA,1	NA,inf	NA,inf	NA,0.470907	0.000105556	0.000139529
3	chr14:65352357:C:T	65352357	NA,T	NA,C	NA,1	NA,-inf	NA,inf	NA,0.346718	0.000105409	0.000135927
3	chr14:65711362:T:G	65711362	NA,G	NA,T	NA,1	NA,inf	NA,inf	NA,0.47458	0.000105373	0.000140093
3	chr14:65162595:T:A	65162595	NA,A	NA,T	NA,1	NA,-inf	NA,inf	NA,0.421487	0.000105306	0.000137722
3	chr14:64911658:T:C	64911658	NA,C	NA,T	NA,1	NA,-inf	NA,inf	NA,0.535236	0.000105135	0.000137856
3	chr14:65714277:C:T	65714277	T,T	C,C	1,1	inf,inf	inf,inf	1.08452,1.22606	0.000105053	0.000197609
3	chr14:64938873:A:G	64938873	NA,G	NA,A	NA,1	NA,-inf	NA,inf	NA,0.408515	0.000105033	0.000137451
3	chr14:64667540:T:C	64667540	NA,C	NA,T	NA,1	NA,-inf	NA,inf	NA,0.390041	0.000105023	0.000137158
3	chr14:65711613:G:A	65711613	NA,A	NA,G	NA,1	NA,inf	NA,inf	NA,0.471341	0.00010495	0.000139525
3	chr14:65193076:G:A	65193076	NA,A	NA,G	NA,1	NA,inf	NA,inf	NA,0.43762	0.000104947	0.000137614
3	chr14:64721621:C:T	64721621	NA,T	NA,C	NA,1	NA,inf	NA,inf	NA,0.430403	0.000104886	0.000136962
3	chr14:65043715:G:A	65043715	NA,A	NA,G	NA,1	NA,-inf	NA,inf	NA,0.404518	0.000104858	0.000137278
3	chr14:65996943:G:GGCCCCCTCCCA	65996943	NA,GGCCCCCTCCCA	NA,G	NA,1	NA,-inf	NA,inf	NA,0.381325	0.000104811	0.000137224
3	chr14:65737704:A:G	65737704	NA,G	NA,A	NA,1	NA,-inf	NA,inf	NA,0.418482	0.000104704	0.000137381
3	chr14:65810047:C:A	65810047	NA,A	NA,C	NA,1	NA,-inf	NA,inf	NA,0.45855	0.000104672	0.000139277
3	chr14:65067665:C:T	65067665	T,NA	C,NA	1,NA	-inf,NA	inf,NA	1.1519,NA	0.000104656	0.000131096
3	chr14:65173492:G:A	65173492	A,A	G,G	1,1	-inf,inf	inf,inf	0.426735,0.660714	0.000104637	0.000127492
3	chr14:65389951:G:A	65389951	NA,A	NA,G	NA,1	NA,inf	NA,inf	NA,0.469126	0.000104631	0.000139162
3	chr14:65505171:C:T	65505171	NA,T	NA,C	NA,1	NA,-inf	NA,inf	NA,0.52874	0.000104623	0.00013954
3	chr14:65163744:G:A	65163744	NA,A	NA,G	NA,1	NA,inf	NA,inf	NA,0.459693	0.000104622	0.000136953
3	chr14:65577608:AAT:A	65577608	NA,A	NA,AAT	NA,1	NA,inf	NA,inf	NA,0.461562	0.000104596	0.000138869
3	chr14:65776081:A:G	65776081	NA,G	NA,A	NA,1	NA,inf	NA,inf	NA,0.46781	0.000104574	0.000139019
3	chr14:66048840:C:G	66048840	NA,G	NA,C	NA,1	NA,-inf	NA,inf	NA,0.383229	0.000104559	0.0001367
3	chr14:65826695:T:G	65826695	NA,G	NA,T	NA,1	NA,inf	NA,inf	NA,0.432887	0.00010454	0.000137242
3	chr14:65867620:C:T	65867620	NA,T	NA,C	NA,1	NA,inf	NA,inf	NA,0.398506	0.000104536	0.000136138
3	chr14:65875385:A:G	65875385	NA,G	NA,A	NA,1	NA,inf	NA,inf	NA,0.460165	0.000104497	0.000137462
3	chr14:66063760:C:T	66063760	NA,T	NA,C	NA,1	NA,-inf	NA,inf	NA,0.387365	0.000104486	0.000136496
3	chr14:64677241:G:GT	64677241	NA,GT	NA,G	NA,1	NA,-inf	NA,inf	NA,0.371627	0.000104441	0.00013683
3	chr14:65761674:T:C	65761674	C,NA	T,NA	1,NA	inf,NA	inf,NA	1.20367,NA	0.000104324	0.000189585
3	chr14:65385190:C:T	65385190	NA,T	NA,C	NA,1	NA,inf	NA,inf	NA,0.462126	0.000104309	0.000138585
3	chr14:65349675:G:A	65349675	A,NA	G,NA	1,NA	inf,NA	inf,NA	1.23221,NA	0.000104298	0.000197401
3	chr14:65969595:C:T	65969595	NA,T	NA,C	NA,1	NA,-inf	NA,inf	NA,0.388166	0.000104278	0.000136295
3	chr14:65842897:A:C	65842897	C,C	A,A	1,1	-inf,-inf	inf,inf	1.32856,0.45836	0.000104257	0.000138131
3	chr14:65830059:A:G	65830059	NA,G	NA,A	NA,1	NA,inf	NA,inf	NA,0.389089	0.000104228	0.000136117
3	chr14:66115631:A:G	66115631	NA,G	NA,A	NA,1	NA,inf	NA,inf	NA,0.38673	0.000104195	0.000136102
3	chr14:66108129:T:A	66108129	NA,A	NA,T	NA,1	NA,inf	NA,inf	NA,0.427878	0.000104182	0.00013604
3	chr14:66153515:A:G	66153515	NA,G	NA,A	NA,1	NA,inf	NA,inf	NA,0.421922	0.000104177	0.000135892
3	chr14:65247982:A:G	65247982	NA,G	NA,A	NA,1	NA,-inf	NA,inf	NA,0.362582	0.000104158	0.000135787
3	chr14:66154277:C:G	66154277	NA,G	NA,C	NA,1	NA,inf	NA,inf	NA,0.422167	0.000104135	0.000135838
3	chr14:66196447:T:C	66196447	NA,C	NA,T	NA,1	NA,-inf	NA,inf	NA,0.365958	0.000104133	0.000135289
3	chr14:65011471:A:C	65011471	NA,C	NA,A	NA,1	NA,-inf	NA,inf	NA,0.387819	0.00010412	0.000136539
3	chr14:65706603:A:G	65706603	NA,G	NA,A	NA,1	NA,inf	NA,inf	NA,0.463583	0.000104114	0.000138333
3	chr14:66123893:T:C	66123893	NA,C	NA,T	NA,1	NA,inf	NA,inf	NA,0.38624	0.000104111	0.000135991
3	chr14:65382057:C:T	65382057	NA,T	NA,C	NA,1	NA,inf	NA,inf	NA,0.465075	0.000104054	0.000138368
3	chr14:65347885:C:T	65347885	NA,T	NA,C	NA,1	NA,inf	NA,inf	NA,0.44928	0.000104044	0.000137439
3	chr14:65196000:A:G	65196000	G,NA	A,NA	1,NA	-inf,NA	inf,NA	1.23158,NA	0.000104006	0.000144437
3	chr14:65803027:C:T	65803027	NA,T	NA,C	NA,1	NA,-inf	NA,inf	NA,0.433402	0.000103985	0.000138483
3	chr14:64993520:G:A	64993520	NA,A	NA,G	NA,1	NA,-inf	NA,inf	NA,0.34778	0.000103847	0.000135196
3	chr14:65831020:G:A	65831020	NA,A	NA,G	NA,1	NA,-inf	NA,inf	NA,0.400782	0.00010382	0.000135813
3	chr14:65546327:A:G	65546327	NA,G	NA,A	NA,1	NA,inf	NA,inf	NA,0.462219	0.000103809	0.000137987
3	chr14:65504686:G:C	65504686	NA,C	NA,G	NA,1	NA,inf	NA,inf	NA,0.46191	0.000103768	0.000137934
3	chr14:66082719:T:C	66082719	NA,C	NA,T	NA,1	NA,inf	NA,inf	NA,0.424439	0.000103726	0.000135865
3	chr14:65158376:G:T	65158376	NA,T	NA,G	NA,1	NA,-inf	NA,inf	NA,0.372825	0.000103725	0.000135834
3	chr14:65717790:C:T	65717790	NA,T	NA,C	NA,1	NA,-inf	NA,inf	NA,0.408561	0.000103713	0.000134914
3	chr14:65384492:A:G	65384492	NA,G	NA,A	NA,1	NA,-inf	NA,inf	NA,0.482662	0.00010367	0.00013808
3	chr14:64810329:C:T	64810329	NA,T	NA,C	NA,1	NA,inf	NA,inf	NA,0.433651	0.000103655	0.000135557
3	chr14:65594793:C:T	65594793	NA,T	NA,C	NA,1	NA,inf	NA,inf	NA,0.379661	0.000103625	0.000133981
3	chr14:65941497:T:G	65941497	NA,G	NA,T	NA,1	NA,-inf	NA,inf	NA,0.406928	0.000103617	0.000136549
3	chr14:64668779:C:T	64668779	T,NA	C,NA	1,NA	inf,NA	inf,NA	0.831216,NA	0.00010361	0.000131943
3	chr14:65697660:G:C	65697660	NA,C	NA,G	NA,1	NA,inf	NA,inf	NA,0.455871	0.000103582	0.000136892
3	chr14:65087299:A:G	65087299	G,NA	A,NA	1,NA	-inf,NA	inf,NA	1.13523,NA	0.000103566	0.000129711
3	chr14:65391842:G:A	65391842	NA,A	NA,G	NA,1	NA,-inf	NA,inf	NA,0.385556	0.000103467	0.000134279
3	chr14:65456847:T:C	65456847	NA,C	NA,T	NA,1	NA,-inf	NA,inf	NA,0.391631	0.000103425	0.000134424
3	chr14:64739148:G:A	64739148	NA,A	NA,G	NA,1	NA,-inf	NA,inf	NA,0.382284	0.000103423	0.000135162
3	chr14:65413647:C:T	65413647	NA,T	NA,C	NA,1	NA,inf	NA,inf	NA,0.458601	0.000103388	0.000137414
3	chr14:65599262:A:AT	65599262	NA,AT	NA,A	NA,1	NA,inf	NA,inf	NA,0.453297	0.000103314	0.000136551
3	chr14:66060183:A:G	66060183	NA,G	NA,A	NA,1	NA,-inf	NA,inf	NA,0.378527	0.000103307	0.000134967
3	chr14:65736288:T:C	65736288	NA,C	NA,T	NA,1	NA,inf	NA,inf	NA,0.457437	0.000103288	0.000137259
3	chr14:65339119:C:T	65339119	NA,T	NA,C	NA,1	NA,-inf	NA,inf	NA,0.331247	0.000103253	0.000133211
3	chr14:65098138:T:C	65098138	C,C	T,T	1,1	-inf,inf	inf,inf	6.19548,0.572578	0.000103222	0.0204121
3	chr14:66046605:G:GTGAT	66046605	NA,GTGAT	NA,G	NA,1	NA,-inf	NA,inf	NA,0.391222	0.000103194	0.000135161
3	chr14:65987677:C:T	65987677	NA,T	NA,C	NA,1	NA,-inf	NA,inf	NA,0.384453	0.00010316	0.000134856
3	chr14:66046730:G:C	66046730	NA,C	NA,G	NA,1	NA,-inf	NA,inf	NA,0.372629	0.000103096	0.000134794
3	chr14:66118934:C:T	66118934	NA,T	NA,C	NA,1	NA,inf	NA,inf	NA,0.379269	0.000103013	0.000134558
3	chr14:65697512:T:G	65697512	NA,G	NA,T	NA,1	NA,inf	NA,inf	NA,0.455521	0.000103001	0.000136874
3	chr14:65046134:G:A	65046134	NA,A	NA,G	NA,1	NA,-inf	NA,inf	NA,0.391235	0.000102999	0.000134864
3	chr14:65370293:C:T	65370293	NA,T	NA,C	NA,1	NA,inf	NA,inf	NA,0.456797	0.000102974	0.000136922
3	chr14:65982482:A:G	65982482	NA,G	NA,A	NA,1	NA,-inf	NA,inf	NA,0.378572	0.00010297	0.000134594
3	chr14:65117323:C:T	65117323	NA,T	NA,C	NA,1	NA,inf	NA,inf	NA,0.590843	0.000102958	0.00013519
3	chr14:65607972:G:A	65607972	NA,A	NA,G	NA,1	NA,inf	NA,inf	NA,0.373573	0.000102932	0.000133516
3	chr14:65020221:G:A	65020221	NA,A	NA,G	NA,1	NA,inf	NA,inf	NA,0.125673	0.000102913	0.000134236
3	chr14:66066161:T:C	66066161	NA,C	NA,T	NA,1	NA,-inf	NA,inf	NA,0.375755	0.000102803	0.00013423
3	chr14:65809292:C:T	65809292	NA,T	NA,C	NA,1	NA,-inf	NA,inf	NA,0.450376	0.000102786	0.000136954
3	chr14:66208820:C:T	66208820	NA,T	NA,C	NA,1	NA,inf	NA,inf	NA,0.410315	0.000102699	0.000134318
3	chr14:65206944:G:A	65206944	NA,A	NA,G	NA,1	NA,inf	NA,inf	NA,0.42543	0.000102618	0.000134881
3	chr14:65946943:C:T	65946943	NA,T	NA,C	NA,1	NA,-inf	NA,inf	NA,0.38844	0.000102581	0.000135055
3	chr14:64973406:G:A	64973406	A,NA	G,NA	1,NA	inf,NA	inf,NA	0.320075,NA	0.000102557	0.000136102
3	chr14:65633359:C:T	65633359	NA,T	NA,C	NA,1	NA,inf	NA,inf	NA,0.362936	0.000102516	0.000132171
3	chr14:65796810:A:G	65796810	NA,G	NA,A	NA,1	NA,-inf	NA,inf	NA,0.449415	0.000102505	0.000136656
3	chr14:64999687:C:A	64999687	NA,A	NA,C	NA,1	NA,inf	NA,inf	NA,0.455693	0.000102417	0.000134014
3	chr14:64945100:G:A	64945100	NA,A	NA,G	NA,1	NA,inf	NA,inf	NA,0.452871	0.00010241	0.000133919
3	chr14:65219406:G:A	65219406	NA,A	NA,G	NA,1	NA,inf	NA,inf	NA,0.44763	0.000102379	0.000135004
3	chr14:66013787:C:T	66013787	NA,T	NA,C	NA,1	NA,-inf	NA,inf	NA,0.358656	0.000102374	0.000133736
3	chr14:65547202:G:T	65547202	T,NA	G,NA	1,NA	inf,NA	inf,NA	1.19594,NA	0.000102325	0.000187101
3	chr14:66071828:TA:T	66071828	NA,T	NA,TA	NA,1	NA,inf	NA,inf	NA,0.408379	0.000102269	0.00013382
3	chr14:65044457:G:A	65044457	NA,A	NA,G	NA,1	NA,-inf	NA,inf	NA,0.327573	0.000102242	0.000133954
3	chr14:65966697:A:G	65966697	NA,G	NA,A	NA,1	NA,inf	NA,inf	NA,0.412166	0.000102158	0.000133718
3	chr14:65774163:C:T	65774163	NA,T	NA,C	NA,1	NA,inf	NA,inf	NA,0.448346	0.000102095	0.000135618
3	chr14:65471233:C:G	65471233	NA,G	NA,C	NA,1	NA,-inf	NA,inf	NA,0.381818	0.000102076	0.000132701
3	chr14:65700641:C:T	65700641	NA,T	NA,C	NA,1	NA,-inf	NA,inf	NA,0.377379	0.000102065	0.000132821
3	chr14:65799690:T:C	65799690	NA,C	NA,T	NA,1	NA,-inf	NA,inf	NA,0.383386	0.000102056	0.000132622
3	chr14:66002876:C:A	66002876	A,A	C,C	1,1	-inf,-inf	inf,inf	1.67863,0.27006	0.000101899	0.00013665
3	chr14:65922480:G:A	65922480	A,NA	G,NA	1,NA	-inf,NA	inf,NA	0.765159,NA	0.000101871	0.000134547
3	chr14:65147784:C:A	65147784	NA,A	NA,C	NA,1	NA,-inf	NA,inf	NA,0.335914	0.000101816	0.00013345
3	chr14:65585323:G:A	65585323	NA,A	NA,G	NA,1	NA,inf	NA,inf	NA,0.439192	0.000101776	0.00013506
3	chr14:65389415:A:G	65389415	NA,G	NA,A	NA,1	NA,-inf	NA,inf	NA,0.503239	0.000101713	0.000135552
3	chr14:65722649:C:G	65722649	G,NA	C,NA	1,NA	inf,NA	inf,NA	1.18402,NA	0.000101644	0.000184254
3	chr14:65871297:A:G	65871297	NA,G	NA,A	NA,1	NA,inf	NA,inf	NA,0.410736	0.000101642	0.000133488
3	chr14:65154496:A:C	65154496	NA,C	NA,A	NA,1	NA,inf	NA,inf	NA,0.410185	0.000101637	0.000133128
3	chr14:66145334:C:T	66145334	NA,T	NA,C	NA,1	NA,inf	NA,inf	NA,0.409894	0.000101624	0.000133089
3	chr14:65111285:C:T	65111285	NA,T	NA,C	NA,1	NA,-inf	NA,inf	NA,0.240485	0.000101437	0.00013222
3	chr14:65119292:G:A	65119292	NA,A	NA,G	NA,1	NA,inf	NA,inf	NA,0.536538	0.000101432	0.000133334
3	chr14:65948776:C:T	65948776	NA,T	NA,C	NA,1	NA,inf	NA,inf	NA,0.413768	0.00010142	0.000132984
3	chr14:65482802:A:G	65482802	NA,G	NA,A	NA,1	NA,-inf	NA,inf	NA,0.390055	0.000101388	0.000132577
3	chr14:65789327:C:T	65789327	NA,T	NA,C	NA,1	NA,inf	NA,inf	NA,0.447652	0.000101256	0.000133808
3	chr14:65786368:CAG:C	65786368	NA,C	NA,CAG	NA,1	NA,-inf	NA,inf	NA,0.355147	0.000101243	0.000131438
3	chr14:66045882:C:T	66045882	NA,T	NA,C	NA,1	NA,-inf	NA,inf	NA,0.359131	0.00010123	0.000132371
3	chr14:65290013:C:T	65290013	NA,T	NA,C	NA,1	NA,-inf	NA,inf	NA,0.459536	0.00010119	0.000134477
3	chr14:66213944:G:A	66213944	NA,A	NA,G	NA,1	NA,inf	NA,inf	NA,0.395946	0.00010114	0.000132085
3	chr14:64666317:T:G	64666317	NA,G	NA,T	NA,1	NA,-inf	NA,inf	NA,0.360793	0.000101063	0.000132023
3	chr14:65901541:C:T	65901541	NA,T	NA,C	NA,1	NA,inf	NA,inf	NA,0.407105	0.000101052	0.000132801
3	chr14:65741265:T:G	65741265	NA,G	NA,T	NA,1	NA,-inf	NA,inf	NA,0.366625	0.000101038	0.000131241
3	chr14:64832789:T:A	64832789	NA,A	NA,T	NA,1	NA,-inf	NA,inf	NA,0.34913	0.000101018	0.000132136
3	chr14:65145552:C:T	65145552	NA,T	NA,C	NA,1	NA,-inf	NA,inf	NA,0.367259	0.000101013	0.00013215
3	chr14:66009586:T:C	66009586	C,C	T,T	1,1	-inf,inf	inf,inf	1.73449,0.190032	0.000101008	0.000133884
3	chr14:65706581:G:T	65706581	NA,T	NA,G	NA,1	NA,inf	NA,inf	NA,0.360183	0.000100982	0.000131061
3	chr14:65690221:T:A	65690221	NA,A	NA,T	NA,1	NA,inf	NA,inf	NA,0.360183	0.000100982	0.000131061
3	chr14:66117511:T:C	66117511	NA,C	NA,T	NA,1	NA,inf	NA,inf	NA,0.387797	0.000100975	0.000131845
3	chr14:66030741:G:A	66030741	NA,A	NA,G	NA,1	NA,inf	NA,inf	NA,0.394514	0.000100968	0.000131957
3	chr14:65053608:G:T	65053608	T,NA	G,NA	1,NA	-inf,NA	inf,NA	1.1844,NA	0.000100953	0.000126382
3	chr14:65700729:G:C	65700729	NA,C	NA,G	NA,1	NA,inf	NA,inf	NA,0.359733	0.000100927	0.00013099
3	chr14:65934088:A:G	65934088	NA,G	NA,A	NA,1	NA,inf	NA,inf	NA,0.400037	0.000100877	0.000132277
3	chr14:65704970:T:C	65704970	NA,C	NA,T	NA,1	NA,-inf	NA,inf	NA,0.33751	0.000100858	0.000130764
3	chr14:64835643:A:C	64835643	NA,C	NA,A	NA,1	NA,-inf	NA,inf	NA,0.347843	0.000100851	0.000131918
3	chr14:65877873:A:G	65877873	NA,G	NA,A	NA,1	NA,inf	NA,inf	NA,0.405038	0.000100837	0.000132435
3	chr14:65248703:T:C	65248703	C,C	T,T	1,1	inf,-inf	inf,inf	0.889284,1.0616	0.000100836	0.000132021
3	chr14:65973654:G:A	65973654	NA,A	NA,G	NA,1	NA,-inf	NA,inf	NA,0.367571	0.000100813	0.000131977
3	chr14:64728495:T:C	64728495	NA,C	NA,T	NA,1	NA,inf	NA,inf	NA,0.413781	0.00010081	0.000131797
3	chr14:65588445:T:C	65588445	NA,C	NA,T	NA,1	NA,inf	NA,inf	NA,0.436856	0.000100782	0.000133871
3	chr14:65278431:G:T	65278431	NA,T	NA,G	NA,1	NA,inf	NA,inf	NA,0.453757	0.000100778	0.000133591
3	chr14:65070195:T:A	65070195	NA,A	NA,T	NA,1	NA,-inf	NA,inf	NA,0.31756	0.00010074	0.000132026
3	chr14:66045527:A:C	66045527	NA,C	NA,A	NA,1	NA,-inf	NA,inf	NA,0.354326	0.00010069	0.00013166
3	chr14:65431924:T:C	65431924	NA,C	NA,T	NA,1	NA,inf	NA,inf	NA,0.444652	0.000100689	0.000133189
3	chr14:65475791:A:G	65475791	NA,G	NA,A	NA,1	NA,-inf	NA,inf	NA,0.370846	0.000100681	0.000130908
3	chr14:64685416:G:GCACC	64685416	NA,GCACC	NA,G	NA,1	NA,-inf	NA,inf	NA,0.372009	0.00010066	0.000131671
3	chr14:65445777:C:T	65445777	NA,T	NA,C	NA,1	NA,inf	NA,inf	NA,0.444406	0.000100647	0.000133132
3	chr14:65481347:C:T	65481347	NA,T	NA,C	NA,1	NA,inf	NA,inf	NA,0.34798	0.000100642	0.000129807
3	chr14:65353773:A:G	65353773	NA,G	NA,A	NA,1	NA,-inf	NA,inf	NA,0.462547	0.000100641	0.000134517
3	chr14:65964085:C:T	65964085	NA,T	NA,C	NA,1	NA,-inf	NA,inf	NA,0.365645	0.000100592	0.000131531
3	chr14:65581188:T:G	65581188	NA,G	NA,T	NA,1	NA,inf	NA,inf	NA,0.435006	0.000100581	0.000133595
3	chr14:64838587:C:T	64838587	T,T	C,C	1,1	-inf,inf	inf,inf	2.27119,0.505525	0.000100549	0.000125162
3	chr14:65844495:AAG:A	65844495	NA,A	NA,AAG	NA,1	NA,inf	NA,inf	NA,0.373117	0.000100548	0.0001313
3	chr14:64686546:C:T	64686546	NA,T	NA,C	NA,1	NA,inf	NA,inf	NA,0.438936	0.000100544	0.000131985
3	chr14:65218378:T:C	65218378	NA,C	NA,T	NA,1	NA,-inf	NA,inf	NA,0.456631	0.000100446	0.00013403
3	chr14:65778245:T:C	65778245	NA,C	NA,T	NA,1	NA,inf	NA,inf	NA,0.434125	0.00010042	0.000133383
3	chr14:64817603:G:A	64817603	A,NA	G,NA	1,NA	inf,NA	inf,NA	0.245213,NA	0.000100411	0.000129754
3	chr14:65660536:C:G	65660536	NA,G	NA,C	NA,1	NA,inf	NA,inf	NA,0.433917	0.000100405	0.000133311
3	chr14:65689218:GTAT:G	65689218	NA,G	NA,GTAT	NA,1	NA,-inf	NA,inf	NA,0.380425	0.000100384	0.000130673
3	chr14:65782012:G:C	65782012	NA,C	NA,G	NA,1	NA,inf	NA,inf	NA,0.434576	0.000100381	0.000133862
3	chr14:64812558:C:T	64812558	NA,T	NA,C	NA,1	NA,inf	NA,inf	NA,0.418345	0.000100374	0.000131413
3	chr14:65887764:G:A	65887764	NA,A	NA,G	NA,1	NA,inf	NA,inf	NA,0.398451	0.000100337	0.000132
3	chr14:64771346:T:C	64771346	NA,C	NA,T	NA,1	NA,inf	NA,inf	NA,0.40632	0.000100287	0.000131227
3	chr14:65281051:T:C	65281051	NA,C	NA,T	NA,1	NA,inf	NA,inf	NA,0.45001	0.000100271	0.000132922
3	chr14:66187330:C:T	66187330	NA,T	NA,C	NA,1	NA,inf	NA,inf	NA,0.390192	0.000100219	0.000130556
3	chr14:64884528:G:T	64884528	NA,T	NA,G	NA,1	NA,inf	NA,inf	NA,0.405018	0.000100218	0.000131544
3	chr14:65847831:G:A	65847831	NA,A	NA,G	NA,1	NA,inf	NA,inf	NA,0.365404	0.000100179	0.000130547
3	chr14:65992065:G:A	65992065	NA,A	NA,G	NA,1	NA,-inf	NA,inf	NA,0.361836	0.000100174	0.00013114
3	chr14:65228262:C:T	65228262	NA,T	NA,C	NA,1	NA,inf	NA,inf	NA,0.433391	0.00010005	0.000132121
3	chr14:65555937:T:C	65555937	NA,C	NA,T	NA,1	NA,-inf	NA,inf	NA,0.451845	0.000100049	0.000133133
3	chr14:65560080:A:G	65560080	NA,G	NA,A	NA,1	NA,-inf	NA,inf	NA,0.329751	0.000100025	0.000129673
3	chr14:65906666:A:T	65906666	NA,T	NA,A	NA,1	NA,inf	NA,inf	NA,0.398859	0.000100021	0.000131466
3	chr14:65906667:C:T	65906667	NA,T	NA,C	NA,1	NA,inf	NA,inf	NA,0.398859	0.000100021	0.000131466
3	chr14:65776327:G:C	65776327	NA,C	NA,G	NA,1	NA,-inf	NA,inf	NA,0.409124	9.99388e-05	0.000133409
3	chr14:65633705:G:A	65633705	NA,A	NA,G	NA,1	NA,-inf	NA,inf	NA,0.313242	9.98887e-05	0.00012943
3	chr14:65875170:T:G	65875170	NA,G	NA,T	NA,1	NA,inf	NA,inf	NA,0.396529	9.9855e-05	0.000131136
3	chr14:65618818:T:A	65618818	NA,A	NA,T	NA,1	NA,inf	NA,inf	NA,0.424404	9.98098e-05	0.000131858
3	chr14:65030145:G:A	65030145	NA,A	NA,G	NA,1	NA,-inf	NA,inf	NA,0.356181	9.97696e-05	0.000130865
3	chr14:65205618:TGTGTGTGTGTGTGTGCGC:T	65205618	NA,T	NA,TGTGTGTGTGTGTGTGCGC	NA,1	NA,inf	NA,inf	NA,0.431784	9.9709e-05	0.000131539
3	chr14:65941401:G:A	65941401	A,NA	G,NA	1,NA	inf,NA	inf,NA	0.90408,NA	9.96496e-05	0.000133141
3	chr14:65649309:A:T	65649309	NA,T	NA,A	NA,1	NA,inf	NA,inf	NA,0.427597	9.9643e-05	0.000132333
3	chr14:65326450:T:C	65326450	C,C	T,T	1,1	-inf,-inf	inf,inf	4.38566,1.23326	9.9597e-05	0.0437472
3	chr14:65823431:T:C	65823431	NA,C	NA,T	NA,1	NA,-inf	NA,inf	NA,0.373529	9.952e-05	0.000130666
3	chr14:65732357:T:C	65732357	NA,C	NA,T	NA,1	NA,-inf	NA,inf	NA,0.326852	9.9493e-05	0.000129027
3	chr14:65713351:G:T	65713351	T,NA	G,NA	1,NA	inf,NA	inf,NA	1.16777,NA	9.94576e-05	0.0001794
3	chr14:65867240:T:A	65867240	NA,A	NA,T	NA,1	NA,-inf	NA,inf	NA,0.353331	9.94338e-05	0.000130837
3	chr14:65162826:C:T	65162826	NA,T	NA,C	NA,1	NA,-inf	NA,inf	NA,0.338294	9.94118e-05	0.000130175
3	chr14:65060213:AAAAC:A	65060213	A,NA	AAAAC,NA	1,NA	-inf,NA	inf,NA	1.13024,NA	9.93979e-05	0.000124803
3	chr14:64733338:TATTTTTTAGTAGAGATGGG:T	64733338	NA,T	NA,TATTTTTTAGTAGAGATGGG	NA,1	NA,inf	NA,inf	NA,0.402802	9.93518e-05	0.000129915
3	chr14:65846807:T:C	65846807	NA,C	NA,T	NA,1	NA,inf	NA,inf	NA,0.357949	9.93e-05	0.000129414
3	chr14:65732567:C:T	65732567	T,NA	C,NA	1,NA	inf,NA	inf,NA	1.16524,NA	9.92317e-05	0.000178959
3	chr14:66022901:C:T	66022901	NA,T	NA,C	NA,1	NA,-inf	NA,inf	NA,0.332852	9.92189e-05	0.000129559
3	chr14:65994041:A:G	65994041	G,G	A,A	1,1	inf,-inf	inf,inf	0.0559282,1.39205	9.91797e-05	0.000129611
3	chr14:65157628:G:C	65157628	NA,C	NA,G	NA,1	NA,-inf	NA,inf	NA,0.313101	9.91788e-05	0.000130065
3	chr14:64900771:A:G	64900771	NA,G	NA,A	NA,1	NA,-inf	NA,inf	NA,0.389693	9.91731e-05	0.000130094
3	chr14:65091834:T:C	65091834	NA,C	NA,T	NA,1	NA,-inf	NA,inf	NA,0.305388	9.91607e-05	0.000129938
3	chr14:64897137:T:A	64897137	NA,A	NA,T	NA,1	NA,inf	NA,inf	NA,0.416809	9.91472e-05	0.00013005
3	chr14:65179219:G:A	65179219	A,NA	G,NA	1,NA	-inf,NA	inf,NA	0.939248,NA	9.91398e-05	0.000119104
3	chr14:65091257:C:T	65091257	NA,T	NA,C	NA,1	NA,-inf	NA,inf	NA,0.304811	9.90866e-05	0.00012984
3	chr14:65618165:T:A	65618165	NA,A	NA,T	NA,1	NA,inf	NA,inf	NA,0.413812	9.90637e-05	0.000131281
3	chr14:65290503:G:A	65290503	NA,A	NA,G	NA,1	NA,-inf	NA,inf	NA,0.33312	9.90273e-05	0.000128794
3	chr14:65003928:C:T	65003928	NA,T	NA,C	NA,1	NA,inf	NA,inf	NA,0.375398	9.90171e-05	0.000129442
3	chr14:65653443:GAAGAA:G	65653443	G,NA	GAAGAA,NA	1,NA	inf,NA	inf,NA	0.996832,NA	9.8994e-05	0.000138629
3	chr14:65378727:C:T	65378727	NA,T	NA,C	NA,1	NA,-inf	NA,inf	NA,0.447839	9.89803e-05	0.000131692
3	chr14:66089566:C:T	66089566	NA,T	NA,C	NA,1	NA,inf	NA,inf	NA,0.376846	9.89546e-05	0.000129295
3	chr14:64915457:TC:T	64915457	NA,T	NA,TC	NA,1	NA,-inf	NA,inf	NA,0.340047	9.89215e-05	0.000129211
3	chr14:64862630:T:G	64862630	NA,G	NA,T	NA,1	NA,inf	NA,inf	NA,0.423729	9.88851e-05	0.000129317
3	chr14:65053690:T:C	65053690	NA,C	NA,T	NA,1	NA,-inf	NA,inf	NA,0.30168	9.87853e-05	0.000129437
3	chr14:64760956:C:T	64760956	T,T	C,C	1,1	-inf,-inf	inf,inf	1.7464,0.128061	9.87817e-05	0.000124391
3	chr14:66066946:C:T	66066946	NA,T	NA,C	NA,1	NA,-inf	NA,inf	NA,0.337379	9.87575e-05	0.000128824
3	chr14:65150774:A:G	65150774	NA,G	NA,A	NA,1	NA,inf	NA,inf	NA,0.400441	9.87398e-05	0.000129199
3	chr14:65648323:T:A	65648323	NA,A	NA,T	NA,1	NA,inf	NA,inf	NA,0.420049	9.87372e-05	0.000131098
3	chr14:66085612:A:T	66085612	NA,T	NA,A	NA,1	NA,inf	NA,inf	NA,0.381728	9.86421e-05	0.000129136
3	chr14:65899593:C:T	65899593	T,T	C,C	1,1	inf,inf	inf,inf	0.547691,1.22088	9.86393e-05	0.000126181
3	chr14:65683538:G:A	65683538	NA,A	NA,G	NA,1	NA,-inf	NA,inf	NA,0.476771	9.86173e-05	0.000131325
3	chr14:66186878:A:C	66186878	NA,C	NA,A	NA,1	NA,inf	NA,inf	NA,0.39907	9.85269e-05	0.000129307
3	chr14:65803559:C:A	65803559	NA,A	NA,C	NA,1	NA,inf	NA,inf	NA,0.414663	9.84508e-05	0.000130628
3	chr14:65797819:T:C	65797819	NA,C	NA,T	NA,1	NA,-inf	NA,inf	NA,0.354455	9.84e-05	0.000127931
3	chr14:64700687:A:C	64700687	NA,C	NA,A	NA,1	NA,-inf	NA,inf	NA,0.367243	9.83424e-05	0.0001288
3	chr14:65014434:G:T	65014434	NA,T	NA,G	NA,1	NA,-inf	NA,inf	NA,0.369847	9.82933e-05	0.000129599
3	chr14:65777296:A:G	65777296	NA,G	NA,A	NA,1	NA,-inf	NA,inf	NA,0.373061	9.82828e-05	0.000128901
3	chr14:65561064:A:G	65561064	NA,G	NA,A	NA,1	NA,inf	NA,inf	NA,0.422702	9.82629e-05	0.000129979
3	chr14:65117123:G:A	65117123	NA,A	NA,G	NA,1	NA,inf	NA,inf	NA,0.507896	9.82545e-05	0.000129135
3	chr14:65394029:T:C	65394029	NA,C	NA,T	NA,1	NA,-inf	NA,inf	NA,0.436995	9.82531e-05	0.00013072
3	chr14:65363314:GTTTCA:G	65363314	G,G	GTTTCA,GTTTCA	1,1	-inf,-inf	inf,inf	3.06175,0.780499	9.82422e-05	0.00158096
3	chr14:65732636:T:A	65732636	NA,A	NA,T	NA,1	NA,-inf	NA,inf	NA,0.317055	9.82421e-05	0.000127435
3	chr14:65731412:C:T	65731412	NA,T	NA,C	NA,1	NA,-inf	NA,inf	NA,0.317007	9.8237e-05	0.000127428
3	chr14:65011237:G:A	65011237	A,A	G,G	1,1	inf,inf	inf,inf	2.91584,0.0344327	9.82345e-05	0.000129989
3	chr14:64758095:A:G	64758095	G,NA	A,NA	1,NA	-inf,NA	inf,NA	1.00998,NA	9.82312e-05	0.000130818
3	chr14:64772020:G:A	64772020	NA,A	NA,G	NA,1	NA,inf	NA,inf	NA,0.389427	9.81797e-05	0.000128481
3	chr14:65184695:G:A	65184695	NA,A	NA,G	NA,1	NA,-inf	NA,inf	NA,0.333869	9.81465e-05	0.000128811
3	chr14:65634470:G:C	65634470	C,NA	G,NA	1,NA	-inf,NA	inf,NA	0.958423,NA	9.81155e-05	0.000133792
3	chr14:65894636:G:T	65894636	NA,T	NA,G	NA,1	NA,-inf	NA,inf	NA,0.345414	9.81021e-05	0.000128041
3	chr14:65584400:G:A	65584400	A,NA	G,NA	1,NA	inf,NA	inf,NA	1.16044,NA	9.80425e-05	0.000177293
3	chr14:64724946:T:C	64724946	NA,C	NA,T	NA,1	NA,-inf	NA,inf	NA,0.317484	9.80086e-05	0.000128129
3	chr14:65691868:T:G	65691868	NA,G	NA,T	NA,1	NA,inf	NA,inf	NA,0.413371	9.79992e-05	0.000130086
3	chr14:64704947:C:T	64704947	NA,T	NA,C	NA,1	NA,inf	NA,inf	NA,0.390413	9.79904e-05	0.000128474
3	chr14:65485137:G:A	65485137	NA,A	NA,G	NA,1	NA,-inf	NA,inf	NA,0.349776	9.79839e-05	0.000127454
3	chr14:66171225:A:G	66171225	NA,G	NA,A	NA,1	NA,-inf	NA,inf	NA,0.35817	9.79587e-05	0.00012881
3	chr14:65172169:T:G	65172169	NA,G	NA,T	NA,1	NA,inf	NA,inf	NA,0.360111	9.79356e-05	0.000128061
3	chr14:65266206:GA:G	65266206	NA,G	NA,GA	NA,1	NA,inf	NA,inf	NA,0.442252	9.7905e-05	0.000129197
3	chr14:65884015:C:T	65884015	T,T	C,C	1,1	inf,inf	inf,inf	0.583423,1.09788	9.79021e-05	0.000126371
3	chr14:64944418:T:C	64944418	NA,C	NA,T	NA,1	NA,inf	NA,inf	NA,0.404757	9.78701e-05	0.000128352
3	chr14:66225747:G:T	66225747	NA,T	NA,G	NA,1	NA,inf	NA,inf	NA,0.368713	9.78584e-05	0.000127829
3	chr14:65723044:T:C	65723044	NA,C	NA,T	NA,1	NA,-inf	NA,inf	NA,0.313058	9.7807e-05	0.000126864
3	chr14:65162431:G:A	65162431	NA,A	NA,G	NA,1	NA,inf	NA,inf	NA,0.405164	9.77568e-05	0.000128355
3	chr14:65595377:T:C	65595377	C,NA	T,NA	1,NA	inf,NA	inf,NA	1.15772,NA	9.76656e-05	0.000176594
3	chr14:65222472:A:G	65222472	NA,G	NA,A	NA,1	NA,inf	NA,inf	NA,0.402721	9.76653e-05	0.000128817
3	chr14:65455233:C:T	65455233	NA,T	NA,C	NA,1	NA,inf	NA,inf	NA,0.324822	9.76548e-05	0.000126093
3	chr14:65019236:C:T	65019236	NA,T	NA,C	NA,1	NA,-inf	NA,inf	NA,0.292722	9.76231e-05	0.000127904
3	chr14:65349028:T:C	65349028	NA,C	NA,T	NA,1	NA,-inf	NA,inf	NA,0.311142	9.76145e-05	0.000126573
3	chr14:65956042:C:T	65956042	NA,T	NA,C	NA,1	NA,-inf	NA,inf	NA,0.340012	9.7577e-05	0.000127605
3	chr14:66149790:C:T	66149790	NA,T	NA,C	NA,1	NA,inf	NA,inf	NA,0.362076	9.75547e-05	0.000127648
3	chr14:64998341:A:G	64998341	NA,G	NA,A	NA,1	NA,inf	NA,inf	NA,0.403819	9.75418e-05	0.000127801
3	chr14:65543001:C:T	65543001	NA,T	NA,C	NA,1	NA,-inf	NA,inf	NA,0.466868	9.74922e-05	0.00012979
3	chr14:65582453:C:T	65582453	NA,T	NA,C	NA,1	NA,inf	NA,inf	NA,0.415853	9.74282e-05	0.000128805
3	chr14:65559705:C:T	65559705	NA,T	NA,C	NA,1	NA,-inf	NA,inf	NA,0.308896	9.73643e-05	0.000126293
3	chr14:64697516:C:T	64697516	NA,T	NA,C	NA,1	NA,-inf	NA,inf	NA,0.330862	9.73457e-05	0.000127116
3	chr14:65289168:C:T	65289168	NA,T	NA,C	NA,1	NA,-inf	NA,inf	NA,0.321151	9.73455e-05	0.000126634
3	chr14:65099541:AAC:A	65099541	NA,A	NA,AAC	NA,1	NA,-inf	NA,inf	NA,0.258444	9.73135e-05	0.000127344
3	chr14:65559196:G:GT	65559196	NA,GT	NA,G	NA,1	NA,-inf	NA,inf	NA,0.308156	9.72959e-05	0.000126206
3	chr14:65564296:G:T	65564296	NA,T	NA,G	NA,1	NA,-inf	NA,inf	NA,0.308116	9.72933e-05	0.000126203
3	chr14:65001226:A:T	65001226	NA,T	NA,A	NA,1	NA,inf	NA,inf	NA,0.400946	9.72299e-05	0.000127395
3	chr14:65297806:C:T	65297806	NA,T	NA,C	NA,1	NA,-inf	NA,inf	NA,0.309502	9.72299e-05	0.000126075
3	chr14:65697554:T:C	65697554	NA,C	NA,T	NA,1	NA,-inf	NA,inf	NA,0.308548	9.72092e-05	0.000126111
3	chr14:64754578:C:T	64754578	NA,T	NA,C	NA,1	NA,inf	NA,inf	NA,0.336847	9.71944e-05	0.000127461
3	chr14:65543006:C:T	65543006	NA,T	NA,C	NA,1	NA,-inf	NA,inf	NA,0.463759	9.71534e-05	0.000129326
3	chr14:65543002:A:G	65543002	NA,G	NA,A	NA,1	NA,-inf	NA,inf	NA,0.463759	9.71534e-05	0.000129326
3	chr14:66013191:C:T	66013191	NA,T	NA,C	NA,1	NA,-inf	NA,inf	NA,0.345164	9.71414e-05	0.000127573
3	chr14:65326134:A:G	65326134	G,G	A,A	1,1	-inf,-inf	inf,inf	4.35439,1.23472	9.71283e-05	0.0411676
3	chr14:65584380:A:G	65584380	NA,G	NA,A	NA,1	NA,inf	NA,inf	NA,0.405073	9.71073e-05	0.00012889
3	chr14:65933914:G:A	65933914	NA,A	NA,G	NA,1	NA,-inf	NA,inf	NA,0.340514	9.71026e-05	0.00012757
3	chr14:65842709:C:T	65842709	NA,T	NA,C	NA,1	NA,-inf	NA,inf	NA,0.353819	9.70953e-05	0.000127535
3	chr14:66044616:A:G	66044616	NA,G	NA,A	NA,1	NA,inf	NA,inf	NA,0.35301	9.70783e-05	0.000126741
3	chr14:65635281:C:T	65635281	T,NA	C,NA	1,NA	inf,NA	inf,NA	1.15192,NA	9.70511e-05	0.000174789
3	chr14:65996358:A:G	65996358	NA,G	NA,A	NA,1	NA,inf	NA,inf	NA,0.364092	9.70472e-05	0.000127524
3	chr14:65677434:T:C	65677434	NA,C	NA,T	NA,1	NA,inf	NA,inf	NA,0.404751	9.70408e-05	0.000128787
3	chr14:64902267:C:T	64902267	NA,T	NA,C	NA,1	NA,inf	NA,inf	NA,0.347249	9.70339e-05	0.000127464
3	chr14:65332110:G:C	65332110	NA,C	NA,G	NA,1	NA,-inf	NA,inf	NA,0.462726	9.70293e-05	0.000129168
3	chr14:65733974:A:G	65733974	NA,G	NA,A	NA,1	NA,-inf	NA,inf	NA,0.306946	9.70269e-05	0.000125877
3	chr14:65720610:C:T	65720610	NA,T	NA,C	NA,1	NA,-inf	NA,inf	NA,0.306946	9.70269e-05	0.000125877
3	chr14:65719937:A:G	65719937	NA,G	NA,A	NA,1	NA,-inf	NA,inf	NA,0.306946	9.70269e-05	0.000125877
3	chr14:64838650:G:A	64838650	NA,A	NA,G	NA,1	NA,inf	NA,inf	NA,0.428388	9.69887e-05	0.000126643
3	chr14:65372092:T:G	65372092	NA,G	NA,T	NA,1	NA,inf	NA,inf	NA,0.406012	9.69634e-05	0.000128737
3	chr14:65126026:C:T	65126026	T,NA	C,NA	1,NA	-inf,NA	inf,NA	1.0641,NA	9.6956e-05	0.000121396
3	chr14:65508220:G:A	65508220	NA,A	NA,G	NA,1	NA,-inf	NA,inf	NA,0.332197	9.69489e-05	0.000126009
3	chr14:65512354:C:T	65512354	NA,T	NA,C	NA,1	NA,-inf	NA,inf	NA,0.35016	9.68578e-05	0.000126143
3	chr14:65225495:A:C	65225495	NA,C	NA,A	NA,1	NA,inf	NA,inf	NA,0.434073	9.6847e-05	0.000128089
3	chr14:65326121:C:T	65326121	T,T	C,C	1,1	-inf,-inf	inf,inf	4.34418,1.24016	9.68424e-05	0.0406528
3	chr14:65450822:C:T	65450822	NA,T	NA,C	NA,1	NA,-inf	NA,inf	NA,0.289053	9.68387e-05	0.000125548
3	chr14:65513184:A:G	65513184	NA,G	NA,A	NA,1	NA,-inf	NA,inf	NA,0.339959	9.68175e-05	0.000125958
3	chr14:65979101:A:T	65979101	NA,T	NA,A	NA,1	NA,-inf	NA,inf	NA,0.33378	9.67786e-05	0.000126697
3	chr14:65018180:A:T	65018180	NA,T	NA,A	NA,1	NA,-inf	NA,inf	NA,0.285612	9.67358e-05	0.000126742
3	chr14:65660952:T:C	65660952	NA,C	NA,T	NA,1	NA,inf	NA,inf	NA,0.402124	9.67283e-05	0.000128366
3	chr14:65932574:C:T	65932574	NA,T	NA,C	NA,1	NA,-inf	NA,inf	NA,0.336922	9.66864e-05	0.000127021
3	chr14:66047103:G:A	66047103	NA,A	NA,G	NA,1	NA,-inf	NA,inf	NA,0.321911	9.66671e-05	0.00012642
3	chr14:65837335:A:G	65837335	G,NA	A,NA	1,NA	inf,NA	inf,NA	0.79321,NA	9.66609e-05	0.000126886
3	chr14:65205216:C:G	65205216	NA,G	NA,C	NA,1	NA,-inf	NA,inf	NA,0.311406	9.65963e-05	0.000125815
3	chr14:65906084:AC:A	65906084	A,A	AC,AC	1,1	inf,inf	inf,inf	0.676108,1.07219	9.65873e-05	0.000120153
3	chr14:65326506:A:G	65326506	G,G	A,A	1,1	-inf,-inf	inf,inf	4.30558,1.2685	9.65809e-05	0.0391817
3	chr14:65728485:C:T	65728485	NA,T	NA,C	NA,1	NA,inf	NA,inf	NA,0.400817	9.65659e-05	0.000128146
3	chr14:66041938:G:A	66041938	NA,A	NA,G	NA,1	NA,-inf	NA,inf	NA,0.335081	9.65085e-05	0.000126663
3	chr14:65355937:A:G	65355937	NA,G	NA,A	NA,1	NA,inf	NA,inf	NA,0.410917	9.64914e-05	0.000126166
3	chr14:65799503:T:C	65799503	NA,C	NA,T	NA,1	NA,-inf	NA,inf	NA,0.335742	9.64705e-05	0.000126504
3	chr14:65950706:T:C	65950706	NA,C	NA,T	NA,1	NA,-inf	NA,inf	NA,0.318915	9.64602e-05	0.000125398
3	chr14:65819643:G:A	65819643	NA,A	NA,G	NA,1	NA,inf	NA,inf	NA,0.399143	9.64047e-05	0.000127565
3	chr14:65441811:A:T	65441811	T,T	A,A	1,1	inf,inf	inf,inf	0.329062,1.06006	9.63925e-05	0.000116267
3	chr14:64654465:C:G	64654465	G,NA	C,NA	1,NA	inf,NA	inf,NA	0.462036,NA	9.63867e-05	0.000127072
3	chr14:65719114:T:A	65719114	NA,A	NA,T	NA,1	NA,-inf	NA,inf	NA,0.328939	9.63652e-05	0.000125266
3	chr14:65167443:C:G	65167443	NA,G	NA,C	NA,1	NA,inf	NA,inf	NA,0.393396	9.63535e-05	0.000126227
3	chr14:65615765:T:C	65615765	NA,C	NA,T	NA,1	NA,-inf	NA,inf	NA,0.32817	9.63351e-05	0.000125221
3	chr14:65139623:G:A	65139623	NA,A	NA,G	NA,1	NA,-inf	NA,inf	NA,0.337675	9.63292e-05	0.000126439
3	chr14:66196090:A:T	66196090	T,NA	A,NA	1,NA	inf,NA	inf,NA	0.696562,NA	9.63232e-05	0.000121846
3	chr14:65189721:A:G	65189721	NA,G	NA,A	NA,1	NA,-inf	NA,inf	NA,0.32043	9.62715e-05	0.00012579
3	chr14:66016576:G:A	66016576	A,A	G,G	1,1	-inf,inf	inf,inf	1.09399,0.582127	9.62561e-05	0.000124904
3	chr14:65615510:A:G	65615510	NA,G	NA,A	NA,1	NA,-inf	NA,inf	NA,0.327333	9.62378e-05	0.000125097
3	chr14:65931419:T:C	65931419	NA,C	NA,T	NA,1	NA,-inf	NA,inf	NA,0.335399	9.62211e-05	0.000126381
3	chr14:65689255:A:G	65689255	NA,G	NA,A	NA,1	NA,inf	NA,inf	NA,0.396029	9.60725e-05	0.00012747
3	chr14:64953284:G:A	64953284	NA,A	NA,G	NA,1	NA,inf	NA,inf	NA,0.389274	9.60343e-05	0.00012595
3	chr14:64967878:G:A	64967878	NA,A	NA,G	NA,1	NA,inf	NA,inf	NA,0.409811	9.60146e-05	0.000126133
3	chr14:65680437:T:C	65680437	NA,C	NA,T	NA,1	NA,-inf	NA,inf	NA,0.298958	9.60093e-05	0.000124585
3	chr14:64673123:A:G	64673123	NA,G	NA,A	NA,1	NA,inf	NA,inf	NA,0.371411	9.59929e-05	0.000126215
3	chr14:65172162:T:TA	65172162	NA,TA	NA,T	NA,1	NA,inf	NA,inf	NA,0.343177	9.59603e-05	0.000125488
3	chr14:64897389:T:C	64897389	NA,C	NA,T	NA,1	NA,inf	NA,inf	NA,0.388032	9.58973e-05	0.00012578
3	chr14:65587113:C:T	65587113	NA,T	NA,C	NA,1	NA,-inf	NA,inf	NA,0.296428	9.58873e-05	0.000124415
3	chr14:65869321:A:G	65869321	NA,G	NA,A	NA,1	NA,inf	NA,inf	NA,0.346895	9.58269e-05	0.000125198
3	chr14:65185333:A:C	65185333	C,C	A,A	1,1	-inf,inf	inf,inf	0.504242,0.513717	9.58267e-05	0.000117081
3	chr14:65244861:G:A	65244861	NA,A	NA,G	NA,1	NA,inf	NA,inf	NA,0.489466	9.58262e-05	0.00012747
3	chr14:64964099:C:T	64964099	NA,T	NA,C	NA,1	NA,inf	NA,inf	NA,0.407675	9.56739e-05	0.000125286
3	chr14:65176591:T:C	65176591	NA,C	NA,T	NA,1	NA,inf	NA,inf	NA,0.340037	9.56405e-05	0.000125082
3	chr14:65563781:G:A	65563781	A,NA	G,NA	1,NA	inf,NA	inf,NA	1.14369,NA	9.56075e-05	0.000172265
3	chr14:66073668:G:A	66073668	NA,A	NA,G	NA,1	NA,-inf	NA,inf	NA,0.304983	9.55972e-05	0.000124966
3	chr14:64805587:G:A	64805587	A,A	G,G	1,1	-inf,-inf	inf,inf	1.28644,0.332961	9.55861e-05	0.000114752
3	chr14:65548526:A:C	65548526	NA,C	NA,A	NA,1	NA,-inf	NA,inf	NA,0.321054	9.5586e-05	0.000124268
3	chr14:64998773:A:G	64998773	G,G	A,A	1,1	inf,inf	inf,inf	2.1764,0.0549519	9.55707e-05	0.000124954
3	chr14:65591886:ATACTT:A	65591886	NA,A	NA,ATACTT	NA,1	NA,-inf	NA,inf	NA,0.295372	9.55636e-05	0.000124025
3	chr14:65386253:G:A	65386253	NA,A	NA,G	NA,1	NA,inf	NA,inf	NA,0.390055	9.55202e-05	0.000126722
3	chr14:65449332:G:A	65449332	A,NA	G,NA	1,NA	inf,NA	inf,NA	1.13941,NA	9.54365e-05	0.000171687
3	chr14:65405847:C:A	65405847	NA,A	NA,C	NA,1	NA,-inf	NA,inf	NA,0.293503	9.54363e-05	0.000123846
3	chr14:65323144:G:A	65323144	NA,A	NA,G	NA,1	NA,-inf	NA,inf	NA,0.294707	9.54307e-05	0.000123886
3	chr14:65280611:G:A	65280611	NA,A	NA,G	NA,1	NA,-inf	NA,inf	NA,0.319846	9.53448e-05	0.000124382
3	chr14:65452395:C:T	65452395	NA,T	NA,C	NA,1	NA,-inf	NA,inf	NA,0.292097	9.53026e-05	0.00012367
3	chr14:65661299:A:G	65661299	NA,G	NA,A	NA,1	NA,inf	NA,inf	NA,0.386542	9.52971e-05	0.000125809
3	chr14:65232177:A:T	65232177	NA,T	NA,A	NA,1	NA,-inf	NA,inf	NA,0.302367	9.52646e-05	0.000124077
3	chr14:65827997:C:T	65827997	NA,T	NA,C	NA,1	NA,-inf	NA,inf	NA,0.326525	9.52617e-05	0.000124757
3	chr14:65719209:T:C	65719209	NA,C	NA,T	NA,1	NA,-inf	NA,inf	NA,0.293063	9.5242e-05	0.000123618
3	chr14:65421495:C:T	65421495	NA,T	NA,C	NA,1	NA,-inf	NA,inf	NA,0.40773	9.5233e-05	0.000126553
3	chr14:65013405:C:T	65013405	NA,T	NA,C	NA,1	NA,-inf	NA,inf	NA,0.313101	9.5222e-05	0.000125437
3	chr14:66115951:T:C	66115951	NA,C	NA,T	NA,1	NA,inf	NA,inf	NA,0.35428	9.5193e-05	0.000124615
3	chr14:65620546:G:A	65620546	NA,A	NA,G	NA,1	NA,-inf	NA,inf	NA,0.290688	9.51577e-05	0.00012349
3	chr14:66066816:C:T	66066816	T,T	C,C	1,1	-inf,inf	inf,inf	1.07159,0.242697	9.51107e-05	0.000120381
3	chr14:65167606:C:T	65167606	T,T	C,C	1,1	inf,-inf	inf,inf	1.9916,0.0944793	9.50858e-05	0.000115572
3	chr14:66053809:G:A	66053809	A,A	G,G	1,1	-inf,inf	inf,inf	1.26941,0.63881	9.50675e-05	0.00012173
3	chr14:65502455:C:A	65502455	NA,A	NA,C	NA,1	NA,-inf	NA,inf	NA,0.324588	9.50313e-05	0.000123671
3	chr14:65619911:G:C	65619911	C,NA	G,NA	1,NA	-inf,NA	inf,NA	0.756458,NA	9.4994e-05	0.000131342
3	chr14:64716202:A:G	64716202	NA,G	NA,A	NA,1	NA,inf	NA,inf	NA,0.400402	9.4988e-05	0.000124374
3	chr14:65156408:T:C	65156408	NA,C	NA,T	NA,1	NA,-inf	NA,inf	NA,0.309964	9.497e-05	0.000124189
3	chr14:66115044:T:A	66115044	NA,A	NA,T	NA,1	NA,inf	NA,inf	NA,0.352163	9.49619e-05	0.000124313
3	chr14:66018858:G:C	66018858	NA,C	NA,G	NA,1	NA,-inf	NA,inf	NA,0.297557	9.49431e-05	0.000124006
3	chr14:65403643:T:A	65403643	NA,A	NA,T	NA,1	NA,-inf	NA,inf	NA,0.28855	9.49244e-05	0.000123186
3	chr14:65562960:G:A	65562960	NA,A	NA,G	NA,1	NA,-inf	NA,inf	NA,0.28824	9.49073e-05	0.00012317
3	chr14:65060202:AAAG:A	65060202	A,NA	AAAG,NA	1,NA	-inf,NA	inf,NA	1.09438,NA	9.4902e-05	0.000119299
3	chr14:65956406:T:G	65956406	NA,G	NA,T	NA,1	NA,-inf	NA,inf	NA,0.314793	9.48683e-05	0.000124065
3	chr14:65533471:A:G	65533471	NA,G	NA,A	NA,1	NA,-inf	NA,inf	NA,0.289624	9.48468e-05	0.000123118
3	chr14:65796792:G:T	65796792	NA,T	NA,G	NA,1	NA,-inf	NA,inf	NA,0.37894	9.48337e-05	0.000124945
3	chr14:65099538:AC:A	65099538	NA,A	NA,AC	NA,1	NA,-inf	NA,inf	NA,0.238549	9.47335e-05	0.000123996
3	chr14:65444014:G:T	65444014	NA,T	NA,G	NA,1	NA,inf	NA,inf	NA,0.380368	9.47309e-05	0.000125075
3	chr14:65956817:T:C	65956817	NA,C	NA,T	NA,1	NA,inf	NA,inf	NA,0.33051	9.47234e-05	0.00012419
3	chr14:65680834:T:C	65680834	NA,C	NA,T	NA,1	NA,inf	NA,inf	NA,0.378758	9.472e-05	0.000125034
3	chr14:65757814:G:A	65757814	NA,A	NA,G	NA,1	NA,-inf	NA,inf	NA,0.287325	9.47096e-05	0.000122934
3	chr14:65457052:C:G	65457052	NA,G	NA,C	NA,1	NA,-inf	NA,inf	NA,0.402597	9.46977e-05	0.000125822
3	chr14:66069472:T:C	66069472	C,NA	T,NA	1,NA	-inf,NA	inf,NA	0.751026,NA	9.46964e-05	0.000125898
3	chr14:65550684:G:A	65550684	NA,A	NA,G	NA,1	NA,-inf	NA,inf	NA,0.363504	9.46836e-05	0.000126189
3	chr14:65528619:A:G	65528619	NA,G	NA,A	NA,1	NA,inf	NA,inf	NA,0.390038	9.46306e-05	0.000125048
3	chr14:65764558:A:T	65764558	NA,T	NA,A	NA,1	NA,-inf	NA,inf	NA,0.284945	9.45821e-05	0.000122776
3	chr14:65455956:T:C	65455956	NA,C	NA,T	NA,1	NA,-inf	NA,inf	NA,0.306402	9.45685e-05	0.000123228
3	chr14:65543640:G:A	65543640	NA,A	NA,G	NA,1	NA,-inf	NA,inf	NA,0.270235	9.45585e-05	0.000122653
3	chr14:64865812:T:C	64865812	NA,C	NA,T	NA,1	NA,inf	NA,inf	NA,0.384391	9.45374e-05	0.000123647
3	chr14:65571797:G:A	65571797	A,NA	G,NA	1,NA	inf,NA	inf,NA	1.13335,NA	9.45286e-05	0.000169758
3	chr14:65828732:T:C	65828732	NA,C	NA,T	NA,1	NA,-inf	NA,inf	NA,0.319137	9.45062e-05	0.000123763
3	chr14:65105550:T:G	65105550	NA,G	NA,T	NA,1	NA,-inf	NA,inf	NA,0.209115	9.44934e-05	0.000123475
3	chr14:65467353:A:G	65467353	NA,G	NA,A	NA,1	NA,-inf	NA,inf	NA,0.286111	9.44723e-05	0.000122626
3	chr14:64760140:A:G	64760140	NA,G	NA,A	NA,1	NA,-inf	NA,inf	NA,0.288234	9.44124e-05	0.00012324
3	chr14:66154509:G:A	66154509	NA,A	NA,G	NA,1	NA,inf	NA,inf	NA,0.336608	9.44046e-05	0.000123289
3	chr14:65568712:G:A	65568712	NA,A	NA,G	NA,1	NA,-inf	NA,inf	NA,0.283895	9.43803e-05	0.000122497
3	chr14:64736134:G:A	64736134	A,NA	G,NA	1,NA	-inf,NA	inf,NA	0.901498,NA	9.43531e-05	0.00012296
3	chr14:65678656:G:A	65678656	NA,A	NA,G	NA,1	NA,-inf	NA,inf	NA,0.28588	9.43403e-05	0.000122475
3	chr14:66220309:C:T	66220309	NA,T	NA,C	NA,1	NA,-inf	NA,inf	NA,0.323632	9.4287e-05	0.000123618
3	chr14:65637063:G:A	65637063	NA,A	NA,G	NA,1	NA,-inf	NA,inf	NA,0.283245	9.42534e-05	0.000122344
3	chr14:65602864:C:T	65602864	NA,T	NA,C	NA,1	NA,-inf	NA,inf	NA,0.284324	9.42513e-05	0.000122376
3	chr14:65131388:C:T	65131388	NA,T	NA,C	NA,1	NA,inf	NA,inf	NA,0.383625	9.42503e-05	0.000123621
3	chr14:65703779:A:G	65703779	NA,G	NA,A	NA,1	NA,-inf	NA,inf	NA,0.317292	9.42122e-05	0.00012262
3	chr14:64778340:C:T	64778340	NA,T	NA,C	NA,1	NA,-inf	NA,inf	NA,0.307762	9.4212e-05	0.00012336
3	chr14:65776676:AG:A	65776676	NA,A	NA,AG	NA,1	NA,inf	NA,inf	NA,0.380339	9.41896e-05	0.00012441
3	chr14:65696175:C:T	65696175	T,NA	C,NA	1,NA	inf,NA	inf,NA	1.12901,NA	9.41861e-05	0.000168242
3	chr14:64714021:CTTTTA:C	64714021	C,C	CTTTTA,CTTTTA	1,1	-inf,-inf	inf,inf	1.53865,0.072572	9.41847e-05	0.000122157
3	chr14:66126934:C:T	66126934	NA,T	NA,C	NA,1	NA,inf	NA,inf	NA,0.344539	9.41323e-05	0.00012323
3	chr14:65485386:G:C	65485386	NA,C	NA,G	NA,1	NA,-inf	NA,inf	NA,0.283037	9.41035e-05	0.000122159
3	chr14:65100579:G:A	65100579	A,NA	G,NA	1,NA	-inf,NA	inf,NA	1.05315,NA	9.40851e-05	0.000118133
3	chr14:65324573:G:A	65324573	NA,A	NA,G	NA,1	NA,-inf	NA,inf	NA,0.277846	9.406e-05	0.000121986
3	chr14:65691664:G:A	65691664	NA,A	NA,G	NA,1	NA,inf	NA,inf	NA,0.298065	9.40391e-05	0.000122085
3	chr14:65260176:T:A	65260176	NA,A	NA,T	NA,1	NA,inf	NA,inf	NA,0.385333	9.40261e-05	0.000124277
3	chr14:66119477:A:G	66119477	NA,G	NA,A	NA,1	NA,inf	NA,inf	NA,0.32892	9.40162e-05	0.000122831
3	chr14:66104134:T:C	66104134	NA,C	NA,T	NA,1	NA,-inf	NA,inf	NA,0.313859	9.39829e-05	0.000123259
3	chr14:65845130:C:A	65845130	NA,A	NA,C	NA,1	NA,inf	NA,inf	NA,0.316817	9.39605e-05	0.000122749
3	chr14:66174870:G:A	66174870	A,NA	G,NA	1,NA	-inf,NA	inf,NA	0.678417,NA	9.3863e-05	0.000123739
3	chr14:65468526:T:C	65468526	NA,C	NA,T	NA,1	NA,-inf	NA,inf	NA,0.278869	9.3771e-05	0.000121722
3	chr14:65052031:G:A	65052031	NA,A	NA,G	NA,1	NA,-inf	NA,inf	NA,0.331169	9.37652e-05	0.000123582
3	chr14:65983272:G:T	65983272	NA,T	NA,G	NA,1	NA,inf	NA,inf	NA,0.349493	9.37602e-05	0.00012295
3	chr14:65859321:G:A	65859321	NA,A	NA,G	NA,1	NA,inf	NA,inf	NA,0.311275	9.37371e-05	0.000122215
3	chr14:65468292:G:A	65468292	NA,A	NA,G	NA,1	NA,-inf	NA,inf	NA,0.27843	9.37244e-05	0.000121663
3	chr14:65539202:A:G	65539202	NA,G	NA,A	NA,1	NA,-inf	NA,inf	NA,0.305604	9.37204e-05	0.000121887
3	chr14:65530791:C:T	65530791	NA,T	NA,C	NA,1	NA,inf	NA,inf	NA,0.374292	9.3713e-05	0.000124288
3	chr14:65633973:C:T	65633973	NA,T	NA,C	NA,1	NA,-inf	NA,inf	NA,0.278567	9.37072e-05	0.000121651
3	chr14:65441677:C:T	65441677	NA,T	NA,C	NA,1	NA,-inf	NA,inf	NA,0.277761	9.36846e-05	0.000121606
3	chr14:65972994:TTAAAA:T	65972994	NA,T	NA,TTAAAA	NA,1	NA,inf	NA,inf	NA,0.332303	9.36447e-05	0.000122449
3	chr14:66019828:C:T	66019828	NA,T	NA,C	NA,1	NA,-inf	NA,inf	NA,0.295938	9.36129e-05	0.000122463
3	chr14:64661935:T:C	64661935	NA,C	NA,T	NA,1	NA,-inf	NA,inf	NA,0.272743	9.36094e-05	0.000122616
3	chr14:65018881:T:C	65018881	NA,C	NA,T	NA,1	NA,-inf	NA,inf	NA,0.333129	9.36062e-05	0.0001228
3	chr14:65531891:A:G	65531891	NA,G	NA,A	NA,1	NA,inf	NA,inf	NA,0.38001	9.35866e-05	0.000123642
3	chr14:64653130:A:C	64653130	C,NA	A,NA	1,NA	-inf,NA	inf,NA	1.08263,NA	9.35705e-05	0.000123845
3	chr14:65588578:G:C	65588578	NA,C	NA,G	NA,1	NA,-inf	NA,inf	NA,0.277931	9.35359e-05	0.000121436
3	chr14:65618990:A:G	65618990	NA,G	NA,A	NA,1	NA,-inf	NA,inf	NA,0.303136	9.35156e-05	0.000121613
3	chr14:66152975:A:G	66152975	NA,G	NA,A	NA,1	NA,-inf	NA,inf	NA,0.303086	9.34646e-05	0.00012247
3	chr14:65482244:T:C	65482244	NA,C	NA,T	NA,1	NA,-inf	NA,inf	NA,0.275409	9.34022e-05	0.000121254
3	chr14:65844750:G:A	65844750	NA,A	NA,G	NA,1	NA,-inf	NA,inf	NA,0.296873	9.33628e-05	0.000122051
3	chr14:64979550:C:T	64979550	T,T	C,C	1,1	inf,-inf	inf,inf	2.00804,0.339774	9.33372e-05	0.000121627
3	chr14:64887867:ATATGTT:A	64887867	NA,A	NA,ATATGTT	NA,1	NA,-inf	NA,inf	NA,0.336677	9.32768e-05	0.000122254
3	chr14:66125372:C:T	66125372	NA,T	NA,C	NA,1	NA,inf	NA,inf	NA,0.336091	9.32478e-05	0.000122075
3	chr14:65689382:C:T	65689382	NA,T	NA,C	NA,1	NA,-inf	NA,inf	NA,0.373344	9.32233e-05	0.000125135
3	chr14:65417668:A:G	65417668	NA,G	NA,A	NA,1	NA,inf	NA,inf	NA,0.365948	9.32136e-05	0.000123048
3	chr14:65210303:T:C	65210303	NA,C	NA,T	NA,1	NA,-inf	NA,inf	NA,0.281107	9.32083e-05	0.000121516
3	chr14:65011903:C:T	65011903	NA,T	NA,C	NA,1	NA,inf	NA,inf	NA,0.36379	9.32075e-05	0.000122088
3	chr14:64969422:C:T	64969422	NA,T	NA,C	NA,1	NA,inf	NA,inf	NA,0.374927	9.31951e-05	0.000121655
3	chr14:65577008:C:T	65577008	T,NA	C,NA	1,NA	inf,NA	inf,NA	0.70144,NA	9.31667e-05	0.000117472
3	chr14:64689818:A:C	64689818	NA,C	NA,A	NA,1	NA,-inf	NA,inf	NA,0.297798	9.31508e-05	0.000121877
3	chr14:65625802:C:T	65625802	NA,T	NA,C	NA,1	NA,inf	NA,inf	NA,0.373697	9.31225e-05	0.000123048
3	chr14:65693055:C:G	65693055	G,NA	C,NA	1,NA	inf,NA	inf,NA	1.11937,NA	9.31187e-05	0.000165951
3	chr14:65510498:A:G	65510498	G,NA	A,NA	1,NA	inf,NA	inf,NA	1.12623,NA	9.31012e-05	0.000166996
3	chr14:64917435:C:T	64917435	T,NA	C,NA	1,NA	inf,NA	inf,NA	0.165647,NA	9.30954e-05	0.000121124
3	chr14:65176248:C:T	65176248	NA,T	NA,C	NA,1	NA,inf	NA,inf	NA,0.346974	9.30143e-05	0.000122119
3	chr14:66127668:C:T	66127668	NA,T	NA,C	NA,1	NA,inf	NA,inf	NA,0.318805	9.29862e-05	0.00012148
3	chr14:66067423:T:A	66067423	NA,A	NA,T	NA,1	NA,inf	NA,inf	NA,0.329486	9.29662e-05	0.000121694
3	chr14:65887030:C:T	65887030	T,T	C,C	1,1	-inf,-inf	inf,inf	0.458223,1.07527	9.29387e-05	0.000121029
3	chr14:65888162:T:A	65888162	NA,A	NA,T	NA,1	NA,inf	NA,inf	NA,0.346001	9.29347e-05	0.000122272
3	chr14:64857777:T:C	64857777	NA,C	NA,T	NA,1	NA,inf	NA,inf	NA,0.171226	9.29346e-05	0.00012134
3	chr14:65164902:G:T	65164902	NA,T	NA,G	NA,1	NA,-inf	NA,inf	NA,0.283416	9.29263e-05	0.000121692
3	chr14:65842238:G:A	65842238	NA,A	NA,G	NA,1	NA,-inf	NA,inf	NA,0.292471	9.29029e-05	0.000121454
3	chr14:65497106:T:C	65497106	C,NA	T,NA	1,NA	inf,NA	inf,NA	1.11869,NA	9.29002e-05	0.000166076
3	chr14:65958565:A:G	65958565	G,G	A,A	1,1	inf,-inf	inf,inf	0.436265,1.18066	9.28585e-05	0.000119479
3	chr14:66018982:C:T	66018982	NA,T	NA,C	NA,1	NA,-inf	NA,inf	NA,0.281204	9.28525e-05	0.00012134
3	chr14:65422612:C:A	65422612	A,NA	C,NA	1,NA	inf,NA	inf,NA	1.11841,NA	9.28498e-05	0.000166095
3	chr14:64806516:A:G	64806516	NA,G	NA,A	NA,1	NA,-inf	NA,inf	NA,0.31187	9.28053e-05	0.000122129
3	chr14:66213245:G:C	66213245	NA,C	NA,G	NA,1	NA,-inf	NA,inf	NA,0.312131	9.27508e-05	0.000121961
3	chr14:64724397:CAA:C	64724397	NA,C	NA,CAA	NA,1	NA,-inf	NA,inf	NA,0.275641	9.27241e-05	0.00012126
3	chr14:65761065:T:G	65761065	NA,G	NA,T	NA,1	NA,-inf	NA,inf	NA,0.268661	9.27146e-05	0.000120399
3	chr14:66069172:G:A	66069172	NA,A	NA,G	NA,1	NA,inf	NA,inf	NA,0.32659	9.27123e-05	0.000121376
3	chr14:65628927:T:C	65628927	NA,C	NA,T	NA,1	NA,-inf	NA,inf	NA,0.269365	9.26929e-05	0.000120362
3	chr14:65173987:G:T	65173987	NA,T	NA,G	NA,1	NA,inf	NA,inf	NA,0.330323	9.26917e-05	0.000121639
3	chr14:65336855:C:T	65336855	NA,T	NA,C	NA,1	NA,-inf	NA,inf	NA,0.2439	9.26764e-05	0.000119644
3	chr14:65702639:G:A	65702639	NA,A	NA,G	NA,1	NA,inf	NA,inf	NA,0.324078	9.26598e-05	0.000121645
3	chr14:65136583:T:C	65136583	NA,C	NA,T	NA,1	NA,-inf	NA,inf	NA,0.248976	9.26083e-05	0.000121008
3	chr14:65778747:A:G	65778747	NA,G	NA,A	NA,1	NA,-inf	NA,inf	NA,0.318113	9.26046e-05	0.000121433
3	chr14:66102163:T:C	66102163	NA,C	NA,T	NA,1	NA,inf	NA,inf	NA,0.312091	9.26036e-05	0.000121132
3	chr14:64871706:A:T	64871706	NA,T	NA,A	NA,1	NA,-inf	NA,inf	NA,0.389386	9.25675e-05	0.000121099
3	chr14:65673105:T:A	65673105	NA,A	NA,T	NA,1	NA,inf	NA,inf	NA,0.368723	9.25554e-05	0.000122294
3	chr14:65013737:A:G	65013737	NA,G	NA,A	NA,1	NA,inf	NA,inf	NA,0.304146	9.25508e-05	0.000121194
3	chr14:65170330:A:C	65170330	NA,C	NA,A	NA,1	NA,-inf	NA,inf	NA,0.352865	9.25363e-05	0.000121615
3	chr14:65457638:A:G	65457638	NA,G	NA,A	NA,1	NA,-inf	NA,inf	NA,0.26772	9.25326e-05	0.000120149
3	chr14:65866676:T:G	65866676	NA,G	NA,T	NA,1	NA,inf	NA,inf	NA,0.304722	9.25323e-05	0.000120904
3	chr14:65210552:T:C	65210552	NA,C	NA,T	NA,1	NA,inf	NA,inf	NA,0.363939	9.25016e-05	0.000122154
3	chr14:65688168:A:G	65688168	NA,G	NA,A	NA,1	NA,inf	NA,inf	NA,0.321826	9.24404e-05	0.000121351
3	chr14:64678901:C:T	64678901	NA,T	NA,C	NA,1	NA,inf	NA,inf	NA,0.30661	9.24295e-05	0.00012112
3	chr14:65302264:T:C	65302264	NA,C	NA,T	NA,1	NA,-inf	NA,inf	NA,0.267009	9.2378e-05	0.000119908
3	chr14:66124606:T:C	66124606	NA,C	NA,T	NA,1	NA,inf	NA,inf	NA,0.327689	9.23711e-05	0.00012093
3	chr14:64689264:G:T	64689264	T,T	G,G	1,1	-inf,-inf	inf,inf	0.919927,0.287435	9.23644e-05	0.000128746
3	chr14:65792428:A:G	65792428	G,G	A,A	1,1	inf,inf	inf,inf	1.47752,0.679339	9.2364e-05	0.000173016
3	chr14:65832117:A:G	65832117	NA,G	NA,A	NA,1	NA,inf	NA,inf	NA,0.360308	9.23509e-05	0.000121711
3	chr14:65695553:A:G	65695553	NA,G	NA,A	NA,1	NA,-inf	NA,inf	NA,0.300078	9.23276e-05	0.000120204
3	chr14:65284156:T:C	65284156	C,C	T,T	1,1	-inf,-inf	inf,inf	0.968686,0.347087	9.22649e-05	0.00011444
3	chr14:65574575:G:A	65574575	A,NA	G,NA	1,NA	inf,NA	inf,NA	1.11367,NA	9.2259e-05	0.000164779
3	chr14:65685711:CG:C	65685711	NA,C	NA,CG	NA,1	NA,inf	NA,inf	NA,0.320009	9.22517e-05	0.000121102
3	chr14:66126933:T:A	66126933	NA,A	NA,T	NA,1	NA,inf	NA,inf	NA,0.326479	9.22458e-05	0.000120767
3	chr14:66208163:A:G	66208163	NA,G	NA,A	NA,1	NA,inf	NA,inf	NA,0.332664	9.22143e-05	0.000120834
3	chr14:65526724:T:C	65526724	NA,C	NA,T	NA,1	NA,-inf	NA,inf	NA,0.290675	9.2202e-05	0.000119931
3	chr14:66057745:T:A	66057745	NA,A	NA,T	NA,1	NA,-inf	NA,inf	NA,0.282934	9.21669e-05	0.000120553
3	chr14:65710434:T:C	65710434	NA,C	NA,T	NA,1	NA,-inf	NA,inf	NA,0.298175	9.21628e-05	0.000119991
3	chr14:65642084:G:A	65642084	NA,A	NA,G	NA,1	NA,-inf	NA,inf	NA,0.26541	9.21475e-05	0.000119677
3	chr14:65863862:C:T	65863862	NA,T	NA,C	NA,1	NA,inf	NA,inf	NA,0.297132	9.21134e-05	0.000120331
3	chr14:65381141:G:A	65381141	NA,A	NA,G	NA,1	NA,-inf	NA,inf	NA,0.264738	9.20878e-05	0.000119573
3	chr14:65869034:G:C	65869034	NA,C	NA,G	NA,1	NA,inf	NA,inf	NA,0.296557	9.20522e-05	0.000120252
3	chr14:65159483:T:A	65159483	NA,A	NA,T	NA,1	NA,-inf	NA,inf	NA,0.308439	9.20204e-05	0.000120196
3	chr14:66118402:C:CTATT	66118402	NA,CTATT	NA,C	NA,1	NA,inf	NA,inf	NA,0.323906	9.19746e-05	0.000120414
3	chr14:65224922:G:C	65224922	NA,C	NA,G	NA,1	NA,inf	NA,inf	NA,0.320902	9.19703e-05	0.000120789
3	chr14:66124102:T:C	66124102	NA,C	NA,T	NA,1	NA,inf	NA,inf	NA,0.323775	9.1967e-05	0.000120403
3	chr14:65159484:C:G	65159484	NA,G	NA,C	NA,1	NA,-inf	NA,inf	NA,0.307773	9.19533e-05	0.000120109
3	chr14:64776350:A:G	64776350	G,G	A,A	1,1	-inf,-inf	inf,inf	1.64797,0.153772	9.19501e-05	0.000113005
3	chr14:65357578:C:T	65357578	NA,T	NA,C	NA,1	NA,-inf	NA,inf	NA,0.379432	9.18862e-05	0.00012242
3	chr14:65957059:A:G	65957059	NA,G	NA,A	NA,1	NA,-inf	NA,inf	NA,0.279072	9.18707e-05	0.000120489
3	chr14:65925431:C:T	65925431	T,T	C,C	1,1	inf,-inf	inf,inf	1.2713,0.0969611	9.18694e-05	0.000119221
3	chr14:65908889:T:C	65908889	NA,C	NA,T	NA,1	NA,inf	NA,inf	NA,0.3257	9.18472e-05	0.000120639
3	chr14:65562901:G:C	65562901	NA,C	NA,G	NA,1	NA,-inf	NA,inf	NA,0.262712	9.1847e-05	0.000119295
3	chr14:64908426:A:G	64908426	NA,G	NA,A	NA,1	NA,inf	NA,inf	NA,0.365127	9.18068e-05	0.000120115
3	chr14:65860572:C:G	65860572	G,G	C,C	1,1	-inf,-inf	inf,inf	1.08951,0.613214	9.18024e-05	0.000121651
3	chr14:64699903:A:G	64699903	NA,G	NA,A	NA,1	NA,inf	NA,inf	NA,0.330125	9.1786e-05	0.000120225
3	chr14:65207733:C:T	65207733	NA,T	NA,C	NA,1	NA,-inf	NA,inf	NA,0.262355	9.17432e-05	0.000119556
3	chr14:64787031:C:T	64787031	T,NA	C,NA	1,NA	-inf,NA	inf,NA	1.01192,NA	9.16882e-05	0.000122066
3	chr14:65724028:AT:A	65724028	NA,A	NA,AT	NA,1	NA,-inf	NA,inf	NA,0.293604	9.16866e-05	0.000119381
3	chr14:65493458:G:A	65493458	NA,A	NA,G	NA,1	NA,-inf	NA,inf	NA,0.287797	9.16601e-05	0.0001193
3	chr14:64927310:C:G	64927310	G,G	C,C	1,1	-inf,-inf	inf,inf	0.882516,0.0634061	9.16587e-05	0.000116424
3	chr14:65936381:TA:T	65936381	NA,T	NA,TA	NA,1	NA,-inf	NA,inf	NA,0.288102	9.16126e-05	0.000119792
3	chr14:65561038:C:T	65561038	T,NA	C,NA	1,NA	inf,NA	inf,NA	1.10823,NA	9.16062e-05	0.00016336
3	chr14:65700738:T:C	65700738	NA,C	NA,T	NA,1	NA,-inf	NA,inf	NA,0.285227	9.15942e-05	0.000119158
3	chr14:65373941:T:C	65373941	NA,C	NA,T	NA,1	NA,-inf	NA,inf	NA,0.259493	9.15535e-05	0.000118892
3	chr14:65584298:A:T	65584298	NA,T	NA,A	NA,1	NA,-inf	NA,inf	NA,0.406633	9.15398e-05	0.000121635
3	chr14:64997458:T:A	64997458	A,A	T,T	1,1	inf,inf	inf,inf	2.14775,0.0465914	9.15184e-05	0.000119597
3	chr14:66081932:G:T	66081932	NA,T	NA,G	NA,1	NA,inf	NA,inf	NA,0.317835	9.15159e-05	0.000119847
3	chr14:66120275:T:C	66120275	NA,C	NA,T	NA,1	NA,inf	NA,inf	NA,0.319334	9.1508e-05	0.000119805
3	chr14:65610508:GC:G	65610508	NA,G	NA,GC	NA,1	NA,-inf	NA,inf	NA,0.271916	9.15018e-05	0.000119146
3	chr14:65406889:T:G	65406889	NA,G	NA,T	NA,1	NA,-inf	NA,inf	NA,0.257989	9.14854e-05	0.000118818
3	chr14:66124547:A:ACTTGAAACATTTCTGGTG	66124547	NA,ACTTGAAACATTTCTGGTG	NA,A	NA,1	NA,inf	NA,inf	NA,0.318508	9.14398e-05	0.000119713
3	chr14:64790215:C:T	64790215	NA,T	NA,C	NA,1	NA,inf	NA,inf	NA,0.316486	9.14282e-05	0.000120026
3	chr14:65726005:C:T	65726005	NA,T	NA,C	NA,1	NA,-inf	NA,inf	NA,0.283046	9.1402e-05	0.000118912
3	chr14:65579205:G:A	65579205	NA,A	NA,G	NA,1	NA,-inf	NA,inf	NA,0.258162	9.13542e-05	0.00011867
3	chr14:65669129:C:T	65669129	NA,T	NA,C	NA,1	NA,-inf	NA,inf	NA,0.258516	9.13457e-05	0.000118665
3	chr14:66013568:G:A	66013568	A,A	G,G	1,1	-inf,inf	inf,inf	0.184744,1.46021	9.13366e-05	0.000119057
3	chr14:66110908:T:G	66110908	NA,G	NA,T	NA,1	NA,inf	NA,inf	NA,0.314948	9.12611e-05	0.00011949
3	chr14:66127116:G:A	66127116	NA,A	NA,G	NA,1	NA,inf	NA,inf	NA,0.316364	9.12245e-05	0.000119432
3	chr14:65382483:A:G	65382483	NA,G	NA,A	NA,1	NA,-inf	NA,inf	NA,0.256145	9.11965e-05	0.000118436
3	chr14:65731967:C:T	65731967	NA,T	NA,C	NA,1	NA,-inf	NA,inf	NA,0.288937	9.11917e-05	0.000118751
3	chr14:65304195:C:T	65304195	NA,T	NA,C	NA,1	NA,-inf	NA,inf	NA,0.255008	9.11487e-05	0.000118349
3	chr14:65364326:C:G	65364326	NA,G	NA,C	NA,1	NA,-inf	NA,inf	NA,0.254966	9.11367e-05	0.000118354
3	chr14:65391278:G:C	65391278	NA,C	NA,G	NA,1	NA,-inf	NA,inf	NA,0.255604	9.11364e-05	0.00011836
3	chr14:66101259:T:C	66101259	NA,C	NA,T	NA,1	NA,-inf	NA,inf	NA,0.269185	9.11325e-05	0.000118732
3	chr14:65388184:G:A	65388184	NA,A	NA,G	NA,1	NA,-inf	NA,inf	NA,0.25529	9.11039e-05	0.000118319
3	chr14:66047848:C:T	66047848	T,T	C,C	1,1	-inf,inf	inf,inf	1.44369,0.313367	9.10488e-05	0.000116423
3	chr14:65130382:A:C	65130382	NA,C	NA,A	NA,1	NA,inf	NA,inf	NA,0.351403	9.10373e-05	0.0001194
3	chr14:65575462:G:A	65575462	A,NA	G,NA	1,NA	inf,NA	inf,NA	1.10316,NA	9.10117e-05	0.000162025
3	chr14:65370043:TATA:T	65370043	NA,T	NA,TATA	NA,1	NA,-inf	NA,inf	NA,0.253791	9.10111e-05	0.000118195
3	chr14:65300196:T:C	65300196	NA,C	NA,T	NA,1	NA,-inf	NA,inf	NA,0.25174	9.09666e-05	0.000118077
3	chr14:65154534:C:T	65154534	NA,T	NA,C	NA,1	NA,inf	NA,inf	NA,0.33541	9.09481e-05	0.000119241
3	chr14:66072578:CTT:C	66072578	NA,C	NA,CTT	NA,1	NA,inf	NA,inf	NA,0.310842	9.09311e-05	0.000118911
3	chr14:65797703:C:T	65797703	NA,T	NA,C	NA,1	NA,-inf	NA,inf	NA,0.259197	9.0914e-05	0.000118826
3	chr14:65037883:G:A	65037883	A,NA	G,NA	1,NA	inf,NA	inf,NA	1.01286,NA	9.09109e-05	0.000117467
3	chr14:65573479:A:T	65573479	NA,T	NA,A	NA,1	NA,-inf	NA,inf	NA,0.278401	9.09045e-05	0.000118276
3	chr14:65694256:T:G	65694256	NA,G	NA,T	NA,1	NA,-inf	NA,inf	NA,0.286124	9.09012e-05	0.000118372
3	chr14:65150156:G:A	65150156	NA,A	NA,G	NA,1	NA,inf	NA,inf	NA,0.347233	9.08945e-05	0.000118784
3	chr14:64701256:A:G	64701256	G,G	A,A	1,1	inf,inf	inf,inf	1.24366,0.342951	9.0893e-05	0.000120634
3	chr14:65196879:C:T	65196879	NA,T	NA,C	NA,1	NA,-inf	NA,inf	NA,0.263854	9.08707e-05	0.000119017
3	chr14:66040533:TA:T	66040533	NA,T	NA,TA	NA,1	NA,-inf	NA,inf	NA,0.270809	9.0865e-05	0.000118869
3	chr14:64839209:G:A	64839209	A,A	G,G	1,1	inf,inf	inf,inf	2.42981,0.149366	9.08487e-05	0.000113339
3	chr14:65945211:T:C	65945211	NA,C	NA,T	NA,1	NA,-inf	NA,inf	NA,0.286167	9.08448e-05	0.000119339
3	chr14:65573587:G:A	65573587	NA,A	NA,G	NA,1	NA,-inf	NA,inf	NA,0.277549	9.08199e-05	0.000118168
3	chr14:65612786:C:T	65612786	NA,T	NA,C	NA,1	NA,-inf	NA,inf	NA,0.277382	9.08025e-05	0.000118144
3	chr14:66069371:A:T	66069371	NA,T	NA,A	NA,1	NA,inf	NA,inf	NA,0.308304	9.0762e-05	0.000118842
3	chr14:65690570:T:C	65690570	NA,C	NA,T	NA,1	NA,-inf	NA,inf	NA,0.253253	9.07589e-05	0.000117923
3	chr14:65194362:A:G	65194362	NA,G	NA,A	NA,1	NA,-inf	NA,inf	NA,0.296567	9.07464e-05	0.000118846
3	chr14:66035240:C:CAGTT	66035240	NA,CAGTT	NA,C	NA,1	NA,inf	NA,inf	NA,0.31113	9.07398e-05	0.000118889
3	chr14:65478760:T:C	65478760	NA,C	NA,T	NA,1	NA,-inf	NA,inf	NA,0.251088	9.07314e-05	0.000117862
3	chr14:65530282:A:G	65530282	NA,G	NA,A	NA,1	NA,-inf	NA,inf	NA,0.251088	9.07314e-05	0.000117862
3	chr14:66169793:TCTCTA:T	66169793	NA,T	NA,TCTCTA	NA,1	NA,-inf	NA,inf	NA,0.288565	9.07104e-05	0.000119249
3	chr14:65284127:C:T	65284127	NA,T	NA,C	NA,1	NA,-inf	NA,inf	NA,0.265636	9.06618e-05	0.000118124
3	chr14:65066592:C:T	65066592	NA,T	NA,C	NA,1	NA,-inf	NA,inf	NA,0.258357	9.06396e-05	0.000118481
3	chr14:65675806:A:G	65675806	G,G	A,A	1,1	inf,inf	inf,inf	0.263776,1.14558	9.06297e-05	0.000110157
3	chr14:65553954:G:A	65553954	NA,A	NA,G	NA,1	NA,-inf	NA,inf	NA,0.275815	9.0624e-05	0.000117923
3	chr14:65361184:C:T	65361184	NA,T	NA,C	NA,1	NA,-inf	NA,inf	NA,0.366253	9.06222e-05	0.000120675
3	chr14:65443801:TTGAC:T	65443801	NA,T	NA,TTGAC	NA,1	NA,inf	NA,inf	NA,0.310149	9.06132e-05	0.000119032
3	chr14:66164378:A:G	66164378	NA,G	NA,A	NA,1	NA,inf	NA,inf	NA,0.296763	9.0606e-05	0.000118343
3	chr14:65753448:A:G	65753448	NA,G	NA,A	NA,1	NA,-inf	NA,inf	NA,0.250353	9.06025e-05	0.00011771
3	chr14:65678430:C:A	65678430	NA,A	NA,C	NA,1	NA,-inf	NA,inf	NA,0.275437	9.06021e-05	0.000117888
3	chr14:65911295:T:C	65911295	NA,C	NA,T	NA,1	NA,-inf	NA,inf	NA,0.283322	9.05989e-05	0.000119052
3	chr14:65358269:C:T	65358269	NA,T	NA,C	NA,1	NA,-inf	NA,inf	NA,0.365003	9.05236e-05	0.000120536
3	chr14:66114879:C:A	66114879	NA,A	NA,C	NA,1	NA,inf	NA,inf	NA,0.307849	9.05221e-05	0.000118519
3	chr14:66137796:C:T	66137796	NA,T	NA,C	NA,1	NA,inf	NA,inf	NA,0.296386	9.05198e-05	0.000118299
3	chr14:64872388:C:T	64872388	T,T	C,C	1,1	inf,inf	inf,inf	2.49746,0.0519126	9.05128e-05	0.000113653
3	chr14:65798810:G:A	65798810	NA,A	NA,G	NA,1	NA,-inf	NA,inf	NA,0.25629	9.05101e-05	0.000118304
3	chr14:65296618:C:A	65296618	NA,A	NA,C	NA,1	NA,-inf	NA,inf	NA,0.249484	9.04696e-05	0.000117492
3	chr14:65803191:A:G	65803191	NA,G	NA,A	NA,1	NA,-inf	NA,inf	NA,0.278993	9.04566e-05	0.000117788
3	chr14:66115489:C:A	66115489	NA,A	NA,C	NA,1	NA,inf	NA,inf	NA,0.307112	9.04498e-05	0.000118425
3	chr14:64678010:C:T	64678010	NA,T	NA,C	NA,1	NA,inf	NA,inf	NA,0.287019	9.03964e-05	0.00011846
3	chr14:65760268:C:T	65760268	NA,T	NA,C	NA,1	NA,-inf	NA,inf	NA,0.273469	9.03831e-05	0.00011761
3	chr14:65548763:C:T	65548763	NA,T	NA,C	NA,1	NA,-inf	NA,inf	NA,0.338275	9.03754e-05	0.000120128
3	chr14:65253012:C:T	65253012	T,NA	C,NA	1,NA	inf,NA	inf,NA	0.632094,NA	9.03707e-05	0.000117928
3	chr14:64813680:G:A	64813680	NA,A	NA,G	NA,1	NA,inf	NA,inf	NA,0.321637	9.03516e-05	0.000118271
3	chr14:65040552:TG:T	65040552	NA,T	NA,TG	NA,1	NA,inf	NA,inf	NA,0.312379	9.03454e-05	0.000118309
3	chr14:65789446:G:C	65789446	NA,C	NA,G	NA,1	NA,-inf	NA,inf	NA,0.257338	9.03365e-05	0.000117099
3	chr14:65878358:T:C	65878358	C,NA	T,NA	1,NA	-inf,NA	inf,NA	0.707285,NA	9.03213e-05	0.000117255
3	chr14:65685319:A:C	65685319	NA,C	NA,A	NA,1	NA,-inf	NA,inf	NA,0.280201	9.02774e-05	0.000117571
3	chr14:65296974:G:A	65296974	NA,A	NA,G	NA,1	NA,-inf	NA,inf	NA,0.247422	9.0254e-05	0.000117218
3	chr14:65143976:G:A	65143976	NA,A	NA,G	NA,1	NA,inf	NA,inf	NA,0.32047	9.02417e-05	0.000118109
3	chr14:65353157:A:G	65353157	NA,G	NA,A	NA,1	NA,-inf	NA,inf	NA,0.237981	9.02159e-05	0.000116995
3	chr14:65634065:C:T	65634065	NA,T	NA,C	NA,1	NA,-inf	NA,inf	NA,0.271345	9.01873e-05	0.000117358
3	chr14:65940156:C:T	65940156	T,NA	C,NA	1,NA	-inf,NA	inf,NA	0.533037,NA	9.01636e-05	0.00011535
3	chr14:65228759:T:C	65228759	NA,C	NA,T	NA,1	NA,inf	NA,inf	NA,0.324741	9.01569e-05	0.000118639
3	chr14:64809935:A:G	64809935	NA,G	NA,A	NA,1	NA,inf	NA,inf	NA,0.324128	9.01528e-05	0.00011807
3	chr14:64994935:T:A	64994935	NA,A	NA,T	NA,1	NA,inf	NA,inf	NA,0.341489	9.01284e-05	0.000117966
3	chr14:65592360:TG:T	65592360	NA,T	NA,TG	NA,1	NA,-inf	NA,inf	NA,0.244744	9.01035e-05	0.000117067
3	chr14:64819521:G:A	64819521	NA,A	NA,G	NA,1	NA,inf	NA,inf	NA,0.356382	9.01033e-05	0.000117765
3	chr14:65356868:C:T	65356868	NA,T	NA,C	NA,1	NA,inf	NA,inf	NA,0.349949	9.00688e-05	0.000119051
3	chr14:66169556:C:T	66169556	NA,T	NA,C	NA,1	NA,inf	NA,inf	NA,0.327469	8.99914e-05	0.000117942
3	chr14:66128091:C:T	66128091	NA,T	NA,C	NA,1	NA,inf	NA,inf	NA,0.303428	8.9944e-05	0.000117761
3	chr14:65171721:C:A	65171721	A,A	C,C	1,1	inf,-inf	inf,inf	1.88717,0.0948782	8.99179e-05	0.000110195
3	chr14:65328491:T:C	65328491	NA,C	NA,T	NA,1	NA,-inf	NA,inf	NA,0.24139	8.9858e-05	0.000116704
3	chr14:66022680:G:A	66022680	NA,A	NA,G	NA,1	NA,inf	NA,inf	NA,0.30146	8.97817e-05	0.000117632
3	chr14:65537569:A:G	65537569	NA,G	NA,A	NA,1	NA,-inf	NA,inf	NA,0.241723	8.97712e-05	0.000116643
3	chr14:64700795:C:T	64700795	NA,T	NA,C	NA,1	NA,inf	NA,inf	NA,0.297384	8.97536e-05	0.000117395
3	chr14:65423932:A:G	65423932	G,NA	A,NA	1,NA	inf,NA	inf,NA	0.659469,NA	8.97427e-05	0.000114074
3	chr14:65138298:T:TA	65138298	NA,TA	NA,T	NA,1	NA,-inf	NA,inf	NA,0.255474	8.97346e-05	0.000117456
3	chr14:65763130:G:A	65763130	NA,A	NA,G	NA,1	NA,-inf	NA,inf	NA,0.284752	8.97117e-05	0.000117555
3	chr14:65476052:T:A	65476052	NA,A	NA,T	NA,1	NA,-inf	NA,inf	NA,0.272471	8.97055e-05	0.000116825
3	chr14:65793844:G:A	65793844	NA,A	NA,G	NA,1	NA,inf	NA,inf	NA,0.33264	8.97022e-05	0.00011826
3	chr14:65038054:C:T	65038054	NA,T	NA,C	NA,1	NA,inf	NA,inf	NA,0.334283	8.96508e-05	0.000117164
3	chr14:65079349:A:G	65079349	NA,G	NA,A	NA,1	NA,-inf	NA,inf	NA,0.257381	8.96457e-05	0.000117246
3	chr14:66185468:G:C	66185468	C,NA	G,NA	1,NA	-inf,NA	inf,NA	0.652892,NA	8.96436e-05	0.00011821
3	chr14:65931892:G:C	65931892	NA,C	NA,G	NA,1	NA,inf	NA,inf	NA,0.278185	8.96401e-05	0.000117249
3	chr14:65521391:T:A	65521391	NA,A	NA,T	NA,1	NA,-inf	NA,inf	NA,0.266238	8.96393e-05	0.000116667
3	chr14:65482710:A:G	65482710	NA,G	NA,A	NA,1	NA,-inf	NA,inf	NA,0.240251	8.9633e-05	0.000116466
3	chr14:64696751:A:T	64696751	NA,T	NA,A	NA,1	NA,inf	NA,inf	NA,0.344842	8.96243e-05	0.000117525
3	chr14:66113068:T:A	66113068	NA,A	NA,T	NA,1	NA,inf	NA,inf	NA,0.298426	8.96108e-05	0.000117328
3	chr14:65067456:G:A	65067456	A,NA	G,NA	1,NA	-inf,NA	inf,NA	0.0285952,NA	8.96026e-05	0.000115038
3	chr14:64771735:C:G	64771735	NA,G	NA,C	NA,1	NA,inf	NA,inf	NA,0.291297	8.96025e-05	0.000117606
3	chr14:66133659:C:T	66133659	NA,T	NA,C	NA,1	NA,inf	NA,inf	NA,0.297667	8.96006e-05	0.000117318
3	chr14:65363295:TATTTTTAGTAGAGA:T	65363295	T,T	TATTTTTAGTAGAGA,TATTTTTAGTAGAGA	1,1	-inf,-inf	inf,inf	2.81086,0.927505	8.95962e-05	0.0012109
3	chr14:65757314:G:T	65757314	NA,T	NA,G	NA,1	NA,-inf	NA,inf	NA,0.241394	8.95772e-05	0.000116419
3	chr14:65351225:C:T	65351225	NA,T	NA,C	NA,1	NA,-inf	NA,inf	NA,0.231798	8.95753e-05	0.000116187
3	chr14:65581118:T:C	65581118	NA,C	NA,T	NA,1	NA,inf	NA,inf	NA,0.299288	8.9573e-05	0.000117652
3	chr14:64767172:C:T	64767172	NA,T	NA,C	NA,1	NA,inf	NA,inf	NA,0.317031	8.95644e-05	0.0001172
3	chr14:64698068:G:A	64698068	NA,A	NA,G	NA,1	NA,inf	NA,inf	NA,0.306267	8.94828e-05	0.000117217
3	chr14:65857608:A:T	65857608	NA,T	NA,A	NA,1	NA,inf	NA,inf	NA,0.270401	8.94675e-05	0.000116716
3	chr14:66105386:A:C	66105386	NA,C	NA,A	NA,1	NA,inf	NA,inf	NA,0.296705	8.94499e-05	0.000117119
3	chr14:64720524:G:A	64720524	NA,A	NA,G	NA,1	NA,-inf	NA,inf	NA,0.288254	8.94414e-05	0.000117083
3	chr14:65015392:C:T	65015392	NA,T	NA,C	NA,1	NA,inf	NA,inf	NA,0.326339	8.94247e-05	0.000117129
3	chr14:65802588:G:A	65802588	NA,A	NA,G	NA,1	NA,inf	NA,inf	NA,0.248155	8.93903e-05	0.000115957
3	chr14:65442698:T:C	65442698	NA,C	NA,T	NA,1	NA,inf	NA,inf	NA,0.29749	8.93897e-05	0.000117415
3	chr14:65253087:C:T	65253087	T,NA	C,NA	1,NA	inf,NA	inf,NA	0.624849,NA	8.93326e-05	0.000116581
3	chr14:64961635:T:C	64961635	NA,C	NA,T	NA,1	NA,inf	NA,inf	NA,0.309233	8.93285e-05	0.000117185
3	chr14:65040083:A:T	65040083	T,NA	A,NA	1,NA	-inf,NA	inf,NA	1.0029,NA	8.92867e-05	0.000109238
3	chr14:64713461:T:A	64713461	NA,A	NA,T	NA,1	NA,-inf	NA,inf	NA,0.26953	8.92425e-05	0.000116712
3	chr14:65161824:A:G	65161824	NA,G	NA,A	NA,1	NA,-inf	NA,inf	NA,0.281169	8.92244e-05	0.000116577
3	chr14:66018245:G:C	66018245	NA,C	NA,G	NA,1	NA,inf	NA,inf	NA,0.290721	8.92121e-05	0.000116769
3	chr14:65692072:A:G	65692072	G,G	A,A	1,1	inf,inf	inf,inf	0.201785,1.18574	8.9211e-05	0.00010852
3	chr14:66093031:C:T	66093031	NA,T	NA,C	NA,1	NA,inf	NA,inf	NA,0.328413	8.92086e-05	0.000116975
3	chr14:65015303:A:G	65015303	NA,G	NA,A	NA,1	NA,inf	NA,inf	NA,0.270637	8.91412e-05	0.000116739
3	chr14:66089462:T:C	66089462	NA,C	NA,T	NA,1	NA,-inf	NA,inf	NA,0.253199	8.91129e-05	0.000116465
3	chr14:65496800:G:A	65496800	A,NA	G,NA	1,NA	inf,NA	inf,NA	1.08586,NA	8.9112e-05	0.000157841
3	chr14:65266004:G:T	65266004	T,T	G,G	1,1	-inf,inf	inf,inf	1.50235,0.397324	8.91087e-05	0.000135543
3	chr14:64694210:C:A	64694210	NA,A	NA,C	NA,1	NA,inf	NA,inf	NA,0.290612	8.90967e-05	0.000116547
3	chr14:66208047:T:C	66208047	NA,C	NA,T	NA,1	NA,-inf	NA,inf	NA,0.275797	8.90769e-05	0.000117091
3	chr14:65527363:T:C	65527363	NA,C	NA,T	NA,1	NA,-inf	NA,inf	NA,0.235144	8.9073e-05	0.000115765
3	chr14:65580543:A:G	65580543	NA,G	NA,A	NA,1	NA,inf	NA,inf	NA,0.293933	8.90658e-05	0.000116982
3	chr14:65575835:A:T	65575835	T,NA	A,NA	1,NA	inf,NA	inf,NA	1.08556,NA	8.90604e-05	0.000157764
3	chr14:65505497:A:G	65505497	G,NA	A,NA	1,NA	inf,NA	inf,NA	1.09049,NA	8.90439e-05	0.000158118
3	chr14:66154733:T:G	66154733	NA,G	NA,T	NA,1	NA,inf	NA,inf	NA,0.281774	8.9033e-05	0.000116327
3	chr14:65946672:T:C	65946672	C,C	T,T	1,1	-inf,inf	inf,inf	1.32651,0.317184	8.89343e-05	0.00011913
3	chr14:64767101:C:T	64767101	NA,T	NA,C	NA,1	NA,inf	NA,inf	NA,0.320289	8.89296e-05	0.000116737
3	chr14:65936739:T:C	65936739	NA,C	NA,T	NA,1	NA,-inf	NA,inf	NA,0.272041	8.88635e-05	0.000116853
3	chr14:65191686:A:G	65191686	NA,G	NA,A	NA,1	NA,-inf	NA,inf	NA,0.243921	8.8851e-05	0.000116349
3	chr14:65931840:C:T	65931840	NA,T	NA,C	NA,1	NA,inf	NA,inf	NA,0.304477	8.88387e-05	0.000116548
3	chr14:65777466:A:G	65777466	NA,G	NA,A	NA,1	NA,-inf	NA,inf	NA,0.231577	8.88097e-05	0.00011544
3	chr14:65528063:C:T	65528063	NA,T	NA,C	NA,1	NA,inf	NA,inf	NA,0.290634	8.8808e-05	0.000116644
3	chr14:65526449:C:T	65526449	NA,T	NA,C	NA,1	NA,-inf	NA,inf	NA,0.232973	8.87997e-05	0.000115424
3	chr14:65871264:C:A	65871264	A,A	C,C	1,1	-inf,-inf	inf,inf	0.100028,1.27882	8.87841e-05	0.000114901
3	chr14:65373714:A:G	65373714	NA,G	NA,A	NA,1	NA,-inf	NA,inf	NA,0.232659	8.8773e-05	0.000115361
3	chr14:65527759:TAA:T	65527759	NA,T	NA,TAA	NA,1	NA,inf	NA,inf	NA,0.290093	8.87592e-05	0.000116579
3	chr14:65448651:T:C	65448651	NA,C	NA,T	NA,1	NA,-inf	NA,inf	NA,0.25764	8.87531e-05	0.000115529
3	chr14:65542218:T:C	65542218	NA,C	NA,T	NA,1	NA,-inf	NA,inf	NA,0.231384	8.87207e-05	0.000115311
3	chr14:65275709:A:G	65275709	G,NA	A,NA	1,NA	inf,NA	inf,NA	0.65229,NA	8.87035e-05	0.00011217
3	chr14:65012253:C:T	65012253	NA,T	NA,C	NA,1	NA,inf	NA,inf	NA,0.266134	8.87024e-05	0.000116161
3	chr14:65768444:T:C	65768444	NA,C	NA,T	NA,1	NA,inf	NA,inf	NA,0.315487	8.86865e-05	0.000117815
3	chr14:65176556:G:T	65176556	NA,T	NA,G	NA,1	NA,inf	NA,inf	NA,0.30201	8.86644e-05	0.000116383
3	chr14:65406979:A:G	65406979	NA,G	NA,A	NA,1	NA,inf	NA,inf	NA,0.316331	8.86426e-05	0.000116915
3	chr14:65228300:A:G	65228300	NA,G	NA,A	NA,1	NA,-inf	NA,inf	NA,0.253099	8.8639e-05	0.000116484
3	chr14:65691043:A:G	65691043	G,NA	A,NA	1,NA	inf,NA	inf,NA	1.07964,NA	8.86217e-05	0.000156074
3	chr14:65547841:A:G	65547841	NA,G	NA,A	NA,1	NA,-inf	NA,inf	NA,0.229911	8.85829e-05	0.000115136
3	chr14:65598042:G:A	65598042	NA,A	NA,G	NA,1	NA,-inf	NA,inf	NA,0.254978	8.85789e-05	0.000115304
3	chr14:65853397:A:T	65853397	NA,T	NA,A	NA,1	NA,-inf	NA,inf	NA,0.255296	8.85679e-05	0.000116017
3	chr14:66215537:G:A	66215537	NA,A	NA,G	NA,1	NA,-inf	NA,inf	NA,0.269987	8.85163e-05	0.000116347
3	chr14:66038374:T:G	66038374	NA,G	NA,T	NA,1	NA,inf	NA,inf	NA,0.287937	8.85034e-05	0.000115962
3	chr14:64809883:T:C	64809883	C,C	T,T	1,1	-inf,-inf	inf,inf	1.19984,0.49647	8.84921e-05	0.000107374
3	chr14:65259090:A:T	65259090	NA,T	NA,A	NA,1	NA,-inf	NA,inf	NA,0.228691	8.84206e-05	0.00011505
3	chr14:65812818:C:T	65812818	T,T	C,C	1,1	inf,-inf	inf,inf	0.253989,1.53355	8.83826e-05	0.000130202
3	chr14:65027205:T:C	65027205	NA,C	NA,T	NA,1	NA,inf	NA,inf	NA,0.306302	8.83563e-05	0.000115783
3	chr14:66046666:G:A	66046666	NA,A	NA,G	NA,1	NA,inf	NA,inf	NA,0.28358	8.8356e-05	0.000115704
3	chr14:66052419:C:T	66052419	NA,T	NA,C	NA,1	NA,inf	NA,inf	NA,0.313794	8.83533e-05	0.000116207
3	chr14:65010636:C:T	65010636	NA,T	NA,C	NA,1	NA,inf	NA,inf	NA,0.31421	8.83265e-05	0.000115693
3	chr14:65703305:C:T	65703305	T,T	C,C	1,1	inf,-inf	inf,inf	0.326799,1.34139	8.83188e-05	0.00011667
3	chr14:65623009:G:C	65623009	NA,C	NA,G	NA,1	NA,-inf	NA,inf	NA,0.231589	8.83056e-05	0.00011483
3	chr14:64646253:C:T	64646253	NA,T	NA,C	NA,1	NA,-inf	NA,inf	NA,0.221896	8.82957e-05	0.000115572
3	chr14:65373502:C:T	65373502	NA,T	NA,C	NA,1	NA,inf	NA,inf	NA,0.248087	8.82482e-05	0.000114862
3	chr14:64806942:C:T	64806942	NA,T	NA,C	NA,1	NA,inf	NA,inf	NA,0.302256	8.82302e-05	0.000115719
3	chr14:65134486:T:C	65134486	NA,C	NA,T	NA,1	NA,-inf	NA,inf	NA,0.239487	8.82189e-05	0.000115509
3	chr14:65464598:T:A	65464598	NA,A	NA,T	NA,1	NA,inf	NA,inf	NA,0.283984	8.81546e-05	0.000115779
3	chr14:65425715:T:C	65425715	NA,C	NA,T	NA,1	NA,-inf	NA,inf	NA,0.251517	8.81396e-05	0.000114748
3	chr14:65309124:G:A	65309124	NA,A	NA,G	NA,1	NA,-inf	NA,inf	NA,0.224118	8.81229e-05	0.00011451
3	chr14:65144957:C:T	65144957	NA,T	NA,C	NA,1	NA,-inf	NA,inf	NA,0.270466	8.81177e-05	0.000115937
3	chr14:65012950:G:A	65012950	NA,A	NA,G	NA,1	NA,inf	NA,inf	NA,0.26011	8.81171e-05	0.000115398
3	chr14:66096711:A:G	66096711	NA,G	NA,A	NA,1	NA,inf	NA,inf	NA,0.28515	8.81106e-05	0.000115408
3	chr14:66202553:G:A	66202553	NA,A	NA,G	NA,1	NA,-inf	NA,inf	NA,0.263711	8.80426e-05	0.000115611
3	chr14:65367272:C:T	65367272	NA,T	NA,C	NA,1	NA,-inf	NA,inf	NA,0.241042	8.80418e-05	0.000114598
3	chr14:65562150:G:A	65562150	NA,A	NA,G	NA,1	NA,-inf	NA,inf	NA,0.264859	8.80296e-05	0.000115148
3	chr14:65328414:G:A	65328414	NA,A	NA,G	NA,1	NA,inf	NA,inf	NA,0.328326	8.79945e-05	0.000116361
3	chr14:66029317:T:C	66029317	NA,C	NA,T	NA,1	NA,inf	NA,inf	NA,0.282151	8.79842e-05	0.000115279
3	chr14:65952866:T:G	65952866	NA,G	NA,T	NA,1	NA,-inf	NA,inf	NA,0.254287	8.79698e-05	0.000115442
3	chr14:65167072:G:A	65167072	NA,A	NA,G	NA,1	NA,-inf	NA,inf	NA,0.228571	8.79318e-05	0.000115004
3	chr14:65513024:G:C	65513024	NA,C	NA,G	NA,1	NA,-inf	NA,inf	NA,0.330189	8.78968e-05	0.000116522
3	chr14:65260260:T:A	65260260	NA,A	NA,T	NA,1	NA,-inf	NA,inf	NA,0.223038	8.78879e-05	0.000114365
3	chr14:65434514:AG:A	65434514	NA,A	NA,AG	NA,1	NA,inf	NA,inf	NA,0.284834	8.78257e-05	0.000115351
3	chr14:65248829:C:T	65248829	NA,T	NA,C	NA,1	NA,-inf	NA,inf	NA,0.325279	8.78246e-05	0.000116722
3	chr14:65294491:T:C	65294491	NA,C	NA,T	NA,1	NA,-inf	NA,inf	NA,0.223058	8.78149e-05	0.000114127
3	chr14:64701226:G:A	64701226	NA,A	NA,G	NA,1	NA,inf	NA,inf	NA,0.275668	8.78025e-05	0.000114874
3	chr14:65294214:C:T	65294214	NA,T	NA,C	NA,1	NA,-inf	NA,inf	NA,0.222631	8.77881e-05	0.000114093
3	chr14:65859481:G:A	65859481	NA,A	NA,G	NA,1	NA,inf	NA,inf	NA,0.252613	8.77749e-05	0.000114531
3	chr14:65366774:T:G	65366774	NA,G	NA,T	NA,1	NA,-inf	NA,inf	NA,0.333312	8.77488e-05	0.000116697
3	chr14:65233075:A:G	65233075	NA,G	NA,A	NA,1	NA,inf	NA,inf	NA,0.406994	8.77271e-05	0.000117252
3	chr14:65989228:G:A	65989228	NA,A	NA,G	NA,1	NA,inf	NA,inf	NA,0.268164	8.77008e-05	0.000115034
3	chr14:66167878:G:A	66167878	NA,A	NA,G	NA,1	NA,-inf	NA,inf	NA,0.260792	8.76832e-05	0.00011521
3	chr14:65762269:A:G	65762269	NA,G	NA,A	NA,1	NA,-inf	NA,inf	NA,0.221216	8.76818e-05	0.000114004
3	chr14:65294376:TAAGTC:T	65294376	NA,T	NA,TAAGTC	NA,1	NA,-inf	NA,inf	NA,0.221465	8.76629e-05	0.000113934
3	chr14:65381788:G:A	65381788	NA,A	NA,G	NA,1	NA,-inf	NA,inf	NA,0.221787	8.76603e-05	0.000113963
3	chr14:65581940:A:G	65581940	G,NA	A,NA	1,NA	inf,NA	inf,NA	1.0723,NA	8.76417e-05	0.000154609
3	chr14:66045938:G:A	66045938	NA,A	NA,G	NA,1	NA,inf	NA,inf	NA,0.263463	8.76285e-05	0.000114753
3	chr14:65778667:G:A	65778667	NA,A	NA,G	NA,1	NA,-inf	NA,inf	NA,0.219168	8.76136e-05	0.000113923
3	chr14:64996191:C:T	64996191	NA,T	NA,C	NA,1	NA,-inf	NA,inf	NA,0.360114	8.7603e-05	0.000114925
3	chr14:65295222:T:C	65295222	NA,C	NA,T	NA,1	NA,-inf	NA,inf	NA,0.220936	8.75998e-05	0.000113856
3	chr14:64893966:A:G	64893966	NA,G	NA,A	NA,1	NA,inf	NA,inf	NA,0.23492	8.75933e-05	0.000114977
3	chr14:65536406:A:G	65536406	NA,G	NA,A	NA,1	NA,-inf	NA,inf	NA,0.31409	8.75854e-05	0.00011715
3	chr14:64873692:G:A	64873692	A,A	G,G	1,1	inf,-inf	inf,inf	2.46804,0.0100371	8.7574e-05	0.000110018
3	chr14:65503063:C:T	65503063	T,NA	C,NA	1,NA	inf,NA	inf,NA	1.077,NA	8.7558e-05	0.000154913
3	chr14:64685027:T:C	64685027	C,C	T,T	1,1	-inf,-inf	inf,inf	0.785752,0.48936	8.75313e-05	0.000121468
3	chr14:64682838:T:C	64682838	NA,C	NA,T	NA,1	NA,inf	NA,inf	NA,0.285512	8.74833e-05	0.000114599
3	chr14:64772564:A:AG	64772564	NA,AG	NA,A	NA,1	NA,-inf	NA,inf	NA,0.292544	8.7453e-05	0.000114567
3	chr14:65688469:T:C	65688469	NA,C	NA,T	NA,1	NA,inf	NA,inf	NA,0.309841	8.74105e-05	0.000115757
3	chr14:66144545:C:A	66144545	NA,A	NA,C	NA,1	NA,inf	NA,inf	NA,0.280285	8.74044e-05	0.000114624
3	chr14:65241984:T:C	65241984	C,C	T,T	1,1	-inf,inf	inf,inf	0.76832,0.862053	8.73944e-05	0.000102885
3	chr14:66164991:T:C	66164991	NA,C	NA,T	NA,1	NA,inf	NA,inf	NA,0.263303	8.73729e-05	0.000114457
3	chr14:65328363:C:T	65328363	T,T	C,C	1,1	inf,inf	inf,inf	4.13755,0.663174	8.73269e-05	0.0447858
3	chr14:65318259:G:A	65318259	NA,A	NA,G	NA,1	NA,inf	NA,inf	NA,0.323546	8.73238e-05	0.000115471
3	chr14:65551907:ATGTT:A	65551907	NA,A	NA,ATGTT	NA,1	NA,-inf	NA,inf	NA,0.209449	8.72877e-05	0.000113661
3	chr14:64777149:CCA:C	64777149	NA,C	NA,CCA	NA,1	NA,inf	NA,inf	NA,0.294704	8.72823e-05	0.000114543
3	chr14:64995602:C:T	64995602	NA,T	NA,C	NA,1	NA,inf	NA,inf	NA,0.299753	8.72596e-05	0.000114339
3	chr14:65513362:G:GAGCT	65513362	NA,GAGCT	NA,G	NA,1	NA,-inf	NA,inf	NA,0.21676	8.72519e-05	0.000113452
3	chr14:65898182:G:A	65898182	NA,A	NA,G	NA,1	NA,-inf	NA,inf	NA,0.270504	8.72454e-05	0.000114973
3	chr14:65369859:A:C	65369859	NA,C	NA,A	NA,1	NA,-inf	NA,inf	NA,0.326892	8.72302e-05	0.000115977
3	chr14:65930609:G:A	65930609	NA,A	NA,G	NA,1	NA,inf	NA,inf	NA,0.286678	8.72252e-05	0.000114457
3	chr14:65387608:C:T	65387608	NA,T	NA,C	NA,1	NA,-inf	NA,inf	NA,0.20658	8.71561e-05	0.000113473
3	chr14:65484062:T:C	65484062	NA,C	NA,T	NA,1	NA,-inf	NA,inf	NA,0.215417	8.7145e-05	0.000113315
3	chr14:65099118:T:C	65099118	NA,C	NA,T	NA,1	NA,-inf	NA,inf	NA,0.231142	8.71417e-05	0.000113979
3	chr14:64972366:C:A	64972366	A,NA	C,NA	1,NA	-inf,NA	inf,NA	1.25041,NA	8.71388e-05	0.000111817
3	chr14:65012628:A:T	65012628	NA,T	NA,A	NA,1	NA,inf	NA,inf	NA,0.249146	8.71227e-05	0.000114097
3	chr14:65013001:C:T	65013001	NA,T	NA,C	NA,1	NA,inf	NA,inf	NA,0.249079	8.71151e-05	0.000114087
3	chr14:66057991:G:A	66057991	NA,A	NA,G	NA,1	NA,inf	NA,inf	NA,0.269678	8.70997e-05	0.000114073
3	chr14:65529924:A:G	65529924	NA,G	NA,A	NA,1	NA,-inf	NA,inf	NA,0.215014	8.70934e-05	0.00011325
3	chr14:66049629:G:C	66049629	NA,C	NA,G	NA,1	NA,inf	NA,inf	NA,0.270261	8.70412e-05	0.000113983
3	chr14:65013248:T:C	65013248	NA,C	NA,T	NA,1	NA,inf	NA,inf	NA,0.248022	8.70169e-05	0.000113959
3	chr14:65012642:A:G	65012642	NA,G	NA,A	NA,1	NA,inf	NA,inf	NA,0.247771	8.69987e-05	0.000113935
3	chr14:66006560:T:C	66006560	NA,C	NA,T	NA,1	NA,inf	NA,inf	NA,0.257425	8.69689e-05	0.000113683
3	chr14:65367334:A:G	65367334	NA,G	NA,A	NA,1	NA,-inf	NA,inf	NA,0.230033	8.69431e-05	0.000113212
3	chr14:66131192:T:G	66131192	NA,G	NA,T	NA,1	NA,inf	NA,inf	NA,0.268729	8.69056e-05	0.000113798
3	chr14:65633444:G:A	65633444	NA,A	NA,G	NA,1	NA,-inf	NA,inf	NA,0.212321	8.68429e-05	0.000112937
3	chr14:65115063:A:G	65115063	G,G	A,A	1,1	inf,-inf	inf,inf	1.29931,0.0040211	8.68352e-05	0.000104533
3	chr14:65976778:A:G	65976778	G,G	A,A	1,1	-inf,-inf	inf,inf	1.03458,0.649749	8.68192e-05	0.000113447
3	chr14:65323189:A:G	65323189	NA,G	NA,A	NA,1	NA,-inf	NA,inf	NA,0.217344	8.68132e-05	0.000112865
3	chr14:65236241:A:G	65236241	NA,G	NA,A	NA,1	NA,-inf	NA,inf	NA,0.165675	8.68076e-05	0.00011265
3	chr14:65804149:G:A	65804149	NA,A	NA,G	NA,1	NA,inf	NA,inf	NA,0.353872	8.67956e-05	0.000115114
3	chr14:65033598:CTG:C	65033598	C,NA	CTG,NA	1,NA	-inf,NA	inf,NA	1.21826,NA	8.67778e-05	0.000110722
3	chr14:65335093:A:G	65335093	G,G	A,A	1,1	-inf,-inf	inf,inf	2.98521,1.14338	8.67739e-05	0.00305033
3	chr14:65083007:T:A	65083007	NA,A	NA,T	NA,1	NA,-inf	NA,inf	NA,0.227129	8.67455e-05	0.000113473
3	chr14:65463507:G:A	65463507	NA,A	NA,G	NA,1	NA,inf	NA,inf	NA,0.267814	8.67285e-05	0.000113893
3	chr14:64714400:C:T	64714400	NA,T	NA,C	NA,1	NA,inf	NA,inf	NA,0.26127	8.67207e-05	0.000113603
3	chr14:65417082:G:A	65417082	A,NA	G,NA	1,NA	inf,NA	inf,NA	1.05484,NA	8.67167e-05	0.000149726
3	chr14:66072494:C:T	66072494	NA,T	NA,C	NA,1	NA,inf	NA,inf	NA,0.265669	8.6692e-05	0.000113513
3	chr14:66074002:G:A	66074002	NA,A	NA,G	NA,1	NA,-inf	NA,inf	NA,0.241931	8.66832e-05	0.00011366
3	chr14:65158828:G:A	65158828	NA,A	NA,G	NA,1	NA,inf	NA,inf	NA,0.280381	8.66773e-05	0.000113525
3	chr14:65435871:A:G	65435871	NA,G	NA,A	NA,1	NA,-inf	NA,inf	NA,0.202752	8.66577e-05	0.000112854
3	chr14:65689819:G:GAGCCAC	65689819	GAGCCAC,NA	G,NA	1,NA	inf,NA	inf,NA	1.0613,NA	8.66493e-05	0.000151855
3	chr14:66206172:C:T	66206172	NA,T	NA,C	NA,1	NA,-inf	NA,inf	NA,0.239644	8.6622e-05	0.000113553
3	chr14:64771132:G:A	64771132	NA,A	NA,G	NA,1	NA,-inf	NA,inf	NA,0.28082	8.65994e-05	0.000113399
3	chr14:65573795:A:G	65573795	G,NA	A,NA	1,NA	inf,NA	inf,NA	1.06485,NA	8.65936e-05	0.000152074
3	chr14:65690150:A:G	65690150	G,NA	A,NA	1,NA	inf,NA	inf,NA	0.668379,NA	8.65799e-05	0.000109468
3	chr14:65603416:C:G	65603416	NA,G	NA,C	NA,1	NA,-inf	NA,inf	NA,0.207542	8.65286e-05	0.000112535
3	chr14:65472723:C:T	65472723	NA,T	NA,C	NA,1	NA,-inf	NA,inf	NA,0.201261	8.6524e-05	0.000112683
3	chr14:65649534:C:T	65649534	NA,T	NA,C	NA,1	NA,-inf	NA,inf	NA,0.232637	8.65126e-05	0.000112667
3	chr14:65346837:A:G	65346837	NA,G	NA,A	NA,1	NA,inf	NA,inf	NA,0.286028	8.65119e-05	0.000114363
3	chr14:66042825:T:C	66042825	NA,C	NA,T	NA,1	NA,inf	NA,inf	NA,0.262483	8.64823e-05	0.000113253
3	chr14:66116703:A:G	66116703	NA,G	NA,A	NA,1	NA,inf	NA,inf	NA,0.250596	8.64229e-05	0.000113096
3	chr14:66117868:C:A	66117868	NA,A	NA,C	NA,1	NA,inf	NA,inf	NA,0.252178	8.64122e-05	0.000112968
3	chr14:65665190:C:T	65665190	NA,T	NA,C	NA,1	NA,inf	NA,inf	NA,0.263885	8.63952e-05	0.000113456
3	chr14:64775471:G:A	64775471	NA,A	NA,G	NA,1	NA,-inf	NA,inf	NA,0.246474	8.63941e-05	0.000113044
3	chr14:65835806:G:A	65835806	A,A	G,G	1,1	-inf,-inf	inf,inf	0.37576,1.3369	8.63592e-05	0.000115681
3	chr14:65010912:T:G	65010912	NA,G	NA,T	NA,1	NA,inf	NA,inf	NA,0.240423	8.63372e-05	0.000113066
3	chr14:66126413:G:C	66126413	NA,C	NA,G	NA,1	NA,inf	NA,inf	NA,0.261725	8.62959e-05	0.000113001
3	chr14:64813909:G:A	64813909	NA,A	NA,G	NA,1	NA,inf	NA,inf	NA,0.279302	8.62682e-05	0.000112938
3	chr14:65478359:T:C	65478359	NA,C	NA,T	NA,1	NA,-inf	NA,inf	NA,0.298172	8.62602e-05	0.000115268
3	chr14:65785661:A:G	65785661	NA,G	NA,A	NA,1	NA,inf	NA,inf	NA,0.298624	8.62522e-05	0.000114013
3	chr14:66126961:T:C	66126961	NA,C	NA,T	NA,1	NA,inf	NA,inf	NA,0.261213	8.62501e-05	0.000112941
3	chr14:64813743:C:T	64813743	NA,T	NA,C	NA,1	NA,inf	NA,inf	NA,0.278711	8.62211e-05	0.000112876
3	chr14:65032903:G:A	65032903	NA,A	NA,G	NA,1	NA,inf	NA,inf	NA,0.291012	8.62117e-05	0.000112689
3	chr14:64732730:T:G	64732730	NA,G	NA,T	NA,1	NA,inf	NA,inf	NA,0.271088	8.62102e-05	0.000113086
3	chr14:65465549:A:G	65465549	NA,G	NA,A	NA,1	NA,inf	NA,inf	NA,0.260937	8.61346e-05	0.000113108
3	chr14:66118008:A:G	66118008	NA,G	NA,A	NA,1	NA,inf	NA,inf	NA,0.259903	8.61283e-05	0.000112784
3	chr14:65525982:T:C	65525982	NA,C	NA,T	NA,1	NA,inf	NA,inf	NA,0.28988	8.60998e-05	0.000113494
3	chr14:64718451:T:C	64718451	NA,C	NA,T	NA,1	NA,-inf	NA,inf	NA,0.226425	8.60836e-05	0.000112641
3	chr14:65538950:A:C	65538950	NA,C	NA,A	NA,1	NA,inf	NA,inf	NA,0.265133	8.60113e-05	0.000112932
3	chr14:65332230:G:T	65332230	NA,T	NA,G	NA,1	NA,-inf	NA,inf	NA,0.183615	8.60063e-05	0.000111555
3	chr14:65013479:C:T	65013479	T,T	C,C	1,1	inf,-inf	inf,inf	2.80527,0.000487519	8.59938e-05	0.000113469
3	chr14:66126967:G:A	66126967	NA,A	NA,G	NA,1	NA,inf	NA,inf	NA,0.258146	8.59862e-05	0.000112597
3	chr14:66154744:T:C	66154744	NA,C	NA,T	NA,1	NA,-inf	NA,inf	NA,0.226125	8.59334e-05	0.000112597
```
