## Supplementary material for "Characterization of shared and ancestry-specific signals driving complex traits using multi-ancestry fine-mapping": susiex_nc3.cs80.snp

```
BP	SNP	PIP(CS1)	LogBF(CS1,Pop1)	LogBF(CS1,Pop2)	PIP(CS2)	LogBF(CS2,Pop1)	LogBF(CS2,Pop2)	PIP(CS3)	LogBF(CS3,Pop1)	LogBF(CS3,Pop2)
64635693	chr14:64635693:A:C	4.97302e-07	-1.66433e-10	-0.387358	4.96196e-05	-1.66433e-10	-0.46122	0.000164205	-1.66433e-10	-0.443463
64637522	chr14:64637522:C:A	4.83617e-08	-1.66513	-1.05272	6.91516e-06	-1.38483	-1.04706	2.16663e-05	-1.42866	-1.04016
64637939	chr14:64637939:G:C	2.26325e-07	-1.66433e-10	-1.17458	2.44241e-05	-1.66433e-10	-1.17004	7.95527e-05	-1.66433e-10	-1.16816
64637988	chr14:64637988:G:A	9.8284e-07	0.293891	-2.72626e-10	0.000353165	1.50133	-2.72626e-10	0.000852709	1.20384	-2.72626e-10
64638398	chr14:64638398:C:T	5.29342e-08	-1.6131	-1.01441	7.61135e-06	-1.34572	-0.99025	2.59903e-05	-1.30714	-0.979719
64638887	chr14:64638887:A:C	2.14846e-07	-1.66433e-10	-1.22663	2.31707e-05	-1.66433e-10	-1.22272	7.53429e-05	-1.66433e-10	-1.22253
64639141	chr14:64639141:T:C	4.91587e-08	-1.66559	-1.03592	7.05485e-06	-1.38628	-1.02561	2.21165e-05	-1.43065	-1.01761
64639360	chr14:64639360:C:T	2.29363e-07	-1.66433e-10	-1.16125	2.45745e-05	-1.66433e-10	-1.1639	8.04626e-05	-1.66433e-10	-1.15679
64639702	chr14:64639702:G:A	2.30814e-07	-1.66433e-10	-1.15494	2.47084e-05	-1.66433e-10	-1.15846	8.11857e-05	-1.66433e-10	-1.14784
64640649	chr14:64640649:CA:C	2.27358e-06	-1.66433e-10	1.13256	0.000238399	-1.66433e-10	1.10834	0.000798659	-1.66433e-10	1.13835
64641415	chr14:64641415:C:T	2.20891e-06	-1.66433e-10	1.1037	0.000231661	-1.66433e-10	1.07967	0.000775843	-1.66433e-10	1.10937
64641687	chr14:64641687:T:C	4.78823e-08	-1.70328	-1.02453	6.56055e-06	-1.46591	-1.01862	2.06823e-05	-1.50412	-1.01118
64641940	chr14:64641940:A:G	6.37519e-07	1.07798	-1.21695	4.97002e-05	0.768142	-1.22774	0.000172338	0.832534	-1.22766
64642674	chr14:64642674:T:G	4.97741e-08	-1.66785	-1.02122	7.05245e-06	-1.39152	-1.02071	2.21217e-05	-1.43498	-1.01305
64642930	chr14:64642930:A:G	4.75749e-08	-1.69268	-1.04157	6.56372e-06	-1.44294	-1.04111	2.06487e-05	-1.48319	-1.03374
64643144	chr14:64643144:G:A	2.21808e-06	-1.66433e-10	1.10784	0.00023264	-1.66433e-10	1.08389	0.000779141	-1.66433e-10	1.11361
64643646	chr14:64643646:C:T	2.1756e-07	-1.66433e-10	-1.21408	2.37436e-05	-1.66433e-10	-1.19829	7.69348e-05	-1.66433e-10	-1.20162
64644072	chr14:64644072:C:T	4.80868e-08	-1.68487	-1.03868	6.69824e-06	-1.42587	-1.03789	2.10438e-05	-1.46738	-1.03059
64644122	chr14:64644122:C:T	4.6527e-08	-1.72289	-1.03363	6.16459e-06	-1.51367	-1.03311	1.94906e-05	-1.54913	-1.02552
64644300	chr14:64644300:T:C	4.8918e-08	-1.69028	-1.01613	6.77081e-06	-1.4374	-1.01558	2.12982e-05	-1.47817	-1.00779
64644338	chr14:64644338:T:C	2.144e-07	-1.66433e-10	-1.22871	2.31156e-05	-1.66433e-10	-1.2251	7.51565e-05	-1.66433e-10	-1.22501
64644397	chr14:64644397:G:A	2.00143e-06	-1.66433e-10	1.00506	0.000209958	-1.66433e-10	0.981301	0.000702591	-1.66433e-10	1.01019
64644477	chr14:64644477:T:G	4.86962e-08	-1.69346	-1.0175	6.71425e-06	-1.4444	-1.01697	2.11306e-05	-1.48463	-1.00923
64644664	chr14:64644664:C:T	4.76311e-08	-1.69215	-1.04092	6.57842e-06	-1.44141	-1.04041	2.06934e-05	-1.48184	-1.03293
64644892	chr14:64644892:A:G	4.77109e-08	-1.68965	-1.04175	6.60805e-06	-1.43607	-1.04125	2.07792e-05	-1.4768	-1.03383
64644959	chr14:64644959:C:T	5.39682e-07	-0.305575	-2.72626e-10	2.56664e-05	-1.12042	-2.72626e-10	8.16501e-05	-1.14214	-2.72626e-10
64645468	chr14:64645468:C:G	9.05957e-07	-1.66433e-10	0.212436	0.000116334	-1.66433e-10	0.390856	0.000388155	-1.66433e-10	0.416823
64645496	chr14:64645496:C:A	4.80689e-08	-1.68463	-1.03929	6.69528e-06	-1.42542	-1.03879	2.10404e-05	-1.46684	-1.03129
64645507	chr14:64645507:A:C	4.81405e-08	-1.68314	-1.03929	6.71644e-06	-1.42226	-1.03879	2.11027e-05	-1.46389	-1.03129
64645672	chr14:64645672:C:T	4.96612e-08	-1.68426	-1.00707	6.92027e-06	-1.42463	-1.00652	2.17585e-05	-1.46613	-0.99845
64645945	chr14:64645945:T:C	4.73686e-08	-1.69657	-1.04202	6.50824e-06	-1.45102	-1.04151	2.04855e-05	-1.49077	-1.03409
64646026	chr14:64646026:G:A	2.37303e-07	-1.12722	-2.72626e-10	1.95641e-05	-1.39191	-2.72626e-10	5.99484e-05	-1.4511	-2.72626e-10
64646058	chr14:64646058:G:C	2.12639e-07	-1.66433e-10	-1.23696	2.29357e-05	-1.66433e-10	-1.23291	7.44772e-05	-1.66433e-10	-1.23409
64646090	chr14:64646090:T:A	2.40191e-07	-1.11512	-2.72626e-10	1.97454e-05	-1.38269	-2.72626e-10	6.04553e-05	-1.44268	-2.72626e-10
64646253	chr14:64646253:C:T	2.37737e-07	-1.66433e-10	-1.12539	2.70413e-05	-1.66433e-10	-1.06824	8.82957e-05	-1.66433e-10	-1.06389
64646921	chr14:64646921:G:A	2.14626e-07	-1.66433e-10	-1.22766	2.3143e-05	-1.66433e-10	-1.22391	7.52528e-05	-1.66433e-10	-1.22373
64646954	chr14:64646954:G:A	4.89139e-08	-1.66807	-1.03843	6.93456e-06	-1.39134	-1.03775	2.17389e-05	-1.43504	-1.03044
64647000	chr14:64647000:T:G	5.03525e-08	-1.66949	-1.00802	7.13083e-06	-1.39352	-1.00766	2.23669e-05	-1.43739	-0.999609
64647050	chr14:64647050:A:G	5.19527e-08	-1.62252	-1.0237	7.74143e-06	-1.30571	-1.01331	2.41532e-05	-1.35517	-1.00499
64647283	chr14:64647283:G:A	2.15581e-07	-1.66433e-10	-1.22322	2.28675e-05	-1.66433e-10	-1.23589	7.43338e-05	-1.66433e-10	-1.23601
64647482	chr14:64647482:C:T	3.30922e-07	-1.66433e-10	-0.794672	3.78918e-05	-1.66433e-10	-0.730873	0.000122364	-1.66433e-10	-0.737577
64647972	chr14:64647972:T:C	2.34001e-07	-1.66433e-10	-1.14123	2.50679e-05	-1.66433e-10	-1.14402	8.2149e-05	-1.66433e-10	-1.13605
64648038	chr14:64648038:A:G	4.35031e-07	-1.66433e-10	-0.521139	5.22014e-05	-1.66433e-10	-0.410497	0.000172646	-1.66433e-10	-0.393337
64648188	chr14:64648188:G:A	1.91216e-07	-1.34315	-2.72626e-10	1.6642e-05	-1.55368	-2.72626e-10	5.49313e-05	-1.5385	-2.72626e-10
64648315	chr14:64648315:TCA:T	5.06474e-08	-1.63686	-1.03481	7.45587e-06	-1.33224	-1.02437	2.32903e-05	-1.38008	-1.01646
64649022	chr14:64649022:T:G	5.01602e-08	-1.66906	-1.01228	7.09477e-06	-1.39452	-1.01173	2.22566e-05	-1.43801	-1.00393
64649230	chr14:64649230:C:G	4.87842e-08	-1.67712	-1.03203	6.84491e-06	-1.41067	-1.03144	2.14856e-05	-1.45319	-1.02401
64649235	chr14:64649235:T:C	4.87184e-08	-1.67855	-1.03195	6.82687e-06	-1.41343	-1.03131	2.1429e-05	-1.45594	-1.0239
64649832	chr14:64649832:G:A	7.65051e-08	-1.30357	-0.955626	7.2309e-06	-1.42986	-0.957383	2.34668e-05	-1.44584	-0.943154
64649859	chr14:64649859:A:C	4.16038e-07	-1.66433e-10	-0.565779	4.24898e-05	-1.66433e-10	-0.616342	0.000137053	-1.66433e-10	-0.624213
64649920	chr14:64649920:G:A	1.28243e-07	-1.74263	-2.72626e-10	1.3616e-05	-1.75436	-2.72626e-10	4.41744e-05	-1.75644	-2.72626e-10
64650459	chr14:64650459:T:C	6.60647e-08	-1.71328	-0.692645	6.08187e-06	-1.74706	-0.813233	1.98663e-05	-1.731	-0.824558
64650732	chr14:64650732:G:T	7.16983e-08	-1.23404	-1.09004	9.58108e-06	-1.04812	-1.05769	3.10629e-05	-1.05806	-1.05051
64651298	chr14:64651298:G:A	1.00945e-07	-1.064	-0.917974	7.23446e-06	-1.44185	-0.944899	2.42219e-05	-1.42722	-0.930103
64651333	chr14:64651333:T:C	1.03275e-07	-1.07947	-0.879695	7.42846e-06	-1.45218	-0.908107	2.48873e-05	-1.43789	-0.892338
64651372	chr14:64651372:T:G	1.01477e-07	-1.07859	-0.898136	7.29565e-06	-1.45223	-0.926102	2.4437e-05	-1.43782	-0.910665
64651798	chr14:64651798:T:C	9.89083e-08	-1.09072	-0.911641	7.15715e-06	-1.45887	-0.938623	2.39549e-05	-1.44468	-0.923727
64651802	chr14:64651802:G:A	2.15038e-07	-1.66433e-10	-1.22574	2.36249e-05	-1.66433e-10	-1.2033	7.68321e-05	-1.66433e-10	-1.20296
64651806	chr14:64651806:AAGTC:A	9.80704e-08	-1.11565	-0.895224	7.15109e-06	-1.47533	-0.923012	2.39383e-05	-1.46143	-0.907675
64652060	chr14:64652060:C:T	4.4777e-07	-1.66433e-10	-0.492276	4.47074e-05	-1.66433e-10	-0.565467	0.000147617	-1.66433e-10	-0.549961
64652159	chr14:64652159:TACTCCAAA:T	1.41497e-07	-1.64428	-2.72626e-10	1.53634e-05	-1.63362	-2.72626e-10	5.07873e-05	-1.61693	-2.72626e-10
64652225	chr14:64652225:A:G	1.85259e-07	-0.934006	-0.440797	1.28961e-05	-1.35267	-0.456014	4.34304e-05	-1.33654	-0.43688
64652455	chr14:64652455:A:G	3.56717e-07	-1.66433e-10	-0.719612	3.58683e-05	-1.66433e-10	-0.785753	0.000118364	-1.66433e-10	-0.770814
64652531	chr14:64652531:T:C	2.22253e-07	-1.66433e-10	-1.19274	2.36874e-05	-1.66433e-10	-1.20066	7.72537e-05	-1.66433e-10	-1.19749
64652889	chr14:64652889:C:T	1.00204e-07	-1.7223	-0.267042	1.04168e-05	-1.75122	-0.270971	3.52151e-05	-1.7555	-0.227612
64652958	chr14:64652958:C:T	6.83122e-08	-1.43305	-0.93942	5.61113e-06	-1.72003	-0.920824	1.79872e-05	-1.72467	-0.930254
64652982	chr14:64652982:G:A	6.07458e-08	-1.42166	-1.0682	4.99238e-06	-1.71615	-1.04154	1.61422e-05	-1.71817	-1.04498
64653121	chr14:64653121:A:G	1.97506e-07	-0.0821317	-1.22865	1.25889e-05	-0.595243	-1.23754	3.68111e-05	-0.701357	-1.23743
64653130	chr14:64653130:A:C	5.11163e-07	-0.359866	-2.72626e-10	2.97662e-05	-0.972232	-2.72626e-10	9.35705e-05	-1.00587	-2.72626e-10
64653280	chr14:64653280:G:A	4.9387e-08	-1.61342	-1.08345	4.2938e-06	-1.75959	-1.14884	1.3855e-05	-1.76081	-1.15513
64653590	chr14:64653590:A:G	1.91383e-07	-0.713375	-0.628904	8.62106e-06	-1.42713	-0.784272	2.64616e-05	-1.47004	-0.798845
64653617	chr14:64653617:TGTGTGTGC:T	1.33289e-07	-1.70404	-2.72626e-10	1.49743e-05	-1.65927	-2.72626e-10	5.03353e-05	-1.62587	-2.72626e-10
64653824	chr14:64653824:T:C	1.15256e-06	-1.66433e-10	0.453188	0.00012147	-1.66433e-10	0.434062	0.000404597	-1.66433e-10	0.458311
64654218	chr14:64654218:A:AAG	1.90407e-07	-0.668227	-0.679163	8.54415e-06	-1.40249	-0.817872	2.63471e-05	-1.44643	-0.826793
64654367	chr14:64654367:G:A	4.12107e-08	-1.75856	-1.1193	4.55751e-06	-1.75725	-1.09158	1.49468e-05	-1.75409	-1.086
64654384	chr14:64654384:T:A	5.33406e-08	-1.66065	-0.959209	4.78342e-06	-1.75924	-1.04121	1.55752e-05	-1.75306	-1.04585
64654415	chr14:64654415:T:C	5.99192e-07	-1.66433e-10	-0.200974	6.74199e-05	-1.66433e-10	-0.154667	0.000223732	-1.66433e-10	-0.134134
64654465	chr14:64654465:C:G	1.92551e-07	-1.3362	-2.72626e-10	3.04958e-05	-0.948016	-2.72626e-10	9.63867e-05	-0.976213	-2.72626e-10
64654500	chr14:64654500:G:A	2.13951e-07	-1.66433e-10	-1.23081	2.29668e-05	-1.66433e-10	-1.23156	7.45255e-05	-1.66433e-10	-1.23344
64654572	chr14:64654572:A:G	3.83896e-08	-1.71414	-1.23463	4.1189e-06	-1.72609	-1.22393	1.3234e-05	-1.73697	-1.22482
64654730	chr14:64654730:G:A	1.21429e-07	-0.566645	-1.23058	9.75085e-06	-0.85143	-1.23682	3.25445e-05	-0.824793	-1.23718
64654916	chr14:64654916:C:A	4.74558e-08	-1.71438	-1.02238	5.06741e-06	-1.75302	-0.989753	1.66478e-05	-1.75557	-0.976734
64654917	chr14:64654917:C:G	4.73424e-08	-1.71677	-1.02238	5.06248e-06	-1.754	-0.989753	1.66345e-05	-1.75637	-0.976734
64655519	chr14:64655519:TTC:T	8.83306e-08	-1.54205	-0.573419	6.87738e-06	-1.74509	-0.69228	2.21266e-05	-1.75581	-0.691984
64655672	chr14:64655672:C:T	1.17205e-07	-0.692332	-1.1403	1.1392e-05	-0.781234	-1.15146	3.8424e-05	-0.744077	-1.15182
64655744	chr14:64655744:G:A	2.23551e-07	-1.66433e-10	-1.18691	2.41442e-05	-1.66433e-10	-1.18156	7.85516e-05	-1.66433e-10	-1.18083
64656167	chr14:64656167:C:A	1.22414e-07	-0.743807	-1.04534	5.99869e-06	-1.44566	-1.1284	1.85809e-05	-1.48753	-1.13491
64656294	chr14:64656294:G:A	1.40187e-07	-0.647352	-1.00623	6.53125e-06	-1.39031	-1.0987	2.01345e-05	-1.43612	-1.10603
64656353	chr14:64656353:CTT:C	1.32577e-07	-0.690766	-1.01863	6.31048e-06	-1.41534	-1.10806	1.94904e-05	-1.45952	-1.11514
64656539	chr14:64656539:G:A	1.3156e-07	-0.683973	-1.03312	6.2632e-06	-1.41178	-1.11914	1.93502e-05	-1.45595	-1.12592
64656540	chr14:64656540:T:C	1.37518e-07	-0.642498	-1.0303	6.4299e-06	-1.38766	-1.11699	1.98327e-05	-1.43343	-1.12381
64657213	chr14:64657213:C:T	1.32973e-07	-0.488496	-1.21791	1.08412e-05	-0.782202	-1.20005	3.64228e-05	-0.753099	-1.19629
64657230	chr14:64657230:C:G	1.31538e-07	-0.494699	-1.22256	1.07221e-05	-0.786759	-1.20654	3.6002e-05	-0.757906	-1.2031
64657378	chr14:64657378:G:A	1.8052e-07	-0.228979	-1.17173	1.40955e-05	-0.53769	-1.18206	4.67914e-05	-0.512425	-1.18646
64657442	chr14:64657442:C:G	2.13556e-07	-1.66433e-10	-1.23266	2.29283e-05	-1.66433e-10	-1.23324	7.44258e-05	-1.66433e-10	-1.23478
64657457	chr14:64657457:TG:T	1.28345e-07	-0.51564	-1.22619	1.04475e-05	-0.807618	-1.21163	3.51105e-05	-0.777563	-1.20852
64657971	chr14:64657971:T:A	1.22737e-07	-0.55191	-1.2346	9.72919e-06	-0.865087	-1.22539	3.28109e-05	-0.83016	-1.22366
64658259	chr14:64658259:G:A	1.24504e-07	-0.605899	-1.16632	1.01929e-05	-0.909896	-1.13402	3.43907e-05	-0.876773	-1.13002
64658279	chr14:64658279:G:A	2.21736e-07	-1.66433e-10	-1.19507	2.4746e-05	-1.66433e-10	-1.15694	8.02046e-05	-1.66433e-10	-1.16
64658483	chr14:64658483:C:G	1.12209e-06	-1.66433e-10	0.426388	0.000125461	-1.66433e-10	0.466392	0.000417277	-1.66433e-10	0.48917
64658488	chr14:64658488:C:T	2.24864e-07	-1.66433e-10	-1.18106	2.48727e-05	-1.66433e-10	-1.15184	8.09193e-05	-1.66433e-10	-1.15113
64658533	chr14:64658533:A:G	2.14574e-07	-1.66433e-10	-1.2279	2.30299e-05	-1.66433e-10	-1.22881	7.46986e-05	-1.66433e-10	-1.23112
64658831	chr14:64658831:T:C	2.52439e-07	-0.0056576	-1.05973	1.82259e-05	-0.46083	-1.00193	5.51282e-05	-0.533498	-1.00142
64658853	chr14:64658853:C:T	2.14651e-07	-1.66433e-10	-1.22754	2.30377e-05	-1.66433e-10	-1.22847	7.47205e-05	-1.66433e-10	-1.23083
64658865	chr14:64658865:C:T	5.69262e-07	-1.66433e-10	-0.252215	6.39705e-05	-1.66433e-10	-0.207185	0.000212259	-1.66433e-10	-0.186774
64659286	chr14:64659286:C:T	4.63193e-08	-1.72089	-1.04011	4.96201e-06	-1.75549	-1.0083	1.63102e-05	-1.75754	-0.99525
64659973	chr14:64659973:T:A	3.02202e-07	-1.66433e-10	-0.885461	3.24277e-05	-1.66433e-10	-0.886593	0.00010676	-1.66433e-10	-0.874002
64660305	chr14:64660305:T:C	1.1814e-07	-0.641183	-1.1835	9.68514e-06	-0.941242	-1.15377	3.26351e-05	-0.908346	-1.15085
64660310	chr14:64660310:A:G	4.07859e-08	-1.7609	-1.12732	4.91806e-06	-1.64	-1.13269	1.61111e-05	-1.63133	-1.13374
64660517	chr14:64660517:C:T	5.69546e-07	-1.66433e-10	-0.251715	6.4003e-05	-1.66433e-10	-0.206677	0.000212369	-1.66433e-10	-0.186255
64660621	chr14:64660621:A:C	5.60536e-07	-1.66433e-10	-0.267662	5.82459e-05	-1.66433e-10	-0.300933	0.000188085	-1.66433e-10	-0.307686
64660717	chr14:64660717:T:C	3.76797e-07	-1.66433e-10	-0.66485	3.85185e-05	-1.66433e-10	-0.714467	0.00012665	-1.66433e-10	-0.703154
64661044	chr14:64661044:GT:G	1.1693e-07	-0.650227	-1.18475	9.59956e-06	-0.948543	-1.15535	3.23372e-05	-0.915912	-1.15245
64661746	chr14:64661746:ATAGG:A	2.28209e-07	-1.66433e-10	-1.1663	2.53332e-05	-1.66433e-10	-1.13349	8.2347e-05	-1.66433e-10	-1.13364
64661757	chr14:64661757:C:T	1.44273e-07	-0.572281	-1.05257	1.14011e-05	-0.868832	-1.06307	3.77751e-05	-0.839462	-1.07347
64661923	chr14:64661923:C:T	1.27247e-07	-0.683137	-1.06729	1.23171e-05	-0.771753	-1.08287	4.15707e-05	-0.734401	-1.08278
64661935	chr14:64661935:T:C	2.50575e-07	-1.66433e-10	-1.0728	2.87583e-05	-1.66433e-10	-1.00668	9.36094e-05	-1.66433e-10	-1.00545
64662545	chr14:64662545:C:T	6.15994e-07	-1.66433e-10	-0.173318	6.53846e-05	-1.66433e-10	-0.185319	0.000216836	-1.66433e-10	-0.165442
64662853	chr14:64662853:G:A	2.13655e-07	-1.66433e-10	-1.2322	2.31811e-05	-1.66433e-10	-1.22227	7.54123e-05	-1.66433e-10	-1.22161
64663245	chr14:64663245:A:G	5.18603e-08	-1.60604	-1.04197	4.47006e-06	-1.75919	-1.10902	1.4442e-05	-1.76088	-1.11356
64663324	chr14:64663324:A:C	5.86184e-07	-1.66433e-10	-0.222921	6.22386e-05	-1.66433e-10	-0.234631	0.000206233	-1.66433e-10	-0.215576
64663457	chr14:64663457:G:T	5.84042e-07	-1.66433e-10	-0.226582	6.19979e-05	-1.66433e-10	-0.238507	0.000205455	-1.66433e-10	-0.219356
64663765	chr14:64663765:T:C	9.90053e-08	-0.977872	-1.02351	8.25729e-06	-1.22241	-1.0321	2.82792e-05	-1.17875	-1.0237
64663862	chr14:64663862:G:A	6.63552e-07	-1.66433e-10	-0.098949	7.02147e-05	-1.66433e-10	-0.11405	0.000233181	-1.66433e-10	-0.0927641
64664116	chr14:64664116:T:C	9.67666e-08	-0.801138	-1.22312	7.94643e-06	-1.07097	-1.22191	2.69576e-05	-1.02755	-1.22277
64664131	chr14:64664131:A:G	4.44289e-08	-1.71544	-1.08723	4.99678e-06	-1.72482	-1.03199	1.60058e-05	-1.73604	-1.03559
64664445	chr14:64664445:A:T	4.8576e-08	-1.69612	-1.01731	5.14259e-06	-1.74456	-0.98349	1.68837e-05	-1.74827	-0.969961
64664509	chr14:64664509:G:A	5.24444e-08	-1.63515	-1.00165	4.58555e-06	-1.76095	-1.08175	1.47994e-05	-1.75844	-1.09155
64665025	chr14:64665025:T:G	2.13906e-07	-1.66433e-10	-1.23102	2.29623e-05	-1.66433e-10	-1.23175	7.45132e-05	-1.66433e-10	-1.2336
64665114	chr14:64665114:G:A	9.4877e-08	-0.970567	-1.07341	7.41126e-06	-1.2838	-1.0788	2.21398e-05	-1.35743	-1.08977
64665818	chr14:64665818:C:T	3.64703e-07	-1.66433e-10	-0.697471	4.07227e-05	-1.66433e-10	-0.658822	0.000132196	-1.66433e-10	-0.660295
64666060	chr14:64666060:A:G	2.13906e-07	-1.66433e-10	-1.23102	2.29623e-05	-1.66433e-10	-1.23175	7.45132e-05	-1.66433e-10	-1.2336
64666182	chr14:64666182:A:C	8.24833e-08	-1.02091	-1.16305	6.49142e-06	-1.32472	-1.1704	1.94336e-05	-1.39692	-1.18066
64666234	chr14:64666234:A:T	4.0849e-08	-1.74262	-1.14406	4.58171e-06	-1.68866	-1.15488	1.45266e-05	-1.7082	-1.1604
64666317	chr14:64666317:T:G	2.85969e-07	-1.66433e-10	-0.940674	3.06771e-05	-1.66433e-10	-0.942091	0.000101063	-1.66433e-10	-0.928839
64666445	chr14:64666445:G:A	1.44249e-07	-1.62502	-2.72626e-10	1.59406e-05	-1.59674	-2.72626e-10	5.38355e-05	-1.55865	-2.72626e-10
64666790	chr14:64666790:T:C	6.48322e-07	-0.122168	-2.72626e-10	0.000215194	1.00593	-2.72626e-10	0.000525024	0.718863	-2.72626e-10
64666883	chr14:64666883:G:C	5.46854e-08	-1.62774	-0.967217	4.7173e-06	-1.76084	-1.05353	1.51941e-05	-1.75936	-1.06432
64666919	chr14:64666919:G:T	4.01824e-08	-1.74803	-1.1551	4.59066e-06	-1.67639	-1.1652	1.45348e-05	-1.69769	-1.17034
64667125	chr14:64667125:T:C	5.44229e-07	-1.66433e-10	-0.297185	5.77422e-05	-1.66433e-10	-0.309618	0.000191297	-1.66433e-10	-0.290756
64667143	chr14:64667143:G:A	2.47536e-07	0.147781	-1.23278	1.59888e-05	-0.361199	-1.23252	5.57756e-05	-0.290248	-1.233
64667320	chr14:64667320:C:T	2.53421e-07	0.174333	-1.23584	1.63031e-05	-0.338427	-1.23582	5.68764e-05	-0.267609	-1.23609
64667540	chr14:64667540:T:C	2.96942e-07	-1.66433e-10	-0.903017	3.18415e-05	-1.66433e-10	-0.904836	0.000105023	-1.66433e-10	-0.890404
64667707	chr14:64667707:C:A	3.62558e-07	0.504904	-1.20827	2.21831e-05	-0.0465459	-1.21973	7.54649e-05	0.00126825	-1.22218
64668125	chr14:64668125:T:G	2.26772e-07	-1.66433e-10	-1.17261	2.51632e-05	-1.66433e-10	-1.14023	8.18013e-05	-1.66433e-10	-1.14029
64668163	chr14:64668163:G:A	4.43543e-08	-1.71926	-1.08509	5.02973e-06	-1.72128	-1.02896	1.60952e-05	-1.73316	-1.03289
64668172	chr14:64668172:G:A	5.41247e-08	-1.6106	-0.994665	4.618e-06	-1.75983	-1.07581	1.48479e-05	-1.76066	-1.08606
64668779	chr14:64668779:C:T	3.89128e-07	-0.632647	-2.72626e-10	2.79469e-05	-1.0353	-2.72626e-10	0.00010361	-0.903951	-2.72626e-10
64668868	chr14:64668868:T:C	4.06572e-08	-1.72349	-1.16789	4.30233e-06	-1.73026	-1.17619	1.39515e-05	-1.72429	-1.1847
64669477	chr14:64669477:T:A	4.59127e-08	-1.72836	-1.04145	4.90478e-06	-1.72618	-1.04921	1.58896e-05	-1.72044	-1.05848
64669687	chr14:64669687:G:A	2.14574e-07	-1.66433e-10	-1.2279	2.30299e-05	-1.66433e-10	-1.22881	7.46986e-05	-1.66433e-10	-1.23112
64669719	chr14:64669719:G:A	4.04339e-07	-1.66433e-10	-0.594302	4.70594e-05	-1.66433e-10	-0.514197	0.00015072	-1.66433e-10	-0.529156
64669913	chr14:64669913:G:A	3.62876e-07	-0.702495	-2.72626e-10	3.92322e-05	-0.69611	-2.72626e-10	0.00012889	-0.685621	-2.72626e-10
64670323	chr14:64670323:T:G	1.2671e-07	-0.64493	-1.10972	9.85896e-06	-0.944503	-1.13272	3.27108e-05	-0.916939	-1.13994
64670660	chr14:64670660:C:T	1.37164e-07	-1.67538	-2.72626e-10	1.72557e-05	-1.51746	-2.72626e-10	5.34558e-05	-1.56573	-2.72626e-10
64670790	chr14:64670790:G:A	5.34618e-08	-1.6435	-0.974089	4.69099e-06	-1.76079	-1.05917	1.51451e-05	-1.75698	-1.06993
64670882	chr14:64670882:C:G	3.88928e-07	-1.66433e-10	-0.633161	4.32392e-05	-1.66433e-10	-0.598859	0.000139778	-1.66433e-10	-0.604524
64671044	chr14:64671044:G:A	2.14875e-07	-1.66433e-10	-1.2265	2.3063e-05	-1.66433e-10	-1.22738	7.47664e-05	-1.66433e-10	-1.23021
64671452	chr14:64671452:C:T	2.28044e-07	-0.122734	-1.04429	1.75213e-05	-0.548621	-0.953567	5.23088e-05	-0.634106	-0.95331
64671621	chr14:64671621:T:A	2.14193e-07	-1.66433e-10	-1.22968	2.29902e-05	-1.66433e-10	-1.23054	7.4573e-05	-1.66433e-10	-1.2328
64671657	chr14:64671657:A:G	5.03249e-08	-1.66489	-1.01317	4.55818e-06	-1.75892	-1.08976	1.47728e-05	-1.75185	-1.09994
64671848	chr14:64671848:G:A	4.1201e-08	-1.71254	-1.16555	4.27797e-06	-1.73918	-1.17294	1.38581e-05	-1.73396	-1.18175
64671880	chr14:64671880:A:T	9.87699e-08	-0.800885	-1.20288	2.65775e-05	0.11361	-1.19915	6.88513e-05	-0.107356	-1.20528
64671993	chr14:64671993:T:A	1.2869e-07	-0.651836	-1.08731	1.00149e-05	-0.949277	-1.11226	3.32007e-05	-0.921751	-1.12026
64672621	chr14:64672621:G:A	2.87392e-07	-1.66433e-10	-0.93571	3.38226e-05	-1.66433e-10	-0.844478	0.00011069	-1.66433e-10	-0.837851
64672977	chr14:64672977:C:A	5.29852e-07	-1.66433e-10	-0.323957	5.62104e-05	-1.66433e-10	-0.336504	0.00018624	-1.66433e-10	-0.317548
64673110	chr14:64673110:TC:T	8.45191e-08	-1.31583	-0.843749	8.10549e-06	-1.47539	-0.797674	2.68535e-05	-1.44511	-0.80907
64673123	chr14:64673123:A:G	2.79857e-07	-1.66433e-10	-0.962278	2.99448e-05	-1.66433e-10	-0.966251	9.59929e-05	-1.66433e-10	-0.980307
64673159	chr14:64673159:C:A	2.16619e-07	-1.66433e-10	-1.21842	2.32156e-05	-1.66433e-10	-1.22078	7.56347e-05	-1.66433e-10	-1.21867
64673708	chr14:64673708:A:G	3.94311e-08	-1.68735	-1.23465	4.97826e-06	-1.5342	-1.22632	1.66416e-05	-1.50842	-1.22425
64673964	chr14:64673964:G:A	6.44415e-07	-1.66433e-10	-0.128213	6.95611e-05	-1.66433e-10	-0.123402	0.000227762	-1.66433e-10	-0.116281
64674091	chr14:64674091:G:A	5.51138e-07	-0.284571	-2.72626e-10	3.99826e-05	-0.677162	-2.72626e-10	0.000136284	-0.629843	-2.72626e-10
64674120	chr14:64674120:G:A	5.31178e-07	-1.66433e-10	-0.321458	6.20238e-05	-1.66433e-10	-0.238089	0.000205871	-1.66433e-10	-0.217331
64674846	chr14:64674846:CA:C	2.20741e-07	-1.66433e-10	-1.19957	2.38109e-05	-1.66433e-10	-1.19546	7.75651e-05	-1.66433e-10	-1.19346
64675003	chr14:64675003:C:T	8.03011e-08	-1.22237	-0.9884	7.02011e-06	-1.42779	-0.989035	2.30747e-05	-1.406	-0.999847
64675041	chr14:64675041:C:T	4.09897e-08	-1.7235	-1.15974	4.85434e-06	-1.60812	-1.17761	1.62418e-05	-1.58127	-1.17573
64675199	chr14:64675199:C:G	2.41711e-07	-1.66433e-10	-1.10881	2.56121e-05	-1.66433e-10	-1.12254	8.39572e-05	-1.66433e-10	-1.11427
64675521	chr14:64675521:G:T	5.63194e-08	-1.70187	-0.863652	6.61378e-06	-1.56887	-0.907586	2.22329e-05	-1.53766	-0.905352
64675677	chr14:64675677:T:A	4.1964e-08	-1.68906	-1.17069	5.11496e-06	-1.54633	-1.18711	1.72078e-05	-1.51389	-1.18533
64675680	chr14:64675680:G:A	6.14311e-07	-1.66433e-10	-0.176054	6.51987e-05	-1.66433e-10	-0.188167	0.000209186	-1.66433e-10	-0.201359
64675946	chr14:64675946:G:A	1.50179e-07	-1.58473	-2.72626e-10	1.42951e-05	-1.70569	-2.72626e-10	4.58508e-05	-1.71919	-2.72626e-10
64676401	chr14:64676401:A:G	9.34824e-08	-1.17617	-0.882608	8.07395e-06	-1.39203	-0.884936	2.64981e-05	-1.37056	-0.896946
64676694	chr14:64676694:A:G	2.32968e-07	-1.66433e-10	-1.14565	2.47401e-05	-1.66433e-10	-1.15718	8.1e-05	-1.66433e-10	-1.15013
64677241	chr14:64677241:G:GT	2.8371e-07	-1.66433e-10	-0.948602	3.21086e-05	-1.66433e-10	-0.896482	0.000104441	-1.66433e-10	-0.895959
64678010	chr14:64678010:C:T	2.56866e-07	-1.66433e-10	-1.048	2.78094e-05	-1.66433e-10	-1.04023	9.03964e-05	-1.66433e-10	-1.04038
64678577	chr14:64678577:T:A	5.72535e-07	-1.66433e-10	-0.246482	6.04421e-05	-1.66433e-10	-0.26392	0.000193664	-1.66433e-10	-0.278456
64678713	chr14:64678713:A:T	2.33169e-07	-1.66433e-10	-1.14479	2.47601e-05	-1.66433e-10	-1.15637	8.10683e-05	-1.66433e-10	-1.14929
64678775	chr14:64678775:C:T	2.17625e-07	-1.66433e-10	-1.21378	2.3452e-05	-1.66433e-10	-1.21065	7.61306e-05	-1.66433e-10	-1.21213
64678901	chr14:64678901:C:T	2.62515e-07	-1.66433e-10	-1.02625	2.84309e-05	-1.66433e-10	-1.01813	9.24295e-05	-1.66433e-10	-1.01813
64679096	chr14:64679096:T:C	7.68251e-08	-1.01979	-1.23523	8.22663e-06	-1.02088	-1.23735	2.45666e-05	-1.10569	-1.2375
64680352	chr14:64680352:G:A	6.66027e-07	-1.66433e-10	-0.0952261	7.79039e-05	-1.66433e-10	-0.0101304	0.000255865	-1.66433e-10	6.81575e-05
64680569	chr14:64680569:G:A	2.13841e-07	-1.66433e-10	-1.23132	2.31034e-05	-1.66433e-10	-1.22563	7.51568e-05	-1.66433e-10	-1.225
64680991	chr14:64680991:T:C	8.64057e-08	-1.67691	-0.460591	1.29095e-05	-1.34864	-0.459004	4.25581e-05	-1.33143	-0.462275
64681569	chr14:64681569:G:T	2.25728e-07	-1.66433e-10	-1.17722	2.39566e-05	-1.66433e-10	-1.18936	7.80878e-05	-1.66433e-10	-1.18675
64682124	chr14:64682124:C:T	2.45743e-07	-1.66433e-10	-1.09227	2.59737e-05	-1.66433e-10	-1.10852	8.44653e-05	-1.66433e-10	-1.10824
64682481	chr14:64682481:A:G	4.45797e-08	-1.69968	-1.09959	6.75126e-06	-1.35711	-1.09877	2.21999e-05	-1.34948	-1.09501
64682509	chr14:64682509:A:C	1.69919e-07	-1.48243	0.0211941	1.03578e-05	-1.75909	-0.268774	3.27388e-05	-1.76045	-0.295573
64682693	chr14:64682693:G:A	4.57344e-07	-1.66433e-10	-0.471119	4.95873e-05	-1.66433e-10	-0.461871	0.000164544	-1.66433e-10	-0.441405
64682838	chr14:64682838:T:C	2.57769e-07	-1.66433e-10	-1.04449	2.68603e-05	-1.66433e-10	-1.07496	8.74833e-05	-1.66433e-10	-1.07313
64683260	chr14:64683260:C:A	2.13458e-07	-1.66433e-10	-1.23312	2.31694e-05	-1.66433e-10	-1.22277	7.53569e-05	-1.66433e-10	-1.22235
64683311	chr14:64683311:G:T	1.24146e-07	-0.986783	-0.788318	3.09814e-05	-0.14127	-0.790949	8.05631e-05	-0.343602	-0.811938
64683426	chr14:64683426:C:T	2.13888e-07	-1.66433e-10	-1.2311	2.30684e-05	-1.66433e-10	-1.22714	7.51006e-05	-1.66433e-10	-1.22575
64683490	chr14:64683490:G:A	2.1879e-07	-1.66433e-10	-1.20844	2.37805e-05	-1.66433e-10	-1.19674	7.7508e-05	-1.66433e-10	-1.1942
64683559	chr14:64683559:C:G	1.971e-07	-0.36166	-0.951184	6.83814e-05	0.859838	-1.00034	0.00021452	0.813836	-0.990016
64683876	chr14:64683876:G:A	3.29959e-07	-1.66433e-10	-0.797588	3.4843e-05	-1.66433e-10	-0.814756	0.000114641	-1.66433e-10	-0.802773
64683877	chr14:64683877:G:A	1.29463e-07	-1.18408	-0.549085	1.27669e-05	-1.28509	-0.533658	4.49513e-05	-1.2295	-0.509504
64684027	chr14:64684027:A:G	2.20543e-07	-0.208793	-0.991672	1.37957e-05	-0.756935	-0.984316	4.14554e-05	-0.827877	-0.992085
64684079	chr14:64684079:G:A	1.04162e-07	-0.789674	-1.16094	2.88887e-05	0.153735	-1.15589	7.57033e-05	-0.0598085	-1.15795
64684284	chr14:64684284:A:G	9.87598e-08	-0.835535	-1.16833	2.6844e-05	0.08826	-1.16382	7.06489e-05	-0.121172	-1.16569
64684378	chr14:64684378:C:T	5.13667e-07	-1.66433e-10	-0.354981	5.56293e-05	-1.66433e-10	-0.346897	0.000185084	-1.66433e-10	-0.32377
64684487	chr14:64684487:T:C	2.4721e-07	-1.08632	-2.72626e-10	1.45064e-05	-1.69101	-2.72626e-10	5.29764e-05	-1.57474	-2.72626e-10
64684906	chr14:64684906:C:A	2.27376e-07	-1.66433e-10	-1.16995	2.42752e-05	-1.66433e-10	-1.17615	7.85963e-05	-1.66433e-10	-1.18026
64685027	chr14:64685027:T:C	1.29694e-07	-0.913718	-0.817662	3.38102e-05	-0.0264023	-0.818443	8.75313e-05	-0.23449	-0.838095
64685416	chr14:64685416:G:GCACC	2.84759e-07	-1.66433e-10	-0.944913	3.07296e-05	-1.66433e-10	-0.940381	0.00010066	-1.66433e-10	-0.932837
64685681	chr14:64685681:A:G	3.86002e-07	-0.640712	-2.72626e-10	0.000109578	0.331031	-2.72626e-10	0.000280107	0.0905908	-2.72626e-10
64685974	chr14:64685974:T:C	2.90119e-07	-1.66433e-10	-0.926264	3.31454e-05	-1.66433e-10	-0.864703	0.000107375	-1.66433e-10	-0.868258
64686001	chr14:64686001:A:C	1.27038e-07	-0.932144	-0.819924	3.29406e-05	-0.0502143	-0.820687	8.54708e-05	-0.256096	-0.84031
64686060	chr14:64686060:C:G	8.23022e-07	-1.66433e-10	0.116428	9.41748e-05	-1.66433e-10	0.179546	0.000308403	-1.66433e-10	0.186825
64686193	chr14:64686193:C:T	8.93837e-07	-1.66433e-10	0.198968	0.000102557	-1.66433e-10	0.264811	0.000335838	-1.66433e-10	0.272049
64686194	chr14:64686194:G:A	2.22494e-07	-1.66433e-10	-1.19166	2.38247e-05	-1.66433e-10	-1.19488	7.70992e-05	-1.66433e-10	-1.19949
64686245	chr14:64686245:G:T	4.36468e-07	-1.66433e-10	-0.517839	4.71819e-05	-1.66433e-10	-0.511596	0.000153119	-1.66433e-10	-0.513364
64686468	chr14:64686468:G:A	4.35057e-08	-1.65165	-1.17202	7.01482e-06	-1.25297	-1.16461	2.3068e-05	-1.2401	-1.16604
64686519	chr14:64686519:ACACACACT:A	1.30492e-07	-0.542784	-1.18246	1.24335e-05	-0.663389	-1.18183	4.35834e-05	-0.592151	-1.17775
64686523	chr14:64686523:ACACT:A	2.4039e-07	-1.66433e-10	-1.11429	2.49914e-05	-1.66433e-10	-1.14708	8.1749e-05	-1.66433e-10	-1.14093
64686546	chr14:64686546:C:T	3.01213e-07	-1.66433e-10	-0.88874	3.11431e-05	-1.66433e-10	-0.927012	0.000100544	-1.66433e-10	-0.933984
64686548	chr14:64686548:C:T	1.27533e-07	-1.74818	-2.72626e-10	1.52538e-05	-1.64078	-2.72626e-10	4.71633e-05	-1.69096	-2.72626e-10
64686587	chr14:64686587:T:C	9.55107e-08	-0.833243	-1.20407	2.60503e-05	0.0945427	-1.20012	6.84673e-05	-0.11675	-1.20147
64687427	chr14:64687427:C:T	2.13716e-07	-1.66433e-10	-1.23191	2.30758e-05	-1.66433e-10	-1.22682	7.48788e-05	-1.66433e-10	-1.22871
64687732	chr14:64687732:A:G	2.2737e-07	-1.66433e-10	-1.16998	2.4465e-05	-1.66433e-10	-1.16836	7.99547e-05	-1.66433e-10	-1.16312
64687789	chr14:64687789:A:T	2.89046e-07	-1.66433e-10	-0.92997	3.31214e-05	-1.66433e-10	-0.865427	0.000107388	-1.66433e-10	-0.868135
64687939	chr14:64687939:C:T	5.39471e-06	1.99662	-2.72626e-10	0.000254007	1.17176	-2.72626e-10	0.00073946	1.06134	-2.72626e-10
64688197	chr14:64688197:A:T	1.31694e-07	-1.71608	-2.72626e-10	1.37495e-05	-1.7446	-2.72626e-10	4.42235e-05	-1.75532	-2.72626e-10
64688552	chr14:64688552:C:G	6.88032e-08	-1.353	-1.0123	6.12343e-06	-1.57135	-0.982135	1.93483e-05	-1.60422	-0.977757
64688615	chr14:64688615:C:G	1.17368e-07	-1.49269	-0.338553	9.12224e-06	-1.75104	-0.403855	2.97038e-05	-1.75843	-0.394873
64688717	chr14:64688717:C:T	2.17679e-07	-1.66433e-10	-1.21353	2.30486e-05	-1.66433e-10	-1.228	7.49093e-05	-1.66433e-10	-1.2283
64689264	chr14:64689264:G:T	1.26194e-07	-0.697305	-1.06143	3.6259e-05	0.287465	-1.06238	9.23644e-05	0.0564912	-1.07533
64689272	chr14:64689272:T:C	1.06836e-06	1.33449	-0.957166	0.000105224	1.16863	-0.87815	0.000261092	0.913404	-0.893111
64689655	chr14:64689655:TA:T	2.43177e-07	-1.66433e-10	-1.10276	2.59863e-05	-1.66433e-10	-1.10804	8.38081e-05	-1.66433e-10	-1.11605
64689818	chr14:64689818:A:C	2.61535e-07	-1.66433e-10	-1.02999	2.84678e-05	-1.66433e-10	-1.01683	9.31508e-05	-1.66433e-10	-1.01036
64689929	chr14:64689929:C:A	7.23844e-08	-1.37147	-0.943091	7.37279e-06	-1.42842	-0.939388	2.54271e-05	-1.38476	-0.924003
64690204	chr14:64690204:A:AT	2.14698e-07	-1.66433e-10	-1.22733	2.30104e-05	-1.66433e-10	-1.22966	7.46821e-05	-1.66433e-10	-1.23134
64690221	chr14:64690221:T:A	1.3429e-07	-0.482301	-1.21425	1.74642e-05	-0.279241	-1.22621	5.20008e-05	-0.368535	-1.22479
64690324	chr14:64690324:G:A	2.32598e-06	1.75105	-0.595707	0.000240342	1.56358	-0.447121	0.000593542	1.30268	-0.461156
64690602	chr14:64690602:A:G	2.16511e-07	-1.66433e-10	-1.21891	2.30249e-05	-1.66433e-10	-1.22903	7.48341e-05	-1.66433e-10	-1.22931
64690816	chr14:64690816:C:T	1.72403e-07	-1.44672	-2.72626e-10	1.61963e-05	-1.58082	-2.72626e-10	5.38229e-05	-1.55888	-2.72626e-10
64691082	chr14:64691082:C:T	2.39514e-07	-1.66433e-10	-1.11794	2.57954e-05	-1.66433e-10	-1.11541	8.4437e-05	-1.66433e-10	-1.10858
64691320	chr14:64691320:G:A	1.52851e-07	-1.56709	-2.72626e-10	1.55267e-05	-1.62304	-2.72626e-10	5.25902e-05	-1.58205	-2.72626e-10
64692624	chr14:64692624:T:C	6.40497e-07	0.86639	-1.0007	6.26741e-05	0.699469	-0.927128	0.000159671	0.469686	-0.94115
64692677	chr14:64692677:T:C	2.34406e-07	-1.66433e-10	-1.1395	2.5246e-05	-1.66433e-10	-1.13694	8.25906e-05	-1.66433e-10	-1.13069
64692801	chr14:64692801:A:G	6.70671e-08	-1.7281	-0.662761	7.43737e-06	-1.72933	-0.629759	2.4463e-05	-1.71601	-0.631407
64692967	chr14:64692967:T:C	6.43036e-08	-1.42944	-1.0035	5.62105e-06	-1.6235	-1.01559	1.77402e-05	-1.65535	-1.0134
64693328	chr14:64693328:T:C	6.28256e-08	-1.55375	-0.902443	5.60543e-06	-1.69891	-0.942959	1.79254e-05	-1.71933	-0.939036
64694210	chr14:64694210:C:A	2.52266e-07	-1.66433e-10	-1.06607	2.72008e-05	-1.66433e-10	-1.06236	8.90967e-05	-1.66433e-10	-1.05486
64694419	chr14:64694419:G:A	1.14163e-06	1.38043	-0.936772	8.73328e-05	0.974767	-0.870648	0.000243202	0.823428	-0.874118
64694500	chr14:64694500:T:C	7.94618e-08	-0.997753	-1.22353	1.98937e-05	-0.150049	-1.22515	5.35144e-05	-0.340572	-1.22406
64694547	chr14:64694547:C:A	5.90296e-07	-1.66433e-10	-0.215931	6.16843e-05	-1.66433e-10	-0.243577	0.000203605	-1.66433e-10	-0.228398
64694643	chr14:64694643:G:C	2.47035e-07	-1.66433e-10	-1.08703	2.59856e-05	-1.66433e-10	-1.10806	8.50274e-05	-1.66433e-10	-1.10161
64694712	chr14:64694712:G:A	1.11686e-06	1.37082	-0.949106	8.54041e-05	0.96606	-0.884272	0.000237779	0.814465	-0.887703
64694933	chr14:64694933:C:G	4.79079e-08	-1.74886	-0.978413	5.28553e-06	-1.74978	-0.950856	1.72674e-05	-1.74152	-0.95424
64695114	chr14:64695114:A:G	2.32764e-07	-1.66433e-10	-1.14653	2.50956e-05	-1.66433e-10	-1.14291	8.1986e-05	-1.66433e-10	-1.13803
64695199	chr14:64695199:C:T	6.69316e-08	-1.76094	-0.631949	6.89996e-06	-1.75518	-0.678908	2.30181e-05	-1.75248	-0.655824
64695673	chr14:64695673:C:T	2.1477e-07	-1.66433e-10	-1.22699	2.29356e-05	-1.66433e-10	-1.23292	7.45595e-05	-1.66433e-10	-1.23298
64695752	chr14:64695752:C:T	1.25e-06	1.3356	-0.801249	9.77301e-05	0.932305	-0.715702	0.00027244	0.782687	-0.71985
64695852	chr14:64695852:C:G	8.13613e-08	-0.966925	-1.23073	7.804e-06	-1.08249	-1.22848	2.66651e-05	-1.0341	-1.22713
64695978	chr14:64695978:A:G	5.40051e-08	-1.75377	-0.853709	5.99321e-06	-1.75459	-0.82039	1.95319e-05	-1.74808	-0.824455
64696274	chr14:64696274:C:T	2.2777e-07	-1.66433e-10	-1.16822	2.44865e-05	-1.66433e-10	-1.16748	7.99142e-05	-1.66433e-10	-1.16363
64696314	chr14:64696314:C:T	3.12916e-07	-1.66433e-10	-0.850621	3.39034e-05	-1.66433e-10	-0.842091	0.00011036	-1.66433e-10	-0.840829
64696751	chr14:64696751:A:T	2.70377e-07	-1.66433e-10	-0.996737	2.76329e-05	-1.66433e-10	-1.0466	8.96243e-05	-1.66433e-10	-1.04895
64696814	chr14:64696814:G:A	6.02453e-08	-1.51159	-0.986537	6.15552e-06	-1.50929	-1.03897	1.9773e-05	-1.52503	-1.03523
64696870	chr14:64696870:C:T	2.25279e-07	-1.66433e-10	-1.17922	2.37207e-05	-1.66433e-10	-1.19926	7.71028e-05	-1.66433e-10	-1.19944
64697516	chr14:64697516:C:T	2.72013e-07	-1.66433e-10	-0.990705	2.95008e-05	-1.66433e-10	-0.98119	9.73457e-05	-1.66433e-10	-0.966312
64697574	chr14:64697574:G:C	6.95941e-07	1.14272	-1.19401	5.21674e-05	0.759967	-1.17111	0.000144912	0.606291	-1.17475
64697577	chr14:64697577:C:T	4.94945e-07	-1.66433e-10	-0.392109	5.92155e-05	-1.66433e-10	-0.284424	0.000191178	-1.66433e-10	-0.291375
64697876	chr14:64697876:C:T	5.26553e-08	-1.72953	-0.903261	5.71639e-06	-1.72792	-0.894349	1.87402e-05	-1.71683	-0.897084
64697966	chr14:64697966:T:C	3.12728e-07	-1.66433e-10	-0.851223	3.37973e-05	-1.66433e-10	-0.845227	0.000111114	-1.66433e-10	-0.834027
64698068	chr14:64698068:G:A	2.63938e-07	-1.66433e-10	-1.02084	2.74733e-05	-1.66433e-10	-1.05239	8.94828e-05	-1.66433e-10	-1.05054
64698685	chr14:64698685:T:C	2.14192e-07	-1.66433e-10	-1.22968	2.28488e-05	-1.66433e-10	-1.23671	7.42789e-05	-1.66433e-10	-1.23675
64698797	chr14:64698797:A:G	3.68252e-07	-1.66433e-10	-0.687789	3.94953e-05	-1.66433e-10	-0.689425	0.000129244	-1.66433e-10	-0.682879
64699580	chr14:64699580:G:C	8.96197e-08	-0.864273	-1.23671	8.51741e-06	-0.987657	-1.23584	2.91926e-05	-0.935353	-1.23531
64699903	chr14:64699903:A:G	2.71203e-07	-1.66433e-10	-0.993688	2.81701e-05	-1.66433e-10	-1.02734	9.1786e-05	-1.66433e-10	-1.02512
64700131	chr14:64700131:A:G	3.61386e-07	-1.66433e-10	-0.706609	3.60075e-05	-1.66433e-10	-0.781878	0.000117509	-1.66433e-10	-0.778069
64700403	chr14:64700403:T:C	2.25613e-07	-1.66433e-10	-1.17774	2.37492e-05	-1.66433e-10	-1.19806	7.71984e-05	-1.66433e-10	-1.1982
64700687	chr14:64700687:A:C	2.81919e-07	-1.66433e-10	-0.954937	3.01789e-05	-1.66433e-10	-0.958462	9.83424e-05	-1.66433e-10	-0.956126
64700795	chr14:64700795:C:T	2.54106e-07	-1.66433e-10	-1.0588	2.73902e-05	-1.66433e-10	-1.05542	8.97536e-05	-1.66433e-10	-1.04751
64701226	chr14:64701226:G:A	2.55946e-07	-1.66433e-10	-1.05159	2.68177e-05	-1.66433e-10	-1.07655	8.78025e-05	-1.66433e-10	-1.06949
64701256	chr14:64701256:A:G	2.51626e-07	-0.0900576	-0.978554	2.94924e-05	-0.0597491	-0.921726	9.0893e-05	-0.112472	-0.922426
64701350	chr14:64701350:G:A	7.82094e-08	-1.00139	-1.23577	7.47203e-06	-1.11981	-1.23463	2.55032e-05	-1.0718	-1.23398
64701768	chr14:64701768:G:A	2.16606e-07	-1.66433e-10	-1.21847	2.30739e-05	-1.66433e-10	-1.2269	7.50089e-05	-1.66433e-10	-1.22697
64702638	chr14:64702638:G:A	1.30342e-07	-1.72639	-2.72626e-10	1.37595e-05	-1.74388	-2.72626e-10	4.44462e-05	-1.7503	-2.72626e-10
64702892	chr14:64702892:C:CTTAGT	3.9084e-07	0.104351	-0.732609	4.33316e-05	0.151786	-0.748511	0.000126586	0.045917	-0.749576
64703235	chr14:64703235:C:T	1.89352e-06	-1.66433e-10	0.94964	0.000218937	-1.66433e-10	1.02318	0.00072865	-1.66433e-10	1.04661
64704600	chr14:64704600:A:G	2.13407e-07	-0.368582	-0.864772	2.42237e-05	-0.34256	-0.835715	7.21809e-05	-0.428414	-0.836991
64704827	chr14:64704827:T:G	6.97154e-08	-1.17673	-1.17541	6.78395e-06	-1.27517	-1.17587	2.31131e-05	-1.2319	-1.17228
64704947	chr14:64704947:C:T	2.90389e-07	-1.66433e-10	-0.925333	3.01966e-05	-1.66433e-10	-0.957878	9.79904e-05	-1.66433e-10	-0.959712
64706227	chr14:64706227:G:C	2.37044e-07	-1.66433e-10	-1.12831	2.55597e-05	-1.66433e-10	-1.12459	8.35826e-05	-1.66433e-10	-1.11875
64706328	chr14:64706328:A:G	2.41027e-07	-1.66433e-10	-1.11165	2.59979e-05	-1.66433e-10	-1.10759	8.50443e-05	-1.66433e-10	-1.10141
64706725	chr14:64706725:C:T	3.42607e-07	-0.759972	-2.72626e-10	2.38719e-05	-1.19291	-2.72626e-10	7.18662e-05	-1.26978	-2.72626e-10
64707121	chr14:64707121:C:T	1.90443e-07	-0.204501	-1.1427	2.11612e-05	-0.192515	-1.12092	6.55825e-05	-0.242031	-1.11924
64707350	chr14:64707350:C:T	7.38704e-07	0.00834177	-2.72626e-10	0.000265702	1.21677	-2.72626e-10	0.000643084	0.921695	-2.72626e-10
64707734	chr14:64707734:C:T	4.23546e-08	-1.64085	-1.20963	4.1141e-06	-1.75031	-1.20088	1.35435e-05	-1.74164	-1.19704
64707868	chr14:64707868:T:C	1.50793e-07	-0.704323	-0.876323	1.59009e-05	-0.752693	-0.846538	5.00854e-05	-0.781432	-0.84942
64707876	chr14:64707876:G:A	3.81887e-07	-1.66433e-10	-0.65143	4.52022e-05	-1.66433e-10	-0.554461	0.000146138	-1.66433e-10	-0.560029
64708676	chr14:64708676:A:G	1.30485e-07	-1.7253	-2.72626e-10	1.36239e-05	-1.75378	-2.72626e-10	4.40985e-05	-1.75815	-2.72626e-10
64709389	chr14:64709389:C:T	2.63509e-07	0.019079	-1.04155	9.27794e-05	1.23114	-1.06653	0.000226771	0.961367	-1.08201
64709390	chr14:64709390:G:A	4.26458e-07	-1.66433e-10	-0.541041	4.27838e-05	-1.66433e-10	-0.609448	0.000139125	-1.66433e-10	-0.609206
64709792	chr14:64709792:C:T	4.98163e-08	-1.75348	-0.934731	5.24085e-06	-1.74099	-0.968135	1.73691e-05	-1.73621	-0.953675
64709851	chr14:64709851:A:G	7.22249e-08	-1.50196	-0.81481	7.1895e-06	-1.57092	-0.82206	2.44428e-05	-1.53703	-0.81121
64709962	chr14:64709962:C:G	8.90419e-07	-1.66433e-10	0.195137	0.000109088	-1.66433e-10	0.32655	0.000350774	-1.66433e-10	0.315561
64710003	chr14:64710003:C:A	9.05122e-07	-1.66433e-10	0.211514	0.000110881	-1.66433e-10	0.342855	0.00035656	-1.66433e-10	0.33192
64710167	chr14:64710167:G:A	5.29756e-08	-1.4703	-1.15642	4.27103e-06	-1.71938	-1.19438	1.35866e-05	-1.73361	-1.20189
64710202	chr14:64710202:T:C	2.88477e-07	-1.66433e-10	-0.931942	3.34682e-05	-1.66433e-10	-0.85501	0.000108888	-1.66433e-10	-0.854266
64710441	chr14:64710441:C:T	2.12534e-07	-1.66433e-10	-1.23745	2.28631e-05	-1.66433e-10	-1.23608	7.44082e-05	-1.66433e-10	-1.23502
64710499	chr14:64710499:G:A	3.52067e-07	-1.66433e-10	-0.732733	3.82235e-05	-1.66433e-10	-0.722155	0.000124066	-1.66433e-10	-0.72377
64710555	chr14:64710555:C:T	1.2741e-07	-1.74915	-2.72626e-10	1.7416e-05	-1.50822	-2.72626e-10	5.54383e-05	-1.52931	-2.72626e-10
64711046	chr14:64711046:T:G	5.84275e-08	-1.39031	-1.13846	5.78675e-06	-1.47293	-1.13711	1.96484e-05	-1.43443	-1.13215
64711197	chr14:64711197:G:A	5.97801e-08	-1.40805	-1.09783	5.93922e-06	-1.48745	-1.09657	2.01756e-05	-1.44928	-1.09082
64711204	chr14:64711204:C:T	2.90385e-07	-1.66433e-10	-0.925348	3.24573e-05	-1.66433e-10	-0.88568	0.000105566	-1.66433e-10	-0.885247
64711421	chr14:64711421:T:G	3.94005e-07	-1.66433e-10	-0.620193	4.01127e-05	-1.66433e-10	-0.673913	0.000132239	-1.66433e-10	-0.659969
64711451	chr14:64711451:T:C	3.8659e-07	-1.66433e-10	-0.63919	4.23368e-05	-1.66433e-10	-0.619951	0.000137651	-1.66433e-10	-0.619861
64712084	chr14:64712084:A:G	4.09719e-07	-1.66433e-10	-0.581084	4.49231e-05	-1.66433e-10	-0.560654	0.00014606	-1.66433e-10	-0.560565
64712427	chr14:64712427:T:C	1.31388e-07	-1.7184	-2.72626e-10	1.35429e-05	-1.75975	-2.72626e-10	4.41346e-05	-1.75734	-2.72626e-10
64712531	chr14:64712531:A:G	3.66674e-07	-0.692082	-2.72626e-10	0.000108031	0.316808	-2.72626e-10	0.000277696	0.0819476	-2.72626e-10
64712539	chr14:64712539:C:T	6.13536e-08	-1.3486	-1.1313	6.07034e-06	-1.43213	-1.13007	2.06634e-05	-1.39091	-1.1253
64712719	chr14:64712719:A:G	7.13255e-07	-1.66433e-10	-0.026717	8.61943e-05	-1.66433e-10	0.0909969	0.000277899	-1.66433e-10	0.0826768
64713076	chr14:64713076:C:T	4.1804e-08	-1.76088	-1.10268	5.15322e-06	-1.69607	-1.02991	1.56078e-05	-1.74775	-1.04907
64713132	chr14:64713132:C:G	2.12518e-07	-1.66433e-10	-1.23753	2.28566e-05	-1.66433e-10	-1.23636	7.43798e-05	-1.66433e-10	-1.2354
64713461	chr14:64713461:T:A	2.53962e-07	-1.66433e-10	-1.05937	2.72182e-05	-1.66433e-10	-1.06172	8.92425e-05	-1.66433e-10	-1.05322
64713771	chr14:64713771:T:G	3.40953e-07	-1.66433e-10	-0.764811	3.46759e-05	-1.66433e-10	-0.819562	0.000113721	-1.66433e-10	-0.810831
64713987	chr14:64713987:A:G	1.38983e-07	-1.6622	-2.72626e-10	1.49833e-05	-1.65867	-2.72626e-10	5.04445e-05	-1.62371	-2.72626e-10
64714021	chr14:64714021:CTTTTA:C	2.96804e-07	0.32291	-1.22639	2.76778e-05	0.185759	-1.23074	9.41847e-05	0.233461	-1.23278
64714400	chr14:64714400:C:T	2.50642e-07	-1.66433e-10	-1.07253	2.66336e-05	-1.66433e-10	-1.08343	8.67207e-05	-1.66433e-10	-1.08189
64714756	chr14:64714756:A:G	3.99012e-07	-1.66433e-10	-0.607564	4.0481e-05	-1.66433e-10	-0.664775	0.000133441	-1.66433e-10	-0.65092
64714995	chr14:64714995:G:A	2.98507e-07	0.100796	-0.998557	0.000106874	1.33343	-1.02739	0.000259891	1.05956	-1.04388
64716008	chr14:64716008:A:G	3.93809e-07	-1.66433e-10	-0.620689	4.29849e-05	-1.66433e-10	-0.604758	0.000139867	-1.66433e-10	-0.603889
64716113	chr14:64716113:A:C	6.83714e-07	-1.66433e-10	-0.0690157	8.24379e-05	-1.66433e-10	0.0464388	0.000265948	-1.66433e-10	0.0387179
64716202	chr14:64716202:A:G	2.91144e-07	-1.66433e-10	-0.922739	2.90975e-05	-1.66433e-10	-0.994955	9.4988e-05	-1.66433e-10	-0.99083
64717412	chr14:64717412:A:G	2.40663e-07	-1.66433e-10	-1.11316	2.55967e-05	-1.66433e-10	-1.12314	8.35453e-05	-1.66433e-10	-1.11919
64717652	chr14:64717652:C:T	3.23419e-07	-1.66433e-10	-0.817608	3.51822e-05	-1.66433e-10	-0.805067	0.000114481	-1.66433e-10	-0.80417
64717732	chr14:64717732:C:T	3.20704e-07	-1.66433e-10	-0.826038	3.48825e-05	-1.66433e-10	-0.813623	0.000113505	-1.66433e-10	-0.812735
64717787	chr14:64717787:A:G	6.82633e-07	-1.66433e-10	-0.0705988	7.36368e-05	-1.66433e-10	-0.066462	0.000241854	-1.66433e-10	-0.0562482
64718451	chr14:64718451:T:C	2.44342e-07	-1.66433e-10	-1.09799	2.63155e-05	-1.66433e-10	-1.09545	8.60836e-05	-1.66433e-10	-1.08926
64718707	chr14:64718707:T:C	6.77739e-07	-1.66433e-10	-0.077794	8.16866e-05	-1.66433e-10	0.0372832	0.000263391	-1.66433e-10	0.0290601
64718857	chr14:64718857:G:A	6.75575e-07	-1.66433e-10	-0.080991	8.14186e-05	-1.66433e-10	0.0339972	0.000262529	-1.66433e-10	0.0257799
64718898	chr14:64718898:C:T	3.2036e-07	-1.66433e-10	-0.82711	3.48466e-05	-1.66433e-10	-0.814651	0.000113387	-1.66433e-10	-0.813775
64718992	chr14:64718992:G:T	2.40717e-07	-1.66433e-10	-1.11294	2.56024e-05	-1.66433e-10	-1.12292	8.35643e-05	-1.66433e-10	-1.11897
64719094	chr14:64719094:T:A	2.12548e-07	-1.66433e-10	-1.23739	2.28299e-05	-1.66433e-10	-1.23754	7.42403e-05	-1.66433e-10	-1.23727
64719387	chr14:64719387:C:T	8.67362e-07	-1.66433e-10	0.168901	0.000104846	-1.66433e-10	0.286887	0.000338258	-1.66433e-10	0.279227
64719640	chr14:64719640:G:A	3.35044e-07	-1.66433e-10	-0.782293	3.6451e-05	-1.66433e-10	-0.769639	0.000118627	-1.66433e-10	-0.768595
64719922	chr14:64719922:T:G	3.18459e-07	-1.66433e-10	-0.833063	3.47119e-05	-1.66433e-10	-0.818525	0.000112835	-1.66433e-10	-0.818658
64720524	chr14:64720524:G:A	2.5817e-07	-1.66433e-10	-1.04294	2.73855e-05	-1.66433e-10	-1.05559	8.94414e-05	-1.66433e-10	-1.051
64721376	chr14:64721376:T:G	2.21677e-07	-1.66433e-10	-1.19533	2.34313e-05	-1.66433e-10	-1.21154	7.61015e-05	-1.66433e-10	-1.21251
64721445	chr14:64721445:C:A	3.35907e-07	-1.66433e-10	-0.779721	3.44322e-05	-1.66433e-10	-0.826614	0.000113527	-1.66433e-10	-0.812544
64721522	chr14:64721522:G:A	1.05163e-07	-1.26661	-0.674439	1.156e-05	-1.28262	-0.635439	3.58276e-05	-1.31921	-0.646656
64721608	chr14:64721608:C:T	2.18155e-07	-1.66433e-10	-1.21135	2.38481e-05	-1.66433e-10	-1.1939	7.70251e-05	-1.66433e-10	-1.20045
64721621	chr14:64721621:C:T	3.08064e-07	-1.66433e-10	-0.866249	3.17713e-05	-1.66433e-10	-0.907042	0.000104886	-1.66433e-10	-0.891709
64721675	chr14:64721675:G:A	8.56224e-08	-1.28839	-0.85822	9.11621e-06	-1.30987	-0.845687	2.83915e-05	-1.3439	-0.854592
64722084	chr14:64722084:G:A	2.1487e-07	-1.66433e-10	-1.22652	2.33094e-05	-1.66433e-10	-1.21675	7.58048e-05	-1.66433e-10	-1.21642
64722439	chr14:64722439:C:G	3.26211e-07	-1.66433e-10	-0.809011	3.54054e-05	-1.66433e-10	-0.798743	0.000117635	-1.66433e-10	-0.776993
64722901	chr14:64722901:A:G	9.93398e-08	-1.33354	-0.66447	1.08262e-05	-1.3456	-0.638043	3.36799e-05	-1.38203	-0.645651
64723256	chr14:64723256:G:C	1.07582e-07	-1.28168	-0.636626	1.17187e-05	-1.29673	-0.607691	3.63786e-05	-1.33473	-0.615865
64723353	chr14:64723353:G:A	4.07425e-07	-1.66433e-10	-0.586699	4.13252e-05	-1.66433e-10	-0.644135	0.000136788	-1.66433e-10	-0.626146
64723692	chr14:64723692:G:A	2.12819e-07	-1.66433e-10	-1.23611	2.29686e-05	-1.66433e-10	-1.23148	7.4683e-05	-1.66433e-10	-1.23133
64723721	chr14:64723721:A:G	8.83326e-08	-1.6334	-0.48205	1.04547e-05	-1.49942	-0.519139	3.53553e-05	-1.48335	-0.495781
64723786	chr14:64723786:C:T	4.68203e-07	-1.66433e-10	-0.447654	5.58019e-05	-1.66433e-10	-0.343799	0.000180421	-1.66433e-10	-0.349288
64723991	chr14:64723991:TG:T	4.05878e-07	-1.66433e-10	-0.590503	4.11741e-05	-1.66433e-10	-0.647797	0.000136334	-1.66433e-10	-0.629472
64724195	chr14:64724195:C:T	5.92026e-08	-1.34122	-1.17437	6.26943e-06	-1.3575	-1.17242	1.96682e-05	-1.39104	-1.17454
64724300	chr14:64724300:G:C	8.2719e-07	-1.66433e-10	0.121479	0.000100149	-1.66433e-10	0.24105	0.000322096	-1.66433e-10	0.23027
64724336	chr14:64724336:A:G	5.49493e-08	-1.72215	-0.867993	5.88212e-06	-1.70829	-0.885404	1.86761e-05	-1.72823	-0.889107
64724397	chr14:64724397:CAA:C	2.55384e-07	-1.66433e-10	-1.05379	2.82828e-05	-1.66433e-10	-1.02335	9.27241e-05	-1.66433e-10	-1.01495
64724671	chr14:64724671:A:G	3.27676e-07	-1.66433e-10	-0.804529	3.64752e-05	-1.66433e-10	-0.768975	0.000117078	-1.66433e-10	-0.781739
64724906	chr14:64724906:C:T	1.08825e-07	-1.43042	-0.476391	1.04875e-05	-1.5049	-0.510527	3.59491e-05	-1.46465	-0.497826
64724946	chr14:64724946:T:C	2.6751e-07	-1.66433e-10	-1.0074	2.98555e-05	-1.66433e-10	-0.969238	9.80086e-05	-1.66433e-10	-0.959526
64725185	chr14:64725185:G:C	4.83423e-07	-0.415664	-2.72626e-10	3.91185e-05	-0.699011	-2.72626e-10	0.000117701	-0.776433	-2.72626e-10
64725207	chr14:64725207:T:C	2.40442e-07	-1.66433e-10	-1.11408	2.58086e-05	-1.66433e-10	-1.1149	8.45148e-05	-1.66433e-10	-1.10765
64725618	chr14:64725618:C:T	6.55386e-08	-1.17796	-1.23595	6.96741e-06	-1.1933	-1.23107	2.1873e-05	-1.22711	-1.23221
64725665	chr14:64725665:G:A	4.21169e-07	-1.66433e-10	-0.553521	4.26782e-05	-1.66433e-10	-0.611919	0.000141174	-1.66433e-10	-0.594587
64725903	chr14:64725903:T:C	3.40351e-07	-1.66433e-10	-0.766579	3.79418e-05	-1.66433e-10	-0.729553	0.000121697	-1.66433e-10	-0.743047
64726014	chr14:64726014:A:G	2.12775e-07	-1.66433e-10	-1.23632	2.29487e-05	-1.66433e-10	-1.23235	7.46264e-05	-1.66433e-10	-1.23209
64726028	chr14:64726028:A:T	3.59726e-07	-1.66433e-10	-0.711213	4.01858e-05	-1.66433e-10	-0.672093	0.000128796	-1.66433e-10	-0.686354
64726159	chr14:64726159:C:T	2.66709e-07	-1.0104	-2.72626e-10	1.49562e-05	-1.66048	-2.72626e-10	5.62788e-05	-1.51426	-2.72626e-10
64726426	chr14:64726426:G:A	2.25818e-07	-1.66433e-10	-1.17683	2.44358e-05	-1.66433e-10	-1.16956	7.97787e-05	-1.66433e-10	-1.16532
64726560	chr14:64726560:GC:G	2.12513e-07	-1.66433e-10	-1.23755	2.28578e-05	-1.66433e-10	-1.23631	7.43213e-05	-1.66433e-10	-1.23618
64727049	chr14:64727049:C:T	7.27771e-08	-1.07192	-1.23724	7.72271e-06	-1.08733	-1.23411	2.41527e-05	-1.12528	-1.2349
64728003	chr14:64728003:G:A	2.1933e-07	-1.66433e-10	-1.20598	2.42021e-05	-1.66433e-10	-1.17917	7.87357e-05	-1.66433e-10	-1.17848
64728480	chr14:64728480:C:T	2.12561e-07	-1.66433e-10	-1.23732	2.28687e-05	-1.66433e-10	-1.23584	7.43626e-05	-1.66433e-10	-1.23563
64728495	chr14:64728495:T:C	2.98742e-07	-1.66433e-10	-0.896975	3.06912e-05	-1.66433e-10	-0.941629	0.00010081	-1.66433e-10	-0.931344
64728617	chr14:64728617:C:T	3.01022e-07	-1.66433e-10	-0.889372	3.38931e-05	-1.66433e-10	-0.842396	0.000108189	-1.66433e-10	-0.8607
64728625	chr14:64728625:G:T	1.45454e-07	-1.61669	-2.72626e-10	1.44137e-05	-1.69743	-2.72626e-10	4.69345e-05	-1.69583	-2.72626e-10
64729076	chr14:64729076:T:C	6.20033e-08	-1.7143	-0.755068	6.71727e-06	-1.70333	-0.757592	2.13349e-05	-1.72309	-0.761147
64729132	chr14:64729132:C:T	2.22845e-07	-1.66433e-10	-1.19008	2.37285e-05	-1.66433e-10	-1.19893	7.75206e-05	-1.66433e-10	-1.19404
64729538	chr14:64729538:A:G	2.06392e-07	-1.26678	-2.72626e-10	1.55667e-05	-1.62047	-2.72626e-10	4.99534e-05	-1.63349	-2.72626e-10
64730064	chr14:64730064:T:C	2.47592e-07	-1.66433e-10	-1.08478	2.62747e-05	-1.66433e-10	-1.097	8.51268e-05	-1.66433e-10	-1.10044
64730227	chr14:64730227:C:A	3.11396e-07	-1.66433e-10	-0.855491	3.3717e-05	-1.66433e-10	-0.847606	0.000109817	-1.66433e-10	-0.845769
64730408	chr14:64730408:T:C	5.60642e-08	-1.70518	-0.864878	6.06921e-06	-1.69603	-0.866349	1.92121e-05	-1.71867	-0.87037
64730425	chr14:64730425:C:G	5.77901e-08	-1.70914	-0.830597	6.25322e-06	-1.70029	-0.832217	1.98079e-05	-1.72212	-0.836376
64730586	chr14:64730586:A:G	2.43415e-07	-1.66433e-10	-1.10179	2.58475e-05	-1.66433e-10	-1.11339	8.37586e-05	-1.66433e-10	-1.11664
64730697	chr14:64730697:T:C	3.98908e-08	-1.72766	-1.18275	4.22674e-06	-1.72181	-1.20236	1.36404e-05	-1.7332	-1.19834
64730724	chr14:64730724:T:C	2.30141e-07	-1.66433e-10	-1.15786	2.4499e-05	-1.66433e-10	-1.16697	7.94456e-05	-1.66433e-10	-1.16951
64731073	chr14:64731073:C:A	1.03387e-07	-0.746119	-1.21196	1.10886e-05	-0.735686	-1.224	3.75831e-05	-0.691119	-1.22691
64732595	chr14:64732595:G:T	2.13293e-07	-1.66433e-10	-1.23389	2.29087e-05	-1.66433e-10	-1.23409	7.44293e-05	-1.66433e-10	-1.23473
64732625	chr14:64732625:T:TTAA	2.19448e-07	-1.66433e-10	-1.20544	2.33002e-05	-1.66433e-10	-1.21715	7.5708e-05	-1.66433e-10	-1.2177
64732626	chr14:64732626:G:T	2.19388e-07	-1.66433e-10	-1.20571	2.3295e-05	-1.66433e-10	-1.21737	7.56915e-05	-1.66433e-10	-1.21791
64732627	chr14:64732627:C:CA	2.1558e-07	-1.66433e-10	-1.22323	2.29884e-05	-1.66433e-10	-1.23062	7.47103e-05	-1.66433e-10	-1.23096
64732730	chr14:64732730:T:G	2.50831e-07	-1.66433e-10	-1.07178	2.66271e-05	-1.66433e-10	-1.08368	8.62102e-05	-1.66433e-10	-1.08779
64732763	chr14:64732763:T:C	6.61639e-08	-1.16729	-1.23713	6.78338e-06	-1.21734	-1.23379	2.13104e-05	-1.25086	-1.23453
64732970	chr14:64732970:G:A	2.30526e-07	-1.66433e-10	-1.15619	2.43776e-05	-1.66433e-10	-1.17194	7.92435e-05	-1.66433e-10	-1.17206
64733091	chr14:64733091:CT:C	1.19634e-07	-1.08344	-0.728685	1.12567e-05	-1.19174	-0.752905	3.90215e-05	-1.13616	-0.744306
64733338	chr14:64733338:TATTTTTTAGTAGAGATGGG:T	2.9438e-07	-1.66433e-10	-0.911683	3.02717e-05	-1.66433e-10	-0.955395	9.93518e-05	-1.66433e-10	-0.945914
64733380	chr14:64733380:C:T	2.1463e-07	-1.66433e-10	-1.22764	2.29877e-05	-1.66433e-10	-1.23065	7.45992e-05	-1.66433e-10	-1.23245
64733422	chr14:64733422:A:C	3.20246e-07	-1.66433e-10	-0.827467	3.3817e-05	-1.66433e-10	-0.844643	0.000109205	-1.66433e-10	-0.851352
64733504	chr14:64733504:G:A	9.55287e-08	-1.2847	-0.752427	9.10018e-06	-1.38032	-0.776988	3.12878e-05	-1.3334	-0.767949
64733782	chr14:64733782:T:A	3.14158e-07	-1.66433e-10	-0.846661	3.31887e-05	-1.66433e-10	-0.863398	0.000107193	-1.66433e-10	-0.869947
64733804	chr14:64733804:C:T	3.21772e-07	-1.66433e-10	-0.822712	3.39757e-05	-1.66433e-10	-0.83996	0.000109713	-1.66433e-10	-0.846712
64733859	chr14:64733859:T:G	3.13064e-07	-1.66433e-10	-0.850147	3.30758e-05	-1.66433e-10	-0.866803	0.000106833	-1.66433e-10	-0.873319
64733864	chr14:64733864:C:T	4.88253e-07	-1.66433e-10	-0.405723	5.04229e-05	-1.66433e-10	-0.445161	0.000164305	-1.66433e-10	-0.442858
64734103	chr14:64734103:G:T	5.58426e-08	-1.58831	-0.985708	6.96142e-06	-1.41567	-1.00955	2.32893e-05	-1.39645	-1.00014
64734238	chr14:64734238:A:G	3.21141e-07	-1.66433e-10	-0.824676	3.39105e-05	-1.66433e-10	-0.841883	0.000109504	-1.66433e-10	-0.848618
64734528	chr14:64734528:A:G	1.29419e-07	-1.7335	-2.72626e-10	1.38121e-05	-1.74006	-2.72626e-10	4.53892e-05	-1.72931	-2.72626e-10
64734590	chr14:64734590:T:A	2.1598e-07	-1.66433e-10	-1.22137	2.30185e-05	-1.66433e-10	-1.22931	7.48056e-05	-1.66433e-10	-1.22969
64735022	chr14:64735022:A:G	7.52557e-08	-1.15381	-1.12185	7.76294e-06	-1.20394	-1.11231	2.39989e-05	-1.24816	-1.11841
64735268	chr14:64735268:C:G	2.13296e-07	-1.66433e-10	-1.23388	2.31874e-05	-1.66433e-10	-1.222	7.54116e-05	-1.66433e-10	-1.22162
64735320	chr14:64735320:C:T	2.30201e-07	-1.66433e-10	-1.1576	2.43516e-05	-1.66433e-10	-1.17301	7.89937e-05	-1.66433e-10	-1.17521
64735512	chr14:64735512:A:G	1.01162e-07	-1.16777	-0.812064	9.55856e-06	-1.2735	-0.834671	3.304e-05	-1.22062	-0.826237
64735540	chr14:64735540:G:A	2.30795e-07	-1.66433e-10	-1.15503	2.60312e-05	-1.66433e-10	-1.10631	8.489e-05	-1.66433e-10	-1.10323
64735729	chr14:64735729:CT:C	8.62614e-08	-0.90798	-1.23119	8.80306e-06	-0.969548	-1.22096	2.75365e-05	-1.00697	-1.2221
64736134	chr14:64736134:G:A	4.08459e-07	-0.584164	-2.72626e-10	2.82012e-05	-1.02624	-2.72626e-10	9.43531e-05	-0.997536	-2.72626e-10
64736236	chr14:64736236:G:A	9.9886e-08	-1.22042	-0.772105	9.4923e-06	-1.31953	-0.795598	3.27197e-05	-1.26982	-0.786783
64736253	chr14:64736253:C:T	2.18211e-07	-1.66433e-10	-1.21109	2.36666e-05	-1.66433e-10	-1.20154	7.6711e-05	-1.66433e-10	-1.20454
64736277	chr14:64736277:G:C	6.96144e-08	-1.1169	-1.23668	7.10373e-06	-1.17108	-1.23391	2.22355e-05	-1.20788	-1.23501
64736393	chr14:64736393:A:G	6.23352e-08	-1.71344	-0.750592	6.75948e-06	-1.70602	-0.748645	2.13939e-05	-1.72642	-0.75505
64736522	chr14:64736522:T:C	7.90642e-08	-1.69699	-0.529301	8.2589e-06	-1.76083	-0.493486	2.68591e-05	-1.75806	-0.495919
64736690	chr14:64736690:C:G	1.09567e-06	-1.66433e-10	0.402566	0.000117952	-1.66433e-10	0.404668	0.000384839	-1.66433e-10	0.408244
64736781	chr14:64736781:G:A	1.00137e-07	-1.17556	-0.814464	9.50704e-06	-1.27671	-0.836865	3.27712e-05	-1.22666	-0.828374
64737151	chr14:64737151:C:A	2.30207e-07	0.079302	-1.23688	8.58731e-05	1.32091	-1.23365	0.000213326	1.04908	-1.23084
64737649	chr14:64737649:C:G	9.58047e-08	-1.18651	-0.847733	8.81853e-06	-1.31494	-0.873809	3.04336e-05	-1.26472	-0.864314
64739148	chr14:64739148:G:A	2.90476e-07	-1.66433e-10	-0.925036	3.14521e-05	-1.66433e-10	-0.917141	0.000103423	-1.66433e-10	-0.905755
64739453	chr14:64739453:A:G	5.93663e-07	-1.66433e-10	-0.210244	6.30021e-05	-1.66433e-10	-0.222439	0.000202946	-1.66433e-10	-0.231644
64739775	chr14:64739775:T:G	6.27129e-08	-1.73802	-0.719966	6.78339e-06	-1.73243	-0.718703	2.16014e-05	-1.74639	-0.725429
64740174	chr14:64740174:A:G	3.68419e-08	-1.75983	-1.23009	4.12374e-06	-1.72447	-1.22438	1.34889e-05	-1.71914	-1.22358
64740324	chr14:64740324:G:A	4.9263e-07	-1.66433e-10	-0.396797	5.23531e-05	-1.66433e-10	-0.407595	0.000173849	-1.66433e-10	-0.386394
64740326	chr14:64740326:G:A	2.28492e-07	0.0599378	-1.22499	8.5491e-05	1.29835	-1.21555	0.000213263	1.02734	-1.2094
64740470	chr14:64740470:C:T	9.85318e-07	-1.66433e-10	0.296409	0.00010893	-1.66433e-10	0.3251	0.000369165	-1.66433e-10	0.366664
64741101	chr14:64741101:C:T	1.34301e-07	-1.69647	-2.72626e-10	1.41662e-05	-1.71474	-2.72626e-10	4.5745e-05	-1.7215	-2.72626e-10
64741308	chr14:64741308:T:C	9.95448e-08	-1.74453	-0.251423	1.10675e-05	-1.75014	-0.211452	3.67162e-05	-1.73689	-0.204469
64742301	chr14:64742301:G:A	3.11383e-07	-1.66433e-10	-0.855533	3.20382e-05	-1.66433e-10	-0.898679	0.000105559	-1.66433e-10	-0.885311
64742645	chr14:64742645:T:C	3.13629e-07	-1.66433e-10	-0.848346	3.226e-05	-1.66433e-10	-0.891779	0.000106313	-1.66433e-10	-0.878197
64742892	chr14:64742892:C:G	1.47241e-07	-0.731849	-0.872638	4.22073e-05	0.272002	-0.895015	0.000106514	0.0375314	-0.913832
64742962	chr14:64742962:A:G	1.62576e-07	-1.22269	-0.282724	1.78442e-05	-1.26475	-0.219182	5.48546e-05	-1.30339	-0.236506
64743149	chr14:64743149:C:T	3.07643e-07	-0.155057	-0.71256	2.96851e-05	-0.270814	-0.704146	0.000107404	-0.186326	-0.681657
64744024	chr14:64744024:C:T	2.24085e-07	-1.66433e-10	-1.18453	2.44095e-05	-1.66433e-10	-1.17063	7.97098e-05	-1.66433e-10	-1.16619
64744657	chr14:64744657:GA:G	1.73931e-07	-0.773824	-0.664073	1.63376e-05	-0.917842	-0.654294	5.83863e-05	-0.845376	-0.632125
64744852	chr14:64744852:C:A	7.38781e-08	-1.18371	-1.11043	5.76227e-06	-1.50225	-1.11203	1.84219e-05	-1.51822	-1.11282
64744909	chr14:64744909:G:A	2.98543e-07	-1.66433e-10	-0.897642	3.23568e-05	-1.66433e-10	-0.888783	0.000107275	-1.66433e-10	-0.86919
64746127	chr14:64746127:T:C	1.49054e-07	-1.18664	-0.405611	1.50775e-05	-1.28276	-0.369641	4.68708e-05	-1.32371	-0.373477
64746770	chr14:64746770:T:C	1.31223e-07	-1.29841	-0.421249	1.34404e-05	-1.38222	-0.385121	4.19555e-05	-1.41871	-0.389257
64746842	chr14:64746842:C:T	2.1328e-07	-1.66433e-10	-1.23395	2.28433e-05	-1.66433e-10	-1.23695	7.42521e-05	-1.66433e-10	-1.23712
64747071	chr14:64747071:G:T	4.11588e-08	-1.75893	-1.12019	4.6711e-06	-1.72333	-1.10089	1.53085e-05	-1.71744	-1.09874
64747140	chr14:64747140:G:A	3.47422e-07	-1.66433e-10	-0.746015	3.54979e-05	-1.66433e-10	-0.796133	0.000117206	-1.66433e-10	-0.780644
64747641	chr14:64747641:G:A	1.27603e-07	-1.74763	-2.72626e-10	1.4694e-05	-1.67816	-2.72626e-10	4.7165e-05	-1.69093	-2.72626e-10
64747676	chr14:64747676:C:T	3.81912e-07	-1.66433e-10	-0.651365	3.88674e-05	-1.66433e-10	-0.705451	0.000128479	-1.66433e-10	-0.688817
64747934	chr14:64747934:G:A	6.41102e-08	-1.23641	-1.19954	4.99412e-06	-1.55766	-1.19968	1.60904e-05	-1.56555	-1.20081
64748829	chr14:64748829:TCTTC:T	3.62559e-06	-1.66433e-10	1.59922	0.000421789	-1.66433e-10	1.6789	0.0014483	-1.66433e-10	1.73356
64749257	chr14:64749257:G:T	2.30316e-06	-1.66433e-10	1.14548	0.000262657	-1.66433e-10	1.20524	0.000899112	-1.66433e-10	1.25683
64749402	chr14:64749402:C:T	6.22905e-08	-1.33894	-1.12581	1.29679e-05	-0.710861	-1.09227	3.70289e-05	-0.833501	-1.09938
64749724	chr14:64749724:G:A	1.35478e-06	-1.66433e-10	0.61484	0.000145679	-1.66433e-10	0.615798	0.000474269	-1.66433e-10	0.617193
64749858	chr14:64749858:A:C	6.42003e-07	-1.66433e-10	-0.131963	7.32628e-05	-1.66433e-10	-0.0715538	0.000245455	-1.66433e-10	-0.0414687
64750352	chr14:64750352:AGTCTT:A	3.69331e-06	-1.66433e-10	1.61772	0.000425392	-1.66433e-10	1.68741	0.0014654	-1.66433e-10	1.7453
64750832	chr14:64750832:TATA:T	2.12567e-07	-1.66433e-10	-1.2373	2.2838e-05	-1.66433e-10	-1.23718	7.42594e-05	-1.66433e-10	-1.23702
64751000	chr14:64751000:CATTATAT:C	1.42096e-06	-1.66433e-10	0.662531	0.000160427	-1.66433e-10	0.712233	0.000544369	-1.66433e-10	0.755046
64751180	chr14:64751180:T:C	6.80097e-08	-1.53712	-0.839786	8.62753e-06	-1.32974	-0.880909	2.90668e-05	-1.30783	-0.867159
64751334	chr14:64751334:G:C	2.14032e-07	-1.66433e-10	-1.23043	2.28842e-05	-1.66433e-10	-1.23516	7.43802e-05	-1.66433e-10	-1.23539
64751420	chr14:64751420:C:T	8.20367e-08	-1.42356	-0.76583	6.85529e-06	-1.72521	-0.715378	2.28736e-05	-1.7149	-0.699698
64751739	chr14:64751739:A:T	1.12006e-07	-0.976062	-0.901941	8.05496e-06	-1.41331	-0.86601	2.82696e-05	-1.34739	-0.855403
64752026	chr14:64752026:G:A	2.17142e-07	-1.66433e-10	-1.21601	2.31142e-05	-1.66433e-10	-1.22516	7.51063e-05	-1.66433e-10	-1.22568
64752904	chr14:64752904:A:T	2.13504e-07	-1.66433e-10	-1.2329	2.31304e-05	-1.66433e-10	-1.22446	7.51626e-05	-1.66433e-10	-1.22493
64752959	chr14:64752959:C:T	7.01356e-07	-1.66433e-10	-0.0435403	8.42108e-05	-1.66433e-10	0.0677165	0.000272184	-1.66433e-10	0.0618971
64753864	chr14:64753864:T:C	2.12854e-07	-1.66433e-10	-1.23595	2.29982e-05	-1.66433e-10	-1.23019	7.46812e-05	-1.66433e-10	-1.23135
64754057	chr14:64754057:T:C	7.75313e-08	-1.02663	-1.21925	7.86967e-06	-1.07488	-1.22771	2.67429e-05	-1.03181	-1.2265
64754189	chr14:64754189:A:G	2.20124e-07	-1.66433e-10	-1.20237	2.3719e-05	-1.66433e-10	-1.19933	7.70813e-05	-1.66433e-10	-1.19972
64754578	chr14:64754578:C:T	2.71519e-07	-1.66433e-10	-0.992523	2.99985e-05	-1.66433e-10	-0.964461	9.71944e-05	-1.66433e-10	-0.967868
64755032	chr14:64755032:T:C	2.22613e-07	-1.66433e-10	-1.19112	2.41769e-05	-1.66433e-10	-1.18021	7.89159e-05	-1.66433e-10	-1.1762
64755472	chr14:64755472:A:T	1.92055e-06	2.18117	-1.21736	3.49028e-05	0.403052	-1.21609	0.000175409	0.839629	-1.21709
64755499	chr14:64755499:G:A	2.10625e-07	-0.143752	-1.10272	1.41777e-05	-0.598113	-1.11582	4.72778e-05	-0.568979	-1.11956
64755831	chr14:64755831:G:A	5.78511e-07	-1.66433e-10	-0.236097	6.14993e-05	-1.66433e-10	-0.246581	0.000198035	-1.66433e-10	-0.256137
64756396	chr14:64756396:C:T	3.39538e-07	-0.509159	-0.259811	2.38176e-05	-0.852585	-0.342598	8.30797e-05	-0.771017	-0.353764
64757226	chr14:64757226:T:C	1.15584e-07	-0.654013	-1.19254	8.65487e-06	-1.00562	-1.20186	3.13672e-05	-0.892636	-1.20618
64757304	chr14:64757304:G:C	3.60394e-07	-1.66433e-10	-0.709358	3.65671e-05	-1.66433e-10	-0.766457	0.000119224	-1.66433e-10	-0.763575
64757502	chr14:64757502:G:C	3.4908e-07	-1.66433e-10	-0.741253	3.5479e-05	-1.66433e-10	-0.796666	0.000115684	-1.66433e-10	-0.793723
64757862	chr14:64757862:C:T	2.39826e-07	-1.66433e-10	-1.11664	2.49342e-05	-1.66433e-10	-1.14937	8.15006e-05	-1.66433e-10	-1.14397
64757963	chr14:64757963:C:T	5.18893e-07	-0.344858	-2.72626e-10	4.00043e-05	-0.676619	-2.72626e-10	0.000142308	-0.586587	-2.72626e-10
64757971	chr14:64757971:G:A	1.24514e-07	-0.545097	-1.22704	8.75949e-06	-0.977592	-1.21788	3.07639e-05	-0.903698	-1.21454
64758095	chr14:64758095:A:G	4.3793e-07	-0.514495	-2.72626e-10	3.21516e-05	-0.895144	-2.72626e-10	9.82312e-05	-0.957257	-2.72626e-10
64758379	chr14:64758379:G:T	2.1917e-07	-1.66433e-10	-1.20671	2.37e-05	-1.66433e-10	-1.20013	7.69713e-05	-1.66433e-10	-1.20115
64758432	chr14:64758432:A:G	2.19561e-07	-1.66433e-10	-1.20493	2.33781e-05	-1.66433e-10	-1.21381	7.58734e-05	-1.66433e-10	-1.21551
64758963	chr14:64758963:G:A	2.16811e-07	-1.66433e-10	-1.21753	2.3285e-05	-1.66433e-10	-1.2178	7.58466e-05	-1.66433e-10	-1.21587
64759100	chr14:64759100:A:G	1.04637e-06	-1.66433e-10	0.356525	0.000101717	-1.66433e-10	0.256587	0.000333196	-1.66433e-10	0.26415
64759326	chr14:64759326:C:T	2.42538e-06	0.858627	0.338561	8.9093e-05	-0.244041	0.368115	0.000406482	0.0687322	0.394227
64759596	chr14:64759596:G:A	3.25102e-07	-1.66433e-10	-0.812416	3.42834e-05	-1.66433e-10	-0.830945	0.000111616	-1.66433e-10	-0.82952
64759619	chr14:64759619:T:C	3.97871e-07	-1.66433e-10	-0.610428	4.00674e-05	-1.66433e-10	-0.675043	0.000130627	-1.66433e-10	-0.672238
64759661	chr14:64759661:G:A	3.44078e-07	-0.456368	-0.299319	1.66414e-05	-1.28562	-0.268096	6.55977e-05	-1.12548	-0.235557
64759668	chr14:64759668:C:T	2.17955e-07	-1.66433e-10	-1.21227	2.32321e-05	-1.66433e-10	-1.22007	7.55998e-05	-1.66433e-10	-1.21913
64760140	chr14:64760140:A:G	2.60908e-07	-1.66433e-10	-1.03239	2.8569e-05	-1.66433e-10	-1.01329	9.44124e-05	-1.66433e-10	-0.996908
64760197	chr14:64760197:T:G	6.56007e-08	-1.17555	-1.23742	5.2165e-06	-1.47794	-1.23584	1.83688e-05	-1.39783	-1.23609
64760271	chr14:64760271:A:G	1.82216e-07	-0.164732	-1.22663	1.69429e-05	-0.307146	-1.22861	6.40016e-05	-0.157024	-1.22865
64760807	chr14:64760807:G:A	1.03447e-07	-1.75775	-0.199748	1.22144e-05	-1.69603	-0.166963	4.04361e-05	-1.73381	-0.111045
64760939	chr14:64760939:C:T	2.29735e-07	-1.15963	-2.72626e-10	2.38531e-05	-1.19369	-2.72626e-10	6.75194e-05	-1.33217	-2.72626e-10
64760956	chr14:64760956:C:T	4.17321e-07	0.634556	-1.19726	2.51944e-05	0.0659642	-1.20495	9.87817e-05	0.256133	-1.2078
64761214	chr14:64761214:A:G	7.80857e-07	-1.66433e-10	0.0638369	7.64355e-05	-1.66433e-10	-0.029159	0.000250214	-1.66433e-10	-0.0222635
64761351	chr14:64761351:C:T	1.65674e-07	-0.248993	-1.23754	7.27108e-06	-1.14417	-1.23753	3.21101e-05	-0.838324	-1.23709
64761876	chr14:64761876:C:T	3.75582e-08	-1.75456	-1.2161	5.8903e-06	-1.37146	-1.22084	1.63955e-05	-1.53127	-1.2163
64761965	chr14:64761965:G:A	5.21099e-07	-1.66433e-10	-0.340616	5.37995e-05	-1.66433e-10	-0.380342	0.000175948	-1.66433e-10	-0.374392
64761992	chr14:64761992:C:T	3.14814e-07	-1.66433e-10	-0.844574	3.24283e-05	-1.66433e-10	-0.886574	0.000106468	-1.66433e-10	-0.876734
64762288	chr14:64762288:A:G	1.74767e-07	-1.75224	0.319136	2.29871e-05	-1.59535	0.364678	7.46739e-05	-1.66151	0.430061
64762646	chr14:64762646:A:G	1.59397e-07	-1.70619	0.18103	1.77706e-05	-1.75295	0.264889	5.67355e-05	-1.74493	0.238745
64762759	chr14:64762759:C:T	1.29383e-07	-1.76055	0.026772	1.6213e-05	-1.64485	0.0650539	5.30768e-05	-1.69956	0.126719
64763341	chr14:64763341:C:T	8.35924e-08	-1.75767	-0.412937	1.31536e-05	-1.37993	-0.408989	3.8093e-05	-1.54769	-0.356862
64763599	chr14:64763599:C:T	2.95917e-07	0.267748	-1.17422	8.41347e-06	-1.06008	-1.17569	3.84859e-05	-0.710777	-1.18351
64763640	chr14:64763640:C:T	3.07569e-07	0.346791	-1.21465	8.43121e-06	-1.01835	-1.21532	3.90802e-05	-0.659218	-1.21975
64764030	chr14:64764030:A:G	7.5594e-08	-1.75899	-0.512191	1.16206e-05	-1.40317	-0.509659	3.37945e-05	-1.56356	-0.460726
64764075	chr14:64764075:G:A	7.22671e-08	-1.76063	-0.555557	1.08224e-05	-1.43071	-0.55328	3.16433e-05	-1.58431	-0.505744
64764235	chr14:64764235:A:G	7.52941e-08	-1.76038	-0.514778	1.15168e-05	-1.43015	-0.491645	3.38594e-05	-1.58346	-0.438903
64764647	chr14:64764647:C:A	1.71583e-07	-1.45149	-2.72626e-10	1.72266e-05	-1.51915	-2.72626e-10	5.48092e-05	-1.54072	-2.72626e-10
64764703	chr14:64764703:C:T	1.57808e-07	-1.53518	-2.72626e-10	1.58442e-05	-1.6028	-2.72626e-10	5.06082e-05	-1.62047	-2.72626e-10
64764883	chr14:64764883:G:A	1.51397e-07	-1.57665	-2.72626e-10	1.88428e-05	-1.42947	-2.72626e-10	6.32904e-05	-1.39685	-2.72626e-10
64764985	chr14:64764985:G:A	2.40659e-07	-1.66433e-10	-1.11317	2.49698e-05	-1.66433e-10	-1.14794	8.17668e-05	-1.66433e-10	-1.14071
64765414	chr14:64765414:T:A	3.74606e-08	-1.75967	-1.21359	5.60565e-06	-1.42371	-1.21812	1.57534e-05	-1.57426	-1.21326
64765518	chr14:64765518:A:G	3.78573e-08	-1.75598	-1.20675	5.88295e-06	-1.38184	-1.21171	1.63663e-05	-1.54298	-1.20637
64765649	chr14:64765649:C:T	2.3116e-07	-1.66433e-10	-1.15345	2.46946e-05	-1.66433e-10	-1.15902	8.06305e-05	-1.66433e-10	-1.1547
64765709	chr14:64765709:T:C	3.86846e-08	-1.74905	-1.19206	6.26508e-06	-1.33253	-1.19809	1.72508e-05	-1.50514	-1.19159
64765710	chr14:64765710:A:G	3.77911e-08	-1.74821	-1.21627	6.15833e-06	-1.32735	-1.22045	1.69036e-05	-1.50111	-1.21595
64765898	chr14:64765898:T:G	3.94379e-08	-1.74611	-1.17572	6.39777e-06	-1.32783	-1.18183	1.76534e-05	-1.49993	-1.17372
64766210	chr14:64766210:G:A	3.09277e-07	-1.66433e-10	-0.862319	3.35555e-05	-1.66433e-10	-0.852405	0.000111337	-1.66433e-10	-0.832018
64766214	chr14:64766214:G:A	5.02543e-06	1.92571	-2.72626e-10	0.000261821	1.20205	-2.72626e-10	0.00108864	1.4481	-2.72626e-10
64766237	chr14:64766237:G:A	4.53333e-07	-1.66433e-10	-0.479929	4.86021e-05	-1.66433e-10	-0.48194	0.000159624	-1.66433e-10	-0.47176
64766298	chr14:64766298:C:A	3.75384e-08	-1.75725	-1.21394	5.68353e-06	-1.41133	-1.21671	1.58211e-05	-1.56372	-1.21952
64766405	chr14:64766405:T:C	6.28829e-08	-1.67123	-0.784048	6.12371e-06	-1.72178	-0.831661	1.91622e-05	-1.75909	-0.832547
64767022	chr14:64767022:G:A	3.91674e-08	-1.75667	-1.17204	5.95701e-06	-1.4009	-1.18014	1.67133e-05	-1.55634	-1.17204
64767099	chr14:64767099:C:T	2.25614e-07	-1.66433e-10	-1.17773	2.47242e-05	-1.66433e-10	-1.15783	8.07399e-05	-1.66433e-10	-1.15335
64767101	chr14:64767101:C:T	2.65376e-07	-1.66433e-10	-1.01541	2.75447e-05	-1.66433e-10	-1.0498	8.89296e-05	-1.66433e-10	-1.05674
64767118	chr14:64767118:G:A	2.25053e-07	-1.66433e-10	-1.18022	2.37074e-05	-1.66433e-10	-1.19982	7.71624e-05	-1.66433e-10	-1.19867
64767138	chr14:64767138:A:T	2.3822e-07	-1.66433e-10	-1.12336	2.49765e-05	-1.66433e-10	-1.14767	8.08377e-05	-1.66433e-10	-1.15214
64767172	chr14:64767172:C:T	2.62698e-07	-1.66433e-10	-1.02555	2.73753e-05	-1.66433e-10	-1.05597	8.95644e-05	-1.66433e-10	-1.04962
64767258	chr14:64767258:A:G	2.08118e-06	1.04414	-2.72626e-10	0.000139031	0.56909	-2.72626e-10	0.000393757	0.431154	-2.72626e-10
64767290	chr14:64767290:G:A	2.70587e-06	2.51456	-1.20794	0.000135047	1.73486	-1.19484	0.00062359	2.08184	-1.19093
64767368	chr14:64767368:G:T	5.83359e-07	-1.66433e-10	-0.227752	6.09055e-05	-1.66433e-10	-0.256283	0.000198739	-1.66433e-10	-0.252589
64767382	chr14:64767382:G:A	2.20534e-06	1.98232	-0.880238	0.000123884	1.1949	-0.741162	0.000525832	1.45098	-0.730576
64767420	chr14:64767420:C:G	2.43097e-07	-1.66433e-10	-1.1031	2.55625e-05	-1.66433e-10	-1.12448	8.33459e-05	-1.66433e-10	-1.12158
64767423	chr14:64767423:T:C	2.44153e-07	-1.66433e-10	-1.09876	2.56669e-05	-1.66433e-10	-1.1204	8.36794e-05	-1.66433e-10	-1.11759
64767867	chr14:64767867:G:A	2.51853e-06	2.36334	-1.12846	0.000122225	1.53437	-1.09411	0.000567684	1.88367	-1.08669
64768027	chr14:64768027:C:T	1.71542e-06	1.95681	-1.10595	8.05228e-05	1.18943	-1.1665	0.000349283	1.47966	-1.16835
64768219	chr14:64768219:C:T	3.75479e-08	-1.73891	-1.23202	6.27424e-06	-1.2953	-1.23385	1.70749e-05	-1.4754	-1.23157
64768342	chr14:64768342:A:G	2.13391e-07	-1.66433e-10	-1.23343	2.3078e-05	-1.66433e-10	-1.22673	7.51341e-05	-1.66433e-10	-1.22531
64768470	chr14:64768470:A:G	1.46722e-06	1.89348	-1.19891	7.1932e-05	1.09569	-1.18557	0.0003303	1.43566	-1.18024
64768526	chr14:64768526:T:A	9.26059e-07	-1.66433e-10	0.234383	9.02877e-05	-1.66433e-10	0.137395	0.00029559	-1.66433e-10	0.144393
64768527	chr14:64768527:C:T	2.67316e-06	2.23161	-0.93715	0.000130329	1.41793	-0.913478	0.000612768	1.77275	-0.899343
64768616	chr14:64768616:G:C	3.00689e-07	-1.66433e-10	-0.890478	3.26018e-05	-1.66433e-10	-0.881239	0.000107787	-1.66433e-10	-0.864425
64768744	chr14:64768744:C:T	1.77755e-06	2.08068	-1.19424	8.66172e-05	1.27485	-1.17896	0.000400099	1.6207	-1.17357
64768991	chr14:64768991:G:A	1.15043e-06	-1.66433e-10	0.451336	0.000121072	-1.66433e-10	0.430778	0.000395027	-1.66433e-10	0.434374
64769164	chr14:64769164:AC:A	2.13702e-07	-1.66433e-10	-1.23197	2.28487e-05	-1.66433e-10	-1.23671	7.42918e-05	-1.66433e-10	-1.23658
64769198	chr14:64769198:A:G	3.07539e-07	-1.66433e-10	-0.867953	3.33688e-05	-1.66433e-10	-0.857985	0.000110356	-1.66433e-10	-0.840874
64769215	chr14:64769215:C:A	1.31925e-06	-1.66433e-10	0.588262	0.000127943	-1.66433e-10	0.485976	0.000419591	-1.66433e-10	0.494699
64769515	chr14:64769515:T:A	2.14214e-07	-1.66433e-10	-1.22958	2.32135e-05	-1.66433e-10	-1.22087	7.56048e-05	-1.66433e-10	-1.21906
64769560	chr14:64769560:A:G	1.80177e-06	2.08055	-1.18057	3.95224e-05	0.486355	-1.17509	0.000215806	1.00889	-1.17909
64769735	chr14:64769735:G:A	1.19622e-06	1.72763	-1.23726	6.1323e-05	0.9849	-1.23435	0.000276538	1.31233	-1.23457
64769829	chr14:64769829:G:C	5.39435e-06	3.21163	-1.21507	0.000235159	2.31075	-1.2161	0.00115694	2.72503	-1.21607
64769850	chr14:64769850:T:C	3.68995e-07	-1.66433e-10	-0.685772	3.99144e-05	-1.66433e-10	-0.67887	0.000130872	-1.66433e-10	-0.670364
64770228	chr14:64770228:T:C	3.43281e-07	-1.66433e-10	-0.758008	3.72085e-05	-1.66433e-10	-0.749069	0.000123636	-1.66433e-10	-0.727242
64770485	chr14:64770485:G:A	4.58946e-08	-1.74859	-1.02162	5.18657e-06	-1.73179	-0.98774	1.67779e-05	-1.74851	-0.976012
64770513	chr14:64770513:A:G	5.27341e-08	-1.7381	-0.893196	5.39352e-06	-1.74897	-0.931443	1.78319e-05	-1.72981	-0.933782
64770567	chr14:64770567:C:A	7.02985e-06	3.31384	-1.05248	0.000426201	2.74316	-1.05385	0.00185285	3.03298	-1.05308
64770819	chr14:64770819:C:T	2.20153e-07	-1.66433e-10	-1.20223	2.37573e-05	-1.66433e-10	-1.19772	7.76102e-05	-1.66433e-10	-1.19288
64771132	chr14:64771132:G:A	2.5751e-07	-1.66433e-10	-1.0455	2.65442e-05	-1.66433e-10	-1.08679	8.65994e-05	-1.66433e-10	-1.08329
64771346	chr14:64771346:T:C	2.92349e-07	-1.66433e-10	-0.918607	3.0651e-05	-1.66433e-10	-0.942942	0.000100287	-1.66433e-10	-0.936547
64771412	chr14:64771412:T:C	1.55873e-07	-0.363912	-1.1836	8.62103e-06	-1.00858	-1.20282	3.73582e-05	-0.718904	-1.20513
64771423	chr14:64771423:T:C	4.17244e-08	-1.71229	-1.15318	5.1657e-06	-1.54187	-1.1817	1.49947e-05	-1.65107	-1.18581
64771453	chr14:64771453:C:T	2.84825e-06	2.57139	-1.21348	0.000150593	1.87403	-1.22506	0.000595528	2.07206	-1.22719
64771472	chr14:64771472:G:T	2.75805e-06	2.55558	-1.22986	0.000171762	2.01588	-1.23537	0.00070102	2.2441	-1.23615
64771667	chr14:64771667:A:C	3.04258e-07	-1.66433e-10	-0.878679	3.2768e-05	-1.66433e-10	-0.876153	0.000107283	-1.66433e-10	-0.869114
64771735	chr14:64771735:C:G	2.57768e-07	-1.66433e-10	-1.0445	2.77486e-05	-1.66433e-10	-1.04242	8.96025e-05	-1.66433e-10	-1.0492
64772020	chr14:64772020:G:A	2.86254e-07	-1.66433e-10	-0.939677	3.00177e-05	-1.66433e-10	-0.963819	9.81797e-05	-1.66433e-10	-0.957781
64772114	chr14:64772114:G:C	3.81602e-08	-1.73274	-1.22202	4.53892e-06	-1.62876	-1.22415	1.35134e-05	-1.71492	-1.22598
64772564	chr14:64772564:A:AG	2.60136e-07	-1.66433e-10	-1.03535	2.68565e-05	-1.66433e-10	-1.0751	8.7453e-05	-1.66433e-10	-1.07348
64772598	chr14:64772598:G:A	3.44777e-06	2.76982	-1.2209	0.000215174	2.23581	-1.22997	0.000878182	2.46472	-1.23145
64773054	chr14:64773054:G:A	4.91972e-06	3.10591	-1.20146	0.000298894	2.55	-1.21551	0.0012287	2.78779	-1.21865
64773159	chr14:64773159:C:T	4.06904e-08	-1.65302	-1.23754	4.45044e-06	-1.63706	-1.23555	1.39641e-05	-1.6732	-1.23489
64773176	chr14:64773176:C:T	4.35375e-08	-1.69934	-1.12359	4.31717e-06	-1.75501	-1.148	1.41164e-05	-1.76044	-1.13681
64773466	chr14:64773466:C:T	2.13806e-07	-1.66433e-10	-1.23149	2.32263e-05	-1.66433e-10	-1.22032	7.52926e-05	-1.66433e-10	-1.2232
64773542	chr14:64773542:G:A	3.58779e-06	2.82559	-1.23686	0.00022416	2.27994	-1.23319	0.000924472	2.51647	-1.23183
64773767	chr14:64773767:C:T	5.76611e-07	0.736035	-0.975422	2.52519e-05	-0.115466	-1.02124	0.000115457	0.211212	-1.00689
64773977	chr14:64773977:C:A	2.36319e-07	-1.66433e-10	-1.13137	2.47073e-05	-1.66433e-10	-1.15851	8.04135e-05	-1.66433e-10	-1.1574
64774015	chr14:64774015:A:C	5.91558e-07	0.695574	-0.90937	1.65376e-05	-0.638725	-0.921248	8.33792e-05	-0.222215	-0.898967
64774025	chr14:64774025:T:C	2.36744e-07	-1.66433e-10	-1.12958	2.47531e-05	-1.66433e-10	-1.15666	8.0564e-05	-1.66433e-10	-1.15553
64774231	chr14:64774231:C:T	5.97064e-07	0.718374	-0.922905	1.61632e-05	-0.647635	-0.935233	8.18304e-05	-0.2267	-0.913231
64774510	chr14:64774510:A:G	1.3132e-07	-0.50305	-1.21587	7.73231e-06	-1.08851	-1.23169	3.31918e-05	-0.808747	-1.23353
64774615	chr14:64774615:C:T	5.01672e-07	-1.66433e-10	-0.378608	5.43276e-05	-1.66433e-10	-0.370574	0.000176618	-1.66433e-10	-0.370593
64774875	chr14:64774875:AAAAGT:A	3.69454e-06	2.85424	-1.23619	0.000211918	2.22812	-1.23753	0.000885334	2.47874	-1.23735
64775149	chr14:64775149:G:A	4.07269e-06	2.89633	-1.18083	0.000236267	2.26331	-1.16395	0.000993528	2.51581	-1.15913
64775188	chr14:64775188:T:C	3.11207e-06	2.68259	-1.2361	0.0001805	2.06767	-1.23755	0.000750083	2.313	-1.2374
64775215	chr14:64775215:G:A	3.22038e-06	2.63911	-1.15841	0.0001841	2.03125	-1.18137	0.000761292	2.27527	-1.18483
64775268	chr14:64775268:C:G	7.98761e-07	-1.66433e-10	0.0865066	7.95497e-05	-1.66433e-10	0.0107747	0.00025618	-1.66433e-10	0.00129976
64775326	chr14:64775326:C:T	7.59594e-08	-1.56076	-0.705594	1.00154e-05	-1.31505	-0.746433	2.7366e-05	-1.478	-0.757276
64775407	chr14:64775407:C:T	2.66055e-06	2.52207	-1.23234	0.00015599	1.92081	-1.23662	0.000644273	2.16064	-1.2371
64775446	chr14:64775446:T:C	1.35929e-06	1.74427	-1.1261	8.98105e-05	1.28174	-1.14964	0.000358956	1.49427	-1.15565
64775471	chr14:64775471:G:A	2.48043e-07	-1.66433e-10	-1.08295	2.64042e-05	-1.66433e-10	-1.09208	8.63941e-05	-1.66433e-10	-1.08566
64775700	chr14:64775700:C:T	1.08221e-06	0.390201	-2.72626e-10	3.31491e-05	-0.864592	-2.72626e-10	0.000115599	-0.79445	-2.72626e-10
64775859	chr14:64775859:C:T	3.70092e-07	0.553611	-1.23641	1.58151e-05	-0.370215	-1.23443	7.02545e-05	-0.0579041	-1.23455
64775865	chr14:64775865:C:A	4.48376e-08	-1.74764	-1.04587	7.1661e-06	-1.34459	-1.05165	1.992e-05	-1.5163	-1.03656
64775892	chr14:64775892:A:G	2.39131e-07	-1.66433e-10	-1.11954	2.58592e-05	-1.66433e-10	-1.11294	8.46408e-05	-1.66433e-10	-1.10616
64776110	chr14:64776110:G:A	9.10149e-07	-1.66433e-10	0.217053	9.54045e-05	-1.66433e-10	0.192519	0.000313068	-1.66433e-10	0.201838
64776126	chr14:64776126:G:A	2.21182e-07	-1.66433e-10	-1.19757	2.31354e-05	-1.66433e-10	-1.22424	7.54554e-05	-1.66433e-10	-1.22104
64776350	chr14:64776350:A:G	4.72181e-07	0.73934	-1.17853	2.05848e-05	-0.173948	-1.1671	9.19501e-05	0.142971	-1.16631
64776548	chr14:64776548:C:T	2.18987e-07	-1.66433e-10	-1.20754	2.30063e-05	-1.66433e-10	-1.22984	7.49964e-05	-1.66433e-10	-1.22714
64776607	chr14:64776607:A:AT	4.09426e-08	-1.66815	-1.21623	8.88507e-06	-0.956904	-1.22433	2.36528e-05	-1.15854	-1.22257
64776634	chr14:64776634:C:G	3.44648e-07	0.483508	-1.23754	1.55367e-05	-0.385665	-1.23673	6.77838e-05	-0.0913972	-1.23686
64776758	chr14:64776758:C:T	4.02226e-07	0.62393	-1.22347	1.75709e-05	-0.282082	-1.21728	7.70517e-05	0.0167845	-1.21689
64776951	chr14:64776951:G:A	2.0815e-07	-1.2583	-2.72626e-10	1.55606e-05	-1.62087	-2.72626e-10	5.03324e-05	-1.62593	-2.72626e-10
64777103	chr14:64777103:G:A	2.12718e-07	-1.66433e-10	-1.23659	2.28814e-05	-1.66433e-10	-1.23528	7.43461e-05	-1.66433e-10	-1.23585
64777149	chr14:64777149:CCA:C	2.57487e-07	-1.66433e-10	-1.04559	2.70051e-05	-1.66433e-10	-1.06958	8.72823e-05	-1.66433e-10	-1.07543
64777477	chr14:64777477:G:A	3.97833e-08	-1.72892	-1.18419	5.48443e-06	-1.50899	-1.1547	1.63647e-05	-1.59668	-1.15278
64777877	chr14:64777877:G:A	3.01359e-06	2.65058	-1.23625	0.000210752	2.22261	-1.23753	0.000888335	2.48226	-1.23749
64778232	chr14:64778232:G:A	3.00144e-06	2.64748	-1.23719	0.000209169	2.21471	-1.23717	0.000882337	2.47457	-1.23658
64778289	chr14:64778289:G:A	3.24252e-06	2.69286	-1.20531	0.000223396	2.26176	-1.21842	0.000939515	2.5222	-1.22142
64778340	chr14:64778340:C:T	2.64039e-07	-1.66433e-10	-1.02046	2.88869e-05	-1.66433e-10	-1.00222	9.4212e-05	-1.66433e-10	-0.999033
64778618	chr14:64778618:G:A	2.12575e-07	-1.66433e-10	-1.23726	2.30275e-05	-1.66433e-10	-1.22892	7.47638e-05	-1.66433e-10	-1.23025
64778699	chr14:64778699:C:T	3.09476e-06	2.64622	-1.20531	0.00021443	2.2208	-1.21842	0.000898847	2.47795	-1.22142
64778932	chr14:64778932:C:G	3.42983e-06	2.77491	-1.2312	0.000240033	2.3392	-1.22403	0.00101627	2.60038	-1.22106
64779238	chr14:64779238:C:T	3.8232e-08	-1.73523	-1.21765	5.64705e-06	-1.40262	-1.23185	1.68064e-05	-1.4911	-1.23172
64779244	chr14:64779244:A:G	3.8678e-08	-1.72317	-1.21812	5.88719e-06	-1.36073	-1.2321	1.74298e-05	-1.45442	-1.23197
64779288	chr14:64779288:G:A	3.94741e-08	-1.70658	-1.21433	6.20997e-06	-1.30942	-1.23003	1.827e-05	-1.40943	-1.22988
64779293	chr14:64779293:A:G	7.36495e-08	-1.49209	-0.80515	1.49421e-05	-0.944404	-0.717021	5.57346e-05	-0.829418	-0.694563
64779322	chr14:64779322:G:A	3.97047e-08	-1.72298	-1.1921	5.97972e-06	-1.3611	-1.21613	1.77164e-05	-1.45413	-1.21596
64779424	chr14:64779424:T:C	3.92109e-08	-1.70944	-1.21816	6.13978e-06	-1.31868	-1.23213	1.8083e-05	-1.41759	-1.23202
64779509	chr14:64779509:C:A	3.88731e-08	-1.70995	-1.2263	6.11018e-06	-1.31975	-1.2359	1.80005e-05	-1.41835	-1.23583
64779632	chr14:64779632:A:G	3.97274e-08	-1.69109	-1.22343	6.44381e-06	-1.26777	-1.23472	1.88708e-05	-1.37233	-1.23464
64779905	chr14:64779905:T:C	1.14628e-07	-0.625246	-1.22962	5.62409e-06	-1.40209	-1.23646	2.10931e-05	-1.25942	-1.23621
64780243	chr14:64780243:C:T	3.96045e-08	-1.69545	-1.22217	6.42677e-06	-1.27101	-1.23413	1.87865e-05	-1.3774	-1.23404
64780399	chr14:64780399:G:T	4.49397e-08	-1.74696	-1.04427	4.74964e-06	-1.75368	-1.05386	1.56912e-05	-1.74004	-1.05144
64780603	chr14:64780603:A:G	4.0061e-08	-1.69338	-1.21277	6.49685e-06	-1.26525	-1.22903	1.89784e-05	-1.37235	-1.22892
64780609	chr14:64780609:C:T	4.77702e-08	-1.70864	-1.02151	5.05311e-06	-1.72427	-1.02133	1.6864e-05	-1.69939	-1.02001
64780655	chr14:64780655:T:C	3.9792e-08	-1.69354	-1.21935	6.47119e-06	-1.26552	-1.23273	1.89095e-05	-1.37228	-1.23264
64780660	chr14:64780660:A:G	3.96732e-08	-1.69722	-1.21866	6.40931e-06	-1.27555	-1.23231	1.87458e-05	-1.3814	-1.23221
64780786	chr14:64780786:A:G	3.93669e-08	-1.70011	-1.22352	6.34772e-06	-1.28285	-1.23466	1.8578e-05	-1.38799	-1.23461
64781118	chr14:64781118:G:A	1.07953e-07	-0.685583	-1.22928	5.43412e-06	-1.4366	-1.23631	2.02927e-05	-1.29825	-1.23607
64781380	chr14:64781380:C:T	2.33287e-07	-1.66433e-10	-1.14429	2.56908e-05	-1.66433e-10	-1.11947	8.41035e-05	-1.66433e-10	-1.11253
64781453	chr14:64781453:T:C	4.32896e-08	-1.69134	-1.1373	6.89341e-06	-1.26092	-1.17412	2.01346e-05	-1.36794	-1.1742
64781571	chr14:64781571:G:A	5.17331e-08	-1.67502	-0.975442	8.77494e-06	-1.32375	-0.869958	3.07187e-05	-1.25093	-0.868774
64781859	chr14:64781859:T:C	3.69684e-08	-1.75799	-1.2285	4.20191e-06	-1.69343	-1.23664	1.30949e-05	-1.73552	-1.23684
64781994	chr14:64781994:T:C	3.91452e-08	-1.69504	-1.23423	4.36102e-06	-1.66278	-1.23012	1.30197e-05	-1.75536	-1.22276
64782098	chr14:64782098:A:G	2.12766e-07	-1.66433e-10	-1.23636	2.31084e-05	-1.66433e-10	-1.22541	7.502e-05	-1.66433e-10	-1.22683
64782334	chr14:64782334:C:G	4.81948e-08	-1.62536	-1.09595	8.3657e-06	-1.18856	-1.0529	3.03308e-05	-1.08851	-1.04391
64782435	chr14:64782435:T:C	4.17958e-08	-1.64445	-1.21931	4.13933e-06	-1.74596	-1.19911	1.35239e-05	-1.74197	-1.19815
64782697	chr14:64782697:A:G	2.98153e-07	-1.66433e-10	-0.89895	3.26974e-05	-1.66433e-10	-0.87831	0.000106143	-1.66433e-10	-0.879792
64782881	chr14:64782881:G:A	3.74739e-08	-1.75237	-1.22054	5.19407e-06	-1.48492	-1.23317	1.55927e-05	-1.56466	-1.23312
64782966	chr14:64782966:C:T	3.02869e-06	2.62434	-1.20501	0.000209475	2.19719	-1.21819	0.000882788	2.45972	-1.22121
64783097	chr14:64783097:C:T	3.79128e-08	-1.75725	-1.20401	4.47618e-06	-1.64765	-1.21918	1.44614e-05	-1.65229	-1.22081
64783203	chr14:64783203:AGTT:A	2.18919e-07	-1.66433e-10	-1.20785	2.42677e-05	-1.66433e-10	-1.17646	7.86616e-05	-1.66433e-10	-1.17943
64783255	chr14:64783255:A:G	2.21424e-06	2.16782	-1.06171	6.49493e-05	0.849499	-1.0415	0.000338856	1.31885	-1.03785
64783373	chr14:64783373:T:G	2.39264e-07	-1.66433e-10	-1.11899	2.57222e-05	-1.66433e-10	-1.11825	8.41355e-05	-1.66433e-10	-1.11215
64783444	chr14:64783444:C:T	1.96357e-06	2.06001	-1.07405	5.87661e-05	0.762751	-1.05479	0.000304808	1.22629	-1.05119
64783491	chr14:64783491:C:T	4.25464e-07	-1.66433e-10	-0.543375	4.54719e-05	-1.66433e-10	-0.548511	0.000150627	-1.66433e-10	-0.529776
64783572	chr14:64783572:C:T	6.0297e-08	-1.35501	-1.14227	4.96479e-06	-1.69079	-1.07244	1.76181e-05	-1.61237	-1.06329
64784038	chr14:64784038:A:G	4.48008e-07	0.735762	-1.22751	1.20693e-05	-0.639401	-1.23554	4.93121e-05	-0.411234	-1.23518
64784110	chr14:64784110:C:T	6.45839e-08	-1.4403	-0.988294	1.32662e-05	-0.844345	-0.936045	4.9376e-05	-0.718293	-0.926822
64784130	chr14:64784130:C:T	2.24589e-07	-1.66433e-10	-1.18228	2.45497e-05	-1.66433e-10	-1.16491	8.0362e-05	-1.66433e-10	-1.15804
64784733	chr14:64784733:C:G	5.66733e-08	-1.36286	-1.19639	4.3473e-06	-1.7254	-1.17065	1.47991e-05	-1.68164	-1.16837
64785114	chr14:64785114:C:T	3.35041e-07	-0.782304	-2.72626e-10	2.4372e-05	-1.17217	-2.72626e-10	8.16541e-05	-1.14209	-2.72626e-10
64785377	chr14:64785377:G:T	4.55891e-06	2.97617	-1.14789	0.000296489	2.49785	-1.17145	0.00128307	2.78923	-1.1768
64785397	chr14:64785397:T:C	2.13122e-07	-1.66433e-10	-1.23469	2.32619e-05	-1.66433e-10	-1.21879	7.55942e-05	-1.66433e-10	-1.2192
64785470	chr14:64785470:C:T	1.3136e-07	-1.71861	-2.72626e-10	1.67081e-05	-1.54971	-2.72626e-10	5.50995e-05	-1.53544	-2.72626e-10
64785740	chr14:64785740:C:T	3.56029e-07	-1.66433e-10	-0.721542	3.80715e-05	-1.66433e-10	-0.72614	0.000125766	-1.66433e-10	-0.71016
64787031	chr14:64787031:C:T	4.38007e-07	-0.514321	-2.72626e-10	2.99421e-05	-0.966342	-2.72626e-10	9.16882e-05	-1.02619	-2.72626e-10
64787336	chr14:64787336:C:A	8.36427e-07	1.36173	-1.22915	5.26852e-05	0.832166	-1.23344	0.000232603	1.13737	-1.23262
64787697	chr14:64787697:T:C	4.28406e-06	2.9562	-1.1901	0.000280417	2.47751	-1.20683	0.00121294	2.76667	-1.21045
64788132	chr14:64788132:A:T	6.11063e-08	-1.29451	-1.18943	1.32715e-05	-0.643629	-1.13636	4.84413e-05	-0.525496	-1.13873
64788300	chr14:64788300:C:T	1.50596e-06	1.82232	-1.10169	0.000109889	1.43573	-1.10187	0.000504381	1.77819	-1.09944
64788348	chr14:64788348:G:A	4.76042e-06	3.0634	-1.19187	0.000309577	2.5778	-1.2082	0.00134813	2.8736	-1.21171
64788518	chr14:64788518:C:T	3.88768e-08	-1.72639	-1.20977	4.38201e-06	-1.6716	-1.2165	1.44704e-05	-1.65741	-1.21506
64788958	chr14:64788958:C:T	4.51897e-06	3.04259	-1.22311	0.00029943	2.56087	-1.2246	0.00131412	2.86207	-1.22572
64789262	chr14:64789262:G:T	3.05137e-07	-1.66433e-10	-0.875793	3.31843e-05	-1.66433e-10	-0.863531	0.000109237	-1.66433e-10	-0.851058
64789439	chr14:64789439:T:C	1.35692e-06	1.57631	-0.959897	9.28346e-05	1.05699	-0.891773	0.000420737	1.37601	-0.878581
64789539	chr14:64789539:C:T	1.34009e-07	-0.611476	-1.08717	8.35624e-06	-1.16241	-1.08018	3.23395e-05	-0.999006	-1.06929
64789628	chr14:64789628:C:T	7.67801e-08	-1.58264	-0.672966	6.9375e-06	-1.76095	-0.667718	2.30918e-05	-1.74971	-0.655393
64790215	chr14:64790215:C:T	2.6628e-07	-1.66433e-10	-1.01201	2.83345e-05	-1.66433e-10	-1.02153	9.14282e-05	-1.66433e-10	-1.02903
64790554	chr14:64790554:C:T	3.24201e-07	0.131269	-0.946462	3.75727e-05	0.186012	-0.925342	0.000106315	0.0319374	-0.910111
64790616	chr14:64790616:A:G	2.13853e-06	2.10583	-1.03451	0.000131253	1.49571	-0.984196	0.000605112	1.84559	-0.984756
64791046	chr14:64791046:C:T	2.23896e-07	-1.66433e-10	-1.18537	2.37366e-05	-1.66433e-10	-1.19859	7.69577e-05	-1.66433e-10	-1.20132
64791382	chr14:64791382:G:A	1.51483e-05	4.25163	-1.22254	0.000327827	2.64636	-1.21948	0.00203559	3.29094	-1.21698
64791894	chr14:64791894:C:T	2.41951e-07	-1.66433e-10	-1.10782	2.56864e-05	-1.66433e-10	-1.11965	8.35987e-05	-1.66433e-10	-1.11855
64791926	chr14:64791926:C:G	9.84257e-06	3.73164	-1.13372	0.000614626	3.21423	-1.15883	0.00273426	3.53339	-1.16435
64792028	chr14:64792028:T:C	3.57724e-07	-1.66433e-10	-0.716793	4.29645e-05	-1.66433e-10	-0.605233	0.000145426	-1.66433e-10	-0.564915
64792278	chr14:64792278:T:C	3.23077e-06	2.72099	-1.23707	5.04381e-05	0.790818	-1.23568	0.00032382	1.47106	-1.23545
64792618	chr14:64792618:G:A	2.17666e-07	-1.66433e-10	-1.21359	2.31772e-05	-1.66433e-10	-1.22244	7.52228e-05	-1.66433e-10	-1.22413
64792863	chr14:64792863:G:T	2.0576e-07	-1.26985	-2.72626e-10	1.87933e-05	-1.4321	-2.72626e-10	6.8662e-05	-1.31539	-2.72626e-10
64794383	chr14:64794383:G:A	6.41008e-07	-1.66433e-10	-0.133513	8.09049e-05	-1.66433e-10	0.0276682	0.00027796	-1.66433e-10	0.0828973
64794497	chr14:64794497:C:T	2.14361e-07	-1.66433e-10	-1.22889	2.33045e-05	-1.66433e-10	-1.21696	7.58074e-05	-1.66433e-10	-1.21638
64794555	chr14:64794555:C:T	2.27177e-07	-1.66433e-10	-1.17082	2.40322e-05	-1.66433e-10	-1.18621	7.78823e-05	-1.66433e-10	-1.18938
64794685	chr14:64794685:C:A	1.17502e-07	-1.03645	-0.793653	2.82494e-05	-0.198477	-0.826056	6.94493e-05	-0.499681	-0.804303
64794911	chr14:64794911:G:C	2.33778e-07	-1.66433e-10	-1.14218	2.62429e-05	-1.66433e-10	-1.09821	8.54124e-05	-1.66433e-10	-1.09709
64794992	chr14:64794992:T:A	7.89999e-08	-1.11679	-1.11032	1.31635e-05	-0.664217	-1.12394	3.4667e-05	-0.884539	-1.11425
64795044	chr14:64795044:A:G	1.05658e-07	-0.749147	-1.1872	6.56213e-06	-1.32419	-1.1601	2.28093e-05	-1.25761	-1.1598
64795707	chr14:64795707:C:A	2.03384e-07	-0.073274	-1.20819	1.13059e-05	-0.722665	-1.21761	5.45631e-05	-0.328463	-1.21676
64795875	chr14:64795875:G:A	2.06304e-07	-1.26721	-2.72626e-10	5.43998e-05	-0.369246	-2.72626e-10	0.000142313	-0.586554	-2.72626e-10
64796285	chr14:64796285:G:C	2.11349e-07	-0.0498892	-1.19316	1.16334e-05	-0.745993	-1.16574	5.62632e-05	-0.353975	-1.16057
64796582	chr14:64796582:C:T	5.01975e-07	0.80043	-1.17844	2.06287e-05	-0.185692	-1.15323	0.000110663	0.309399	-1.14749
64796872	chr14:64796872:C:CT	2.70222e-07	-0.00353643	-0.993774	1.54459e-05	-0.687536	-0.940726	7.57323e-05	-0.288125	-0.929252
64796918	chr14:64796918:T:G	5.83062e-07	-1.66433e-10	-0.228262	7.32125e-05	-1.66433e-10	-0.0722406	0.000250962	-1.66433e-10	-0.0192799
64797116	chr14:64797116:T:A	3.65438e-07	-1.66433e-10	-0.69546	3.65474e-05	-1.66433e-10	-0.766995	0.00011948	-1.66433e-10	-0.761434
64797197	chr14:64797197:G:A	6.07305e-07	0.896584	-1.08411	4.22758e-05	0.46085	-1.08224	0.000177057	0.720744	-1.08885
64797228	chr14:64797228:TTTGGGAGGCCAAG:T	2.18983e-07	-0.169456	-1.03811	1.05125e-05	-1.01585	-0.997191	3.74309e-05	-0.925877	-0.996209
64798133	chr14:64798133:G:A	2.52338e-07	-0.324642	-0.741146	1.3272e-05	-1.0248	-0.755147	5.39157e-05	-0.812853	-0.744306
64798217	chr14:64798217:T:C	2.17366e-07	-0.142158	-1.07281	1.02986e-05	-0.997569	-1.03603	3.66897e-05	-0.906929	-1.03515
64798812	chr14:64798812:G:A	2.12746e-07	-1.66433e-10	-1.23646	2.28688e-05	-1.66433e-10	-1.23583	7.43482e-05	-1.66433e-10	-1.23582
64798921	chr14:64798921:G:A	4.14067e-08	-1.64182	-1.23129	3.93967e-06	-1.76009	-1.23442	1.2788e-05	-1.76061	-1.23546
64798966	chr14:64798966:C:T	6.00443e-08	-1.60037	-0.901105	8.80498e-06	-1.24618	-0.944112	2.49135e-05	-1.41736	-0.911813
64799064	chr14:64799064:T:C	1.13182e-07	-1.01459	-0.852967	1.45822e-05	-0.870286	-0.815518	5.22725e-05	-0.769211	-0.8189
64799082	chr14:64799082:GGTGTAT:G	5.27059e-07	-1.66433e-10	-0.329243	6.01398e-05	-1.66433e-10	-0.268934	0.000196542	-1.66433e-10	-0.263703
64799322	chr14:64799322:AAAG:A	2.59863e-07	-1.0364	-2.72626e-10	1.63257e-05	-1.57286	-2.72626e-10	5.22485e-05	-1.58857	-2.72626e-10
64799517	chr14:64799517:CTG:C	4.48441e-07	-1.66433e-10	-0.490779	5.52002e-05	-1.66433e-10	-0.354641	0.000188515	-1.66433e-10	-0.305406
64800055	chr14:64800055:C:T	5.26188e-07	-1.66433e-10	-0.330897	6.00349e-05	-1.66433e-10	-0.270681	0.000196198	-1.66433e-10	-0.265456
64800179	chr14:64800179:T:G	4.59752e-07	-1.66433e-10	-0.465868	5.04839e-05	-1.66433e-10	-0.443951	0.000166673	-1.66433e-10	-0.428545
64800344	chr14:64800344:T:C	4.75089e-07	-1.66433e-10	-0.433053	5.19581e-05	-1.66433e-10	-0.415169	0.0001721	-1.66433e-10	-0.396503
64800751	chr14:64800751:T:C	5.43344e-07	0.913096	-1.21191	3.4113e-05	0.374452	-1.21038	0.000160893	0.748937	-1.21278
64800891	chr14:64800891:C:CT	4.62764e-08	-1.54439	-1.21753	7.30828e-06	-1.15567	-1.22093	1.96214e-05	-1.34306	-1.2249
64801183	chr14:64801183:C:T	1.04095e-07	-0.825621	-1.12563	1.3339e-05	-0.675957	-1.09896	4.91139e-05	-0.54775	-1.10269
64801382	chr14:64801382:A:G	5.08889e-08	-1.45188	-1.21503	4.3272e-06	-1.70948	-1.1912	1.45865e-05	-1.67296	-1.19153
64801449	chr14:64801449:C:T	5.24195e-07	0.898404	-1.2331	3.38761e-05	0.389692	-1.23259	0.000160834	0.769305	-1.23351
64801686	chr14:64801686:G:T	1.25924e-07	-1.76088	-2.72626e-10	1.35281e-05	-1.76084	-2.72626e-10	4.46131e-05	-1.74655	-2.72626e-10
64801733	chr14:64801733:C:T	3.23312e-07	-0.817938	-2.72626e-10	2.4225e-05	-1.17822	-2.72626e-10	7.45007e-05	-1.23377	-2.72626e-10
64801887	chr14:64801887:A:G	2.34716e-07	0.0743497	-1.21253	1.03654e-05	-0.790638	-1.23649	4.17319e-05	-0.577112	-1.2362
64802456	chr14:64802456:G:A	9.0523e-06	3.14015	-0.625929	0.00021577	1.63827	-0.629661	0.00124947	2.20986	-0.62397
64802699	chr14:64802699:C:T	4.49972e-07	-1.66433e-10	-0.48737	5.61969e-05	-1.66433e-10	-0.336746	0.000192542	-1.66433e-10	-0.284265
64802733	chr14:64802733:A:C	5.45116e-08	-1.36403	-1.23411	9.25331e-06	-0.919192	-1.22143	2.43686e-05	-1.13664	-1.21465
64802989	chr14:64802989:G:T	1.14565e-05	3.90658	-1.15683	0.00073591	3.41441	-1.17891	0.00302056	3.65277	-1.18415
64803000	chr14:64803000:T:C	4.40259e-07	-1.66433e-10	-0.509192	5.48682e-05	-1.66433e-10	-0.360673	0.00018786	-1.66433e-10	-0.308885
64803088	chr14:64803088:C:T	4.44401e-07	-1.66433e-10	-0.499829	4.9048e-05	-1.66433e-10	-0.472807	0.000160898	-1.66433e-10	-0.463811
64803254	chr14:64803254:C:T	6.28794e-07	-1.66433e-10	-0.152751	7.92744e-05	-1.66433e-10	0.00730871	0.00027241	-1.66433e-10	0.0627262
64803306	chr14:64803306:A:G	2.03019e-07	-0.133108	-1.15015	1.15946e-05	-0.795229	-1.11984	5.53937e-05	-0.416835	-1.11328
64803496	chr14:64803496:CT:C	1.94256e-07	-0.178446	-1.14893	1.12093e-05	-0.830449	-1.11842	5.34265e-05	-0.454436	-1.11184
64803504	chr14:64803504:A:G	1.14029e-06	1.50714	-1.06465	7.20716e-05	0.97608	-1.06403	0.000313492	1.27351	-1.07032
64804000	chr14:64804000:G:A	1.5127e-07	-0.463209	-1.11428	8.54557e-06	-1.14891	-1.07128	3.3549e-05	-0.962608	-1.06897
64804045	chr14:64804045:C:T	2.42298e-07	-1.66433e-10	-1.10639	2.57328e-05	-1.66433e-10	-1.11784	8.38746e-05	-1.66433e-10	-1.11526
64804505	chr14:64804505:C:T	4.26826e-07	-1.66433e-10	-0.540179	5.23333e-05	-1.66433e-10	-0.407974	0.00017839	-1.66433e-10	-0.360609
64804593	chr14:64804593:A:G	1.60036e-07	-0.303855	-1.2173	1.52651e-05	-0.452097	-1.18794	4.29672e-05	-0.604258	-1.17989
64804684	chr14:64804684:C:T	4.98702e-08	-1.55142	-1.13571	7.94145e-06	-1.16348	-1.13003	2.12597e-05	-1.34944	-1.13833
64804762	chr14:64804762:A:G	1.88731e-07	-1.35623	-2.72626e-10	1.89098e-05	-1.42593	-2.72626e-10	5.5339e-05	-1.5311	-2.72626e-10
64804932	chr14:64804932:A:G	2.91148e-07	0.312665	-1.23539	2.56318e-05	0.102941	-1.22472	0.000120391	0.470579	-1.22442
64805062	chr14:64805062:G:A	5.08424e-08	-1.53212	-1.13571	8.20471e-06	-1.13087	-1.13003	2.18441e-05	-1.32232	-1.13833
64805427	chr14:64805427:C:A	2.29993e-07	-1.66433e-10	-1.15851	2.5214e-05	-1.66433e-10	-1.13821	8.24964e-05	-1.66433e-10	-1.13183
64805587	chr14:64805587:G:A	3.45497e-07	0.24029	-0.991863	1.88221e-05	-0.496342	-0.934232	9.55861e-05	-0.0616504	-0.922904
64805908	chr14:64805908:T:A	4.80795e-07	0.47734	-0.898456	2.56382e-05	-0.282847	-0.838678	0.000147655	0.272931	-0.822634
64806139	chr14:64806139:G:A	2.23184e-07	-0.0789842	-1.10957	1.24632e-05	-0.769251	-1.07357	5.97925e-05	-0.38756	-1.06614
64806141	chr14:64806141:G:A	1.47831e-07	-0.363641	-1.23684	1.37409e-05	-0.510379	-1.23485	3.86191e-05	-0.657845	-1.23299
64806313	chr14:64806313:G:C	2.45782e-07	-1.66433e-10	-1.09211	2.60884e-05	-1.66433e-10	-1.10411	8.50447e-05	-1.66433e-10	-1.1014
64806444	chr14:64806444:T:A	2.13146e-07	-1.66433e-10	-1.23458	2.28296e-05	-1.66433e-10	-1.23755	7.42229e-05	-1.66433e-10	-1.23751
64806516	chr14:64806516:A:G	2.58017e-07	-1.66433e-10	-1.04353	2.90685e-05	-1.66433e-10	-0.995952	9.28053e-05	-1.66433e-10	-1.01408
64806665	chr14:64806665:T:C	5.10061e-07	-1.66433e-10	-0.362026	5.80879e-05	-1.66433e-10	-0.303649	0.000189839	-1.66433e-10	-0.298407
64806682	chr14:64806682:G:A	2.19875e-07	-1.66433e-10	-1.2035	2.40313e-05	-1.66433e-10	-1.18625	7.82908e-05	-1.66433e-10	-1.18415
64806775	chr14:64806775:A:T	5.00254e-07	-1.66433e-10	-0.381439	5.69072e-05	-1.66433e-10	-0.324185	0.000185988	-1.66433e-10	-0.3189
64806942	chr14:64806942:C:T	2.60942e-07	-1.66433e-10	-1.03226	2.723e-05	-1.66433e-10	-1.06129	8.82302e-05	-1.66433e-10	-1.06463
64807014	chr14:64807014:G:A	2.12567e-07	-1.66433e-10	-1.2373	2.29662e-05	-1.66433e-10	-1.23158	7.47774e-05	-1.66433e-10	-1.23007
64807122	chr14:64807122:C:G	4.79266e-08	-1.48937	-1.23751	8.00112e-06	-1.05082	-1.23521	2.12045e-05	-1.25302	-1.23735
64807507	chr14:64807507:G:A	4.12906e-06	2.89787	-1.16862	6.38287e-05	0.979727	-1.18913	0.000412782	1.67032	-1.19199
64807532	chr14:64807532:T:C	5.07424e-07	0.270179	-0.637388	2.68967e-05	-0.480023	-0.593578	0.000132542	-0.0744012	-0.583281
64807713	chr14:64807713:C:T	5.61154e-07	-1.66433e-10	-0.26656	6.17171e-05	-1.66433e-10	-0.243046	0.000204066	-1.66433e-10	-0.226135
64807752	chr14:64807752:C:T	3.16066e-07	0.2407	-1.0813	1.61146e-05	-0.501761	-1.08412	7.76891e-05	-0.104556	-1.08731
64808000	chr14:64808000:G:A	2.12633e-07	-1.66433e-10	-1.23699	2.29966e-05	-1.66433e-10	-1.23026	7.48819e-05	-1.66433e-10	-1.22867
64808071	chr14:64808071:G:A	4.86686e-07	-1.66433e-10	-0.408936	6.03738e-05	-1.66433e-10	-0.265051	0.000206543	-1.66433e-10	-0.214073
64808335	chr14:64808335:T:C	5.46297e-08	-1.39435	-1.20163	4.51139e-06	-1.68597	-1.17303	1.53246e-05	-1.64184	-1.17329
64808541	chr14:64808541:T:C	6.66751e-07	0.440037	-0.534175	3.55012e-05	-0.365442	-0.430597	0.000181975	0.0791032	-0.419816
64809717	chr14:64809717:G:A	1.56429e-07	-1.54395	-2.72626e-10	5.03318e-05	-0.44697	-2.72626e-10	0.000116651	-0.785393	-2.72626e-10
64809883	chr14:64809883:T:C	3.42144e-07	0.0474282	-0.808751	1.8541e-05	-0.675482	-0.770138	8.84921e-05	-0.298792	-0.762875
64809935	chr14:64809935:A:G	2.63847e-07	-1.66433e-10	-1.02119	2.76554e-05	-1.66433e-10	-1.04579	9.01528e-05	-1.66433e-10	-1.04308
64810116	chr14:64810116:A:G	1.13009e-07	-0.664771	-1.20432	6.65863e-06	-1.30055	-1.16914	2.26656e-05	-1.25963	-1.1641
64810120	chr14:64810120:T:G	2.35838e-07	-1.66433e-10	-1.13341	2.49247e-05	-1.66433e-10	-1.14975	8.12516e-05	-1.66433e-10	-1.14703
64810329	chr14:64810329:C:T	3.0615e-07	-1.66433e-10	-0.872481	3.16e-05	-1.66433e-10	-0.912449	0.000103655	-1.66433e-10	-0.903517
64810551	chr14:64810551:G:A	4.93152e-07	-1.66433e-10	-0.395737	6.12665e-05	-1.66433e-10	-0.250373	0.000209543	-1.66433e-10	-0.199652
64810653	chr14:64810653:C:G	4.76217e-07	-1.66433e-10	-0.430682	5.90015e-05	-1.66433e-10	-0.288044	0.00020161	-1.66433e-10	-0.238248
64810897	chr14:64810897:C:T	4.77573e-06	3.10807	-1.23332	6.98889e-05	1.11427	-1.23297	0.000473676	1.8474	-1.23146
64810939	chr14:64810939:G:A	4.89253e-06	3.13574	-1.23683	7.12143e-05	1.13723	-1.23715	0.000484158	1.8746	-1.23677
64811172	chr14:64811172:A:G	5.67024e-06	3.28387	-1.23744	8.11481e-05	1.26821	-1.23754	0.000554946	2.01171	-1.23742
64811819	chr14:64811819:T:G	2.74314e-05	4.77024	-1.14735	0.00178499	4.29223	-1.17066	0.0072941	4.52651	-1.17627
64812022	chr14:64812022:T:C	4.57606e-07	0.256847	-0.727394	2.62527e-05	-0.463503	-0.634336	0.000131722	-0.0382742	-0.625612
64812107	chr14:64812107:C:T	4.47906e-05	5.03724	-0.924038	0.000753515	3.22463	-0.965489	0.00445816	3.83691	-0.978998
64812120	chr14:64812120:T:G	1.12276e-07	-1.43041	-0.445179	1.94249e-05	-0.956098	-0.442954	4.9431e-05	-1.18435	-0.45965
64812237	chr14:64812237:A:C	2.00201e-07	-0.108639	-1.18859	9.32342e-06	-0.921432	-1.21165	3.13772e-05	-0.88687	-1.21163
64812241	chr14:64812241:G:A	3.80137e-07	-1.66433e-10	-0.656024	3.64425e-05	-1.66433e-10	-0.76987	0.000116402	-1.66433e-10	-0.787529
64812253	chr14:64812253:G:C	1.98571e-07	-0.114762	-1.19065	9.26936e-06	-0.925765	-1.21313	3.11925e-05	-0.891287	-1.21311
64812254	chr14:64812254:A:C	2.04565e-07	-0.0876336	-1.18803	9.46589e-06	-0.906695	-1.21122	3.1861e-05	-0.871982	-1.21122
64812400	chr14:64812400:A:C	2.19333e-07	-0.0937603	-1.1122	1.00336e-05	-0.914185	-1.14548	3.39033e-05	-0.877232	-1.14384
64812558	chr14:64812558:C:T	2.95692e-07	-1.66433e-10	-0.907236	3.07462e-05	-1.66433e-10	-0.939839	0.000100374	-1.66433e-10	-0.935675
64812900	chr14:64812900:A:G	1.96035e-07	-0.115813	-1.20245	9.1554e-06	-0.929423	-1.22184	3.07838e-05	-0.895712	-1.22188
64812975	chr14:64812975:T:A	1.98558e-07	-0.103819	-1.20166	9.23876e-06	-0.9209	-1.2213	3.10694e-05	-0.887037	-1.22132
64813199	chr14:64813199:C:T	4.92233e-08	-1.52397	-1.17622	4.43616e-06	-1.7363	-1.13951	1.48143e-05	-1.70923	-1.13976
64813226	chr14:64813226:G:A	2.02946e-07	-0.100336	-1.18328	9.37253e-06	-0.919518	-1.20831	3.15514e-05	-0.884753	-1.20821
64813303	chr14:64813303:G:A	3.68266e-07	0.361729	-1.04948	1.51227e-05	-0.640038	-1.00937	5.30892e-05	-0.565939	-1.00667
64813358	chr14:64813358:C:A	2.95784e-07	0.243842	-1.15077	1.3377e-05	-0.665437	-1.10663	6.27155e-05	-0.302617	-1.10336
64813523	chr14:64813523:CTGTT:C	4.17784e-07	0.587046	-1.14864	1.59544e-05	-0.478947	-1.11693	5.63967e-05	-0.395656	-1.11651
64813680	chr14:64813680:G:A	2.63791e-07	-1.66433e-10	-1.0214	2.76581e-05	-1.66433e-10	-1.04569	9.03516e-05	-1.66433e-10	-1.04087
64813743	chr14:64813743:C:T	2.51776e-07	-1.66433e-10	-1.06802	2.6405e-05	-1.66433e-10	-1.09205	8.62211e-05	-1.66433e-10	-1.08767
64813909	chr14:64813909:G:A	2.51922e-07	-1.66433e-10	-1.06744	2.642e-05	-1.66433e-10	-1.09148	8.62682e-05	-1.66433e-10	-1.08712
64814222	chr14:64814222:T:C	1.77771e-07	-1.41606	-2.72626e-10	1.49544e-05	-1.6606	-2.72626e-10	5.00095e-05	-1.63237	-2.72626e-10
64814404	chr14:64814404:T:A	3.01167e-07	0.334835	-1.22373	1.23137e-05	-0.625843	-1.22905	5.75218e-05	-0.265016	-1.2274
64814672	chr14:64814672:C:T	2.30248e-07	-1.66433e-10	-1.1574	2.52455e-05	-1.66433e-10	-1.13696	8.26022e-05	-1.66433e-10	-1.13054
64814797	chr14:64814797:C:T	1.92427e-07	-0.123947	-1.21289	9.06993e-06	-0.934877	-1.22577	3.05212e-05	-0.901151	-1.22501
64814884	chr14:64814884:C:A	2.43747e-07	-1.66433e-10	-1.10042	2.58887e-05	-1.66433e-10	-1.1118	8.42682e-05	-1.66433e-10	-1.11058
64815226	chr14:64815226:A:G	5.42974e-07	0.893159	-1.19265	3.77291e-05	0.415124	-1.1503	0.000170049	0.743306	-1.1518
64815370	chr14:64815370:C:T	1.90472e-07	-0.113102	-1.23395	9.48639e-06	-0.913372	-1.20238	3.7763e-05	-0.709262	-1.20399
64815460	chr14:64815460:G:C	5.64611e-07	0.942009	-1.20243	3.76396e-05	0.478203	-1.21575	0.000170876	0.807877	-1.21152
64815559	chr14:64815559:G:A	1.97606e-07	-1.31028	-2.72626e-10	2.19971e-05	-1.2747	-2.72626e-10	8.21787e-05	-1.13568	-2.72626e-10
64815589	chr14:64815589:G:A	1.26206e-07	-0.549379	-1.20926	7.20937e-06	-1.19955	-1.19067	2.7642e-05	-1.03346	-1.19178
64815922	chr14:64815922:C:T	4.6094e-07	-1.66433e-10	-0.463288	5.6956e-05	-1.66433e-10	-0.323327	0.000194367	-1.66433e-10	-0.274833
64815974	chr14:64815974:C:T	2.07966e-07	-0.0227135	-1.23647	1.00189e-05	-0.84925	-1.21188	4.01797e-05	-0.637889	-1.21333
64816124	chr14:64816124:G:C	1.32095e-07	-1.69044	-0.0225944	1.21259e-05	-1.76064	-0.109627	3.9815e-05	-1.76086	-0.0994746
64816235	chr14:64816235:C:A	9.67224e-08	-1.73496	-0.289753	9.37774e-06	-1.75262	-0.374645	3.10116e-05	-1.7474	-0.362821
64816359	chr14:64816359:T:G	1.31095e-07	-0.525698	-1.19493	7.41756e-06	-1.17244	-1.18931	2.90197e-05	-0.991414	-1.18519
64816783	chr14:64816783:A:C	1.47906e-07	-0.996908	-0.603069	1.23912e-05	-1.27552	-0.573099	4.79389e-05	-1.1272	-0.547456
64816958	chr14:64816958:G:A	3.07015e-06	0.791559	0.641368	8.67623e-05	-0.564007	0.661572	0.000361507	-0.345366	0.691065
64817046	chr14:64817046:A:G	1.35297e-07	-1.68908	-2.72626e-10	1.37839e-05	-1.7421	-2.72626e-10	4.42303e-05	-1.75517	-2.72626e-10
64817240	chr14:64817240:G:A	4.5494e-08	-1.75283	-1.02614	4.78512e-06	-1.74317	-1.05692	1.55183e-05	-1.75417	-1.04839
64817321	chr14:64817321:T:C	2.17158e-07	-1.66433e-10	-1.21593	2.31192e-05	-1.66433e-10	-1.22495	7.53007e-05	-1.66433e-10	-1.22309
64817409	chr14:64817409:T:G	3.66446e-07	-0.692705	-2.72626e-10	1.95775e-05	-1.39123	-2.72626e-10	6.2154e-05	-1.41497	-2.72626e-10
64817585	chr14:64817585:A:G	1.94064e-07	-0.355694	-0.972673	6.42725e-06	-1.44131	-1.06375	2.34075e-05	-1.32636	-1.06516
64817603	chr14:64817603:G:A	1.55773e-07	-1.54816	-2.72626e-10	2.91904e-05	-0.991766	-2.72626e-10	0.000100411	-0.935311	-2.72626e-10
64817673	chr14:64817673:T:C	1.46494e-07	-0.747665	-0.861906	5.88188e-06	-1.62616	-0.967573	2.07289e-05	-1.54231	-0.97074
64817717	chr14:64817717:G:T	2.28745e-07	-1.66433e-10	-1.16395	2.41581e-05	-1.66433e-10	-1.18099	7.80558e-05	-1.66433e-10	-1.18716
64818222	chr14:64818222:C:T	3.52028e-06	-1.66433e-10	1.56974	0.000327763	-1.66433e-10	1.42668	0.00110519	-1.66433e-10	1.46319
64818507	chr14:64818507:C:T	2.26251e-07	-1.66433e-10	-1.17491	2.43558e-05	-1.66433e-10	-1.17283	7.93951e-05	-1.66433e-10	-1.17014
64818618	chr14:64818618:T:C	2.64241e-07	-1.66433e-10	-1.01969	2.61547e-05	-1.66433e-10	-1.10158	8.59251e-05	-1.66433e-10	-1.09111
64818639	chr14:64818639:T:C	1.89902e-07	-0.190367	-1.15968	5.84144e-06	-1.41329	-1.18734	2.32621e-05	-1.20969	-1.18806
64818640	chr14:64818640:G:A	2.62615e-07	-1.66433e-10	-1.02587	2.60284e-05	-1.66433e-10	-1.10642	8.5494e-05	-1.66433e-10	-1.09613
64818788	chr14:64818788:G:C	5.31991e-07	-1.66433e-10	-0.319929	6.63704e-05	-1.66433e-10	-0.170356	0.000226875	-1.66433e-10	-0.120181
64819521	chr14:64819521:G:A	2.79912e-07	-1.66433e-10	-0.962079	2.73846e-05	-1.66433e-10	-1.05562	9.01033e-05	-1.66433e-10	-1.04362
64820261	chr14:64820261:A:G	1.15402e-07	-0.699014	-1.14912	4.46761e-06	-1.68593	-1.18283	1.55392e-05	-1.61616	-1.18506
64820415	chr14:64820415:G:A	5.77975e-07	-1.66433e-10	-0.237026	7.30025e-05	-1.66433e-10	-0.0751127	0.0002494	-1.66433e-10	-0.0255224
64821351	chr14:64821351:T:G	1.27108e-07	-1.75152	-2.72626e-10	1.44279e-05	-1.69644	-2.72626e-10	4.86141e-05	-1.66067	-2.72626e-10
64821575	chr14:64821575:TGAC:T	1.16285e-07	-0.647181	-1.19333	4.57696e-06	-1.67011	-1.17446	1.60742e-05	-1.59589	-1.17148
64821595	chr14:64821595:C:T	1.41942e-07	-1.64113	-2.72626e-10	3.65811e-05	-0.766074	-2.72626e-10	0.000136148	-0.630838	-2.72626e-10
64822014	chr14:64822014:T:C	1.11136e-07	-1.15122	-0.734575	6.57421e-06	-1.74363	-0.738824	2.18365e-05	-1.70814	-0.75286
64822665	chr14:64822665:G:A	1.28076e-07	-1.74393	-2.72626e-10	1.36124e-05	-1.75462	-2.72626e-10	4.39965e-05	-1.76047	-2.72626e-10
64822805	chr14:64822805:T:C	2.57923e-07	-1.66433e-10	-1.04389	2.55674e-05	-1.66433e-10	-1.12429	8.40182e-05	-1.66433e-10	-1.11355
64822891	chr14:64822891:C:T	2.31046e-07	-1.66433e-10	-1.15394	2.4297e-05	-1.66433e-10	-1.17525	7.86071e-05	-1.66433e-10	-1.18012
64823228	chr14:64823228:A:G	3.53562e-07	-1.66433e-10	-0.728497	3.60791e-05	-1.66433e-10	-0.779893	0.000116763	-1.66433e-10	-0.784438
64823248	chr14:64823248:A:G	1.57799e-07	-0.398428	-1.13681	5.03886e-06	-1.57127	-1.17716	1.94296e-05	-1.40033	-1.17745
64823528	chr14:64823528:C:T	1.90109e-07	-0.210219	-1.13874	5.42894e-06	-1.49517	-1.1787	2.14756e-05	-1.29871	-1.17895
64823543	chr14:64823543:A:G	1.76006e-07	-0.30373	-1.12231	5.29104e-06	-1.53403	-1.16556	2.0661e-05	-1.35049	-1.16584
64823716	chr14:64823716:C:T	1.46805e-07	-1.60745	-2.72626e-10	1.35887e-05	-1.75637	-2.72626e-10	4.40402e-05	-1.75948	-2.72626e-10
64824700	chr14:64824700:TCTGACACA:T	1.40495e-06	-1.66433e-10	0.651201	0.000172798	-1.66433e-10	0.786518	0.000600007	-1.66433e-10	0.852361
64824979	chr14:64824979:G:A	9.77085e-08	-0.830279	-1.18429	4.37704e-06	-1.67618	-1.21305	1.53411e-05	-1.60666	-1.20738
64825099	chr14:64825099:C:T	2.22817e-07	-1.1902	-2.72626e-10	1.67361e-05	-1.54804	-2.72626e-10	5.8164e-05	-1.48132	-2.72626e-10
64825427	chr14:64825427:C:T	2.04538e-07	-0.111648	-1.16416	7.66009e-06	-1.12507	-1.20451	3.03997e-05	-0.931347	-1.1988
64825597	chr14:64825597:A:G	5.41988e-08	-1.36644	-1.23746	4.67408e-06	-1.58621	-1.23736	1.65625e-05	-1.50007	-1.23738
64825643	chr14:64825643:G:A	1.37877e-07	-0.479373	-1.19082	5.53846e-06	-1.48299	-1.1709	2.15923e-05	-1.30952	-1.16272
64825952	chr14:64825952:T:C	5.23494e-08	-1.49976	-1.13886	4.58432e-06	-1.66494	-1.17803	1.60708e-05	-1.5949	-1.17268
64826331	chr14:64826331:G:A	2.66589e-07	-1.01085	-2.72626e-10	2.5542e-05	-1.12528	-2.72626e-10	7.09647e-05	-1.2824	-2.72626e-10
64826668	chr14:64826668:A:G	5.409e-08	-1.4682	-1.13771	4.48612e-06	-1.73507	-1.12955	1.49302e-05	-1.71556	-1.12564
64826751	chr14:64826751:T:A	3.67685e-07	-1.66433e-10	-0.68933	3.6976e-05	-1.66433e-10	-0.755337	0.000121367	-1.66433e-10	-0.745758
64826838	chr14:64826838:A:G	1.85311e-07	-0.250162	-1.12436	5.30994e-06	-1.52005	-1.17597	2.07615e-05	-1.3358	-1.17569
64827426	chr14:64827426:C:G	6.33556e-07	-0.145207	-2.72626e-10	3.13743e-05	-0.919618	-2.72626e-10	0.000121124	-0.747769	-2.72626e-10
64827621	chr14:64827621:C:G	5.34115e-08	-1.69534	-0.923187	5.1427e-06	-1.75182	-0.976207	1.68412e-05	-1.75966	-0.961092
64827623	chr14:64827623:C:T	1.43365e-07	-0.448934	-1.18223	5.61669e-06	-1.47921	-1.16066	2.18498e-05	-1.30811	-1.15228
64827961	chr14:64827961:G:C	5.83712e-08	-1.72895	-0.800785	5.90334e-06	-1.72991	-0.860177	1.92413e-05	-1.74721	-0.840311
64828064	chr14:64828064:A:G	3.51824e-07	-1.66433e-10	-0.733425	3.50989e-05	-1.66433e-10	-0.807436	0.000114367	-1.66433e-10	-0.805167
64828210	chr14:64828210:G:A	7.28186e-08	-1.66792	-0.640667	6.62184e-06	-1.75861	-0.716622	2.19737e-05	-1.76081	-0.693922
64828335	chr14:64828335:T:C	5.64529e-08	-1.71305	-0.850095	5.56936e-06	-1.74248	-0.905846	1.82143e-05	-1.75506	-0.887315
64828497	chr14:64828497:C:T	1.01585e-07	-0.891902	-1.08376	5.17434e-06	-1.68507	-1.03682	1.83144e-05	-1.62102	-1.01587
64828881	chr14:64828881:T:C	1.07212e-07	-1.32276	-0.598989	6.50784e-06	-1.69399	-0.798604	2.14602e-05	-1.67919	-0.799191
64828928	chr14:64828928:C:T	8.76727e-07	-0.390269	0.56991	4.13039e-05	-1.26528	0.620632	0.000114573	-1.39193	0.58856
64828999	chr14:64828999:G:A	4.1619e-07	-1.66433e-10	-0.565414	4.09746e-05	-1.66433e-10	-0.652654	0.0001335	-1.66433e-10	-0.650477
64829236	chr14:64829236:T:G	5.1881e-08	-1.43555	-1.21205	4.57312e-06	-1.63189	-1.21352	1.60238e-05	-1.55674	-1.21376
64829247	chr14:64829247:A:G	6.53476e-07	-1.66433e-10	-0.11425	8.34046e-05	-1.66433e-10	0.0580967	0.000285587	-1.66433e-10	0.109965
64829396	chr14:64829396:T:C	1.00813e-07	-0.908476	-1.07481	5.20242e-06	-1.69011	-1.02637	1.83951e-05	-1.62761	-1.00489
64829819	chr14:64829819:T:C	2.1964e-07	-1.66433e-10	-1.20457	2.40642e-05	-1.66433e-10	-1.18488	7.78704e-05	-1.66433e-10	-1.18953
64829880	chr14:64829880:T:C	9.35254e-08	-0.974508	-1.08381	5.06195e-06	-1.70724	-1.03661	1.77611e-05	-1.65202	-1.01555
64829946	chr14:64829946:A:G	1.41785e-07	-0.564563	-1.07768	4.92528e-06	-1.6328	-1.13843	1.8462e-05	-1.49153	-1.13733
64830012	chr14:64830012:C:A	5.35328e-08	-1.49633	-1.11994	4.54875e-06	-1.74388	-1.10687	1.5095e-05	-1.72847	-1.10174
64830517	chr14:64830517:G:A	1.16743e-07	-0.703994	-1.13258	4.7007e-06	-1.64079	-1.1771	1.66774e-05	-1.56232	-1.1682
64830682	chr14:64830682:C:T	2.12881e-07	-1.66433e-10	-1.23582	2.29713e-05	-1.66433e-10	-1.23136	7.48251e-05	-1.66433e-10	-1.22943
64831036	chr14:64831036:C:T	2.19214e-07	-1.66433e-10	-1.20651	2.3536e-05	-1.66433e-10	-1.20708	7.66481e-05	-1.66433e-10	-1.20536
64831136	chr14:64831136:C:T	4.6838e-08	-1.64265	-1.10721	4.53171e-06	-1.75923	-1.09527	1.4803e-05	-1.76083	-1.08892
64831377	chr14:64831377:A:AT	1.53681e-07	-1.56167	-2.72626e-10	1.37293e-05	-1.74607	-2.72626e-10	4.4351e-05	-1.75245	-2.72626e-10
64832331	chr14:64832331:A:G	4.40809e-08	-1.62641	-1.18412	4.20678e-06	-1.74584	-1.18307	1.34651e-05	-1.75827	-1.18621
64832427	chr14:64832427:C:T	1.49543e-07	-0.474092	-1.11488	6.33785e-06	-1.34449	-1.17458	2.42084e-05	-1.19129	-1.1666
64832789	chr14:64832789:T:A	2.78727e-07	-1.66433e-10	-0.966323	3.08423e-05	-1.66433e-10	-0.936719	0.000101018	-1.66433e-10	-0.929278
64832944	chr14:64832944:C:G	2.27233e-07	-1.66433e-10	-1.17058	2.37602e-05	-1.66433e-10	-1.19759	7.72059e-05	-1.66433e-10	-1.19811
64833171	chr14:64833171:G:A	5.12595e-07	-1.66433e-10	-0.35707	4.97416e-05	-1.66433e-10	-0.458765	0.00016219	-1.66433e-10	-0.455814
64833208	chr14:64833208:A:G	3.62158e-07	-1.66433e-10	-0.704476	3.70716e-05	-1.66433e-10	-0.752755	0.00012095	-1.66433e-10	-0.749206
64833603	chr14:64833603:T:C	2.64625e-07	-1.66433e-10	-1.01824	2.60905e-05	-1.66433e-10	-1.10404	8.57407e-05	-1.66433e-10	-1.09325
64833832	chr14:64833832:G:C	2.16289e-07	-1.66433e-10	-1.21994	2.29695e-05	-1.66433e-10	-1.23144	7.46947e-05	-1.66433e-10	-1.23117
64834468	chr14:64834468:C:T	2.264e-07	-1.66433e-10	-1.17425	2.46094e-05	-1.66433e-10	-1.16248	8.06528e-05	-1.66433e-10	-1.15443
64835074	chr14:64835074:T:C	5.21029e-08	-1.41696	-1.22638	4.01213e-06	-1.75494	-1.22135	1.33432e-05	-1.73308	-1.22049
64835260	chr14:64835260:T:C	2.08092e-07	-0.108509	-1.15006	5.64873e-06	-1.48039	-1.15379	2.20365e-05	-1.30141	-1.15047
64835335	chr14:64835335:G:A	3.55609e-07	-1.66433e-10	-0.722724	3.64055e-05	-1.66433e-10	-0.770886	0.000118672	-1.66433e-10	-0.768218
64835394	chr14:64835394:C:T	1.90906e-07	-0.348508	-0.996268	7.48604e-06	-1.27017	-1.08239	2.90871e-05	-1.10401	-1.07027
64835643	chr14:64835643:A:C	2.78288e-07	-1.66433e-10	-0.967898	3.07919e-05	-1.66433e-10	-0.938355	0.000100851	-1.66433e-10	-0.930939
64835674	chr14:64835674:G:A	2.32534e-07	-1.66433e-10	-1.14752	2.44172e-05	-1.66433e-10	-1.17032	7.9911e-05	-1.66433e-10	-1.16367
64835703	chr14:64835703:C:T	4.20662e-08	-1.76095	-1.09637	4.59527e-06	-1.76076	-1.07982	1.49149e-05	-1.76091	-1.08131
64836499	chr14:64836499:A:T	4.51454e-07	-0.843982	0.359901	3.54511e-05	-1.3575	0.560042	0.000129753	-1.29498	0.616033
64836533	chr14:64836533:T:C	1.37182e-07	-0.557362	-1.11788	4.99145e-06	-1.63637	-1.12151	1.89272e-05	-1.49256	-1.11143
64836604	chr14:64836604:A:C	4.17987e-08	-1.63463	-1.22906	3.98953e-06	-1.74443	-1.2375	1.27605e-05	-1.76069	-1.23753
64836609	chr14:64836609:TA:T	4.7928e-07	-1.07508	0.650805	4.23126e-05	-1.49855	0.878024	0.000153173	-1.45442	0.941409
64836629	chr14:64836629:C:A	3.20151e-07	-0.827763	-2.72626e-10	2.02301e-05	-1.35843	-2.72626e-10	7.07658e-05	-1.28521	-2.72626e-10
64836719	chr14:64836719:G:C	9.05873e-08	-1.21623	-0.874008	1.20766e-05	-1.05371	-0.820631	4.08532e-05	-1.0059	-0.828695
64837060	chr14:64837060:T:C	2.15388e-07	-0.515484	-0.708632	1.00118e-05	-1.36447	-0.697365	3.76944e-05	-1.21051	-0.704557
64837747	chr14:64837747:T:C	5.14431e-08	-1.44818	-1.2079	4.21533e-06	-1.76066	-1.16622	1.41015e-05	-1.73947	-1.15883
64837902	chr14:64837902:G:A	7.49965e-08	-1.0643	-1.21481	5.85257e-06	-1.3978	-1.20092	1.84582e-05	-1.42799	-1.20108
64837927	chr14:64837927:A:T	2.19744e-07	-1.66433e-10	-1.20409	2.31111e-05	-1.66433e-10	-1.22529	7.51066e-05	-1.66433e-10	-1.22567
64838084	chr14:64838084:C:T	2.27315e-07	-1.66433e-10	-1.17022	2.62004e-05	-1.66433e-10	-1.09983	8.57431e-05	-1.66433e-10	-1.09323
64838587	chr14:64838587:C:T	3.2833e-06	2.29042	-0.790375	2.13327e-05	-0.388533	-0.916835	0.000100549	-0.0186463	-0.915294
64838650	chr14:64838650:G:A	3.07301e-07	-1.66433e-10	-0.868729	2.93499e-05	-1.66433e-10	-0.986319	9.69887e-05	-1.66433e-10	-0.969986
64838682	chr14:64838682:T:A	3.44064e-07	-1.66433e-10	-0.755728	3.50248e-05	-1.66433e-10	-0.809549	0.000115473	-1.66433e-10	-0.795541
64839039	chr14:64839039:G:A	3.3101e-07	-1.66433e-10	-0.794406	3.25848e-05	-1.66433e-10	-0.88176	0.000106217	-1.66433e-10	-0.879092
64839209	chr14:64839209:G:A	3.0044e-06	2.59193	-1.18065	1.94876e-05	-0.216267	-1.17956	9.08487e-05	0.14236	-1.17775
64839445	chr14:64839445:G:A	4.95543e-07	-1.66433e-10	-0.390901	4.98906e-05	-1.66433e-10	-0.455774	0.000161379	-1.66433e-10	-0.460824
64839500	chr14:64839500:G:C	2.222e-07	-1.66433e-10	-1.19298	2.46798e-05	-1.66433e-10	-1.15962	8.12145e-05	-1.66433e-10	-1.14749
64839724	chr14:64839724:G:A	6.05692e-07	1.03755	-1.22773	1.59921e-05	-0.371238	-1.22227	6.47088e-05	-0.152353	-1.22233
64839901	chr14:64839901:C:T	5.73674e-07	0.986527	-1.23102	1.53253e-05	-0.409156	-1.22695	6.18209e-05	-0.193413	-1.22693
64840353	chr14:64840353:G:A	1.44543e-07	-1.62298	-2.72626e-10	1.36629e-05	-1.75092	-2.72626e-10	4.43155e-05	-1.75325	-2.72626e-10
64840565	chr14:64840565:C:T	6.32228e-07	1.03075	-1.17805	1.67925e-05	-0.377458	-1.16722	6.78293e-05	-0.160065	-1.16752
64840590	chr14:64840590:G:T	6.74917e-07	1.09258	-1.17455	1.76399e-05	-0.333398	-1.16205	7.14156e-05	-0.113333	-1.16273
64841600	chr14:64841600:T:C	2.48532e-07	-1.66433e-10	-1.08098	2.55242e-05	-1.66433e-10	-1.12598	8.30608e-05	-1.66433e-10	-1.12501
64841778	chr14:64841778:C:A	2.17074e-07	-1.66433e-10	-1.21632	2.34923e-05	-1.66433e-10	-1.20894	7.68033e-05	-1.66433e-10	-1.20333
64841943	chr14:64841943:C:T	4.62073e-08	-1.64312	-1.1203	4.35163e-06	-1.74421	-1.15084	1.39433e-05	-1.75858	-1.15101
64842330	chr14:64842330:CAG:C	4.64798e-08	-1.522	-1.23554	4.18297e-06	-1.69796	-1.23662	1.41597e-05	-1.65792	-1.23626
64842477	chr14:64842477:T:C	6.10551e-07	-1.66433e-10	-0.182193	7.91117e-05	-1.66433e-10	0.00525424	0.000268188	-1.66433e-10	0.0471066
64842676	chr14:64842676:G:T	2.16314e-07	-1.66433e-10	-1.21983	2.3171e-05	-1.66433e-10	-1.22271	7.54424e-05	-1.66433e-10	-1.22121
64842682	chr14:64842682:G:A	1.25928e-07	-1.76084	-2.72626e-10	2.40793e-05	-1.18425	-2.72626e-10	6.16709e-05	-1.42277	-2.72626e-10
64843649	chr14:64843649:C:T	6.83029e-07	0.883737	-0.953756	1.03578e-05	-0.965327	-1.06254	4.36139e-05	-0.708235	-1.06097
64844142	chr14:64844142:C:T	4.32029e-07	-1.66433e-10	-0.528062	4.03115e-05	-1.66433e-10	-0.668969	0.000132103	-1.66433e-10	-0.661
64844276	chr14:64844276:T:C	3.43699e-07	-1.66433e-10	-0.75679	3.22435e-05	-1.66433e-10	-0.89229	0.000106852	-1.66433e-10	-0.87314
64845674	chr14:64845674:C:T	2.36737e-07	-1.66433e-10	-1.12961	2.43845e-05	-1.66433e-10	-1.17166	7.91274e-05	-1.66433e-10	-1.17352
64845849	chr14:64845849:T:C	5.31244e-08	-1.51167	-1.11225	4.65911e-06	-1.66658	-1.1602	1.52804e-05	-1.65046	-1.16755
64846598	chr14:64846598:T:G	2.28326e-07	-1.66433e-10	-1.16578	2.40351e-05	-1.66433e-10	-1.18609	7.79588e-05	-1.66433e-10	-1.1884
64846635	chr14:64846635:C:T	7.02591e-07	-0.0417813	-2.72626e-10	3.46468e-05	-0.8204	-2.72626e-10	0.000125956	-0.708646	-2.72626e-10
64847391	chr14:64847391:C:T	3.89831e-07	-1.66433e-10	-0.630842	4.05766e-05	-1.66433e-10	-0.662415	0.00013057	-1.66433e-10	-0.672674
64847849	chr14:64847849:C:T	3.84772e-07	-1.66433e-10	-0.643903	3.54215e-05	-1.66433e-10	-0.798287	0.00011801	-1.66433e-10	-0.773812
64847963	chr14:64847963:C:T	2.28921e-07	-1.66433e-10	-1.16318	2.42687e-05	-1.66433e-10	-1.17642	7.87625e-05	-1.66433e-10	-1.17814
64848070	chr14:64848070:G:A	2.17715e-07	-1.66433e-10	-1.21337	2.30012e-05	-1.66433e-10	-1.23006	7.49547e-05	-1.66433e-10	-1.2277
64848439	chr14:64848439:C:A	7.26741e-08	-1.1619	-1.14867	4.47953e-06	-1.65138	-1.21471	1.47742e-05	-1.6363	-1.2154
64849299	chr14:64849299:C:T	3.46155e-07	-0.617841	-0.13183	1.15636e-05	-1.66746	-0.25029	4.10006e-05	-1.58236	-0.248634
64850238	chr14:64850238:T:C	1.29196e-07	-1.73523	-2.72626e-10	1.63642e-05	-1.57051	-2.72626e-10	5.40462e-05	-1.55474	-2.72626e-10
64851412	chr14:64851412:C:T	2.13359e-07	-1.66433e-10	-1.23358	2.3048e-05	-1.66433e-10	-1.22803	7.5143e-05	-1.66433e-10	-1.22519
64852111	chr14:64852111:G:A	1.41662e-06	1.89697	-1.23749	1.41137e-05	-0.496142	-1.22232	5.65448e-05	-0.285279	-1.22427
64852225	chr14:64852225:A:G	3.66643e-07	-0.607876	-0.0842926	1.22052e-05	-1.66504	-0.19871	4.3385e-05	-1.57962	-0.194845
64852511	chr14:64852511:A:G	2.12512e-07	-1.66433e-10	-1.23756	2.28452e-05	-1.66433e-10	-1.23686	7.4285e-05	-1.66433e-10	-1.23667
64852643	chr14:64852643:G:A	2.88311e-07	0.218978	-1.15149	5.71244e-06	-1.42325	-1.19971	2.21621e-05	-1.24066	-1.20553
64853007	chr14:64853007:G:A	1.43865e-07	-1.62768	-2.72626e-10	1.38627e-05	-1.73641	-2.72626e-10	4.5093e-05	-1.73585	-2.72626e-10
64853295	chr14:64853295:A:G	1.20908e-06	0.50106	-2.72626e-10	4.75855e-05	-0.503078	-2.72626e-10	0.000168572	-0.417221	-2.72626e-10
64853542	chr14:64853542:G:A	6.37756e-08	-1.30258	-1.13861	4.25661e-06	-1.70719	-1.20994	1.39796e-05	-1.69641	-1.21057
64853831	chr14:64853831:G:C	4.44569e-07	-0.63026	0.13081	1.47777e-05	-1.67078	-0.00170675	5.2336e-05	-1.58734	0.000444633
64853892	chr14:64853892:T:G	2.12515e-07	-1.66433e-10	-1.23754	2.285e-05	-1.66433e-10	-1.23665	7.43025e-05	-1.66433e-10	-1.23644
64854147	chr14:64854147:G:A	5.35289e-08	-1.42242	-1.19392	4.04237e-06	-1.74033	-1.22844	1.32727e-05	-1.73048	-1.22839
64854480	chr14:64854480:G:A	1.68568e-06	2.00847	-1.1751	1.62157e-05	-0.480591	-1.09903	6.48725e-05	-0.266598	-1.10556
64854568	chr14:64854568:G:A	8.34988e-07	0.273121	-0.142259	3.73477e-05	-0.659985	-0.0853497	0.000130958	-0.58807	-0.0816305
64855301	chr14:64855301:A:G	2.19271e-07	-1.66433e-10	-1.20625	2.37341e-05	-1.66433e-10	-1.19869	7.74647e-05	-1.66433e-10	-1.19476
64855309	chr14:64855309:C:T	4.17815e-07	-0.511307	-0.0502105	1.29643e-05	-1.63571	-0.167689	4.66079e-05	-1.53981	-0.163004
64855400	chr14:64855400:T:C	7.45716e-07	-1.66433e-10	0.0177896	6.85835e-05	-1.66433e-10	-0.137554	0.0002272	-1.66433e-10	-0.118751
64855666	chr14:64855666:T:C	7.5034e-07	-1.66433e-10	0.023971	6.89874e-05	-1.66433e-10	-0.131682	0.000228582	-1.66433e-10	-0.112685
64855749	chr14:64855749:G:A	2.15167e-07	-1.66433e-10	-1.22514	2.30044e-05	-1.66433e-10	-1.22992	7.47475e-05	-1.66433e-10	-1.23047
64855998	chr14:64855998:G:A	2.20187e-07	-1.66433e-10	-1.20208	2.38445e-05	-1.66433e-10	-1.19405	7.78451e-05	-1.66433e-10	-1.18986
64856375	chr14:64856375:T:C	2.18931e-07	-1.66433e-10	-1.2078	2.36958e-05	-1.66433e-10	-1.20031	7.73358e-05	-1.66433e-10	-1.19642
64856963	chr14:64856963:A:G	3.45928e-07	-1.66433e-10	-0.750324	3.21029e-05	-1.66433e-10	-0.896661	0.00010584	-1.66433e-10	-0.882653
64856972	chr14:64856972:C:T	4.98851e-07	-1.66433e-10	-0.384248	4.76901e-05	-1.66433e-10	-0.500883	0.000158223	-1.66433e-10	-0.480577
64857777	chr14:64857777:T:C	2.3016e-07	-1.66433e-10	-1.15778	2.81779e-05	-1.66433e-10	-1.02707	9.29346e-05	-1.66433e-10	-1.01268
64857867	chr14:64857867:G:A	3.72888e-07	-1.66433e-10	-0.675279	3.85916e-05	-1.66433e-10	-0.712571	0.000124573	-1.66433e-10	-0.719689
64858431	chr14:64858431:T:C	2.19942e-07	-1.66433e-10	-1.20319	2.38151e-05	-1.66433e-10	-1.19529	7.77533e-05	-1.66433e-10	-1.19104
64858453	chr14:64858453:A:T	2.19147e-07	-1.66433e-10	-1.20681	2.3718e-05	-1.66433e-10	-1.19937	7.74203e-05	-1.66433e-10	-1.19533
64858728	chr14:64858728:G:A	3.8579e-07	-1.66433e-10	-0.641263	3.52771e-05	-1.66433e-10	-0.802373	0.000116559	-1.66433e-10	-0.786182
64858871	chr14:64858871:G:C	2.19942e-07	-1.66433e-10	-1.20319	2.38151e-05	-1.66433e-10	-1.19529	7.77533e-05	-1.66433e-10	-1.19104
64859020	chr14:64859020:A:C	1.95447e-07	-0.0846867	-1.23658	5.01789e-06	-1.51574	-1.23685	1.81692e-05	-1.40743	-1.23742
64859095	chr14:64859095:C:T	4.4114e-07	-1.66433e-10	-0.507194	5.54659e-05	-1.66433e-10	-0.349837	0.00018699	-1.66433e-10	-0.313526
64859135	chr14:64859135:TC:T	4.89355e-07	-1.66433e-10	-0.403468	4.68406e-05	-1.66433e-10	-0.518856	0.000155382	-1.66433e-10	-0.498693
64859157	chr14:64859157:G:A	2.14876e-07	-1.66433e-10	-1.22649	2.29297e-05	-1.66433e-10	-1.23317	7.46116e-05	-1.66433e-10	-1.23229
64859578	chr14:64859578:T:C	2.22207e-07	-1.66433e-10	-1.19295	2.40864e-05	-1.66433e-10	-1.18396	7.86811e-05	-1.66433e-10	-1.17918
64859630	chr14:64859630:G:A	1.28083e-06	0.558711	-2.72626e-10	4.9439e-05	-0.464867	-2.72626e-10	0.000176371	-0.371994	-2.72626e-10
64859648	chr14:64859648:G:A	2.20562e-07	-1.66433e-10	-1.20038	2.34701e-05	-1.66433e-10	-1.20988	7.61597e-05	-1.66433e-10	-1.21175
64860179	chr14:64860179:G:A	5.60258e-08	-1.45616	-1.11459	5.42675e-06	-1.53966	-1.13461	1.77075e-05	-1.52841	-1.14218
64860570	chr14:64860570:A:G	2.19429e-07	-1.66433e-10	-1.20553	2.37524e-05	-1.66433e-10	-1.19792	7.7539e-05	-1.66433e-10	-1.1938
64860612	chr14:64860612:C:T	2.21336e-07	-1.66433e-10	-1.19687	2.35597e-05	-1.66433e-10	-1.20607	7.65066e-05	-1.66433e-10	-1.2072
64860677	chr14:64860677:C:G	7.71002e-07	1.28225	-1.23112	9.88014e-06	-0.876195	-1.19889	3.82377e-05	-0.698687	-1.20207
64861783	chr14:64861783:T:C	5.8056e-08	-1.30409	-1.23106	4.15543e-06	-1.70587	-1.23532	1.36634e-05	-1.6945	-1.23537
64861848	chr14:64861848:G:A	2.13343e-07	-1.66433e-10	-1.23366	2.28576e-05	-1.66433e-10	-1.23632	7.42953e-05	-1.66433e-10	-1.23653
64861857	chr14:64861857:G:A	6.1862e-08	-1.30673	-1.16492	4.19585e-06	-1.7086	-1.22291	1.37853e-05	-1.69756	-1.22342
64862421	chr14:64862421:G:C	2.21527e-07	-1.66433e-10	-1.19601	2.40044e-05	-1.66433e-10	-1.18737	7.83962e-05	-1.66433e-10	-1.18281
64862469	chr14:64862469:G:A	4.58368e-06	2.88062	-1.04692	2.43404e-05	-0.0987592	-1.07471	0.000114969	0.28585	-1.08577
64862548	chr14:64862548:A:G	2.30107e-07	-1.66433e-10	-1.15801	2.43287e-05	-1.66433e-10	-1.17395	7.85272e-05	-1.66433e-10	-1.18114
64862630	chr14:64862630:T:G	2.98713e-07	-1.66433e-10	-0.897072	3.0136e-05	-1.66433e-10	-0.959887	9.88851e-05	-1.66433e-10	-0.950622
64862832	chr14:64862832:AAAAC:A	1.007e-06	1.46698	-1.1488	1.2412e-05	-0.785133	-1.06181	4.81694e-05	-0.600806	-1.06905
64863506	chr14:64863506:C:T	1.81789e-07	-1.39371	-2.72626e-10	3.53044e-05	-0.801599	-2.72626e-10	0.000121963	-0.740861	-2.72626e-10
64863668	chr14:64863668:C:T	1.99779e-07	-0.826733	-0.472613	1.14829e-05	-1.35141	-0.573338	4.21857e-05	-1.22618	-0.576322
64864029	chr14:64864029:C:A	2.30651e-07	-0.0800338	-1.07562	5.43518e-06	-1.51516	-1.15755	1.98754e-05	-1.40705	-1.14805
64864125	chr14:64864125:G:A	2.48781e-07	-0.780611	-0.299372	1.38958e-05	-1.32279	-0.411228	5.12994e-05	-1.19283	-0.414075
64864227	chr14:64864227:T:C	2.1765e-07	-1.66433e-10	-1.21367	2.3486e-05	-1.66433e-10	-1.2092	7.67053e-05	-1.66433e-10	-1.20461
64864562	chr14:64864562:G:A	8.61837e-07	0.16251	-2.72626e-10	6.26123e-05	-0.228645	-2.72626e-10	0.00019602	-0.266363	-2.72626e-10
64864818	chr14:64864818:T:C	2.22254e-07	-1.66433e-10	-1.19273	2.41455e-05	-1.66433e-10	-1.18151	7.90392e-05	-1.66433e-10	-1.17464
64865048	chr14:64865048:C:G	1.6713e-07	-0.841213	-0.63657	9.7631e-06	-1.36013	-0.726869	3.58262e-05	-1.23591	-0.729989
64865472	chr14:64865472:C:A	1.13714e-06	0.439718	-2.72626e-10	4.07531e-05	-0.658074	-2.72626e-10	0.000144533	-0.571074	-2.72626e-10
64865674	chr14:64865674:A:G	1.63849e-07	-0.846938	-0.65067	9.58766e-06	-1.36669	-0.738437	3.51894e-05	-1.24301	-0.740827
64865812	chr14:64865812:T:C	2.84564e-07	-1.66433e-10	-0.945597	2.88276e-05	-1.66433e-10	-1.00427	9.45374e-05	-1.66433e-10	-0.995586
64866513	chr14:64866513:G:A	2.43473e-07	0.0526121	-1.15416	5.89886e-06	-1.45978	-1.13106	2.14433e-05	-1.34045	-1.13872
64866879	chr14:64866879:T:C	4.49485e-07	-1.66433e-10	-0.488452	4.01733e-05	-1.66433e-10	-0.672403	0.000133053	-1.66433e-10	-0.653832
64866928	chr14:64866928:G:A	4.17699e-07	-1.66433e-10	-0.561795	3.77179e-05	-1.66433e-10	-0.735471	0.000124763	-1.66433e-10	-0.718167
64867007	chr14:64867007:G:A	3.78746e-07	-0.03126	-0.62843	9.01403e-06	-1.46546	-0.701367	3.39298e-05	-1.32538	-0.694908
64867113	chr14:64867113:G:A	1.59155e-07	-0.805035	-0.721643	9.27707e-06	-1.33786	-0.8002	3.42056e-05	-1.20936	-0.802833
64867333	chr14:64867333:T:TG	2.25004e-07	-0.065429	-1.11501	5.38791e-06	-1.51082	-1.17063	1.97248e-05	-1.40102	-1.16169
64867823	chr14:64867823:C:T	1.5862e-07	-0.844916	-0.685127	9.3515e-06	-1.36475	-0.765322	3.43583e-05	-1.2407	-0.767036
64868055	chr14:64868055:C:T	4.07716e-07	0.0108699	-0.596854	9.44168e-06	-1.44815	-0.672322	3.57024e-05	-1.30416	-0.665201
64868364	chr14:64868364:G:A	1.4626e-07	-0.786645	-0.824527	8.51567e-06	-1.3279	-0.895803	3.14695e-05	-1.19831	-0.897249
64868751	chr14:64868751:G:A	3.63059e-07	-0.701991	-2.72626e-10	2.4516e-05	-1.16628	-2.72626e-10	8.24023e-05	-1.13297	-2.72626e-10
64868815	chr14:64868815:G:A	6.27925e-08	-1.29696	-1.15976	4.21255e-06	-1.70701	-1.22053	1.38299e-05	-1.69662	-1.22112
64869043	chr14:64869043:C:T	2.94482e-07	0.191993	-1.10333	6.04095e-06	-1.40536	-1.16169	2.25445e-05	-1.27666	-1.15243
64869737	chr14:64869737:C:T	2.5407e-07	0.17441	-1.23336	5.61648e-06	-1.41726	-1.22265	2.07119e-05	-1.28838	-1.22549
64871121	chr14:64871121:G:C	8.0699e-07	1.20457	-1.10782	1.28457e-05	-0.803189	-1.00941	4.87805e-05	-0.640278	-1.01697
64871232	chr14:64871232:C:T	6.10548e-08	-1.4557	-1.02909	4.73795e-06	-1.74729	-1.06272	1.56494e-05	-1.73469	-1.05946
64871317	chr14:64871317:CA:C	2.19734e-07	-1.66433e-10	-1.20414	2.3824e-05	-1.66433e-10	-1.19491	7.79781e-05	-1.66433e-10	-1.18815
64871706	chr14:64871706:A:T	2.94034e-07	-1.66433e-10	-0.912859	2.82402e-05	-1.66433e-10	-1.02486	9.25675e-05	-1.66433e-10	-1.01664
64872203	chr14:64872203:G:A	4.49093e-07	-1.66433e-10	-0.489326	5.6567e-05	-1.66433e-10	-0.330181	0.00019068	-1.66433e-10	-0.293983
64872388	chr14:64872388:C:T	3.13187e-06	2.67872	-1.22589	2.00102e-05	-0.132293	-1.23707	9.05128e-05	0.196856	-1.23595
64873202	chr14:64873202:T:C	2.40558e-07	-1.66433e-10	-1.11359	2.48621e-05	-1.66433e-10	-1.15226	8.13049e-05	-1.66433e-10	-1.14637
64873613	chr14:64873613:G:A	2.58527e-07	-1.66433e-10	-1.04155	2.55061e-05	-1.66433e-10	-1.12669	8.34071e-05	-1.66433e-10	-1.12085
64873680	chr14:64873680:A:C	1.74467e-07	-1.43482	-2.72626e-10	2.61448e-05	-1.10195	-2.72626e-10	7.852e-05	-1.18123	-2.72626e-10
64873692	chr14:64873692:G:A	2.90291e-06	2.61444	-1.23752	1.95427e-05	-0.164451	-1.22856	8.7574e-05	0.159782	-1.23188
64874024	chr14:64874024:C:G	4.86616e-07	-1.66433e-10	-0.40908	4.30733e-05	-1.66433e-10	-0.602703	0.00014278	-1.66433e-10	-0.583275
64874246	chr14:64874246:C:G	2.30646e-07	0.0773228	-1.23299	5.4697e-06	-1.44409	-1.2223	1.9975e-05	-1.32493	-1.22517
64874364	chr14:64874364:C:A	5.13609e-07	-1.66433e-10	-0.355093	4.51533e-05	-1.66433e-10	-0.555543	0.000149762	-1.66433e-10	-0.535531
64875078	chr14:64875078:G:C	4.56889e-07	-1.66433e-10	-0.472116	4.42008e-05	-1.66433e-10	-0.576863	0.000146687	-1.66433e-10	-0.556283
64875292	chr14:64875292:A:C	6.50901e-07	-1.66433e-10	-0.118199	5.58271e-05	-1.66433e-10	-0.343347	0.000185925	-1.66433e-10	-0.31924
64875501	chr14:64875501:C:T	1.10995e-06	0.415515	-2.72626e-10	4.45284e-05	-0.569479	-2.72626e-10	0.00015799	-0.482047	-2.72626e-10
64875548	chr14:64875548:G:A	4.61213e-08	-1.52806	-1.23722	4.01335e-06	-1.76069	-1.2153	1.30475e-05	-1.76088	-1.2151
64875732	chr14:64875732:CCA:C	4.886e-08	-1.51181	-1.19579	3.93578e-06	-1.76095	-1.23455	1.27907e-05	-1.76091	-1.23496
64876089	chr14:64876089:G:A	6.62955e-07	-1.66433e-10	-0.099849	5.67668e-05	-1.66433e-10	-0.326655	0.000189073	-1.66433e-10	-0.302448
64876709	chr14:64876709:C:A	2.15044e-07	-1.66433e-10	-1.22571	2.28337e-05	-1.66433e-10	-1.23737	7.42379e-05	-1.66433e-10	-1.23731
64877091	chr14:64877091:C:A	2.27682e-07	0.0676035	-1.23621	5.39943e-06	-1.45031	-1.229	1.97064e-05	-1.33257	-1.23107
64877097	chr14:64877097:G:A	5.97837e-07	-1.66433e-10	-0.203238	5.17516e-05	-1.66433e-10	-0.419151	0.000172144	-1.66433e-10	-0.396249
64877142	chr14:64877142:C:G	1.61718e-06	-1.66433e-10	0.791881	0.000188267	-1.66433e-10	0.872256	0.000623029	-1.66433e-10	0.890011
64877380	chr14:64877380:C:T	1.25942e-07	-1.76073	-2.72626e-10	2.34685e-05	-1.20995	-2.72626e-10	6.02588e-05	-1.44593	-2.72626e-10
64877388	chr14:64877388:T:C	3.7281e-07	-0.48524	-0.190247	1.09313e-05	-1.62758	-0.346405	3.92218e-05	-1.54113	-0.334221
64877682	chr14:64877682:A:G	1.30017e-07	-1.12303	-0.605863	8.31309e-06	-1.51865	-0.729122	2.94006e-05	-1.43258	-0.730986
64878085	chr14:64878085:C:T	1.29659e-07	-1.33817	-0.393481	8.86956e-06	-1.64334	-0.539637	3.0411e-05	-1.5815	-0.548277
64878177	chr14:64878177:C:T	1.10723e-06	1.54049	-1.12742	1.41883e-05	-0.642481	-1.07071	5.52745e-05	-0.459461	-1.07281
64878276	chr14:64878276:C:T	5.95023e-07	-1.66433e-10	-0.207956	7.72535e-05	-1.66433e-10	-0.0185149	0.000261811	-1.66433e-10	0.0230411
64878952	chr14:64878952:C:T	7.80524e-08	-1.00862	-1.23055	4.87825e-06	-1.5433	-1.23752	1.71944e-05	-1.46274	-1.23726
64879095	chr14:64879095:G:A	4.33577e-08	-1.76094	-1.06613	5.06266e-06	-1.73879	-1.00492	1.62504e-05	-1.75537	-1.00109
64879284	chr14:64879284:C:T	5.19063e-06	1.95805	-2.72626e-10	0.000157304	0.692572	-2.72626e-10	0.000460253	0.587195	-2.72626e-10
64879336	chr14:64879336:A:G	1.63898e-07	-0.267397	-1.22991	4.99381e-06	-1.52938	-1.22803	2.02233e-05	-1.30457	-1.23318
64879342	chr14:64879342:G:A	3.73507e-07	-1.66433e-10	-0.673618	3.81758e-05	-1.66433e-10	-0.723404	0.000122818	-1.66433e-10	-0.733882
64879442	chr14:64879442:G:A	3.95631e-06	1.47113	0.215387	1.97195e-05	-1.45567	0.0716682	7.50289e-05	-1.28437	0.0576606
64880177	chr14:64880177:G:A	2.37899e-07	-1.01134	-0.113371	1.13647e-05	-1.545	-0.390097	4.07813e-05	-1.4493	-0.387062
64880232	chr14:64880232:G:A	2.54819e-07	-0.948663	-0.107341	1.18258e-05	-1.51073	-0.38459	4.27106e-05	-1.40865	-0.381488
64880521	chr14:64880521:G:A	2.50486e-07	-0.959401	-0.113751	1.16906e-05	-1.51679	-0.390027	4.21806e-05	-1.41565	-0.386975
64880757	chr14:64880757:C:A	2.4851e-07	-0.980378	-0.100694	1.16857e-05	-1.52845	-0.378789	4.20605e-05	-1.42962	-0.375848
64880849	chr14:64880849:T:C	2.14411e-07	-1.66433e-10	-1.22866	2.28717e-05	-1.66433e-10	-1.23571	7.4417e-05	-1.66433e-10	-1.2349
64880865	chr14:64880865:T:C	2.4275e-07	-0.981552	-0.12297	1.14557e-05	-1.52904	-0.398079	4.12314e-05	-1.43035	-0.395034
64880899	chr14:64880899:T:TA	2.41885e-07	-1.00004	-0.108058	1.14887e-05	-1.53903	-0.385213	4.12734e-05	-1.44225	-0.382112
64880931	chr14:64880931:C:T	1.34547e-06	0.629975	-0.0220333	1.77317e-05	-1.40475	-0.0855097	6.84929e-05	-1.25411	-0.0637425
64880964	chr14:64880964:C:T	2.39908e-07	-1.00098	-0.115325	1.14092e-05	-1.53967	-0.391525	4.09797e-05	-1.44307	-0.388435
64881024	chr14:64881024:A:C	1.06855e-07	-1.01423	-0.910847	1.80033e-05	-0.532696	-0.942357	6.5676e-05	-0.436927	-0.92292
64881140	chr14:64881140:A:G	2.51403e-07	-0.962996	-0.106504	1.1738e-05	-1.51892	-0.383863	4.23271e-05	-1.41839	-0.380759
64881176	chr14:64881176:G:A	2.91388e-07	-0.921899	-2.72626e-10	4.49781e-05	-0.55943	-2.72626e-10	0.000143756	-0.576463	-2.72626e-10
64881268	chr14:64881268:T:C	2.91406e-07	-1.00123	0.0793886	1.35295e-05	-1.53909	-0.221639	4.86076e-05	-1.44249	-0.218307
64881294	chr14:64881294:G:A	1.51029e-06	0.78009	-0.0565895	1.81948e-05	-1.3453	-0.119171	7.10305e-05	-1.18381	-0.0976577
64881440	chr14:64881440:C:A	2.22469e-07	-1.66433e-10	-1.19177	2.29616e-05	-1.66433e-10	-1.23178	7.45589e-05	-1.66433e-10	-1.23299
64881489	chr14:64881489:T:G	2.92841e-07	-0.990049	0.0731223	1.3531e-05	-1.53334	-0.227283	4.86738e-05	-1.43562	-0.223822
64881657	chr14:64881657:G:A	1.38811e-06	0.706411	-0.0672691	1.74787e-05	-1.37508	-0.129542	6.79115e-05	-1.21826	-0.108119
64882144	chr14:64882144:C:T	1.01777e-07	-0.879812	-1.09396	8.57496e-06	-1.07897	-1.13779	2.67693e-05	-1.11367	-1.14366
64882203	chr14:64882203:A:G	4.02884e-07	-1.66433e-10	-0.597908	3.70276e-05	-1.66433e-10	-0.753943	0.000120496	-1.66433e-10	-0.752968
64882979	chr14:64882979:G:A	2.96998e-07	-0.995081	0.0922515	1.37198e-05	-1.53624	-0.210526	4.93333e-05	-1.43903	-0.206949
64882991	chr14:64882991:A:G	1.33635e-06	0.564004	0.037137	1.83107e-05	-1.43016	-0.0279613	7.04003e-05	-1.28478	-0.0056048
64883158	chr14:64883158:CA:C	3.9584e-07	0.620145	-1.23569	4.6712e-06	-1.6251	-1.19909	1.62749e-05	-1.54689	-1.20807
64883191	chr14:64883191:C:T	2.81457e-07	-1.00743	0.0508526	1.3138e-05	-1.54291	-0.247192	4.71707e-05	-1.44702	-0.243787
64883252	chr14:64883252:A:G	1.27171e-07	-1.75103	-2.72626e-10	1.6152e-05	-1.58356	-2.72626e-10	5.18535e-05	-1.59616	-2.72626e-10
64883253	chr14:64883253:T:G	2.21679e-07	-1.66433e-10	-1.19533	2.29342e-05	-1.66433e-10	-1.23298	7.44802e-05	-1.66433e-10	-1.23405
64883356	chr14:64883356:CT:C	3.01084e-06	1.42373	-0.0103077	1.62064e-05	-1.37113	-0.209068	6.34611e-05	-1.17257	-0.221579
64883518	chr14:64883518:A:C	5.45115e-08	-1.40197	-1.19617	3.95678e-06	-1.7556	-1.23458	1.28783e-05	-1.75414	-1.23491
64883688	chr14:64883688:A:T	2.84877e-07	-1.04547	0.100969	1.34565e-05	-1.56313	-0.203009	4.81239e-05	-1.4713	-0.199498
64884340	chr14:64884340:G:A	4.99392e-07	0.799651	-1.18282	5.48466e-06	-1.57834	-1.08531	1.91291e-05	-1.48923	-1.10413
64884528	chr14:64884528:G:T	2.92697e-07	-1.66433e-10	-0.917419	3.10358e-05	-1.66433e-10	-0.930466	0.000100218	-1.66433e-10	-0.937231
64884557	chr14:64884557:CCAA:C	3.00131e-07	-1.01832	0.125983	1.3949e-05	-1.54893	-0.18127	5.00437e-05	-1.4542	-0.177489
64884597	chr14:64884597:A:G	1.32543e-06	0.59783	-0.00489335	1.78014e-05	-1.4174	-0.0689345	6.86417e-05	-1.26866	-0.0470182
64884620	chr14:64884620:T:G	2.95292e-07	-1.01717	0.108582	1.37509e-05	-1.54838	-0.196119	4.93299e-05	-1.45355	-0.1925
64884864	chr14:64884864:T:C	2.86556e-07	-0.988713	0.0500928	1.32629e-05	-1.53278	-0.247851	4.77262e-05	-1.43494	-0.244156
64884875	chr14:64884875:C:G	2.85849e-07	-1.01125	0.0701574	1.3336e-05	-1.5449	-0.230245	4.78769e-05	-1.44944	-0.226506
64885181	chr14:64885181:G:A	2.36254e-07	-1.66433e-10	-1.13165	2.5874e-05	-1.66433e-10	-1.11237	8.44506e-05	-1.66433e-10	-1.10841
64885339	chr14:64885339:C:T	8.55554e-07	-1.66433e-10	0.155194	9.02492e-05	-1.66433e-10	0.136968	0.000298204	-1.66433e-10	0.153197
64885681	chr14:64885681:T:C	2.24303e-07	-1.66433e-10	-1.18356	2.3033e-05	-1.66433e-10	-1.22868	7.47693e-05	-1.66433e-10	-1.23017
64885734	chr14:64885734:T:C	3.8644e-07	-0.639579	-2.72626e-10	1.44495e-05	-1.69494	-2.72626e-10	4.92587e-05	-1.6475	-2.72626e-10
64885805	chr14:64885805:A:G	1.26772e-06	0.595748	-0.047327	1.70815e-05	-1.41709	-0.110525	6.57972e-05	-1.26906	-0.0889386
64885874	chr14:64885874:C:G	2.15918e-07	-0.0724401	-1.14921	4.58355e-06	-1.65815	-1.18498	1.66998e-05	-1.5371	-1.19208
64886055	chr14:64886055:T:TCAGGATATAG	3.09354e-07	-0.86207	-2.72626e-10	1.87455e-05	-1.43465	-2.72626e-10	6.59102e-05	-1.35629	-2.72626e-10
64886078	chr14:64886078:T:C	2.73633e-07	-0.996893	0.0121271	1.27743e-05	-1.53682	-0.281355	4.59105e-05	-1.43997	-0.277919
64886169	chr14:64886169:AT:GT	5.45941e-08	-1.38869	-1.20794	3.95615e-06	-1.7539	-1.23644	1.28788e-05	-1.75223	-1.23676
64886293	chr14:64886293:G:A	2.97237e-07	-0.857836	-0.0441894	1.27534e-05	-1.70873	-0.111081	4.4411e-05	-1.66314	-0.0879573
64886469	chr14:64886469:A:G	1.65238e-07	-1.52182	0.032648	1.08589e-05	-1.71408	-0.26654	3.68173e-05	-1.67718	-0.26143
64886524	chr14:64886524:C:T	5.55116e-08	-1.38731	-1.19266	3.97366e-06	-1.7537	-1.23222	1.29307e-05	-1.75201	-1.23296
64886662	chr14:64886662:G:C	1.43624e-07	-1.62935	-2.72626e-10	1.4447e-05	-1.69512	-2.72626e-10	4.96743e-05	-1.63909	-2.72626e-10
64886788	chr14:64886788:A:C	2.22824e-07	-1.66433e-10	-1.19017	2.2974e-05	-1.66433e-10	-1.23124	7.45967e-05	-1.66433e-10	-1.23248
64887054	chr14:64887054:T:C	5.07393e-07	0.832528	-1.1998	5.02576e-06	-1.67652	-1.07451	1.72397e-05	-1.6133	-1.08407
64887116	chr14:64887116:T:C	3.72338e-07	-0.644067	-0.0326859	1.36839e-05	-1.65036	-0.0990269	4.85019e-05	-1.58677	-0.076205
64887315	chr14:64887315:C:T	1.66185e-07	-1.48322	-0.000237981	1.06674e-05	-1.69681	-0.301604	3.62717e-05	-1.65479	-0.298758
64887340	chr14:64887340:T:C	1.87896e-07	-1.42355	0.0628821	1.16274e-05	-1.66621	-0.246027	3.98386e-05	-1.61628	-0.243468
64887867	chr14:64887867:ATATGTT:A	2.75728e-07	-1.66433e-10	-0.97714	2.87039e-05	-1.66433e-10	-1.00857	9.32768e-05	-1.66433e-10	-1.00901
64887920	chr14:64887920:A:G	8.22909e-07	1.0193	-0.903012	8.48254e-06	-1.53089	-0.696712	2.93792e-05	-1.43175	-0.732541
64888228	chr14:64888228:A:G	9.00678e-08	-0.860092	-1.2359	4.0093e-06	-1.7401	-1.23689	1.3567e-05	-1.70068	-1.23626
64888324	chr14:64888324:G:A	9.10987e-08	-0.860226	-1.22439	4.03504e-06	-1.74078	-1.22981	1.36655e-05	-1.70171	-1.228
64888857	chr14:64888857:A:G	1.08185e-07	-1.43733	-0.475379	7.37912e-06	-1.75549	-0.611463	2.40615e-05	-1.73235	-0.631621
64889210	chr14:64889210:T:C	5.04867e-07	-1.66433e-10	-0.372261	4.98005e-05	-1.66433e-10	-0.457582	0.000164419	-1.66433e-10	-0.442163
64890380	chr14:64890380:A:G	3.66512e-07	0.024608	-0.717131	7.09013e-06	-1.63944	-0.767459	2.53875e-05	-1.52207	-0.788253
64890585	chr14:64890585:G:A	1.0929e-07	-1.44778	-0.454771	7.5107e-06	-1.75675	-0.59253	2.44392e-05	-1.7353	-0.613087
64890637	chr14:64890637:T:C	1.06193e-07	-1.43421	-0.497086	7.24018e-06	-1.75506	-0.630896	2.36282e-05	-1.73134	-0.650797
64890644	chr14:64890644:CT:C	2.20169e-07	-1.66433e-10	-1.20216	2.40215e-05	-1.66433e-10	-1.18666	7.85354e-05	-1.66433e-10	-1.18103
64890824	chr14:64890824:A:G	1.05123e-07	-1.42325	-0.518174	7.11809e-06	-1.75331	-0.649662	2.32812e-05	-1.72759	-0.669351
64890865	chr14:64890865:A:T	4.07529e-07	-1.66433e-10	-0.586443	5.09473e-05	-1.66433e-10	-0.434816	0.000170024	-1.66433e-10	-0.40864
64890868	chr14:64890868:G:T	5.61497e-07	0.711124	-0.977074	7.10791e-06	-1.61942	-0.784983	2.42263e-05	-1.53812	-0.819025
64890974	chr14:64890974:C:T	1.06754e-07	-1.44438	-0.481645	7.33325e-06	-1.75638	-0.616811	2.38834e-05	-1.73442	-0.636983
64891261	chr14:64891261:C:T	5.79746e-07	0.746776	-0.980742	7.14563e-06	-1.60891	-0.790195	2.44234e-05	-1.52513	-0.823914
64891515	chr14:64891515:A:G	4.86942e-07	-1.66433e-10	-0.408411	4.81008e-05	-1.66433e-10	-0.492308	0.000158771	-1.66433e-10	-0.477116
64891858	chr14:64891858:C:T	1.1123e-07	-1.44377	-0.441182	7.60808e-06	-1.75632	-0.58008	2.47657e-05	-1.73427	-0.600854
64892330	chr14:64892330:C:T	1.09625e-07	-1.31298	-0.586511	1.69404e-05	-0.925829	-0.610077	6.11684e-05	-0.845916	-0.585035
64892762	chr14:64892762:A:G	1.21442e-07	-1.40531	-0.391804	8.00079e-06	-1.75075	-0.535314	2.61934e-05	-1.72249	-0.556577
64893166	chr14:64893166:C:T	1.09633e-07	-1.4584	-0.441014	7.59625e-06	-1.75793	-0.580026	2.4668e-05	-1.73832	-0.600751
64893183	chr14:64893183:T:C	1.11248e-07	-1.44235	-0.44245	7.59942e-06	-1.7562	-0.58134	2.47458e-05	-1.73388	-0.602044
64893286	chr14:64893286:G:A	6.3311e-07	0.78819	-0.934102	7.6712e-06	-1.59883	-0.729302	2.62272e-05	-1.51251	-0.76528
64893439	chr14:64893439:GGAA:G	1.40142e-07	-1.6539	-2.72626e-10	1.41995e-05	-1.7124	-2.72626e-10	4.84711e-05	-1.66361	-2.72626e-10
64893640	chr14:64893640:A:G	7.25597e-08	-1.13083	-1.18131	4.47019e-06	-1.63967	-1.2285	1.43465e-05	-1.65111	-1.22996
64893966	chr14:64893966:A:G	2.42859e-07	-1.66433e-10	-1.10407	2.71434e-05	-1.66433e-10	-1.06447	8.75933e-05	-1.66433e-10	-1.07188
64896897	chr14:64896897:A:G	6.09163e-07	-1.66433e-10	-0.184469	5.67271e-05	-1.66433e-10	-0.327354	0.000180586	-1.66433e-10	-0.348372
64896924	chr14:64896924:G:C	2.16138e-07	-1.66433e-10	-1.22064	2.36334e-05	-1.66433e-10	-1.20295	7.65621e-05	-1.66433e-10	-1.20648
64897086	chr14:64897086:G:A	1.05473e-07	-1.47358	-0.464521	7.42602e-06	-1.75925	-0.601363	2.40601e-05	-1.7423	-0.621725
64897106	chr14:64897106:G:A	2.12548e-07	-1.66433e-10	-1.23739	2.28718e-05	-1.66433e-10	-1.2357	7.43769e-05	-1.66433e-10	-1.23544
64897137	chr14:64897137:T:A	2.97898e-07	-1.66433e-10	-0.899804	3.06077e-05	-1.66433e-10	-0.944354	9.91472e-05	-1.66433e-10	-0.947976
64897218	chr14:64897218:C:T	1.8541e-07	-1.37399	-2.72626e-10	1.36449e-05	-1.75224	-2.72626e-10	4.44593e-05	-1.75001	-2.72626e-10
64897354	chr14:64897354:G:T	6.13923e-07	0.804553	-0.981239	7.24026e-06	-1.59505	-0.790896	2.48353e-05	-1.50774	-0.824579
64897377	chr14:64897377:T:C	1.03933e-07	-1.48064	-0.472172	7.37208e-06	-1.75975	-0.608157	2.38562e-05	-1.74405	-0.628488
64897389	chr14:64897389:T:C	2.87344e-07	-1.66433e-10	-0.935876	2.95981e-05	-1.66433e-10	-0.977898	9.58973e-05	-1.66433e-10	-0.981303
64898040	chr14:64898040:C:T	6.39451e-07	1.02215	-1.1581	2.01645e-05	-0.181141	-1.18054	6.91076e-05	-0.12258	-1.18634
64898193	chr14:64898193:CTTG:C	4.92916e-07	0.675606	-1.07182	6.24428e-06	-1.61936	-0.914583	2.13645e-05	-1.54048	-0.942368
64898348	chr14:64898348:A:T	3.76395e-07	-0.0354911	-0.630425	7.56829e-06	-1.65699	-0.684647	2.6885e-05	-1.54587	-0.707139
64898489	chr14:64898489:G:T	9.35156e-08	-1.4103	-0.648124	6.45464e-06	-1.75251	-0.748297	2.11854e-05	-1.72536	-0.765914
64898573	chr14:64898573:G:A	9.28298e-08	-1.42634	-0.639448	6.49108e-06	-1.75498	-0.740194	2.12469e-05	-1.73052	-0.757849
64898593	chr14:64898593:G:A	9.68028e-08	-1.41844	-0.605442	6.704e-06	-1.75388	-0.709018	2.1959e-05	-1.72812	-0.72729
64898670	chr14:64898670:G:A	6.50016e-08	-1.70333	-0.718816	8.42661e-06	-1.53518	-0.69903	2.91263e-05	-1.48449	-0.688448
64898894	chr14:64898894:T:C	9.15889e-08	-1.42053	-0.658716	6.38515e-06	-1.75406	-0.757575	2.09264e-05	-1.72857	-0.774996
64899130	chr14:64899130:C:T	2.49959e-07	-1.66433e-10	-1.07526	2.43751e-05	-1.66433e-10	-1.17204	7.8871e-05	-1.66433e-10	-1.17677
64899698	chr14:64899698:T:C	2.39825e-07	-1.66433e-10	-1.11664	2.377e-05	-1.66433e-10	-1.19718	7.69904e-05	-1.66433e-10	-1.2009
64899767	chr14:64899767:C:T	3.70418e-07	-0.0316395	-0.650284	7.43813e-06	-1.65541	-0.703574	2.64584e-05	-1.54333	-0.725674
64900021	chr14:64900021:C:T	2.66117e-07	-1.01262	-2.72626e-10	5.37699e-05	-0.380892	-2.72626e-10	0.000186402	-0.316673	-2.72626e-10
64900479	chr14:64900479:T:C	6.99657e-07	1.00616	-1.05212	6.87456e-06	-1.54534	-0.892439	2.40118e-05	-1.44492	-0.921117
64900542	chr14:64900542:A:T	9.24602e-08	-1.39806	-0.671722	6.25935e-06	-1.75069	-0.780841	2.05635e-05	-1.72253	-0.798533
64900543	chr14:64900543:A:T	8.60266e-08	-1.45464	-0.687262	6.12307e-06	-1.75795	-0.795589	1.99538e-05	-1.73805	-0.813106
64900552	chr14:64900552:A:T	9.22772e-08	-1.39843	-0.673326	6.32246e-06	-1.75079	-0.770704	2.08032e-05	-1.72158	-0.787898
64900771	chr14:64900771:A:G	2.9079e-07	-1.66433e-10	-0.923953	3.06329e-05	-1.66433e-10	-0.943531	9.91731e-05	-1.66433e-10	-0.947715
64900790	chr14:64900790:T:C	1.00704e-07	-0.900958	-1.08342	1.80945e-05	-0.391891	-1.07811	6.64623e-05	-0.282229	-1.06572
64900985	chr14:64900985:G:A	2.73293e-07	-0.986011	-2.72626e-10	1.68352e-05	-1.54213	-2.72626e-10	5.987e-05	-1.45241	-2.72626e-10
64901212	chr14:64901212:T:C	8.87246e-08	-1.44847	-0.662553	6.26488e-06	-1.7573	-0.773344	2.04197e-05	-1.73653	-0.791549
64901642	chr14:64901642:C:T	8.81053e-08	-1.44869	-0.669335	6.29789e-06	-1.75765	-0.767741	2.05431e-05	-1.73715	-0.784902
64901808	chr14:64901808:G:T	8.06271e-08	-1.47704	-0.72968	5.87923e-06	-1.75988	-0.834302	1.90889e-05	-1.74438	-0.851089
64902102	chr14:64902102:GCTTGA:G	8.69126e-08	-1.36225	-0.769402	5.84221e-06	-1.74482	-0.855674	1.93656e-05	-1.71086	-0.870228
64902267	chr14:64902267:C:T	2.7414e-07	-1.66433e-10	-0.982915	3.01588e-05	-1.66433e-10	-0.959128	9.70339e-05	-1.66433e-10	-0.96952
64902345	chr14:64902345:A:G	2.12704e-07	-1.66433e-10	-1.23665	2.30073e-05	-1.66433e-10	-1.22979	7.47226e-05	-1.66433e-10	-1.2308
64902611	chr14:64902611:C:T	4.98648e-07	0.851344	-1.236	5.56913e-06	-1.4178	-1.23056	2.05281e-05	-1.29158	-1.23121
64902791	chr14:64902791:A:G	2.35041e-07	-1.66433e-10	-1.1368	2.35029e-05	-1.66433e-10	-1.20848	7.61674e-05	-1.66433e-10	-1.21165
64903513	chr14:64903513:C:T	4.91203e-07	0.773156	-1.17285	1.65033e-05	-0.367073	-1.19497	5.64965e-05	-0.31039	-1.20001
64903603	chr14:64903603:T:G	3.80279e-07	0.565551	-1.2212	5.01672e-06	-1.51527	-1.23756	1.8161e-05	-1.40785	-1.23745
64903671	chr14:64903671:GA:G	4.19017e-07	0.195654	-0.754298	7.12705e-06	-1.59876	-0.802948	2.59508e-05	-1.4653	-0.823076
64903763	chr14:64903763:C:T	4.2019e-07	0.17177	-0.727617	7.25944e-06	-1.60573	-0.777571	2.63521e-05	-1.47473	-0.798309
64904085	chr14:64904085:C:T	4.41293e-07	0.244729	-0.751575	7.24674e-06	-1.58484	-0.80021	2.65099e-05	-1.44657	-0.82049
64904436	chr14:64904436:A:G	2.18594e-07	-1.66433e-10	-1.20934	2.31049e-05	-1.66433e-10	-1.22556	7.52928e-05	-1.66433e-10	-1.2232
64904491	chr14:64904491:G:A	8.47828e-08	-1.38638	-0.77008	5.73456e-06	-1.7491	-0.869999	1.89056e-05	-1.71893	-0.886192
64904790	chr14:64904790:G:A	8.51841e-08	-1.40743	-0.744313	5.82699e-06	-1.75249	-0.850615	1.9149e-05	-1.72559	-0.866741
64904838	chr14:64904838:C:T	9.08448e-08	-1.37557	-0.711834	6.04986e-06	-1.74707	-0.818498	1.99604e-05	-1.71528	-0.835552
64904879	chr14:64904879:C:T	8.32232e-08	-1.39469	-0.780337	5.67476e-06	-1.75062	-0.87896	1.86866e-05	-1.72181	-0.894962
64904903	chr14:64904903:T:C	1.09838e-07	-0.798358	-1.09919	2.02906e-05	-0.262839	-1.09261	7.48602e-05	-0.148577	-1.08038
64905200	chr14:64905200:T:A	8.30204e-08	-1.39367	-0.7838	5.65521e-06	-1.75038	-0.882651	1.86274e-05	-1.7214	-0.89855
64905208	chr14:64905208:A:G	8.03501e-07	1.17939	-1.08697	6.82353e-06	-1.50533	-0.939902	2.40731e-05	-1.39654	-0.966949
64905495	chr14:64905495:T:C	7.96057e-08	-1.44084	-0.778631	5.64834e-06	-1.75698	-0.877262	1.84576e-05	-1.73568	-0.893423
64905630	chr14:64905630:C:T	8.56486e-08	-1.3919	-0.754407	5.80768e-06	-1.7501	-0.85633	1.91252e-05	-1.72081	-0.872767
64905645	chr14:64905645:T:G	2.13578e-07	-1.66433e-10	-1.23255	2.31751e-05	-1.66433e-10	-1.22253	7.55083e-05	-1.66433e-10	-1.22034
64905806	chr14:64905806:CA:C	8.92283e-08	-1.35663	-0.748727	5.9446e-06	-1.7438	-0.839326	1.9693e-05	-1.70917	-0.855143
64905902	chr14:64905902:A:G	8.11922e-07	1.26979	-1.16694	6.25366e-06	-1.47996	-1.05248	2.22463e-05	-1.36801	-1.0744
64905986	chr14:64905986:G:A	6.34633e-08	-1.69198	-0.754109	6.52431e-06	-1.65362	-0.836453	2.02519e-05	-1.70152	-0.83481
64906014	chr14:64906014:T:A	8.463e-08	-0.928592	-1.22967	4.13273e-06	-1.7247	-1.22197	1.43367e-05	-1.65457	-1.22719
64906111	chr14:64906111:T:C	4.6094e-07	0.737819	-1.20111	5.33581e-06	-1.45757	-1.2336	1.95477e-05	-1.33935	-1.23238
64906357	chr14:64906357:A:G	8.68218e-07	1.33258	-1.1627	6.4226e-06	-1.46013	-1.04565	2.29194e-05	-1.34461	-1.06799
64907153	chr14:64907153:T:C	1.62976e-07	-1.50295	-2.72626e-10	1.49014e-05	-1.66415	-2.72626e-10	4.69764e-05	-1.69493	-2.72626e-10
64907156	chr14:64907156:C:T	1.35238e-07	-1.68952	-2.72626e-10	1.72036e-05	-1.52049	-2.72626e-10	5.84016e-05	-1.47724	-2.72626e-10
64907746	chr14:64907746:T:C	4.73888e-08	-1.50173	-1.23644	3.93503e-06	-1.7608	-1.23489	1.29483e-05	-1.75073	-1.23288
64907779	chr14:64907779:G:A	2.12833e-07	-1.66433e-10	-1.23605	2.28559e-05	-1.66433e-10	-1.2364	7.42914e-05	-1.66433e-10	-1.23659
64907966	chr14:64907966:A:G	8.2813e-07	1.2607	-1.13809	6.52047e-06	-1.48319	-1.00747	2.31296e-05	-1.37151	-1.03196
64908145	chr14:64908145:G:A	5.00188e-08	-1.45635	-1.22781	3.99016e-06	-1.75856	-1.22321	1.32386e-05	-1.74261	-1.21884
64908230	chr14:64908230:G:A	2.12833e-07	-1.66433e-10	-1.23605	2.29952e-05	-1.66433e-10	-1.23032	7.48217e-05	-1.66433e-10	-1.22947
64908419	chr14:64908419:C:T	4.70274e-06	1.85935	-2.72626e-10	0.000142279	0.592183	-2.72626e-10	0.000414331	0.482083	-2.72626e-10
64908426	chr14:64908426:A:G	2.74147e-07	-1.66433e-10	-0.982891	2.80362e-05	-1.66433e-10	-1.03211	9.18068e-05	-1.66433e-10	-1.02489
64908579	chr14:64908579:A:T	1.07738e-07	-0.744618	-1.17223	2.10496e-05	-0.176059	-1.14267	7.74494e-05	-0.0606541	-1.1343
64908601	chr14:64908601:C:T	2.48519e-07	-1.08104	-2.72626e-10	2.47664e-05	-1.15612	-2.72626e-10	7.06003e-05	-1.28755	-2.72626e-10
64908726	chr14:64908726:T:G	1.30989e-07	-0.964631	-0.75681	5.89564e-06	-1.75259	-0.838801	2.0025e-05	-1.72848	-0.819119
64909368	chr14:64909368:C:T	1.18171e-07	-0.992602	-0.83182	5.51501e-06	-1.75535	-0.902781	1.86655e-05	-1.73401	-0.883896
64910018	chr14:64910018:C:T	1.19624e-07	-0.961988	-0.850216	5.43944e-06	-1.75245	-0.919476	1.84564e-05	-1.72804	-0.901124
64910471	chr14:64910471:T:G	1.17389e-07	-0.966628	-0.864433	5.36708e-06	-1.75298	-0.932345	1.8195e-05	-1.72914	-0.914299
64910765	chr14:64910765:A:G	1.12954e-07	-0.991364	-0.878211	5.2886e-06	-1.75528	-0.944775	1.78794e-05	-1.73382	-0.927115
64910832	chr14:64910832:G:A	1.13152e-07	-0.983222	-0.884603	5.26006e-06	-1.75447	-0.950994	1.77986e-05	-1.73216	-0.933301
64910892	chr14:64910892:G:A	6.49609e-08	-1.20497	-1.2178	5.71922e-06	-1.39044	-1.23134	1.81665e-05	-1.41232	-1.23268
64911324	chr14:64911324:A:T	1.18561e-07	-0.953492	-0.86764	5.3581e-06	-1.75158	-0.93542	1.81916e-05	-1.72629	-0.917337
64911402	chr14:64911402:G:A	6.67009e-07	0.710958	-0.804709	5.9223e-06	-1.67937	-0.907512	2.16134e-05	-1.58442	-0.886846
64911541	chr14:64911541:G:A	1.1713e-07	-0.975142	-0.858133	5.39336e-06	-1.75378	-0.926663	1.82709e-05	-1.73071	-0.908564
64911658	chr14:64911658:T:C	3.44644e-07	-1.66433e-10	-0.754045	3.23798e-05	-1.66433e-10	-0.888072	0.000105135	-1.66433e-10	-0.889339
64911731	chr14:64911731:T:C	1.20984e-07	-0.944447	-0.856446	5.41954e-06	-1.75059	-0.925003	1.84186e-05	-1.72443	-0.906788
64911883	chr14:64911883:A:C	1.10149e-07	-0.785124	-1.1096	9.45014e-06	-0.922792	-1.19679	3.14499e-05	-0.89553	-1.20065
64912138	chr14:64912138:T:C	3.58221e-07	0.484959	-1.20036	4.91233e-06	-1.5405	-1.23335	1.77074e-05	-1.4385	-1.2321
64912215	chr14:64912215:T:G	2.84012e-07	-1.66433e-10	-0.947539	3.52048e-05	-1.66433e-10	-0.804423	0.000116688	-1.66433e-10	-0.785076
64912263	chr14:64912263:G:A	2.81061e-07	-0.985307	0.0273242	1.39753e-05	-1.56652	-0.161793	5.01865e-05	-1.47591	-0.152926
64912429	chr14:64912429:T:C	1.19325e-07	-0.963399	-0.851302	5.43382e-06	-1.7526	-0.92037	1.84348e-05	-1.7283	-0.902038
64912565	chr14:64912565:A:G	1.23401e-07	-0.917097	-0.864022	5.39965e-06	-1.74723	-0.93204	1.83985e-05	-1.71832	-0.913991
64913029	chr14:64913029:G:A	2.29523e-07	-1.66433e-10	-1.16055	2.39271e-05	-1.66433e-10	-1.19059	7.81632e-05	-1.66433e-10	-1.18578
64913848	chr14:64913848:T:C	1.48178e-07	-1.59814	-2.72626e-10	1.57107e-05	-1.61127	-2.72626e-10	5.62928e-05	-1.51401	-2.72626e-10
64913861	chr14:64913861:C:T	3.32204e-07	0.404677	-1.19548	4.80167e-06	-1.56498	-1.23166	1.72224e-05	-1.46833	-1.23004
64914027	chr14:64914027:T:G	2.17806e-07	-1.66433e-10	-1.21295	2.38725e-05	-1.66433e-10	-1.19288	7.73214e-05	-1.66433e-10	-1.19661
64914267	chr14:64914267:G:C	2.23943e-07	-1.66433e-10	-1.18516	2.43189e-05	-1.66433e-10	-1.17435	7.94289e-05	-1.66433e-10	-1.16972
64914304	chr14:64914304:C:T	7.64476e-07	1.18261	-1.13997	6.34731e-06	-1.50723	-1.01034	2.24222e-05	-1.39985	-1.03468
64914746	chr14:64914746:C:G	3.47838e-07	0.458972	-1.20379	4.88634e-06	-1.54476	-1.23441	1.7596e-05	-1.44362	-1.23329
64914847	chr14:64914847:C:G	2.12922e-07	-1.66433e-10	-1.23563	2.30156e-05	-1.66433e-10	-1.22944	7.48893e-05	-1.66433e-10	-1.22857
64914853	chr14:64914853:C:G	7.31211e-08	-1.25164	-1.05279	7.36973e-06	-1.23463	-1.13359	2.48689e-05	-1.19217	-1.13879
64915227	chr14:64915227:G:A	3.15863e-07	-1.66433e-10	-0.841247	3.88356e-05	-1.66433e-10	-0.70627	0.000129205	-1.66433e-10	-0.683179
64915457	chr14:64915457:TC:T	2.77769e-07	-1.66433e-10	-0.969764	3.00144e-05	-1.66433e-10	-0.963928	9.89215e-05	-1.66433e-10	-0.950254
64916057	chr14:64916057:A:G	2.89413e-07	-0.928701	-2.72626e-10	1.65358e-05	-1.56008	-2.72626e-10	5.25779e-05	-1.58229	-2.72626e-10
64916515	chr14:64916515:T:C	3.44562e-07	-1.66433e-10	-0.754282	4.26289e-05	-1.66433e-10	-0.613075	0.0001418	-1.66433e-10	-0.590161
64916724	chr14:64916724:C:A	1.10476e-07	-1.04975	-0.842	5.42988e-06	-1.75924	-0.914452	1.82695e-05	-1.74391	-0.895435
64916837	chr14:64916837:C:T	1.17714e-07	-1.00201	-0.826281	5.52395e-06	-1.75615	-0.900361	1.86891e-05	-1.73584	-0.880795
64916858	chr14:64916858:G:A	1.37748e-07	-1.67113	-2.72626e-10	1.40366e-05	-1.72394	-2.72626e-10	4.76659e-05	-1.68037	-2.72626e-10
64916971	chr14:64916971:A:G	3.78744e-08	-1.76073	-1.20155	5.34438e-06	-1.46308	-1.22648	1.76534e-05	-1.44681	-1.22684
64916992	chr14:64916992:T:C	2.14747e-07	-1.66433e-10	-1.22709	2.34504e-05	-1.66433e-10	-1.21072	7.61756e-05	-1.66433e-10	-1.21154
64917435	chr14:64917435:C:T	1.34885e-07	-1.69213	-2.72626e-10	2.78961e-05	-1.03712	-2.72626e-10	9.30954e-05	-1.01096	-2.72626e-10
64917558	chr14:64917558:C:T	1.16427e-07	-1.02399	-0.815306	5.57064e-06	-1.75775	-0.890345	1.88091e-05	-1.73972	-0.870523
64917711	chr14:64917711:C:T	3.16249e-07	-0.895759	0.0557323	1.49816e-05	-1.52089	-0.137895	5.4377e-05	-1.42145	-0.127194
64917975	chr14:64917975:T:C	2.69662e-07	-0.992997	-0.00638855	1.34747e-05	-1.56974	-0.195058	4.84103e-05	-1.47997	-0.184894
64918260	chr14:64918260:G:A	2.14039e-07	-1.66433e-10	-1.2304	2.28462e-05	-1.66433e-10	-1.23682	7.43202e-05	-1.66433e-10	-1.2362
64918719	chr14:64918719:A:G	1.76357e-06	0.878539	-2.72626e-10	2.36292e-05	-1.20312	-2.72626e-10	8.24801e-05	-1.13202	-2.72626e-10
64919102	chr14:64919102:T:C	2.90905e-07	-0.060012	-0.863547	6.00893e-06	-1.6672	-0.905156	2.13746e-05	-1.56048	-0.9219
64919180	chr14:64919180:A:G	1.0976e-07	-1.06477	-0.83349	5.46811e-06	-1.75986	-0.906812	1.83771e-05	-1.74607	-0.887408
64919590	chr14:64919590:A:G	2.12632e-07	-1.66433e-10	-1.23699	2.28581e-05	-1.66433e-10	-1.2363	7.42616e-05	-1.66433e-10	-1.23699
64920204	chr14:64920204:C:T	1.04826e-07	-1.09142	-0.852834	5.3719e-06	-1.76066	-0.92377	1.79918e-05	-1.74971	-0.904955
64920398	chr14:64920398:C:A	1.10668e-07	-1.0331	-0.856927	5.36491e-06	-1.75827	-0.92746	1.80779e-05	-1.74111	-0.908783
64920544	chr14:64920544:C:T	1.17343e-07	-1.03682	-0.794635	5.64967e-06	-1.75864	-0.875371	1.90401e-05	-1.7423	-0.855735
64921235	chr14:64921235:G:A	2.91237e-07	-0.069743	-0.852674	6.05677e-06	-1.66918	-0.895254	2.1522e-05	-1.56348	-0.912021
64921470	chr14:64921470:CAAAAT:C	1.03445e-07	-1.10362	-0.8539	5.36344e-06	-1.76085	-0.925147	1.79394e-05	-1.75121	-0.906375
64921525	chr14:64921525:A:G	1.30387e-07	-0.580896	-1.14515	1.12076e-05	-0.733619	-1.2154	3.7443e-05	-0.703414	-1.21835
64921629	chr14:64921629:G:A	2.21954e-07	-1.66433e-10	-1.19408	2.35406e-05	-1.66433e-10	-1.20688	7.6456e-05	-1.66433e-10	-1.20787
64921750	chr14:64921750:A:G	1.08595e-07	-1.07952	-0.829415	5.4888e-06	-1.76034	-0.902554	1.84181e-05	-1.74805	-0.883202
64921805	chr14:64921805:A:G	2.14443e-07	-1.66433e-10	-1.22851	2.28647e-05	-1.66433e-10	-1.23601	7.43944e-05	-1.66433e-10	-1.2352
64921923	chr14:64921923:T:C	4.26712e-07	0.634826	-1.17527	5.21379e-06	-1.49152	-1.22278	1.8985e-05	-1.3802	-1.22073
64921993	chr14:64921993:C:T	1.07671e-07	-1.09252	-0.824956	5.50628e-06	-1.76067	-0.899046	1.84544e-05	-1.74982	-0.879463
64922344	chr14:64922344:C:T	4.45388e-07	-1.66433e-10	-0.497609	5.65796e-05	-1.66433e-10	-0.329958	0.000189449	-1.66433e-10	-0.300462
64922532	chr14:64922532:T:C	1.15078e-07	-0.949084	-0.901862	5.19274e-06	-1.75118	-0.96716	1.7628e-05	-1.72518	-0.949917
64922685	chr14:64922685:A:G	1.131e-07	-1.05462	-0.813668	5.57116e-06	-1.75948	-0.888518	1.87579e-05	-1.74469	-0.868278
64922757	chr14:64922757:TAGA:T	8.36681e-07	-1.66433e-10	0.132887	6.95088e-05	-1.66433e-10	-0.124153	0.000228985	-1.66433e-10	-0.110925
64923039	chr14:64923039:A:C	7.16285e-07	1.10806	-1.13053	6.25053e-06	-1.53072	-1.00222	2.20021e-05	-1.42739	-1.02606
64923497	chr14:64923497:T:C	7.66268e-07	1.16444	-1.11947	6.50898e-06	-1.51286	-0.979564	2.29256e-05	-1.40679	-1.00554
64923513	chr14:64923513:A:G	3.00444e-07	-1.01196	0.120666	1.4971e-05	-1.57995	-0.0795392	5.37498e-05	-1.49192	-0.068316
64923737	chr14:64923737:C:T	2.19076e-07	-1.66433e-10	-1.20714	2.38494e-05	-1.66433e-10	-1.19385	7.72111e-05	-1.66433e-10	-1.19804
64924494	chr14:64924494:A:G	9.74736e-08	-0.837242	-1.17973	1.86043e-05	-0.289878	-1.15233	6.82146e-05	-0.177762	-1.14416
64924765	chr14:64924765:A:T	1.28316e-07	-0.651351	-1.09071	1.08224e-05	-0.797798	-1.18619	3.60708e-05	-0.768692	-1.19041
64924836	chr14:64924836:C:G	6.80333e-08	-1.20745	-1.16911	4.10493e-06	-1.71847	-1.23494	1.34067e-05	-1.7142	-1.23462
64925341	chr14:64925341:A:G	1.04637e-07	-0.774289	-1.17177	2.02618e-05	-0.214128	-1.14274	7.44904e-05	-0.0998226	-1.13409
64925633	chr14:64925633:G:A	2.66715e-07	-1.01038	-2.72626e-10	3.13694e-05	-0.919775	-2.72626e-10	0.000122861	-0.733531	-2.72626e-10
64925649	chr14:64925649:T:G	3.09217e-07	0.0049266	-0.867439	6.06956e-06	-1.65114	-0.911178	2.1749e-05	-1.53733	-0.927684
64925756	chr14:64925756:G:C	2.7076e-07	-0.0632279	-0.932095	5.63257e-06	-1.66498	-0.972062	2.00961e-05	-1.55743	-0.986625
64926200	chr14:64926200:G:A	1.12628e-07	-0.975878	-0.896588	5.20445e-06	-1.75386	-0.962231	1.76297e-05	-1.73085	-0.944142
64926559	chr14:64926559:G:A	2.61138e-07	-1.03151	-2.72626e-10	2.11413e-05	-1.31438	-2.72626e-10	7.11907e-05	-1.27922	-2.72626e-10
64926892	chr14:64926892:G:A	3.16056e-07	-1.66433e-10	-0.840635	3.8853e-05	-1.66433e-10	-0.705821	0.000129273	-1.66433e-10	-0.682654
64927144	chr14:64927144:A:G	2.14436e-07	-1.66433e-10	-1.22855	2.2897e-05	-1.66433e-10	-1.2346	7.44792e-05	-1.66433e-10	-1.23406
64927310	chr14:64927310:C:G	1.25235e-07	-0.545771	-1.2206	2.46421e-05	0.048258	-1.20941	9.16587e-05	0.177015	-1.20352
64927572	chr14:64927572:G:A	3.00804e-07	-0.0421212	-0.847975	6.12361e-06	-1.66061	-0.892844	2.18517e-05	-1.55067	-0.909628
64928346	chr14:64928346:C:T	1.20098e-07	-1.04622	-0.762029	5.84664e-06	-1.75906	-0.840683	1.97216e-05	-1.7434	-0.819465
64928663	chr14:64928663:C:G	1.25194e-07	-0.986566	-0.780126	5.75426e-06	-1.75545	-0.860215	1.95291e-05	-1.73427	-0.838409
64928725	chr14:64928725:TA:T	1.2234e-07	-1.01205	-0.777696	5.75109e-06	-1.75703	-0.859188	1.94455e-05	-1.73801	-0.838951
64928907	chr14:64928907:T:A	1.23796e-07	-0.995673	-0.782248	5.75919e-06	-1.75566	-0.859152	1.95173e-05	-1.7348	-0.838477
64928950	chr14:64928950:A:G	6.94797e-07	1.05166	-1.1046	6.40197e-06	-1.54384	-0.965166	2.24436e-05	-1.44257	-0.991003
64929334	chr14:64929334:A:G	5.20154e-07	0.844201	-1.18663	1.71961e-05	-0.316581	-1.20434	5.88769e-05	-0.260135	-1.209
64929925	chr14:64929925:C:T	1.32184e-07	-0.975553	-0.73681	6.01055e-06	-1.75393	-0.81816	2.04318e-05	-1.73114	-0.796348
64929950	chr14:64929950:C:A	1.54361e-07	-0.338519	-1.21874	3.06492e-05	0.263049	-1.20605	0.000115698	0.406159	-1.19976
64930009	chr14:64930009:T:C	1.22085e-07	-1.0071	-0.784741	5.73726e-06	-1.75659	-0.862039	1.9424e-05	-1.73689	-0.841175
64930206	chr14:64930206:G:A	3.09542e-07	0.0457198	-0.907183	5.91242e-06	-1.64119	-0.947358	2.12914e-05	-1.5232	-0.963075
64930995	chr14:64930995:A:G	3.7143e-07	-1.66433e-10	-0.679195	5.14532e-05	-1.66433e-10	-0.424934	0.000170726	-1.66433e-10	-0.404522
64931068	chr14:64931068:TG:T	2.1353e-07	-1.66433e-10	-1.23278	2.28465e-05	-1.66433e-10	-1.23681	7.42502e-05	-1.66433e-10	-1.23714
64931139	chr14:64931139:T:A	8.30171e-07	-1.66433e-10	0.125077	6.89157e-05	-1.66433e-10	-0.132723	0.000227286	-1.66433e-10	-0.118371
64931894	chr14:64931894:T:C	2.15134e-07	-1.2253	-2.72626e-10	2.09555e-05	-1.3232	-2.72626e-10	6.09784e-05	-1.43406	-2.72626e-10
64932107	chr14:64932107:C:T	3.13603e-07	-1.66433e-10	-0.848427	3.85157e-05	-1.66433e-10	-0.714542	0.000128124	-1.66433e-10	-0.691581
64932537	chr14:64932537:G:C	1.25939e-07	-0.651215	-1.10954	1.06966e-05	-0.798664	-1.19702	3.56726e-05	-0.769209	-1.20099
64932545	chr14:64932545:A:G	2.85481e-07	-0.446472	-0.495909	7.66631e-06	-1.70609	-0.62268	2.66724e-05	-1.66215	-0.598799
64932573	chr14:64932573:A:G	1.93962e-07	-0.595002	-0.733893	6.11069e-06	-1.73242	-0.823149	2.09746e-05	-1.69873	-0.802538
64933351	chr14:64933351:C:T	1.12388e-07	-1.03024	-0.844364	5.42756e-06	-1.75819	-0.915927	1.82934e-05	-1.74092	-0.897124
64933442	chr14:64933442:G:T	6.24503e-08	-1.42267	-1.03952	4.19916e-06	-1.75872	-1.172	1.36632e-05	-1.75777	-1.17211
64933660	chr14:64933660:A:G	2.18407e-07	-1.66433e-10	-1.2102	2.3763e-05	-1.66433e-10	-1.19747	7.69717e-05	-1.66433e-10	-1.20114
64933727	chr14:64933727:C:T	2.05282e-07	-1.27217	-2.72626e-10	1.78589e-05	-1.48311	-2.72626e-10	5.96593e-05	-1.45593	-2.72626e-10
64933818	chr14:64933818:A:G	2.12781e-07	-1.66433e-10	-1.23629	2.28295e-05	-1.66433e-10	-1.23755	7.42209e-05	-1.66433e-10	-1.23753
64934066	chr14:64934066:GGT:G	1.09588e-07	-1.07097	-0.828858	5.47137e-06	-1.76017	-0.905909	1.83586e-05	-1.74724	-0.887247
64934108	chr14:64934108:C:A	1.35095e-07	-1.69057	-2.72626e-10	2.27303e-05	-1.24191	-2.72626e-10	6.9369e-05	-1.30514	-2.72626e-10
64934355	chr14:64934355:AAAAC:A	2.15136e-07	-1.66433e-10	-1.22528	2.29003e-05	-1.66433e-10	-1.23446	7.44371e-05	-1.66433e-10	-1.23463
64934535	chr14:64934535:A:G	2.21954e-07	-1.66433e-10	-1.19408	2.35406e-05	-1.66433e-10	-1.20688	7.6456e-05	-1.66433e-10	-1.20787
64935087	chr14:64935087:A:G	3.20961e-07	-0.825237	-2.72626e-10	2.48831e-05	-1.15142	-2.72626e-10	8.42904e-05	-1.11031	-2.72626e-10
64935101	chr14:64935101:A:G	1.13864e-07	-1.04587	-0.815682	5.56288e-06	-1.75907	-0.890421	1.87367e-05	-1.74331	-0.870789
64935119	chr14:64935119:A:G	2.07098e-07	-1.26337	-2.72626e-10	1.79726e-05	-1.47676	-2.72626e-10	6.00553e-05	-1.44931	-2.72626e-10
64935252	chr14:64935252:T:G	1.17655e-07	-0.776187	-1.05261	1.01565e-05	-0.911524	-1.13597	3.35489e-05	-0.889512	-1.14206
64935337	chr14:64935337:TAATAA:T	6.26805e-07	1.01997	-1.17589	5.71593e-06	-1.55506	-1.06729	2.00529e-05	-1.45764	-1.08857
64935369	chr14:64935369:CAT:C	1.34909e-07	-1.69196	-2.72626e-10	1.71433e-05	-1.524	-2.72626e-10	5.8198e-05	-1.48073	-2.72626e-10
64935443	chr14:64935443:A:G	1.04493e-07	-1.09368	-0.853755	5.36806e-06	-1.76072	-0.924419	1.7969e-05	-1.75009	-0.905844
64936396	chr14:64936396:A:G	9.84768e-08	-0.816689	-1.19005	1.88503e-05	-0.264222	-1.16486	6.91365e-05	-0.151121	-1.15738
64936421	chr14:64936421:T:C	3.00451e-07	-0.891271	-2.72626e-10	2.35989e-05	-1.20441	-2.72626e-10	7.97866e-05	-1.16523	-2.72626e-10
64936564	chr14:64936564:T:C	2.138e-07	-1.66433e-10	-1.23151	2.31837e-05	-1.66433e-10	-1.22216	7.54613e-05	-1.66433e-10	-1.22096
64937103	chr14:64937103:T:A	2.22047e-07	-1.66433e-10	-1.19367	2.44816e-05	-1.66433e-10	-1.16769	7.92135e-05	-1.66433e-10	-1.17243
64937186	chr14:64937186:T:C	1.31162e-07	-0.948487	-0.771633	5.84551e-06	-1.75103	-0.848905	1.99168e-05	-1.72528	-0.827739
64937260	chr14:64937260:A:G	1.31253e-07	-0.938747	-0.78068	5.8038e-06	-1.74997	-0.857125	1.97865e-05	-1.72321	-0.836375
64937341	chr14:64937341:G:A	4.18361e-07	0.608028	-1.16824	5.18629e-06	-1.50023	-1.21935	1.88572e-05	-1.39055	-1.21713
64937724	chr14:64937724:A:C	1.09834e-07	-1.0499	-0.847685	5.40828e-06	-1.75919	-0.918486	1.81954e-05	-1.74377	-0.89964
64938181	chr14:64938181:G:A	1.18656e-07	-0.99562	-0.824703	5.54333e-06	-1.75562	-0.897394	1.87629e-05	-1.73458	-0.878117
64938214	chr14:64938214:A:G	1.24034e-07	-0.97252	-0.803477	5.66071e-06	-1.75372	-0.878342	1.9212e-05	-1.73067	-0.85838
64938543	chr14:64938543:C:T	1.51045e-07	-1.57898	-2.72626e-10	1.42699e-05	-1.70746	-2.72626e-10	4.53673e-05	-1.72979	-2.72626e-10
64938873	chr14:64938873:A:G	3.00994e-07	-1.66433e-10	-0.889465	3.21198e-05	-1.66433e-10	-0.896133	0.000105033	-1.66433e-10	-0.890302
64939004	chr14:64939004:G:T	6.72669e-07	1.0424	-1.1277	6.19913e-06	-1.54939	-0.991808	2.16856e-05	-1.45079	-1.01714
64939045	chr14:64939045:A:G	2.25778e-07	-1.66433e-10	-1.177	2.47538e-05	-1.66433e-10	-1.15663	8.08304e-05	-1.66433e-10	-1.15223
64939684	chr14:64939684:G:A	1.26979e-07	-1.75254	-2.72626e-10	1.51888e-05	-1.64505	-2.72626e-10	5.04329e-05	-1.62394	-2.72626e-10
64940282	chr14:64940282:C:T	3.31564e-07	0.0846311	-0.877367	6.14282e-06	-1.63151	-0.918817	2.21991e-05	-1.5096	-0.934924
64940638	chr14:64940638:T:C	2.1843e-07	-1.66433e-10	-1.21009	2.37659e-05	-1.66433e-10	-1.19735	7.69807e-05	-1.66433e-10	-1.20103
64940939	chr14:64940939:C:G	1.23227e-07	-1.02006	-0.76246	5.85227e-06	-1.75755	-0.841228	1.97997e-05	-1.73925	-0.819663
64941255	chr14:64941255:A:G	3.19942e-07	0.084808	-0.913224	5.93798e-06	-1.63131	-0.952929	2.14737e-05	-1.5092	-0.968556
64941396	chr14:64941396:G:C	1.63598e-07	-1.49915	-2.72626e-10	1.48847e-05	-1.66528	-2.72626e-10	4.92985e-05	-1.64669	-2.72626e-10
64941791	chr14:64941791:G:A	2.92319e-07	-0.0743276	-0.844381	6.09428e-06	-1.67078	-0.887481	2.16404e-05	-1.56564	-0.904379
64941792	chr14:64941792:C:G	2.18467e-07	-1.66433e-10	-1.20992	2.37708e-05	-1.66433e-10	-1.19715	7.69958e-05	-1.66433e-10	-1.20083
64942083	chr14:64942083:A:G	8.08208e-07	1.24003	-1.14177	6.43263e-06	-1.49114	-1.01308	2.27958e-05	-1.38074	-1.03726
64942298	chr14:64942298:A:G	2.23329e-07	-1.66433e-10	-1.18791	2.43765e-05	-1.66433e-10	-1.17199	7.94068e-05	-1.66433e-10	-1.17
64942378	chr14:64942378:C:T	6.08105e-07	1.01699	-1.2032	1.93393e-05	-0.185688	-1.21778	6.62951e-05	-0.129069	-1.2214
64942416	chr14:64942416:C:A	7.15632e-07	1.04474	-1.06813	6.7166e-06	-1.54719	-0.913831	2.3473e-05	-1.447	-0.941727
64942486	chr14:64942486:A:T	1.25923e-07	-1.76089	-2.72626e-10	1.38213e-05	-1.73939	-2.72626e-10	4.47669e-05	-1.74311	-2.72626e-10
64942796	chr14:64942796:GA:G	2.13714e-07	-1.66433e-10	-1.23192	2.28923e-05	-1.66433e-10	-1.23481	7.43116e-05	-1.66433e-10	-1.23631
64942925	chr14:64942925:A:G	2.51343e-07	-1.66433e-10	-1.06974	2.59558e-05	-1.66433e-10	-1.10921	8.48407e-05	-1.66433e-10	-1.10381
64943283	chr14:64943283:T:C	8.90083e-07	1.34792	-1.15316	6.59247e-06	-1.4494	-1.03028	2.34994e-05	-1.33393	-1.05368
64943482	chr14:64943482:CT:C	2.67849e-06	1.24995	0.0465068	2.02491e-05	-1.47281	0.115316	7.14299e-05	-1.37354	0.0976776
64943602	chr14:64943602:A:G	4.01862e-08	-1.67583	-1.2272	6.11162e-06	-1.3903	-1.16511	1.96539e-05	-1.39841	-1.16789
64943829	chr14:64943829:C:T	2.21519e-07	-0.162084	-1.03396	4.9811e-06	-1.72944	-1.03052	1.66143e-05	-1.69142	-1.04289
64944035	chr14:64944035:C:T	2.14039e-07	-1.66433e-10	-1.2304	2.28485e-05	-1.66433e-10	-1.23672	7.42559e-05	-1.66433e-10	-1.23706
64944418	chr14:64944418:T:C	2.93582e-07	-1.66433e-10	-0.914399	3.01918e-05	-1.66433e-10	-0.958037	9.78701e-05	-1.66433e-10	-0.96094
64944482	chr14:64944482:C:T	1.46492e-06	1.57376	-0.880756	1.0078e-05	-1.40106	-0.654196	3.53439e-05	-1.28693	-0.692524
64944781	chr14:64944781:T:G	4.89088e-08	-1.56218	-1.14442	5.45494e-06	-1.57439	-1.09469	1.74553e-05	-1.59412	-1.09082
64944836	chr14:64944836:A:G	2.36906e-07	-1.66433e-10	-1.12889	2.479e-05	-1.66433e-10	-1.15517	8.09335e-05	-1.66433e-10	-1.15095
64944840	chr14:64944840:G:A	4.75321e-08	-1.73094	-1.00421	7.26675e-06	-1.21704	-1.16525	2.35268e-05	-1.22104	-1.1654
64945048	chr14:64945048:A:G	2.17222e-07	-1.66433e-10	-1.21564	2.33573e-05	-1.66433e-10	-1.2147	7.59807e-05	-1.66433e-10	-1.2141
64945100	chr14:64945100:G:A	3.05783e-07	-1.66433e-10	-0.87368	3.1206e-05	-1.66433e-10	-0.924996	0.00010241	-1.66433e-10	-0.915595
64945560	chr14:64945560:C:T	1.07144e-06	1.2452	-0.865004	9.2007e-06	-1.51276	-0.63357	3.18505e-05	-1.41135	-0.672177
64945723	chr14:64945723:T:C	3.56221e-07	0.347027	-1.06803	4.7264e-06	-1.75452	-1.05792	1.58152e-05	-1.71047	-1.07314
64945992	chr14:64945992:G:A	2.51288e-07	-1.66433e-10	-1.06996	2.61275e-05	-1.66433e-10	-1.10262	8.54213e-05	-1.66433e-10	-1.09699
64946055	chr14:64946055:G:A	3.07989e-07	0.364007	-1.2305	5.80678e-06	-1.38712	-1.21946	2.19006e-05	-1.23643	-1.22164
64946888	chr14:64946888:G:A	3.33663e-07	0.25233	-1.03876	5.46465e-06	-1.56491	-1.10239	2.04217e-05	-1.41311	-1.11487
64947654	chr14:64947654:T:C	6.76619e-07	0.479986	-0.559433	7.87527e-06	-1.7464	-0.555477	2.66599e-05	-1.68744	-0.573978
64947661	chr14:64947661:C:T	7.54473e-08	-1.05192	-1.2212	4.00373e-06	-1.76087	-1.21751	1.31277e-05	-1.7504	-1.21945
64947941	chr14:64947941:C:T	2.14186e-07	-0.214094	-1.01562	4.99921e-06	-1.69475	-1.06157	1.77342e-05	-1.59647	-1.07262
64948012	chr14:64948012:G:A	2.18096e-07	-1.66433e-10	-1.21162	2.37435e-05	-1.66433e-10	-1.1983	7.70906e-05	-1.66433e-10	-1.1996
64948020	chr14:64948020:C:G	9.41145e-07	1.45463	-1.20409	5.26443e-06	-1.50471	-1.19993	2.02769e-05	-1.32526	-1.20984
64948326	chr14:64948326:G:T	2.37529e-07	-1.66433e-10	-1.12627	2.50587e-05	-1.66433e-10	-1.14439	8.1524e-05	-1.66433e-10	-1.14368
64948648	chr14:64948648:C:T	9.60636e-08	-0.960225	-1.07132	4.96663e-06	-1.76091	-1.00196	1.60047e-05	-1.75196	-1.01974
64948754	chr14:64948754:TGAAA:T	1.66151e-07	-0.952986	-0.530674	8.9683e-06	-1.76084	-0.411072	2.84952e-05	-1.75112	-0.443724
64949025	chr14:64949025:C:T	4.04408e-07	0.193863	-0.787996	8.87369e-06	-1.44184	-0.740675	3.40926e-05	-1.29789	-0.717614
64949143	chr14:64949143:C:T	2.1558e-07	-1.66433e-10	-1.22322	2.3383e-05	-1.66433e-10	-1.2136	7.6098e-05	-1.66433e-10	-1.21256
64949218	chr14:64949218:C:T	2.74504e-07	-0.981589	-2.72626e-10	1.89179e-05	-1.4255	-2.72626e-10	6.05155e-05	-1.44168	-2.72626e-10
64949223	chr14:64949223:G:C	4.36227e-07	-0.518392	-2.72626e-10	2.03088e-05	-1.35455	-2.72626e-10	6.37688e-05	-1.38932	-2.72626e-10
64949244	chr14:64949244:T:C	2.16024e-07	-1.66433e-10	-1.22117	2.34453e-05	-1.66433e-10	-1.21094	7.63079e-05	-1.66433e-10	-1.20981
64949959	chr14:64949959:C:T	4.20792e-07	0.28597	-0.840387	8.7224e-06	-1.40422	-0.795497	3.37217e-05	-1.25249	-0.773951
64950035	chr14:64950035:G:A	3.44157e-07	-1.66433e-10	-0.755457	4.23176e-05	-1.66433e-10	-0.620404	0.000140779	-1.66433e-10	-0.59739
64950038	chr14:64950038:G:A	2.44094e-07	-1.099	-2.72626e-10	1.43149e-05	-1.7043	-2.72626e-10	4.81123e-05	-1.67104	-2.72626e-10
64950106	chr14:64950106:C:T	1.5285e-07	-1.5671	-2.72626e-10	1.40624e-05	-1.7221	-2.72626e-10	4.66958e-05	-1.70093	-2.72626e-10
64950352	chr14:64950352:C:A	6.6151e-07	-1.66433e-10	-0.102031	5.71356e-05	-1.66433e-10	-0.32018	0.00018981	-1.66433e-10	-0.29856
64950702	chr14:64950702:T:C	1.4811e-07	-1.5986	-2.72626e-10	1.36398e-05	-1.75262	-2.72626e-10	4.42507e-05	-1.75471	-2.72626e-10
64951447	chr14:64951447:C:T	2.46616e-07	-1.66433e-10	-1.08872	2.59017e-05	-1.66433e-10	-1.1113	8.39691e-05	-1.66433e-10	-1.11413
64951547	chr14:64951547:A:T	3.96738e-08	-1.7156	-1.20026	6.36873e-06	-1.27772	-1.23649	2.05693e-05	-1.28455	-1.23623
64951757	chr14:64951757:G:C	2.36508e-06	1.81686	-0.644847	1.26064e-05	-1.32804	-0.503359	4.52867e-05	-1.19642	-0.535148
64951846	chr14:64951846:C:A	4.43133e-07	0.280685	-0.783372	9.23413e-06	-1.4068	-0.735897	3.57481e-05	-1.25532	-0.712765
64952347	chr14:64952347:G:T	1.40142e-07	-1.6539	-2.72626e-10	1.35658e-05	-1.75805	-2.72626e-10	4.42338e-05	-1.75509	-2.72626e-10
64952353	chr14:64952353:T:A	2.80463e-07	-1.66433e-10	-0.960113	3.31048e-05	-1.66433e-10	-0.865928	0.000107835	-1.66433e-10	-0.863983
64952480	chr14:64952480:T:C	4.93178e-07	-1.66433e-10	-0.395685	4.92849e-05	-1.66433e-10	-0.467988	0.000159786	-1.66433e-10	-0.470745
64952575	chr14:64952575:A:G	3.8109e-07	-0.0484103	-0.60511	7.2918e-06	-1.65288	-0.725976	2.61156e-05	-1.53234	-0.74971
64952755	chr14:64952755:C:A	6.45032e-08	-1.2161	-1.21374	4.56346e-06	-1.61296	-1.23457	1.61441e-05	-1.52794	-1.23509
64953059	chr14:64953059:G:T	6.20597e-08	-1.26688	-1.20158	4.46863e-06	-1.63908	-1.22944	1.5691e-05	-1.56118	-1.23031
64953234	chr14:64953234:G:A	1.34842e-06	1.40545	-0.795311	1.05699e-05	-1.46199	-0.545603	3.66327e-05	-1.35603	-0.587613
64953284	chr14:64953284:G:A	2.87805e-07	-1.66433e-10	-0.934272	2.96312e-05	-1.66433e-10	-0.976777	9.60343e-05	-1.66433e-10	-0.979876
64954556	chr14:64954556:T:C	7.01395e-08	-1.20172	-1.14435	4.3098e-06	-1.72459	-1.18012	1.37624e-05	-1.75066	-1.17198
64955029	chr14:64955029:C:A	2.26933e-07	-1.66433e-10	-1.1719	2.39719e-05	-1.66433e-10	-1.18873	7.77181e-05	-1.66433e-10	-1.19149
64955092	chr14:64955092:A:T	1.29302e-07	-1.73441	-2.72626e-10	1.42274e-05	-1.71044	-2.72626e-10	4.93072e-05	-1.64651	-2.72626e-10
64955241	chr14:64955241:C:T	1.2683e-07	-1.75371	-2.72626e-10	1.55085e-05	-1.62422	-2.72626e-10	5.12096e-05	-1.60865	-2.72626e-10
64955297	chr14:64955297:G:A	3.10543e-06	1.47294	-0.0285873	2.02116e-05	-1.43516	0.0758063	7.11958e-05	-1.31821	0.0390585
64955368	chr14:64955368:G:A	2.26686e-07	-1.66433e-10	-1.17299	2.54915e-05	-1.66433e-10	-1.12726	8.29621e-05	-1.66433e-10	-1.1262
64955622	chr14:64955622:C:T	1.95981e-06	1.65687	-0.672826	1.15413e-05	-1.38415	-0.535522	4.11532e-05	-1.26048	-0.566802
64955647	chr14:64955647:G:T	7.44227e-07	0.522752	-0.506961	1.05046e-05	-1.66245	-0.351344	3.53372e-05	-1.58931	-0.39033
64955773	chr14:64955773:C:G	1.11796e-06	1.24068	-0.817978	9.63437e-06	-1.51741	-0.582862	3.33129e-05	-1.41718	-0.621455
64955924	chr14:64955924:A:G	4.02126e-08	-1.70258	-1.19979	6.13319e-06	-1.3152	-1.23669	1.98248e-05	-1.32121	-1.23643
64955976	chr14:64955976:G:A	3.62978e-07	-0.702213	-2.72626e-10	1.84616e-05	-1.44991	-2.72626e-10	5.81726e-05	-1.48117	-2.72626e-10
64956078	chr14:64956078:A:G	2.09167e-06	2.28339	-1.23422	4.61538e-06	-1.62402	-1.2122	1.69329e-05	-1.49591	-1.21941
64956426	chr14:64956426:G:A	2.33304e-06	1.61391	-0.455536	1.44394e-05	-1.38209	-0.313557	5.11434e-05	-1.26412	-0.345829
64956544	chr14:64956544:A:G	7.21974e-07	0.791432	-0.805997	6.57304e-06	-1.70303	-0.779601	2.28817e-05	-1.61337	-0.800874
64956952	chr14:64956952:G:A	1.49045e-06	1.93691	-1.22663	4.46132e-06	-1.67271	-1.19745	1.57391e-05	-1.58226	-1.20617
64957037	chr14:64957037:A:G	1.43277e-06	1.90816	-1.23735	4.30724e-06	-1.68083	-1.22448	1.5473e-05	-1.57595	-1.22953
64957911	chr14:64957911:G:A	4.04766e-07	-0.593247	-2.72626e-10	1.70474e-05	-1.52961	-2.72626e-10	5.98297e-05	-1.45308	-2.72626e-10
64958740	chr14:64958740:G:T	1.49995e-06	1.32042	-0.603792	1.06706e-05	-1.47946	-0.518659	3.78231e-05	-1.35836	-0.553303
64958751	chr14:64958751:C:T	7.14523e-08	-1.32142	-1.0061	4.95771e-06	-1.6945	-1.07016	1.58425e-05	-1.72403	-1.05786
64960076	chr14:64960076:T:G	1.03206e-06	0.553766	-0.211009	1.09561e-05	-1.72738	-0.244326	3.72896e-05	-1.65845	-0.26742
64960127	chr14:64960127:G:T	1.11726e-07	-0.820579	-1.05993	7.24093e-06	-1.30214	-1.08371	2.54113e-05	-1.2169	-1.09248
64960345	chr14:64960345:A:G	4.09389e-08	-1.66947	-1.21501	7.01349e-06	-1.18118	-1.23659	2.22627e-05	-1.20555	-1.23612
64960575	chr14:64960575:G:A	2.07789e-07	-1.26003	-2.72626e-10	1.60078e-05	-1.59253	-2.72626e-10	5.10582e-05	-1.61162	-2.72626e-10
64961043	chr14:64961043:G:A	8.52846e-07	0.805234	-0.653211	8.93491e-06	-1.60034	-0.575301	3.08334e-05	-1.50754	-0.608438
64961092	chr14:64961092:A:G	4.11583e-07	0.164834	-0.741379	6.39218e-06	-1.74444	-0.766093	2.18778e-05	-1.68755	-0.771554
64961447	chr14:64961447:T:C	3.36979e-07	0.354602	-1.13114	4.52542e-06	-1.74985	-1.10605	1.52935e-05	-1.69937	-1.11778
64961635	chr14:64961635:T:C	2.63344e-07	-1.66433e-10	-1.0231	2.75952e-05	-1.66433e-10	-1.04796	8.93285e-05	-1.66433e-10	-1.05226
64961689	chr14:64961689:C:G	6.32206e-07	-0.14734	-2.72626e-10	3.08337e-05	-0.936999	-2.72626e-10	0.000107557	-0.866561	-2.72626e-10
64961917	chr14:64961917:A:G	1.26541e-07	-1.75599	-2.72626e-10	1.35404e-05	-1.75993	-2.72626e-10	4.40103e-05	-1.76016	-2.72626e-10
64961940	chr14:64961940:C:T	6.30309e-07	0.772017	-0.922363	5.94552e-06	-1.69542	-0.887544	2.06037e-05	-1.60929	-0.909819
64962676	chr14:64962676:A:G	2.34933e-07	-1.66433e-10	-1.13725	2.46092e-05	-1.66433e-10	-1.16249	8.03347e-05	-1.66433e-10	-1.15838
64962801	chr14:64962801:T:C	3.05112e-07	-0.2796	-0.596277	7.2574e-06	-1.75879	-0.62479	2.3603e-05	-1.75157	-0.631641
64963013	chr14:64963013:T:A	2.19753e-07	-1.66433e-10	-1.20405	2.32767e-05	-1.66433e-10	-1.21815	7.58323e-05	-1.66433e-10	-1.21606
64963610	chr14:64963610:A:G	7.78084e-07	0.793559	-0.73328	7.10553e-06	-1.69266	-0.712072	2.46291e-05	-1.60461	-0.736037
64964099	chr14:64964099:C:T	2.88565e-07	-1.66433e-10	-0.931636	2.93262e-05	-1.66433e-10	-0.987126	9.56739e-05	-1.66433e-10	-0.983636
64964526	chr14:64964526:AAAAAG:A	2.29068e-07	-1.66433e-10	-1.16254	2.415e-05	-1.66433e-10	-1.18132	7.82519e-05	-1.66433e-10	-1.18465
64964530	chr14:64964530:AG:A	4.1053e-08	-1.6444	-1.23729	4.19682e-06	-1.69664	-1.23464	1.31826e-05	-1.7304	-1.23529
64964984	chr14:64964984:C:A	2.23394e-07	-1.18762	-2.72626e-10	1.62873e-05	-1.57522	-2.72626e-10	5.4238e-05	-1.5512	-2.72626e-10
64965884	chr14:64965884:G:A	2.32448e-06	1.99463	-0.839939	1.04326e-05	-1.2701	-0.750566	3.83849e-05	-1.13507	-0.761842
64965946	chr14:64965946:C:T	2.18822e-07	-1.66433e-10	-1.20829	2.32526e-05	-1.66433e-10	-1.21919	7.53405e-05	-1.66433e-10	-1.22256
64966380	chr14:64966380:G:A	2.45481e-07	-1.66433e-10	-1.09334	2.45437e-05	-1.66433e-10	-1.16515	7.92409e-05	-1.66433e-10	-1.17209
64966613	chr14:64966613:A:G	1.54137e-07	-0.545339	-1.01337	5.26844e-06	-1.69789	-1.00599	1.62282e-05	-1.74862	-1.00921
64966999	chr14:64966999:A:G	2.81349e-07	-0.367956	-0.589003	8.43975e-06	-1.7283	-0.504352	2.67536e-05	-1.75892	-0.498995
64967497	chr14:64967497:G:A	1.28788e-07	-0.503006	-1.23538	4.05897e-06	-1.74942	-1.21526	1.35041e-05	-1.72392	-1.21767
64967727	chr14:64967727:A:G	2.27555e-07	-1.66433e-10	-1.16917	2.51379e-05	-1.66433e-10	-1.14123	8.17245e-05	-1.66433e-10	-1.14123
64967878	chr14:64967878:G:A	2.9314e-07	-1.66433e-10	-0.915905	2.98284e-05	-1.66433e-10	-0.970147	9.60146e-05	-1.66433e-10	-0.980081
64968296	chr14:64968296:T:G	2.12564e-07	-1.66433e-10	-1.23731	2.28299e-05	-1.66433e-10	-1.23753	7.42234e-05	-1.66433e-10	-1.2375
64968701	chr14:64968701:A:G	3.24848e-07	-0.813199	-2.72626e-10	1.39885e-05	-1.72737	-2.72626e-10	5.33062e-05	-1.56853	-2.72626e-10
64968948	chr14:64968948:G:C	4.3336e-08	-1.59047	-1.2371	4.03856e-06	-1.73513	-1.23458	1.32356e-05	-1.72775	-1.23392
64969157	chr14:64969157:G:A	8.4044e-08	-1.29679	-0.868427	6.92491e-06	-1.47454	-0.955939	1.86187e-05	-1.63388	-0.986531
64969422	chr14:64969422:C:T	2.91641e-07	-1.66433e-10	-0.921033	2.81713e-05	-1.66433e-10	-1.0273	9.31951e-05	-1.66433e-10	-1.00989
64970199	chr14:64970199:C:T	3.59497e-07	-1.66433e-10	-0.711849	4.20116e-05	-1.66433e-10	-0.62766	0.000139122	-1.66433e-10	-0.609231
64971100	chr14:64971100:C:A	4.73537e-08	-1.60368	-1.13523	4.38869e-06	-1.72949	-1.15708	1.43364e-05	-1.72115	-1.16063
64971219	chr14:64971219:T:C	7.05848e-07	0.990956	-1.02811	4.46502e-06	-1.75779	-1.11154	1.4766e-05	-1.75052	-1.10174
64971585	chr14:64971585:A:C	2.42676e-07	-1.10483	-2.72626e-10	1.41855e-05	-1.71339	-2.72626e-10	4.78486e-05	-1.67654	-2.72626e-10
64972366	chr14:64972366:C:A	8.88641e-07	0.193137	-2.72626e-10	2.37917e-05	-1.19627	-2.72626e-10	8.71388e-05	-1.07708	-2.72626e-10
64972385	chr14:64972385:G:C	1.86306e-07	-1.36916	-2.72626e-10	1.59913e-05	-1.59356	-2.72626e-10	5.12606e-05	-1.60766	-2.72626e-10
64973406	chr14:64973406:G:A	1.541e-07	-1.55895	-2.72626e-10	3.33942e-05	-0.857225	-2.72626e-10	0.000102557	-0.914161	-2.72626e-10
64974009	chr14:64974009:C:T	4.83671e-07	0.0287916	-0.443942	1.44503e-05	-1.45362	-0.241273	4.77987e-05	-1.46863	-0.208952
64974019	chr14:64974019:G:A	4.43996e-08	-1.74002	-1.0633	5.375e-06	-1.5765	-1.10735	1.76842e-05	-1.55745	-1.11446
64974254	chr14:64974254:T:G	2.29717e-07	-0.517291	-0.642417	8.25165e-06	-1.66086	-0.594339	2.93562e-05	-1.5465	-0.618575
64974843	chr14:64974843:A:G	1.86868e-07	-0.187729	-1.17843	4.55119e-06	-1.63856	-1.21166	1.43094e-05	-1.67854	-1.20513
64975083	chr14:64975083:C:T	3.56015e-07	-0.721583	-2.72626e-10	0.000159342	0.705447	-2.72626e-10	0.000568116	0.797745	-2.72626e-10
64975587	chr14:64975587:C:T	9.24166e-06	2.53492	-2.72626e-10	0.000252031	1.16394	-2.72626e-10	0.000671634	0.965133	-2.72626e-10
64976101	chr14:64976101:G:A	2.49158e-07	-1.66433e-10	-1.07847	2.59999e-05	-1.66433e-10	-1.10751	8.39179e-05	-1.66433e-10	-1.11474
64976518	chr14:64976518:AAAT:A	9.08285e-07	0.215003	-2.72626e-10	3.75456e-05	-0.74005	-2.72626e-10	0.000122344	-0.737743	-2.72626e-10
64976718	chr14:64976718:A:G	3.57865e-07	-0.367074	-0.349325	9.22754e-06	-1.59575	-0.54766	2.80461e-05	-1.70401	-0.50672
64977123	chr14:64977123:C:A	2.62657e-07	-1.66433e-10	-1.02571	2.57849e-05	-1.66433e-10	-1.11582	8.51226e-05	-1.66433e-10	-1.10049
64977536	chr14:64977536:A:G	1.30527e-05	4.06262	-1.18242	4.07024e-06	-1.7366	-1.2253	1.41881e-05	-1.6625	-1.22968
64977744	chr14:64977744:GA:G	1.29763e-06	-1.66433e-10	0.571742	0.000166272	-1.66433e-10	0.748021	0.000540361	-1.66433e-10	0.747656
64977868	chr14:64977868:T:G	6.56535e-08	-1.20021	-1.21196	4.9615e-06	-1.57472	-1.18918	1.45358e-05	-1.69044	-1.17752
64978553	chr14:64978553:A:G	1.35235e-05	4.11965	-1.20402	4.14459e-06	-1.73275	-1.21105	1.44687e-05	-1.65494	-1.21765
64978982	chr14:64978982:T:G	2.12629e-07	-1.66433e-10	-1.23701	2.28514e-05	-1.66433e-10	-1.23659	7.43701e-05	-1.66433e-10	-1.23553
64979550	chr14:64979550:C:T	1.17701e-06	1.44913	-0.974962	2.71155e-05	-0.0991151	-0.966386	9.33372e-05	-0.0488204	-0.959541
64979584	chr14:64979584:C:A	2.43312e-07	-1.66433e-10	-1.10221	2.53539e-05	-1.66433e-10	-1.13267	8.24469e-05	-1.66433e-10	-1.13243
64979639	chr14:64979639:G:A	4.89366e-07	-0.131548	-0.271898	1.59168e-05	-1.52579	-0.0724405	5.26515e-05	-1.53983	-0.0410604
64981311	chr14:64981311:A:G	2.12879e-07	-1.66433e-10	-1.23583	2.32024e-05	-1.66433e-10	-1.22135	7.52315e-05	-1.66433e-10	-1.22401
64981526	chr14:64981526:G:A	3.70052e-07	-1.66433e-10	-0.682912	4.30895e-05	-1.66433e-10	-0.602327	0.000139358	-1.66433e-10	-0.607535
64981542	chr14:64981542:G:A	1.44096e-07	-1.62607	-2.72626e-10	1.99796e-05	-1.37089	-2.72626e-10	6.8093e-05	-1.32371	-2.72626e-10
64982299	chr14:64982299:C:G	5.31861e-08	-1.38655	-1.23621	4.3411e-06	-1.67911	-1.21837	1.33306e-05	-1.74581	-1.20871
64983665	chr14:64983665:G:A	4.38288e-08	-1.6221	-1.19416	4.21203e-06	-1.71595	-1.21171	1.37856e-05	-1.70702	-1.21394
64983724	chr14:64983724:C:T	4.731e-08	-1.51008	-1.22975	4.20691e-06	-1.72565	-1.20323	1.31842e-05	-1.75978	-1.20578
64983758	chr14:64983758:T:C	2.47544e-07	-1.66433e-10	-1.08497	2.57744e-05	-1.66433e-10	-1.11623	8.39795e-05	-1.66433e-10	-1.11401
64984062	chr14:64984062:T:C	2.52584e-05	4.72747	-1.18711	4.33236e-06	-1.67659	-1.22291	1.57376e-05	-1.56092	-1.22761
64984073	chr14:64984073:C:T	3.56836e-07	-1.66433e-10	-0.719279	4.4571e-05	-1.66433e-10	-0.568523	0.000148232	-1.66433e-10	-0.545803
64984296	chr14:64984296:TG:T	2.71126e-07	-1.66433e-10	-0.993971	3.23759e-05	-1.66433e-10	-0.888193	0.000106991	-1.66433e-10	-0.871836
64985183	chr14:64985183:C:A	3.59003e-07	-0.713223	-2.72626e-10	4.62922e-05	-0.530634	-2.72626e-10	0.000184227	-0.328413	-2.72626e-10
64985330	chr14:64985330:G:GTTA	5.54696e-07	0.646894	-0.925029	4.81398e-06	-1.73634	-1.05774	1.5603e-05	-1.75222	-1.04489
64985599	chr14:64985599:C:T	3.8739e-08	-1.70495	-1.23476	4.4444e-06	-1.63667	-1.23729	1.46448e-05	-1.623	-1.2375
64985703	chr14:64985703:G:A	3.95735e-08	-1.68594	-1.23246	4.35423e-06	-1.65809	-1.23637	1.4325e-05	-1.64568	-1.2369
64985808	chr14:64985808:G:A	1.41227e-07	-1.64619	-2.72626e-10	1.40087e-05	-1.72593	-2.72626e-10	4.59142e-05	-1.71781	-2.72626e-10
64987138	chr14:64987138:T:C	3.718e-07	-1.66433e-10	-0.6782	3.76198e-05	-1.66433e-10	-0.738076	0.000121795	-1.66433e-10	-0.74224
64987465	chr14:64987465:T:A	2.14078e-07	-1.66433e-10	-1.23022	2.32927e-05	-1.66433e-10	-1.21747	7.60321e-05	-1.66433e-10	-1.21343
64988302	chr14:64988302:G:A	2.21293e-07	-1.66433e-10	-1.19707	2.42077e-05	-1.66433e-10	-1.17894	7.91016e-05	-1.66433e-10	-1.17385
64988368	chr14:64988368:T:C	5.83913e-08	-1.51381	-1.01557	1.04142e-05	-1.0001	-1.02235	2.94804e-05	-1.13182	-1.02903
64988585	chr14:64988585:C:T	2.59499e-07	-1.0378	-2.72626e-10	3.25408e-05	-0.883111	-2.72626e-10	0.000125829	-0.709659	-2.72626e-10
64988914	chr14:64988914:G:A	5.87348e-08	-1.50058	-1.02295	1.06238e-05	-0.973728	-1.02879	3.00175e-05	-1.10687	-1.03593
64991019	chr14:64991019:G:C	2.27205e-07	-1.66433e-10	-1.1707	2.40092e-05	-1.66433e-10	-1.18717	7.78356e-05	-1.66433e-10	-1.18998
64991553	chr14:64991553:G:A	4.80416e-08	-1.49216	-1.23233	4.21321e-06	-1.72062	-1.20676	1.3334e-05	-1.75941	-1.19485
64991636	chr14:64991636:G:A	7.39324e-08	-1.05907	-1.23433	5.3552e-06	-1.46485	-1.22269	1.49717e-05	-1.61538	-1.22304
64992254	chr14:64992254:A:G	4.97359e-07	-1.66433e-10	-0.387244	5.07046e-05	-1.66433e-10	-0.43959	0.000163136	-1.66433e-10	-0.449998
64992413	chr14:64992413:T:A	3.14753e-07	-1.66433e-10	-0.844768	3.58097e-05	-1.66433e-10	-0.787387	0.000115762	-1.66433e-10	-0.793041
64992720	chr14:64992720:C:G	2.35672e-07	-1.66433e-10	-1.13412	2.6311e-05	-1.66433e-10	-1.09562	8.5484e-05	-1.66433e-10	-1.09625
64993071	chr14:64993071:C:T	3.04842e-07	-1.66433e-10	-0.876763	3.46028e-05	-1.66433e-10	-0.821671	0.000111884	-1.66433e-10	-0.827121
64993111	chr14:64993111:C:T	3.2013e-07	-1.66433e-10	-0.827827	3.64584e-05	-1.66433e-10	-0.769434	0.00011784	-1.66433e-10	-0.775256
64993520	chr14:64993520:G:A	2.81259e-07	-1.66433e-10	-0.957279	3.10715e-05	-1.66433e-10	-0.929317	0.000103847	-1.66433e-10	-0.901663
64993933	chr14:64993933:G:A	2.12714e-07	-1.66433e-10	-1.23661	2.37561e-05	-1.66433e-10	-1.19777	7.72209e-05	-1.66433e-10	-1.19791
64994194	chr14:64994194:G:T	4.74479e-08	-1.76068	-0.976246	5.27593e-06	-1.68017	-1.02228	1.7348e-05	-1.66607	-1.02503
64994655	chr14:64994655:A:C	4.92502e-08	-1.47312	-1.22652	4.26498e-06	-1.72117	-1.194	1.35274e-05	-1.75979	-1.18007
64994935	chr14:64994935:T:A	2.71182e-07	-1.66433e-10	-0.993764	2.75693e-05	-1.66433e-10	-1.0489	9.01284e-05	-1.66433e-10	-1.04335
64995277	chr14:64995277:A:G	5.77979e-08	-1.32725	-1.21235	4.5013e-06	-1.63391	-1.22733	1.3396e-05	-1.72291	-1.22671
64995280	chr14:64995280:T:G	4.06814e-07	-1.66433e-10	-0.5882	4.01274e-05	-1.66433e-10	-0.673548	0.000133382	-1.66433e-10	-0.651367
64995602	chr14:64995602:C:T	2.59763e-07	-1.66433e-10	-1.03678	2.68221e-05	-1.66433e-10	-1.07638	8.72596e-05	-1.66433e-10	-1.07569
64995903	chr14:64995903:C:T	2.96829e-07	-1.66433e-10	-0.903399	3.60625e-05	-1.66433e-10	-0.780354	0.000119602	-1.66433e-10	-0.760412
64995928	chr14:64995928:G:A	4.0736e-06	1.71573	-2.72626e-10	5.8224e-05	-0.301308	-2.72626e-10	0.000229167	-0.110129	-2.72626e-10
64996191	chr14:64996191:C:T	2.8199e-07	-1.66433e-10	-0.954685	2.70421e-05	-1.66433e-10	-1.06821	8.7603e-05	-1.66433e-10	-1.07177
64997286	chr14:64997286:A:G	4.6938e-08	-1.53535	-1.21238	4.9919e-06	-1.53621	-1.22158	1.91358e-05	-1.37206	-1.22096
64997372	chr14:64997372:A:G	1.2722e-07	-1.75064	-2.72626e-10	1.41848e-05	-1.71343	-2.72626e-10	4.6724e-05	-1.70032	-2.72626e-10
64997458	chr14:64997458:T:A	1.1899e-06	1.71689	-1.23182	2.68908e-05	0.152982	-1.2268	9.15184e-05	0.198875	-1.22692
64997584	chr14:64997584:T:C	6.51515e-06	3.33636	-1.15103	3.98674e-06	-1.76023	-1.2224	1.30019e-05	-1.75738	-1.2221
64998083	chr14:64998083:TA:T	4.28275e-08	-1.75636	-1.08302	4.9565e-06	-1.64583	-1.11907	1.63689e-05	-1.62913	-1.12006
64998219	chr14:64998219:A:G	6.06472e-08	-1.27531	-1.21617	4.62507e-06	-1.60441	-1.22971	1.35937e-05	-1.70582	-1.22915
64998322	chr14:64998322:G:A	7.3205e-06	3.46486	-1.16298	3.9679e-06	-1.75776	-1.22961	1.29798e-05	-1.753	-1.22818
64998341	chr14:64998341:A:G	2.93794e-07	-1.66433e-10	-0.913676	2.99687e-05	-1.66433e-10	-0.965453	9.75418e-05	-1.66433e-10	-0.9643
64998453	chr14:64998453:CA:C	0.000298253	7.19762	-1.18848	4.99816e-06	-1.52096	-1.23558	1.84091e-05	-1.39532	-1.23642
64998657	chr14:64998657:C:T	2.31326e-07	-1.66433e-10	-1.15273	2.57679e-05	-1.66433e-10	-1.11648	8.36823e-05	-1.66433e-10	-1.11755
64998773	chr14:64998773:A:G	1.25973e-06	1.77153	-1.22944	2.81266e-05	0.194684	-1.22357	9.55707e-05	0.239034	-1.22375
64999207	chr14:64999207:G:T	4.53793e-08	-1.55957	-1.22193	4.83754e-06	-1.56027	-1.22893	1.83997e-05	-1.40373	-1.22852
64999210	chr14:64999210:T:C	4.55928e-08	-1.55463	-1.22217	4.86023e-06	-1.55539	-1.22913	1.85165e-05	-1.3972	-1.22871
64999446	chr14:64999446:A:G	4.99092e-08	-1.45913	-1.22722	4.28115e-06	-1.71596	-1.19543	1.35204e-05	-1.75878	-1.1816
64999607	chr14:64999607:A:G	5.09801e-07	-0.362534	-2.72626e-10	2.69071e-05	-1.07321	-2.72626e-10	8.37847e-05	-1.11633	-2.72626e-10
64999675	chr14:64999675:T:C	4.58534e-07	-1.66433e-10	-0.468521	4.69498e-05	-1.66433e-10	-0.516529	0.000151249	-1.66433e-10	-0.525655
64999687	chr14:64999687:C:A	3.12327e-07	-1.66433e-10	-0.852505	3.12874e-05	-1.66433e-10	-0.922391	0.000102417	-1.66433e-10	-0.915526
64999957	chr14:64999957:G:A	3.67537e-08	-1.75492	-1.2374	4.46664e-06	-1.63795	-1.23102	1.47594e-05	-1.61971	-1.23299
65000559	chr14:65000559:G:A	2.37481e-07	-1.66433e-10	-1.12647	2.45499e-05	-1.66433e-10	-1.1649	8.04339e-05	-1.66433e-10	-1.15714
65000572	chr14:65000572:G:A	1.29845e-07	-1.73021	-2.72626e-10	1.43514e-05	-1.70176	-2.72626e-10	4.67297e-05	-1.7002	-2.72626e-10
65000863	chr14:65000863:G:A	2.12566e-07	-1.66433e-10	-1.2373	2.28328e-05	-1.66433e-10	-1.23741	7.42333e-05	-1.66433e-10	-1.23737
65001226	chr14:65001226:A:T	2.92734e-07	-1.66433e-10	-0.917291	2.98751e-05	-1.66433e-10	-0.968583	9.72299e-05	-1.66433e-10	-0.967503
65002296	chr14:65002296:T:G	4.06601e-08	-1.71579	-1.17552	5.14022e-06	-1.52445	-1.20406	1.72045e-05	-1.5002	-1.19922
65002335	chr14:65002335:G:A	1.00571e-06	1.51416	-1.19726	2.43364e-05	0.0113144	-1.18495	8.2687e-05	0.0556475	-1.18517
65002469	chr14:65002469:C:T	2.49504e-07	-1.66433e-10	-1.07708	2.46074e-05	-1.66433e-10	-1.16256	7.99003e-05	-1.66433e-10	-1.1638
65002483	chr14:65002483:C:T	7.16238e-08	-1.08835	-1.23677	5.20845e-06	-1.48494	-1.23038	1.46413e-05	-1.62995	-1.23078
65002721	chr14:65002721:G:A	7.54846e-07	-1.66433e-10	0.029958	7.78632e-05	-1.66433e-10	-0.0106533	0.000250486	-1.66433e-10	-0.0211766
65002931	chr14:65002931:A:G	3.41701e-07	-0.76262	-2.72626e-10	1.67878e-05	-1.54495	-2.72626e-10	5.50048e-05	-1.53716	-2.72626e-10
65003549	chr14:65003549:T:C	1.72891e-07	-1.44389	-2.72626e-10	1.37854e-05	-1.742	-2.72626e-10	4.42022e-05	-1.75581	-2.72626e-10
65003831	chr14:65003831:A:G	2.33294e-07	-1.66433e-10	-1.14426	2.4209e-05	-1.66433e-10	-1.17888	7.92375e-05	-1.66433e-10	-1.17213
65003928	chr14:65003928:C:T	2.76667e-07	-1.66433e-10	-0.97374	3.01512e-05	-1.66433e-10	-0.959382	9.90171e-05	-1.66433e-10	-0.949288
65004053	chr14:65004053:C:T	3.03229e-07	-1.66433e-10	-0.882069	3.43002e-05	-1.66433e-10	-0.830456	0.000111036	-1.66433e-10	-0.834723
65004113	chr14:65004113:A:G	1.46138e-05	4.21927	-1.22611	4.99543e-06	-1.58035	-1.17673	1.64399e-05	-1.57092	-1.17396
65004468	chr14:65004468:C:T	2.30005e-07	-1.66433e-10	-1.15846	2.49194e-05	-1.66433e-10	-1.14996	8.07505e-05	-1.66433e-10	-1.15322
65004533	chr14:65004533:A:G	2.15804e-07	-1.66433e-10	-1.22219	2.28842e-05	-1.66433e-10	-1.23516	7.45552e-05	-1.66433e-10	-1.23304
65005202	chr14:65005202:G:A	1.74243e-07	-0.47818	-0.957923	5.12545e-06	-1.62374	-1.10765	1.47323e-05	-1.72355	-1.13099
65005756	chr14:65005756:C:T	2.24123e-07	-1.66433e-10	-1.18436	2.43674e-05	-1.66433e-10	-1.17236	7.93659e-05	-1.66433e-10	-1.17051
65005939	chr14:65005939:C:T	2.26031e-07	-1.66433e-10	-1.17588	2.44155e-05	-1.66433e-10	-1.17039	7.94167e-05	-1.66433e-10	-1.16987
65006478	chr14:65006478:G:A	2.86198e-05	3.88577	-0.220472	7.18127e-06	-1.75445	-0.639682	2.33882e-05	-1.75008	-0.642275
65006639	chr14:65006639:G:C	3.14998e-07	-1.66433e-10	-0.84399	3.56873e-05	-1.66433e-10	-0.790811	0.000115479	-1.66433e-10	-0.79549
65006845	chr14:65006845:A:T	1.15721e-07	-0.87112	-0.97425	4.58638e-06	-1.72324	-1.11927	1.40473e-05	-1.76072	-1.14143
65006921	chr14:65006921:G:C	2.12862e-07	-1.66433e-10	-1.23591	2.57897e-05	-1.66433e-10	-1.11563	8.49115e-05	-1.66433e-10	-1.10297
65007028	chr14:65007028:A:G	4.86907e-07	-1.66433e-10	-0.408482	4.81688e-05	-1.66433e-10	-0.490896	0.000156933	-1.66433e-10	-0.488763
65007157	chr14:65007157:G:C	2.32858e-05	3.7466	-0.287559	6.85281e-06	-1.75042	-0.690532	2.23587e-05	-1.74472	-0.692651
65007653	chr14:65007653:G:C	7.47752e-06	-1.66433e-10	2.3231	0.000955187	-1.66433e-10	2.4963	0.00356718	-1.66433e-10	2.63495
65007855	chr14:65007855:A:G	2.24102e-07	-1.66433e-10	-1.18446	2.42341e-05	-1.66433e-10	-1.17785	7.88125e-05	-1.66433e-10	-1.17751
65008426	chr14:65008426:T:C	2.3227e-07	-1.66433e-10	-1.14866	2.41028e-05	-1.66433e-10	-1.18328	7.88761e-05	-1.66433e-10	-1.1767
65008670	chr14:65008670:A:G	2.90063e-07	-1.66433e-10	-0.926459	3.77397e-05	-1.66433e-10	-0.734893	0.000124726	-1.66433e-10	-0.718463
65008693	chr14:65008693:A:G	0.0108882	9.84783	-0.241194	7.3611e-06	-1.33114	-1.03826	2.74706e-05	-1.18961	-1.04186
65008990	chr14:65008990:C:A	1.13451e-07	-0.859414	-1.00577	4.50268e-06	-1.72083	-1.14011	1.37902e-05	-1.76059	-1.16003
65009189	chr14:65009189:TA:T	4.21963e-07	-1.66433e-10	-0.551638	4.65036e-05	-1.66433e-10	-0.526077	0.000152359	-1.66433e-10	-0.518342
65009353	chr14:65009353:C:CTGGCGCT	2.42171e-07	-1.66433e-10	-1.10691	2.60149e-05	-1.66433e-10	-1.10694	8.47875e-05	-1.66433e-10	-1.10443
65009355	chr14:65009355:A:C	2.41977e-07	-1.66433e-10	-1.10771	2.59946e-05	-1.66433e-10	-1.10772	8.47205e-05	-1.66433e-10	-1.10522
65009411	chr14:65009411:C:T	2.31086e-07	-1.66433e-10	-1.15377	2.43073e-05	-1.66433e-10	-1.17483	7.86413e-05	-1.66433e-10	-1.17968
65009893	chr14:65009893:G:A	3.40412e-07	-1.66433e-10	-0.7664	3.87547e-05	-1.66433e-10	-0.708354	0.000125306	-1.66433e-10	-0.713824
65010636	chr14:65010636:C:T	2.67426e-07	-1.66433e-10	-1.00771	2.71014e-05	-1.66433e-10	-1.06602	8.83265e-05	-1.66433e-10	-1.06354
65010662	chr14:65010662:C:A	2.37137e-07	-1.66433e-10	-1.12792	2.51319e-05	-1.66433e-10	-1.14147	8.16959e-05	-1.66433e-10	-1.14158
65010672	chr14:65010672:A:G	2.18641e-07	-1.66433e-10	-1.20912	2.55835e-05	-1.66433e-10	-1.12366	8.3952e-05	-1.66433e-10	-1.11434
65010681	chr14:65010681:A:G	2.42545e-07	-1.66433e-10	-1.10537	2.40348e-05	-1.66433e-10	-1.1861	7.81226e-05	-1.66433e-10	-1.1863
65010912	chr14:65010912:T:G	2.46513e-07	-1.66433e-10	-1.08914	2.64845e-05	-1.66433e-10	-1.08905	8.63372e-05	-1.66433e-10	-1.08632
65011018	chr14:65011018:T:C	2.451e-07	-1.66433e-10	-1.09489	2.63028e-05	-1.66433e-10	-1.09593	8.57267e-05	-1.66433e-10	-1.09342
65011024	chr14:65011024:CCCTT:C	3.76666e-05	5.13028	-1.19031	7.44846e-05	1.17087	-1.22588	0.000330473	1.48116	-1.22522
65011193	chr14:65011193:C:G	3.89646e-07	-1.66433e-10	-0.631316	4.46665e-05	-1.66433e-10	-0.566382	0.00014445	-1.66433e-10	-0.57165
65011237	chr14:65011237:G:A	6.77004e-06	3.45985	-1.23615	2.49873e-05	0.0382936	-1.18553	9.82345e-05	0.224689	-1.18191
65011457	chr14:65011457:G:A	2.42963e-07	-1.66433e-10	-1.10365	2.6075e-05	-1.66433e-10	-1.10463	8.496e-05	-1.66433e-10	-1.1024
65011471	chr14:65011471:A:C	2.85329e-07	-1.66433e-10	-0.942911	3.21371e-05	-1.66433e-10	-0.895595	0.00010412	-1.66433e-10	-0.899039
65011637	chr14:65011637:A:C	3.88282e-08	-1.70726	-1.23015	5.22418e-06	-1.47598	-1.23633	1.67581e-05	-1.49012	-1.23558
65011903	chr14:65011903:C:T	2.83712e-07	-1.66433e-10	-0.948597	2.85993e-05	-1.66433e-10	-1.01223	9.32075e-05	-1.66433e-10	-1.00975
65012065	chr14:65012065:C:T	2.20721e-07	-1.66433e-10	-1.19966	2.35205e-05	-1.66433e-10	-1.20773	7.64739e-05	-1.66433e-10	-1.20763
65012138	chr14:65012138:CT:C	5.66618e-07	-1.66433e-10	-0.256869	6.29674e-05	-1.66433e-10	-0.22299	0.000206367	-1.66433e-10	-0.214925
65012253	chr14:65012253:C:T	2.53141e-07	-1.66433e-10	-1.06261	2.72083e-05	-1.66433e-10	-1.06208	8.87024e-05	-1.66433e-10	-1.05929
65012397	chr14:65012397:C:A	1.64168e-07	-1.49567	-2.72626e-10	1.35629e-05	-1.75827	-2.72626e-10	4.46253e-05	-1.74628	-2.72626e-10
65012583	chr14:65012583:C:T	2.31139e-07	-1.66433e-10	-1.15354	2.43122e-05	-1.66433e-10	-1.17463	7.86565e-05	-1.66433e-10	-1.17949
65012628	chr14:65012628:A:T	2.48672e-07	-1.66433e-10	-1.08042	2.67276e-05	-1.66433e-10	-1.07991	8.71227e-05	-1.66433e-10	-1.07726
65012642	chr14:65012642:A:G	2.4832e-07	-1.66433e-10	-1.08184	2.669e-05	-1.66433e-10	-1.08132	8.69987e-05	-1.66433e-10	-1.07869
65012733	chr14:65012733:C:G	1.27068e-07	-1.75183	-2.72626e-10	1.40983e-05	-1.71956	-2.72626e-10	4.75192e-05	-1.68345	-2.72626e-10
65012950	chr14:65012950:G:A	2.51508e-07	-1.66433e-10	-1.06908	2.70316e-05	-1.66433e-10	-1.0686	8.81171e-05	-1.66433e-10	-1.06591
65013001	chr14:65013001:C:T	2.48654e-07	-1.66433e-10	-1.08049	2.67253e-05	-1.66433e-10	-1.07999	8.71151e-05	-1.66433e-10	-1.07735
65013248	chr14:65013248:T:C	2.4838e-07	-1.66433e-10	-1.08159	2.6696e-05	-1.66433e-10	-1.08109	8.70169e-05	-1.66433e-10	-1.07848
65013405	chr14:65013405:C:T	2.60404e-07	-1.66433e-10	-1.03432	2.99573e-05	-1.66433e-10	-0.965832	9.5222e-05	-1.66433e-10	-0.98837
65013441	chr14:65013441:C:T	3.88687e-08	-1.69917	-1.2372	5.34068e-06	-1.45759	-1.23266	1.70905e-05	-1.47218	-1.23388
65013479	chr14:65013479:C:T	5.32429e-06	3.22028	-1.2368	2.2153e-05	-0.118316	-1.14932	8.59938e-05	0.0547663	-1.14507
65013490	chr14:65013490:T:C	0.00428605	9.15851	-0.484185	6.41e-06	-1.42091	-1.08684	2.39201e-05	-1.28172	-1.08814
65013737	chr14:65013737:A:G	2.6401e-07	-1.66433e-10	-1.02057	2.83815e-05	-1.66433e-10	-1.01987	9.25508e-05	-1.66433e-10	-1.01682
65014300	chr14:65014300:G:A	9.67438e-08	-0.993015	-1.03147	1.80261e-05	-0.319421	-1.15436	5.42056e-05	-0.396574	-1.15522
65014434	chr14:65014434:G:T	2.74102e-07	-1.66433e-10	-0.983055	3.10343e-05	-1.66433e-10	-0.930515	9.82933e-05	-1.66433e-10	-0.956625
65014494	chr14:65014494:C:T	0.00687651	9.70327	-0.556206	6.25105e-06	-1.36533	-1.16753	2.3269e-05	-1.22797	-1.16949
65014717	chr14:65014717:G:A	2.30718e-07	-1.66433e-10	-1.15536	2.39722e-05	-1.66433e-10	-1.18871	7.84483e-05	-1.66433e-10	-1.18214
65014826	chr14:65014826:G:A	2.22947e-07	-0.410948	-0.778674	6.03613e-06	-1.6761	-0.891746	1.8256e-05	-1.72745	-0.912637
65014933	chr14:65014933:A:G	1.2887e-07	-1.73775	-2.72626e-10	2.00517e-05	-1.36729	-2.72626e-10	6.68845e-05	-1.34161	-2.72626e-10
65015002	chr14:65015002:G:T	3.39212e-07	-0.769929	-2.72626e-10	2.26038e-05	-1.24749	-2.72626e-10	6.33383e-05	-1.39609	-2.72626e-10
65015303	chr14:65015303:A:G	2.54363e-07	-1.66433e-10	-1.05779	2.73457e-05	-1.66433e-10	-1.05705	8.91412e-05	-1.66433e-10	-1.05436
65015392	chr14:65015392:C:T	2.7125e-07	-1.66433e-10	-0.993515	2.74351e-05	-1.66433e-10	-1.05378	8.94247e-05	-1.66433e-10	-1.05118
65015417	chr14:65015417:T:C	2.37154e-07	-1.66433e-10	-1.12785	2.50663e-05	-1.66433e-10	-1.14408	8.15843e-05	-1.66433e-10	-1.14294
65016006	chr14:65016006:C:G	2.21573e-07	-1.66433e-10	-1.1958	2.35744e-05	-1.66433e-10	-1.20545	7.66969e-05	-1.66433e-10	-1.20472
65016073	chr14:65016073:C:T	2.13274e-07	-1.66433e-10	-1.23398	2.36288e-05	-1.66433e-10	-1.20314	7.66639e-05	-1.66433e-10	-1.20515
65016764	chr14:65016764:C:T	2.94253e-05	4.91312	-1.22007	6.83014e-05	1.03228	-1.17395	0.000298488	1.32727	-1.17312
65017083	chr14:65017083:T:C	2.60534e-06	-0.846161	2.11493	0.000127352	-1.67193	2.15328	0.000367943	-1.71681	2.08016
65017169	chr14:65017169:T:C	2.29723e-05	4.01043	-0.564943	5.55114e-06	-1.75688	-0.894722	1.80775e-05	-1.7534	-0.896514
65017508	chr14:65017508:T:C	2.12514e-07	-1.66433e-10	-1.23755	2.28545e-05	-1.66433e-10	-1.23646	7.43341e-05	-1.66433e-10	-1.23601
65017736	chr14:65017736:A:G	0.0117563	10.0314	-0.348086	7.02397e-06	-1.30992	-1.10636	2.64317e-05	-1.16284	-1.10718
65017757	chr14:65017757:A:G	3.27856e-07	-1.66433e-10	-0.803982	3.73071e-05	-1.66433e-10	-0.746424	0.00012071	-1.66433e-10	-0.751186
65017928	chr14:65017928:C:T	2.45379e-07	-1.66433e-10	-1.09375	2.51304e-05	-1.66433e-10	-1.14153	8.18897e-05	-1.66433e-10	-1.13921
65018180	chr14:65018180:A:T	2.63123e-07	-1.66433e-10	-1.02393	2.97456e-05	-1.66433e-10	-0.972926	9.67358e-05	-1.66433e-10	-0.972598
65018369	chr14:65018369:A:G	3.2188e-07	-1.66433e-10	-0.822375	3.6582e-05	-1.66433e-10	-0.766049	0.000118376	-1.66433e-10	-0.770716
65018718	chr14:65018718:G:A	2.12753e-07	-1.66433e-10	-1.23642	2.29749e-05	-1.66433e-10	-1.2312	7.46552e-05	-1.66433e-10	-1.2317
65018881	chr14:65018881:T:C	2.68434e-07	-1.66433e-10	-1.00395	2.89279e-05	-1.66433e-10	-1.0008	9.36062e-05	-1.66433e-10	-1.00548
65018900	chr14:65018900:C:T	8.32112e-06	-1.66433e-10	2.43	0.00106383	-1.66433e-10	2.60402	0.00398371	-1.66433e-10	2.74539
65018923	chr14:65018923:C:T	1.72092e-07	-1.44853	-2.72626e-10	1.35297e-05	-1.76072	-2.72626e-10	4.50505e-05	-1.7368	-2.72626e-10
65019097	chr14:65019097:C:T	0.000292137	6.1538	-0.165381	0.000395939	1.88866	-0.273004	0.00183378	2.24689	-0.277332
65019236	chr14:65019236:C:T	2.65291e-07	-1.66433e-10	-1.01573	3.0019e-05	-1.66433e-10	-0.963776	9.76231e-05	-1.66433e-10	-0.963467
65019312	chr14:65019312:C:A	2.53835e-05	4.78219	-1.23689	6.89511e-05	1.0249	-1.15711	0.000278387	1.2351	-1.15067
65019630	chr14:65019630:G:A	2.15604e-07	-1.66433e-10	-1.22311	2.34706e-05	-1.66433e-10	-1.20986	7.62324e-05	-1.66433e-10	-1.21079
65019981	chr14:65019981:A:G	1.1815e-07	-0.859633	-0.964966	4.61919e-06	-1.72218	-1.11321	1.41245e-05	-1.76071	-1.13595
65020221	chr14:65020221:G:A	2.21467e-07	-1.66433e-10	-1.19628	3.11045e-05	-1.66433e-10	-0.928254	0.000102913	-1.66433e-10	-0.910694
65020976	chr14:65020976:T:C	0.645614	13.8077	-0.118583	8.79389e-06	-1.12866	-1.06289	2.88899e-05	-1.10994	-1.07115
65021078	chr14:65021078:T:C	2.28601e-05	3.86561	-0.425021	6.17354e-06	-1.75169	-0.793644	2.01197e-05	-1.74638	-0.796497
65021742	chr14:65021742:T:C	8.21861e-07	-1.66433e-10	0.115016	0.000102227	-1.66433e-10	0.261585	0.000331343	-1.66433e-10	0.258573
65021749	chr14:65021749:G:A	2.40331e-07	-1.66433e-10	-1.11454	2.47102e-05	-1.66433e-10	-1.15839	8.05031e-05	-1.66433e-10	-1.15629
65022206	chr14:65022206:C:T	3.20494e-07	-1.66433e-10	-0.826691	3.69924e-05	-1.66433e-10	-0.754894	0.000120457	-1.66433e-10	-0.753287
65023001	chr14:65023001:T:C	3.40913e-06	1.53766	-2.72626e-10	4.24275e-05	-0.61781	-2.72626e-10	0.000172073	-0.39666	-2.72626e-10
65023169	chr14:65023169:C:T	1.1997e-07	-0.8522	-0.957117	4.65242e-06	-1.72031	-1.1079	1.41951e-05	-1.76054	-1.13114
65023300	chr14:65023300:C:G	0.00926523	9.9402	-0.494975	6.56818e-06	-1.32621	-1.15716	2.46631e-05	-1.18159	-1.15768
65023860	chr14:65023860:G:A	3.19453e-07	-1.66433e-10	-0.829947	3.63223e-05	-1.66433e-10	-0.773175	0.000117509	-1.66433e-10	-0.778069
65024009	chr14:65024009:G:A	1.24571e-05	2.83349	-2.72626e-10	0.000124202	0.456305	-2.72626e-10	0.000473819	0.616244	-2.72626e-10
65024230	chr14:65024230:T:C	0.00523654	9.63049	-0.755878	5.86325e-06	-1.37636	-1.22054	2.18097e-05	-1.241	-1.22123
65024537	chr14:65024537:A:G	2.12088e-05	4.02097	-0.655351	5.26044e-06	-1.7596	-0.945797	1.71312e-05	-1.75682	-0.946859
65024565	chr14:65024565:A:G	1.29079e-05	4.03655	-1.16751	4.76452e-05	0.591269	-1.09309	0.000204195	0.867287	-1.09279
65025086	chr14:65025086:C:T	3.31284e-07	-1.66433e-10	-0.793578	3.7765e-05	-1.66433e-10	-0.734224	0.000122156	-1.66433e-10	-0.739282
65025636	chr14:65025636:G:A	6.84536e-06	-1.66433e-10	2.23477	0.000872938	-1.66433e-10	2.40626	0.0032528	-1.66433e-10	2.54269
65025757	chr14:65025757:A:G	2.30662e-07	-1.66433e-10	-1.1556	2.39727e-05	-1.66433e-10	-1.18869	7.84357e-05	-1.66433e-10	-1.1823
65026394	chr14:65026394:G:A	1.29668e-07	-1.73158	-2.72626e-10	1.76855e-05	-1.49286	-2.72626e-10	5.98211e-05	-1.45322	-2.72626e-10
65027205	chr14:65027205:T:C	2.63553e-07	-1.66433e-10	-1.0223	2.71657e-05	-1.66433e-10	-1.06365	8.83563e-05	-1.66433e-10	-1.0632
65028187	chr14:65028187:T:C	5.62668e-07	-1.66433e-10	-0.263866	5.72615e-05	-1.66433e-10	-0.317979	0.000183828	-1.66433e-10	-0.330582
65028908	chr14:65028908:CTAAGAT:C	2.43492e-07	-1.66433e-10	-1.10147	2.49776e-05	-1.66433e-10	-1.14763	8.13799e-05	-1.66433e-10	-1.14545
65029098	chr14:65029098:A:G	2.96552e-05	4.13138	-0.430542	6.96056e-06	-1.76035	-0.664996	2.27133e-05	-1.75922	-0.662406
65029420	chr14:65029420:G:C	4.05992e-06	1.71236	-2.72626e-10	0.000106479	0.30234	-2.72626e-10	0.000308788	0.188072	-2.72626e-10
65030003	chr14:65030003:C:CTG	2.13037e-07	-1.66433e-10	-1.23509	2.30359e-05	-1.66433e-10	-1.22855	7.48525e-05	-1.66433e-10	-1.22906
65030145	chr14:65030145:G:A	2.74558e-07	-1.66433e-10	-0.981392	3.08244e-05	-1.66433e-10	-0.9373	9.97696e-05	-1.66433e-10	-0.941718
65031004	chr14:65031004:C:T	9.55696e-06	2.56847	-2.72626e-10	0.000102996	0.269079	-2.72626e-10	0.000392969	0.42915	-2.72626e-10
65031467	chr14:65031467:G:A	3.98672e-06	2.51549	-0.821319	4.05611e-05	0.181364	-0.844162	0.000176383	0.462501	-0.834421
65031695	chr14:65031695:T:C	4.16471e-08	-1.70986	-1.15747	5.32193e-06	-1.69843	-0.995345	1.87771e-05	-1.61415	-0.997793
65031778	chr14:65031778:A:G	6.67063e-07	-1.66433e-10	-0.0936712	7.54591e-05	-1.66433e-10	-0.0420156	0.000245925	-1.66433e-10	-0.0395544
65031900	chr14:65031900:G:A	5.48988e-07	-1.66433e-10	-0.288479	5.39493e-05	-1.66433e-10	-0.377562	0.000175714	-1.66433e-10	-0.375723
65032732	chr14:65032732:G:A	1.45575e-05	4.19198	-1.20267	4.6681e-05	0.511974	-1.03424	0.000186201	0.711579	-1.02934
65032736	chr14:65032736:A:G	5.37821e-07	-1.66433e-10	-0.309029	5.29037e-05	-1.66433e-10	-0.397133	0.000172377	-1.66433e-10	-0.394897
65032745	chr14:65032745:C:T	1.43358e-05	4.18741	-1.21345	4.53567e-05	0.51035	-1.0614	0.000180925	0.710063	-1.05656
65032903	chr14:65032903:G:A	2.56161e-07	-1.66433e-10	-1.05075	2.6223e-05	-1.66433e-10	-1.09897	8.62117e-05	-1.66433e-10	-1.08778
65033000	chr14:65033000:C:T	2.06201e-07	-1.2677	-2.72626e-10	1.70144e-05	-1.53154	-2.72626e-10	5.30474e-05	-1.5734	-2.72626e-10
65033038	chr14:65033038:C:T	7.89592e-07	1.30557	-1.23061	4.31989e-06	-1.75125	-1.15113	1.37501e-05	-1.76047	-1.16306
65033191	chr14:65033191:T:G	0.000121228	4.69613	0.412744	1.19178e-05	-1.75219	-0.13539	3.86231e-05	-1.75594	-0.13479
65033315	chr14:65033315:G:A	4.90997e-07	-1.66433e-10	-0.400117	5.02408e-05	-1.66433e-10	-0.44878	0.00016162	-1.66433e-10	-0.459335
65033358	chr14:65033358:G:A	9.31107e-07	-1.66433e-10	0.239818	5.9926e-05	-1.66433e-10	-0.272496	0.000197228	-1.66433e-10	-0.260222
65033431	chr14:65033431:G:A	0.000513178	6.78381	-0.231988	0.000608005	2.3806	-0.336019	0.00291022	2.7726	-0.341195
65033598	chr14:65033598:CTG:C	8.76349e-07	0.179209	-2.72626e-10	2.30698e-05	-1.22708	-2.72626e-10	8.67778e-05	-1.08123	-2.72626e-10
65033679	chr14:65033679:C:A	0.000174057	5.31692	0.15366	1.00477e-05	-1.71473	-0.343537	3.23968e-05	-1.72457	-0.341955
65033745	chr14:65033745:T:A	4.73409e-07	-1.66433e-10	-0.436595	5.45114e-05	-1.66433e-10	-0.367197	0.000176149	-1.66433e-10	-0.373253
65034017	chr14:65034017:A:G	0.000121352	5.01052	0.0993764	1.12711e-05	-1.73397	-0.209394	3.66343e-05	-1.73948	-0.204115
65034462	chr14:65034462:TTGGCAA:T	2.93523e-07	-1.66433e-10	-0.9146	3.35746e-05	-1.66433e-10	-0.851838	0.000109459	-1.66433e-10	-0.849027
65034598	chr14:65034598:G:A	3.14643e-07	-1.66433e-10	-0.845118	3.49285e-05	-1.66433e-10	-0.812305	0.000117021	-1.66433e-10	-0.782229
65034811	chr14:65034811:C:T	2.12809e-07	-1.66433e-10	-1.23616	2.29756e-05	-1.66433e-10	-1.23117	7.46808e-05	-1.66433e-10	-1.23136
65035294	chr14:65035294:G:A	6.70555e-07	0.773228	-0.861678	7.6701e-06	-1.27078	-1.05749	2.10911e-05	-1.42058	-1.07515
65035363	chr14:65035363:C:T	3.83623e-08	-1.71953	-1.22995	5.0303e-06	-1.514	-1.23613	1.61811e-05	-1.52556	-1.23517
65035402	chr14:65035402:G:C	3.86474e-07	0.26573	-0.905221	7.46887e-06	-1.28299	-1.07187	1.90202e-05	-1.50106	-1.09802
65035521	chr14:65035521:G:A	0.000101038	4.93261	-0.00591452	1.02771e-05	-1.73529	-0.3004	3.3405e-05	-1.74145	-0.294431
65036687	chr14:65036687:C:T	4.46361e-08	-1.69885	-1.09916	5.83347e-06	-1.47197	-1.13003	1.8886e-05	-1.48405	-1.1221
65036699	chr14:65036699:ATTC:A	6.14943e-07	1.05452	-1.22955	4.42358e-06	-1.73168	-1.14698	1.39126e-05	-1.75205	-1.15973
65037077	chr14:65037077:C:A	2.16386e-07	-1.66433e-10	-1.21949	2.37173e-05	-1.66433e-10	-1.1994	7.71612e-05	-1.66433e-10	-1.19868
65037676	chr14:65037676:C:T	5.08595e-07	-1.66433e-10	-0.364904	5.67985e-05	-1.66433e-10	-0.326097	0.000184921	-1.66433e-10	-0.324651
65037704	chr14:65037704:T:C	2.28738e-07	-1.66433e-10	-1.16398	2.47538e-05	-1.66433e-10	-1.15663	8.05082e-05	-1.66433e-10	-1.15622
65037738	chr14:65037738:TTTA:T	1.48593e-07	-1.59534	-2.72626e-10	1.36552e-05	-1.75149	-2.72626e-10	4.46468e-05	-1.7458	-2.72626e-10
65037882	chr14:65037882:C:T	3.20089e-07	-1.66433e-10	-0.827957	3.4798e-05	-1.66433e-10	-0.816048	0.000113529	-1.66433e-10	-0.812524
65037883	chr14:65037883:G:A	4.95789e-07	-0.390405	-2.72626e-10	2.60631e-05	-1.10509	-2.72626e-10	9.09109e-05	-1.0347	-2.72626e-10
65038054	chr14:65038054:C:T	2.68719e-07	-1.66433e-10	-1.00289	2.72474e-05	-1.66433e-10	-1.06065	8.96508e-05	-1.66433e-10	-1.04866
65038927	chr14:65038927:T:C	5.65964e-07	0.690302	-0.948326	7.12206e-06	-1.28788	-1.11453	1.96418e-05	-1.43764	-1.12928
65039336	chr14:65039336:G:A	0.000101133	6.16513	-1.23749	0.000165032	1.96167	-1.22113	0.000742176	2.28681	-1.22181
65039346	chr14:65039346:T:A	5.24278e-07	-1.66433e-10	-0.334534	5.84362e-05	-1.66433e-10	-0.29767	0.000190477	-1.66433e-10	-0.295047
65039791	chr14:65039791:T:A	6.07341e-06	2.11512	-2.72626e-10	3.51066e-05	-0.807217	-2.72626e-10	0.000141349	-0.593351	-2.72626e-10
65039931	chr14:65039931:G:A	3.07063e-07	0.076407	-0.945909	6.73073e-06	-1.35969	-1.09924	1.75227e-05	-1.55786	-1.12323
65039999	chr14:65039999:G:T	2.22552e-07	-1.66433e-10	-1.19139	2.43956e-05	-1.66433e-10	-1.17121	7.90978e-05	-1.66433e-10	-1.1739
65040011	chr14:65040011:A:G	5.40809e-07	0.586379	-0.889868	7.04037e-06	-1.3384	-1.07555	1.96048e-05	-1.47602	-1.09279
65040043	chr14:65040043:G:A	2.53968e-07	-1.66433e-10	-1.05935	2.58748e-05	-1.66433e-10	-1.11234	8.42616e-05	-1.66433e-10	-1.11066
65040083	chr14:65040083:A:T	8.82144e-07	0.1858	-2.72626e-10	1.90714e-05	-1.41742	-2.72626e-10	8.92867e-05	-1.05273	-2.72626e-10
65040208	chr14:65040208:C:T	4.53064e-07	0.416699	-0.897222	6.53104e-06	-1.40733	-1.08171	1.84055e-05	-1.53343	-1.0985
65040210	chr14:65040210:A:G	1.13383e-05	3.92101	-1.18163	4.24478e-05	0.3693	-0.98663	0.000165243	0.546491	-0.983656
65040224	chr14:65040224:T:G	4.94847e-07	-1.66433e-10	-0.392307	5.52316e-05	-1.66433e-10	-0.354071	0.000179811	-1.66433e-10	-0.352675
65040552	chr14:65040552:TG:T	2.6587e-07	-1.66433e-10	-1.01355	2.77001e-05	-1.66433e-10	-1.04417	9.03454e-05	-1.66433e-10	-1.04094
65040936	chr14:65040936:C:T	4.68576e-07	0.479875	-0.926731	6.57114e-06	-1.38234	-1.10058	1.84404e-05	-1.51376	-1.11628
65041137	chr14:65041137:C:T	4.72658e-07	-1.66433e-10	-0.438183	4.6821e-05	-1.66433e-10	-0.519274	0.000152225	-1.66433e-10	-0.519222
65042268	chr14:65042268:C:T	1.43781e-07	-1.62827	-2.72626e-10	2.44628e-05	-1.16845	-2.72626e-10	7.88871e-05	-1.17656	-2.72626e-10
65042828	chr14:65042828:T:A	3.95299e-08	-1.72181	-1.19769	5.12776e-06	-1.51748	-1.21345	1.6542e-05	-1.52904	-1.20964
65042901	chr14:65042901:A:G	3.95851e-07	-0.615517	-2.72626e-10	1.79938e-05	-1.47558	-2.72626e-10	6.06837e-05	-1.43891	-2.72626e-10
65043160	chr14:65043160:C:T	8.96989e-05	4.09758	0.710075	1.52512e-05	-1.7609	0.119953	4.9964e-05	-1.75988	0.1266
65043307	chr14:65043307:G:A	4.57586e-07	0.501314	-0.971904	6.43537e-06	-1.37384	-1.12995	1.80677e-05	-1.50666	-1.14379
65043618	chr14:65043618:C:T	4.43583e-07	-1.66433e-10	-0.50167	4.91037e-05	-1.66433e-10	-0.471671	0.000160009	-1.66433e-10	-0.46935
65043641	chr14:65043641:T:C	2.34444e-07	-1.66433e-10	-1.13934	2.35292e-05	-1.66433e-10	-1.20737	7.64709e-05	-1.66433e-10	-1.20767
65043668	chr14:65043668:A:G	0.000108103	4.3128	0.68148	1.49084e-05	-1.75992	0.0962449	4.87064e-05	-1.7609	0.102133
65043715	chr14:65043715:G:A	2.96015e-07	-1.66433e-10	-0.906145	3.21268e-05	-1.66433e-10	-0.895915	0.000104858	-1.66433e-10	-0.891971
65044248	chr14:65044248:T:C	5.47798e-07	-1.66433e-10	-0.290648	6.10615e-05	-1.66433e-10	-0.253726	0.000199287	-1.66433e-10	-0.249834
65044457	chr14:65044457:G:A	2.76569e-07	-1.66433e-10	-0.974093	3.14388e-05	-1.66433e-10	-0.917564	0.000102242	-1.66433e-10	-0.917235
65044525	chr14:65044525:T:C	5.16479e-08	-1.42455	-1.22756	3.95887e-06	-1.76027	-1.22938	1.30368e-05	-1.74596	-1.23084
65044588	chr14:65044588:C:T	4.26099e-07	-1.66433e-10	-0.541884	4.37603e-05	-1.66433e-10	-0.58688	0.000140745	-1.66433e-10	-0.597632
65044703	chr14:65044703:G:T	1.44502e-07	-1.62326	-2.72626e-10	1.44201e-05	-1.69698	-2.72626e-10	4.69048e-05	-1.69646	-2.72626e-10
65044711	chr14:65044711:G:A	5.14206e-07	-1.66433e-10	-0.353931	5.73932e-05	-1.66433e-10	-0.315681	0.000187076	-1.66433e-10	-0.313068
65045659	chr14:65045659:G:A	3.94515e-07	0.365853	-0.984752	6.04947e-06	-1.42774	-1.1379	1.72056e-05	-1.54826	-1.15109
65045711	chr14:65045711:C:T	2.13583e-07	-1.66433e-10	-1.23253	2.28477e-05	-1.66433e-10	-1.23676	7.42832e-05	-1.66433e-10	-1.2367
65045777	chr14:65045777:C:T	3.11224e-07	-1.66433e-10	-0.856044	3.38267e-05	-1.66433e-10	-0.844355	0.000110367	-1.66433e-10	-0.840773
65046134	chr14:65046134:G:A	2.9092e-07	-1.66433e-10	-0.923507	3.15767e-05	-1.66433e-10	-0.913186	0.000102999	-1.66433e-10	-0.909859
65046196	chr14:65046196:G:A	2.24325e-07	-1.66433e-10	-1.18346	2.34556e-05	-1.66433e-10	-1.2105	7.63288e-05	-1.66433e-10	-1.20953
65046548	chr14:65046548:G:A	1.62345e-07	-1.50683	-2.72626e-10	1.36434e-05	-1.75235	-2.72626e-10	4.5667e-05	-1.7232	-2.72626e-10
65047117	chr14:65047117:T:C	4.333e-07	0.407594	-0.93272	6.36291e-06	-1.4107	-1.10442	1.80261e-05	-1.53285	-1.11992
65048663	chr14:65048663:G:A	5.34135e-07	-1.66433e-10	-0.315907	5.94717e-05	-1.66433e-10	-0.280105	0.000194125	-1.66433e-10	-0.27608
65049411	chr14:65049411:C:T	4.48616e-07	-1.66433e-10	-0.490389	4.45638e-05	-1.66433e-10	-0.568685	0.000144894	-1.66433e-10	-0.568581
65049462	chr14:65049462:T:G	2.24409e-07	-1.66433e-10	-1.18309	2.34611e-05	-1.66433e-10	-1.21026	7.63425e-05	-1.66433e-10	-1.20935
65050148	chr14:65050148:T:G	1.33522e-07	-1.70229	-2.72626e-10	2.34108e-05	-1.21241	-2.72626e-10	6.74091e-05	-1.3338	-2.72626e-10
65050388	chr14:65050388:C:T	0.0058152	9.53477	-0.55534	6.88901e-06	-1.29822	-1.13746	2.51359e-05	-1.18216	-1.13812
65050497	chr14:65050497:A:G	4.75733e-08	-1.68431	-1.04997	6.90214e-06	-1.42425	-1.00952	2.20266e-05	-1.43672	-1.01561
65050711	chr14:65050711:G:A	5.21434e-07	0.628434	-0.968408	6.87499e-06	-1.31018	-1.12754	1.9069e-05	-1.45517	-1.14135
65050824	chr14:65050824:C:T	2.12526e-07	-1.66433e-10	-1.23749	2.32339e-05	-1.66433e-10	-1.21999	7.55576e-05	-1.66433e-10	-1.21969
65051588	chr14:65051588:G:A	6.29954e-07	-1.66433e-10	-0.150909	6.14067e-05	-1.66433e-10	-0.248087	0.000206372	-1.66433e-10	-0.214899
65051887	chr14:65051887:T:C	5.33201e-08	-1.42963	-1.19061	8.65467e-06	-0.999117	-1.20839	2.76972e-05	-1.01831	-1.20494
65051986	chr14:65051986:A:G	3.93926e-08	-1.76094	-1.16204	4.54209e-06	-1.66758	-1.18464	1.47437e-05	-1.67362	-1.18014
65052031	chr14:65052031:G:A	2.62314e-07	-1.66433e-10	-1.02701	2.95575e-05	-1.66433e-10	-0.97927	9.37652e-05	-1.66433e-10	-1.00379
65052077	chr14:65052077:A:G	2.22522e-07	-1.66433e-10	-1.19153	2.42253e-05	-1.66433e-10	-1.17821	7.86856e-05	-1.66433e-10	-1.17912
65052451	chr14:65052451:G:A	4.5241e-07	0.395594	-0.877561	4.67491e-06	-1.76062	-1.06278	1.52863e-05	-1.75962	-1.05801
65052517	chr14:65052517:G:A	2.24076e-07	-1.66433e-10	-1.18457	2.46754e-05	-1.66433e-10	-1.1598	7.96428e-05	-1.66433e-10	-1.16703
65052908	chr14:65052908:C:T	3.77374e-07	-1.66433e-10	-0.663319	3.83697e-05	-1.66433e-10	-0.718339	0.000125221	-1.66433e-10	-0.7145
65053113	chr14:65053113:A:G	1.59477e-06	-1.66433e-10	0.777931	0.000156949	-1.66433e-10	0.690314	0.000496437	-1.66433e-10	0.662875
65053122	chr14:65053122:G:C	1.96476e-07	-1.31601	-2.72626e-10	1.41348e-05	-1.71697	-2.72626e-10	4.56161e-05	-1.72432	-2.72626e-10
65053272	chr14:65053272:C:T	1.27179e-07	-1.75096	-2.72626e-10	1.63478e-05	-1.57151	-2.72626e-10	5.04994e-05	-1.62262	-2.72626e-10
65053369	chr14:65053369:G:A	3.88993e-07	-0.632994	-2.72626e-10	2.04569e-05	-1.34729	-2.72626e-10	6.35772e-05	-1.39233	-2.72626e-10
65053528	chr14:65053528:T:C	9.57551e-06	3.63724	-1.06683	4.9981e-06	-1.66635	-1.0902	1.73872e-05	-1.58463	-1.10421
65053608	chr14:65053608:G:T	9.44624e-07	0.254232	-2.72626e-10	2.44864e-05	-1.16749	-2.72626e-10	0.000100953	-0.929923	-2.72626e-10
65053690	chr14:65053690:T:C	2.67931e-07	-1.66433e-10	-1.00582	3.03867e-05	-1.66433e-10	-0.951602	9.87853e-05	-1.66433e-10	-0.951632
65053898	chr14:65053898:G:A	0.0277609	11.2525	-0.709956	1.77259e-05	-0.792988	-0.697594	7.73193e-05	-0.473874	-0.722763
65054001	chr14:65054001:A:G	7.66503e-07	1.2044	-1.15912	1.54468e-05	-0.580618	-1.04759	6.15805e-05	-0.389592	-1.03464
65054388	chr14:65054388:G:A	1.73044e-07	-1.70826	0.265249	1.1507e-05	-1.69916	-0.223486	3.90699e-05	-1.6536	-0.225627
65054440	chr14:65054440:A:C	4.64516e-07	0.664995	-1.12055	1.16885e-05	-0.917654	-0.989346	4.53949e-05	-0.7544	-0.974781
65054833	chr14:65054833:G:A	9.77455e-07	1.21832	-0.929928	1.41173e-05	-0.727294	-0.990914	5.15062e-05	-0.620435	-0.982443
65055020	chr14:65055020:A:G	3.79431e-08	-1.72475	-1.23572	4.9706e-06	-1.52451	-1.23756	1.60503e-05	-1.53136	-1.23749
65055025	chr14:65055025:C:T	6.94832e-07	1.01676	-1.06964	1.57162e-05	-0.690378	-0.92054	6.1982e-05	-0.513316	-0.904421
65055505	chr14:65055505:T:A	0.0198425	10.8158	-0.608988	1.77291e-05	-0.893894	-0.596505	7.60866e-05	-0.592541	-0.620168
65055696	chr14:65055696:T:C	2.86638e-06	1.56064	-0.196396	2.8458e-05	-0.863077	-0.154101	0.000110584	-0.682598	-0.156207
65055816	chr14:65055816:C:G	2.42631e-07	-1.66433e-10	-1.10501	2.54658e-05	-1.66433e-10	-1.12827	8.21829e-05	-1.66433e-10	-1.13563
65055875	chr14:65055875:T:C	3.11697e-07	-1.66433e-10	-0.854525	3.67672e-05	-1.66433e-10	-0.761001	0.000115874	-1.66433e-10	-0.792074
65056208	chr14:65056208:T:C	2.18318e-07	-1.66433e-10	-1.2106	2.2855e-05	-1.66433e-10	-1.23644	7.42651e-05	-1.66433e-10	-1.23694
65056228	chr14:65056228:CAT:C	4.18116e-07	-1.66433e-10	-0.560796	4.93323e-05	-1.66433e-10	-0.467028	0.000160376	-1.66433e-10	-0.467058
65056269	chr14:65056269:A:G	3.03342e-07	-1.66433e-10	-0.881695	3.48032e-05	-1.66433e-10	-0.815896	0.000113195	-1.66433e-10	-0.815466
65056277	chr14:65056277:A:G	3.98054e-07	0.54836	-1.15833	1.03599e-05	-0.981446	-1.04622	4.04009e-05	-0.812316	-1.03341
65056297	chr14:65056297:G:A	0.021367	11.0298	-0.748964	1.62129e-05	-0.84128	-0.738521	6.99791e-05	-0.535154	-0.761231
65056523	chr14:65056523:A:G	2.63996e-07	-1.66433e-10	-1.02062	2.56189e-05	-1.66433e-10	-1.12228	8.32761e-05	-1.66433e-10	-1.12242
65057282	chr14:65057282:G:A	3.17593e-07	-0.219749	-0.616035	9.44432e-06	-1.09227	-1.02792	3.71397e-05	-0.887856	-1.04204
65057655	chr14:65057655:A:C	2.2159e-07	-1.66433e-10	-1.19573	2.53365e-05	-1.66433e-10	-1.13336	8.20632e-05	-1.66433e-10	-1.13709
65057752	chr14:65057752:A:G	3.79464e-08	-1.72521	-1.23516	4.96341e-06	-1.52599	-1.23753	1.60249e-05	-1.53308	-1.23736
65057782	chr14:65057782:A:G	2.16515e-07	-1.66433e-10	-1.2189	2.28318e-05	-1.66433e-10	-1.23745	7.42279e-05	-1.66433e-10	-1.23744
65057809	chr14:65057809:A:G	2.2544e-07	-1.66433e-10	-1.1785	2.33599e-05	-1.66433e-10	-1.21458	7.59633e-05	-1.66433e-10	-1.21433
65058146	chr14:65058146:A:G	4.08978e-08	-1.70948	-1.176	4.9382e-06	-1.70821	-1.0604	1.69242e-05	-1.66596	-1.04987
65058201	chr14:65058201:TTTTC:T	3.0194e-07	-1.01173	0.125399	1.45168e-05	-1.38118	-0.309118	5.5522e-05	-1.20837	-0.319429
65058540	chr14:65058540:A:G	3.17084e-07	-0.173275	-0.664112	9.44845e-06	-1.06424	-1.05552	3.74789e-05	-0.852141	-1.06866
65059076	chr14:65059076:A:G	0.00727052	10.242	-1.03923	9.73418e-06	-1.05825	-1.03171	4.11946e-05	-0.77814	-1.04813
65059302	chr14:65059302:G:A	2.4531e-07	-1.05854	-0.0354926	1.23229e-05	-1.41447	-0.439681	4.69149e-05	-1.24754	-0.448701
65059304	chr14:65059304:G:A	2.82142e-07	-0.22859	-0.725555	8.82961e-06	-1.09833	-1.08917	3.48409e-05	-0.892841	-1.10095
65059334	chr14:65059334:T:C	2.0368e-07	-0.440041	-0.839965	7.27611e-06	-1.24209	-1.13892	2.82303e-05	-1.05594	-1.14824
65059495	chr14:65059495:G:A	3.07257e-07	-1.66433e-10	-0.868871	3.53054e-05	-1.66433e-10	-0.801571	0.000114832	-1.66433e-10	-0.801113
65060202	chr14:65060202:AAAG:A	7.67619e-07	0.0467385	-2.72626e-10	2.36317e-05	-1.20302	-2.72626e-10	9.4902e-05	-0.991737	-2.72626e-10
65060213	chr14:65060213:AAAAC:A	8.25216e-07	0.119089	-2.72626e-10	2.45829e-05	-1.16355	-2.72626e-10	9.93979e-05	-0.945451	-2.72626e-10
65060279	chr14:65060279:G:T	3.32887e-07	-1.66433e-10	-0.788753	3.85018e-05	-1.66433e-10	-0.7149	0.000125255	-1.66433e-10	-0.714233
65060404	chr14:65060404:C:T	0.000353426	7.41296	-1.23409	6.28276e-06	-1.55066	-0.977136	2.22052e-05	-1.46913	-0.975128
65060455	chr14:65060455:G:GCA	2.02947e-07	-1.28361	-2.72626e-10	2.80687e-05	-1.03095	-2.72626e-10	8.46939e-05	-1.10554	-2.72626e-10
65060945	chr14:65060945:A:G	6.03491e-07	-0.193825	-2.72626e-10	4.32488e-05	-0.598637	-2.72626e-10	0.000110581	-0.838833	-2.72626e-10
65063290	chr14:65063290:T:C	1.38257e-07	-1.66744	-2.72626e-10	1.77258e-05	-1.49059	-2.72626e-10	6.08638e-05	-1.43594	-2.72626e-10
65064198	chr14:65064198:A:G	1.00561e-07	-0.978907	-1.00688	4.96434e-06	-1.58756	-1.17576	1.78612e-05	-1.47842	-1.18353
65064258	chr14:65064258:C:A	2.23199e-07	-1.66433e-10	-1.18849	2.34249e-05	-1.66433e-10	-1.21181	7.61475e-05	-1.66433e-10	-1.21191
65064995	chr14:65064995:T:C	5.50273e-08	-1.50798	-1.08074	4.34011e-06	-1.68427	-1.21343	1.45814e-05	-1.64756	-1.21728
65066198	chr14:65066198:A:G	1.1111e-07	-0.843682	-1.04236	5.34707e-06	-1.4955	-1.19356	1.95285e-05	-1.3724	-1.20031
65066592	chr14:65066592:C:T	2.5315e-07	-1.66433e-10	-1.06257	2.75909e-05	-1.66433e-10	-1.04812	9.06396e-05	-1.66433e-10	-1.03769
65066715	chr14:65066715:A:G	0.00719693	10.1494	-0.956807	9.61316e-06	-1.15625	-0.946219	4.1186e-05	-0.860539	-0.965945
65066837	chr14:65066837:T:G	1.66051e-07	-0.341941	-1.14232	6.24612e-06	-1.30373	-1.22992	2.3939e-05	-1.13654	-1.23253
65066895	chr14:65066895:T:G	9.57371e-08	-0.891442	-1.14351	4.95138e-06	-1.53397	-1.23197	1.8066e-05	-1.41644	-1.23411
65067272	chr14:65067272:C:T	2.6057e-07	-1.03369	-2.72626e-10	1.61533e-05	-1.58348	-2.72626e-10	5.09597e-05	-1.61355	-2.72626e-10
65067456	chr14:65067456:G:A	1.25981e-07	-1.76042	-2.72626e-10	2.53113e-05	-1.13435	-2.72626e-10	8.96026e-05	-1.0492	-2.72626e-10
65067665	chr14:65067665:C:T	8.68044e-07	0.169687	-2.72626e-10	2.55748e-05	-1.124	-2.72626e-10	0.000104656	-0.893907	-2.72626e-10
65067841	chr14:65067841:CA:C	9.32647e-07	-1.66433e-10	0.241471	8.88742e-05	-1.66433e-10	0.121615	0.000305717	-1.66433e-10	0.178077
65068265	chr14:65068265:T:C	2.87383e-07	-1.66433e-10	-0.93574	4.51976e-05	-1.66433e-10	-0.554562	0.000150653	-1.66433e-10	-0.529602
65068367	chr14:65068367:A:G	1.14766e-07	-0.741499	-1.11216	5.49854e-06	-1.43808	-1.22305	2.03822e-05	-1.30325	-1.22667
65068471	chr14:65068471:T:C	6.46023e-08	-1.59896	-0.829345	4.77592e-06	-1.72268	-1.07934	1.58303e-05	-1.69559	-1.08706
65068557	chr14:65068557:T:G	8.89799e-07	0.19444	-2.72626e-10	2.60117e-05	-1.10706	-2.72626e-10	0.000106672	-0.874821	-2.72626e-10
65068583	chr14:65068583:T:C	5.75298e-08	-1.59324	-0.951014	5.70761e-06	-1.76067	-0.863135	1.87936e-05	-1.76085	-0.850211
65068713	chr14:65068713:C:CAT	2.48137e-07	-1.08258	-2.72626e-10	1.58053e-05	-1.60526	-2.72626e-10	5.01704e-05	-1.62916	-2.72626e-10
65069254	chr14:65069254:C:T	1.29518e-07	-1.73274	-2.72626e-10	1.3888e-05	-1.73458	-2.72626e-10	4.60183e-05	-1.71554	-2.72626e-10
65070099	chr14:65070099:C:T	2.23103e-07	-1.18892	-2.72626e-10	1.50142e-05	-1.65661	-2.72626e-10	4.77247e-05	-1.67913	-2.72626e-10
65070195	chr14:65070195:T:A	2.72905e-07	-1.66433e-10	-0.98743	3.10153e-05	-1.66433e-10	-0.931126	0.00010074	-1.66433e-10	-0.932033
65070254	chr14:65070254:T:C	2.8812e-07	-1.66433e-10	-0.933177	3.29298e-05	-1.66433e-10	-0.871229	0.000107043	-1.66433e-10	-0.871352
65070338	chr14:65070338:TTTC:T	4.18457e-08	-1.63016	-1.23241	6.04629e-06	-1.32944	-1.23672	1.93828e-05	-1.34413	-1.23607
65070513	chr14:65070513:A:G	2.3886e-07	-0.218269	-0.90241	8.86918e-06	-1.30365	-0.879375	3.5367e-05	-1.1102	-0.8686
65070773	chr14:65070773:C:T	8.99598e-08	-1.25553	-0.841666	6.84894e-06	-1.71344	-0.728078	2.47941e-05	-1.62834	-0.705635
65070841	chr14:65070841:T:A	0.00148974	8.49201	-0.874452	5.98305e-06	-1.35101	-1.22567	2.12224e-05	-1.26282	-1.2267
65071283	chr14:65071283:A:G	2.12743e-07	-1.66433e-10	-1.23647	2.28353e-05	-1.66433e-10	-1.2373	7.42437e-05	-1.66433e-10	-1.23723
65071386	chr14:65071386:C:T	0.00545249	9.34643	-0.431406	7.78332e-06	-1.39489	-0.918731	3.04165e-05	-1.22257	-0.907023
65071413	chr14:65071413:A:G	8.81026e-06	3.70567	-1.21856	4.20816e-06	-1.70371	-1.22487	1.45363e-05	-1.63937	-1.22856
65071752	chr14:65071752:C:A	7.66868e-07	-1.66433e-10	0.0457588	7.88703e-05	-1.66433e-10	0.00219867	0.000260422	-1.66433e-10	0.0177211
65072070	chr14:65072070:T:C	2.13514e-07	-1.66433e-10	-1.23285	2.32073e-05	-1.66433e-10	-1.22114	7.55521e-05	-1.66433e-10	-1.21976
65072109	chr14:65072109:A:G	1.29458e-07	-1.7332	-2.72626e-10	1.37016e-05	-1.7481	-2.72626e-10	4.54059e-05	-1.72894	-2.72626e-10
65072405	chr14:65072405:C:G	4.42106e-07	-1.66433e-10	-0.505006	4.31304e-05	-1.66433e-10	-0.601378	0.000140069	-1.66433e-10	-0.602448
65072600	chr14:65072600:A:G	0.00318474	9.43066	-1.05333	8.08031e-06	-1.22961	-1.04657	3.30507e-05	-0.983666	-1.06287
65072745	chr14:65072745:C:G	0.00186519	8.85449	-1.01218	8.35646e-06	-1.22967	-1.0129	3.47916e-05	-0.964443	-1.03076
65072947	chr14:65072947:T:C	6.66228e-07	-1.66433e-10	-0.0949233	7.12141e-05	-1.66433e-10	-0.0999159	0.000234971	-1.66433e-10	-0.0851192
65073349	chr14:65073349:GT:G	2.33002e-07	-1.66433e-10	-1.14551	2.51871e-05	-1.66433e-10	-1.13927	8.23933e-05	-1.66433e-10	-1.13308
65073745	chr14:65073745:G:T	0.00319241	9.41547	-1.03574	1.00175e-05	-1.02044	-1.04083	4.20466e-05	-0.749295	-1.05651
65073784	chr14:65073784:C:T	9.97731e-07	-1.66433e-10	0.308928	9.49235e-05	-1.66433e-10	0.187464	0.000326942	-1.66433e-10	0.245201
65074183	chr14:65074183:G:A	0.000343976	6.61304	-0.461273	5.79315e-06	-1.69366	-0.915268	2.04365e-05	-1.62041	-0.906849
65074663	chr14:65074663:G:A	0.000304057	6.40822	-0.379803	6.0635e-06	-1.71075	-0.852573	2.12587e-05	-1.64515	-0.842664
65075349	chr14:65075349:C:G	0.00335268	9.39988	-0.971165	1.06406e-05	-1.02592	-0.975011	4.45274e-05	-0.754831	-0.993644
65075759	chr14:65075759:A:G	5.83237e-05	5.54631	-1.1691	4.24832e-06	-1.72436	-1.19473	1.4337e-05	-1.68928	-1.19245
65075889	chr14:65075889:C:T	0.00762568	10.2304	-0.979901	1.15485e-05	-0.922962	-0.996086	4.97899e-05	-0.625036	-1.01173
65075911	chr14:65075911:C:T	0.00188904	8.78676	-0.931739	8.89472e-06	-1.24869	-0.931455	3.67791e-05	-0.986477	-0.953175
65076072	chr14:65076072:G:A	0.00309522	9.43459	-1.08577	9.6203e-06	-1.01603	-1.0857	4.04884e-05	-0.744713	-1.09885
65076384	chr14:65076384:C:T	9.44639e-05	6.00912	-1.1497	4.47789e-06	-1.65736	-1.2091	1.5185e-05	-1.61761	-1.20666
65077252	chr14:65077252:T:G	5.07506e-07	-1.66433e-10	-0.367046	5.53841e-05	-1.66433e-10	-0.351315	0.000177954	-1.66433e-10	-0.363057
65077649	chr14:65077649:C:A	0.000101515	6.13919	-1.20778	5.05885e-06	-1.58785	-1.15662	1.75345e-05	-1.52759	-1.15282
65077732	chr14:65077732:C:T	7.76681e-08	-1.09174	-1.15237	8.69151e-06	-0.978108	-1.22515	3.41189e-05	-0.786984	-1.22775
65078202	chr14:65078202:TA:T	3.2498e-07	-0.812793	-2.72626e-10	2.09444e-05	-1.32373	-2.72626e-10	7.10659e-05	-1.28097	-2.72626e-10
65078223	chr14:65078223:CAG:C	1.05245e-06	-1.66433e-10	0.362319	0.00010117	-1.66433e-10	0.251196	0.000324277	-1.66433e-10	0.237018
65078232	chr14:65078232:G:A	2.31016e-07	-1.66433e-10	-1.15407	2.41893e-05	-1.66433e-10	-1.1797	7.86203e-05	-1.66433e-10	-1.17995
65078358	chr14:65078358:C:T	9.82301e-08	-1.08866	-0.92058	1.01882e-05	-0.946724	-1.09766	3.85959e-05	-0.789906	-1.10153
65078568	chr14:65078568:T:C	2.45961e-07	-1.11023	0.0188462	1.96355e-05	-0.995602	-0.392667	7.66813e-05	-0.794701	-0.410223
65078833	chr14:65078833:CCTT:C	8.94843e-07	-1.66433e-10	0.200093	7.58774e-05	-1.66433e-10	-0.0364872	0.000254773	-1.66433e-10	-0.00420817
65079222	chr14:65079222:A:G	3.96825e-07	0.0455998	-0.658661	1.78773e-05	-0.581447	-0.90063	8.42756e-05	-0.199207	-0.911281
65079349	chr14:65079349:A:G	2.52383e-07	-1.66433e-10	-1.06561	2.73502e-05	-1.66433e-10	-1.05688	8.96457e-05	-1.66433e-10	-1.04872
65079643	chr14:65079643:A:G	0.000101428	6.08345	-1.1529	4.57336e-06	-1.63948	-1.20588	1.59642e-05	-1.56931	-1.20492
65080038	chr14:65080038:T:C	3.90131e-07	-1.66433e-10	-0.630074	3.73825e-05	-1.66433e-10	-0.744404	0.000119489	-1.66433e-10	-0.761358
65080214	chr14:65080214:C:T	1.38568e-07	-1.66519	-2.72626e-10	2.05438e-05	-1.34305	-2.72626e-10	6.17447e-05	-1.42157	-2.72626e-10
65080775	chr14:65080775:C:T	1.70398e-07	-1.45842	-2.72626e-10	1.37834e-05	-1.74214	-2.72626e-10	4.44851e-05	-1.74943	-2.72626e-10
65080790	chr14:65080790:A:T	2.43759e-07	-1.66433e-10	-1.10038	2.49572e-05	-1.66433e-10	-1.14844	8.17037e-05	-1.66433e-10	-1.14148
65081752	chr14:65081752:G:T	0.000512107	7.34325	-0.793517	8.34806e-06	-1.44203	-0.801548	3.20526e-05	-1.25255	-0.824657
65082274	chr14:65082274:TGGA:T	0.000104302	6.04834	-1.08984	4.25858e-06	-1.6873	-1.22937	1.45434e-05	-1.63864	-1.2288
65082371	chr14:65082371:C:T	9.37679e-05	5.93564	-1.08362	4.20744e-06	-1.69802	-1.23074	1.43204e-05	-1.65268	-1.23022
65083007	chr14:65083007:T:A	2.44601e-07	-1.66433e-10	-1.09693	2.64852e-05	-1.66433e-10	-1.08902	8.67455e-05	-1.66433e-10	-1.0816
65083307	chr14:65083307:A:G	6.60876e-05	5.56611	-1.06393	4.07322e-06	-1.7269	-1.23427	1.37238e-05	-1.69154	-1.23391
65083912	chr14:65083912:G:A	1.22633e-06	-1.66433e-10	0.51523	0.000117262	-1.66433e-10	0.398803	0.000375515	-1.66433e-10	0.383716
65083918	chr14:65083918:A:G	1.67993e-07	-1.47263	-2.72626e-10	1.37473e-05	-1.74477	-2.72626e-10	4.43826e-05	-1.75173	-2.72626e-10
65084098	chr14:65084098:T:A	0.00368226	9.43922	-0.916739	1.04257e-05	-1.10498	-0.916354	4.44783e-05	-0.810987	-0.938593
65084148	chr14:65084148:A:T	2.12523e-07	-1.66433e-10	-1.2375	2.2981e-05	-1.66433e-10	-1.23094	7.48077e-05	-1.66433e-10	-1.22966
65084979	chr14:65084979:G:A	3.89094e-07	-1.66433e-10	-0.632734	3.73991e-05	-1.66433e-10	-0.74396	0.000124992	-1.66433e-10	-0.716333
65085083	chr14:65085083:TGTTAA:T	3.28553e-07	0.318162	-1.12002	1.33644e-05	-0.795595	-0.977418	5.90586e-05	-0.50015	-0.965901
65086057	chr14:65086057:T:C	1.62887e-07	-1.5035	-2.72626e-10	1.35668e-05	-1.75798	-2.72626e-10	4.43598e-05	-1.75225	-2.72626e-10
65086569	chr14:65086569:G:A	4.07085e-07	-1.66433e-10	-0.587535	4.0643e-05	-1.66433e-10	-0.66078	0.000130273	-1.66433e-10	-0.674946
65087104	chr14:65087104:C:A	8.12029e-05	5.67976	-0.971611	4.12099e-06	-1.71704	-1.23248	1.39235e-05	-1.6781	-1.2329
65087204	chr14:65087204:A:G	4.40285e-08	-1.57652	-1.2352	6.61951e-06	-1.23806	-1.23753	2.11906e-05	-1.25373	-1.23729
65087221	chr14:65087221:C:T	0.000679344	7.82065	-0.988327	5.38667e-06	-1.54146	-1.14022	2.01472e-05	-1.40725	-1.13427
65087299	chr14:65087299:A:G	8.41638e-07	0.138794	-2.72626e-10	2.53061e-05	-1.13456	-2.72626e-10	0.000103566	-0.904372	-2.72626e-10
65087359	chr14:65087359:T:G	3.15023e-07	-1.66433e-10	-0.843909	3.60906e-05	-1.66433e-10	-0.779575	0.000113395	-1.66433e-10	-0.813701
65087984	chr14:65087984:T:G	8.91738e-07	0.196617	-2.72626e-10	2.61864e-05	-1.10037	-2.72626e-10	0.000107972	-0.862705	-2.72626e-10
65088172	chr14:65088172:C:T	1.07737e-07	-1.09541	-0.82145	1.06661e-05	-0.962026	-1.03651	4.22095e-05	-0.762585	-1.03935
65088533	chr14:65088533:C:T	1.51467e-07	-1.57619	-2.72626e-10	2.92525e-05	-0.98964	-2.72626e-10	0.000111078	-0.83435	-2.72626e-10
65088989	chr14:65088989:A:C	0.0001174	6.25249	-1.17571	4.72758e-06	-1.62278	-1.18942	1.64741e-05	-1.55518	-1.18761
65088994	chr14:65088994:A:G	9.84568e-05	6.01602	-1.1152	4.42302e-06	-1.65582	-1.22296	1.52931e-05	-1.59523	-1.22195
65089023	chr14:65089023:T:C	4.32344e-08	-1.59472	-1.2352	6.41388e-06	-1.26962	-1.23753	2.05541e-05	-1.28423	-1.23729
65089040	chr14:65089040:G:A	7.18359e-05	5.68859	-1.103	4.14941e-06	-1.71648	-1.22616	1.40681e-05	-1.67515	-1.22553
65089331	chr14:65089331:T:C	1.95861e-07	-1.06323	-0.255919	1.67841e-05	-0.922777	-0.622396	6.65544e-05	-0.712056	-0.634505
65089358	chr14:65089358:T:C	4.88231e-08	-1.57043	-1.13792	5.85181e-06	-1.60769	-0.991162	2.02634e-05	-1.55396	-0.9818
65090086	chr14:65090086:T:C	1.52786e-07	-1.56752	-2.72626e-10	1.35399e-05	-1.75997	-2.72626e-10	4.39756e-05	-1.76095	-2.72626e-10
65090941	chr14:65090941:C:T	2.12544e-07	-1.66433e-10	-1.23741	2.33278e-05	-1.66433e-10	-1.21596	7.60522e-05	-1.66433e-10	-1.21316
65091257	chr14:65091257:C:T	2.68876e-07	-1.66433e-10	-1.00231	3.04881e-05	-1.66433e-10	-0.948272	9.90866e-05	-1.66433e-10	-0.948587
65091263	chr14:65091263:T:C	4.88915e-07	-1.66433e-10	-0.404366	5.69309e-05	-1.66433e-10	-0.323768	0.000185713	-1.66433e-10	-0.320379
65091405	chr14:65091405:G:A	1.42161e-07	-1.6396	-2.72626e-10	1.43378e-05	-1.70271	-2.72626e-10	4.64958e-05	-1.70522	-2.72626e-10
65091659	chr14:65091659:C:G	4.7765e-07	-1.66433e-10	-0.427677	5.54784e-05	-1.66433e-10	-0.349612	0.000181043	-1.66433e-10	-0.345849
65091834	chr14:65091834:T:C	2.69057e-07	-1.66433e-10	-1.00163	3.05115e-05	-1.66433e-10	-0.947504	9.91607e-05	-1.66433e-10	-0.947839
65092635	chr14:65092635:T:C	6.72274e-07	-1.66433e-10	-0.0858892	7.17768e-05	-1.66433e-10	-0.0920447	0.000237212	-1.66433e-10	-0.0756285
65092806	chr14:65092806:C:T	4.38579e-08	-1.63938	-1.17622	5.32683e-06	-1.63529	-1.05756	1.83947e-05	-1.58189	-1.05063
65093023	chr14:65093023:C:G	2.28856e-07	-1.66433e-10	-1.16346	2.33015e-05	-1.66433e-10	-1.21709	7.57501e-05	-1.66433e-10	-1.21714
65093477	chr14:65093477:A:T	5.00261e-08	-1.53926	-1.14475	5.95173e-06	-1.57991	-1.00201	2.06654e-05	-1.52258	-0.993537
65093672	chr14:65093672:T:C	9.8761e-07	-1.66433e-10	0.298732	9.52048e-05	-1.66433e-10	0.190424	0.000305171	-1.66433e-10	0.176292
65094396	chr14:65094396:A:G	2.42345e-07	-1.66433e-10	-1.10619	2.62248e-05	-1.66433e-10	-1.0989	8.58801e-05	-1.66433e-10	-1.09163
65095030	chr14:65095030:T:G	2.73385e-06	-0.834991	2.1519	0.000140527	-1.61331	2.19311	0.000398518	-1.68732	2.1305
65095252	chr14:65095252:A:G	1.57816e-07	-1.53513	-2.72626e-10	1.36601e-05	-1.75113	-2.72626e-10	4.42247e-05	-1.7553	-2.72626e-10
65095588	chr14:65095588:C:G	0.00421708	9.62033	-0.962229	1.03821e-05	-1.06336	-0.962162	4.47032e-05	-0.761895	-0.982642
65095732	chr14:65095732:C:T	5.49007e-08	-1.48169	-1.10934	6.58409e-06	-1.52995	-0.950998	2.3006e-05	-1.4666	-0.942224
65096309	chr14:65096309:T:C	2.35783e-07	-1.66433e-10	-1.13364	2.4312e-05	-1.66433e-10	-1.17464	7.95216e-05	-1.66433e-10	-1.16855
65097104	chr14:65097104:C:T	3.59149e-07	-0.477889	-0.234928	3.45241e-05	-0.218998	-0.604952	0.000143184	0.0363709	-0.616825
65097985	chr14:65097985:T:G	0.0131429	10.766	-0.971163	1.6205e-05	-0.608108	-0.972182	7.67547e-05	-0.211248	-0.992719
65098138	chr14:65098138:T:C	0.0202897	10.9644	-0.735295	2.17497e-05	-0.548521	-0.737486	0.000103222	-0.14015	-0.767546
65098378	chr14:65098378:G:A	1.67691e-07	-1.47443	-2.72626e-10	1.3743e-05	-1.74507	-2.72626e-10	4.43719e-05	-1.75197	-2.72626e-10
65098748	chr14:65098748:A:T	2.12575e-07	-1.66433e-10	-1.23726	2.2971e-05	-1.66433e-10	-1.23138	7.46344e-05	-1.66433e-10	-1.23198
65098940	chr14:65098940:T:A	1.3211e-07	-1.71292	-2.72626e-10	3.63282e-05	-0.773013	-2.72626e-10	8.51851e-05	-1.09975	-2.72626e-10
65099118	chr14:65099118:T:C	2.45627e-07	-1.66433e-10	-1.09274	2.65945e-05	-1.66433e-10	-1.0849	8.71417e-05	-1.66433e-10	-1.07705
65099538	chr14:65099538:AC:A	2.42962e-07	-1.66433e-10	-1.10365	2.90219e-05	-1.66433e-10	-0.997558	9.47335e-05	-1.66433e-10	-0.993513
65099539	chr14:65099539:C:A	0.0129254	9.77815	-2.72626e-10	2.78978e-05	-1.03706	-2.72626e-10	0.000121444	-0.745127	-2.72626e-10
65099541	chr14:65099541:AAC:A	2.47923e-07	-1.66433e-10	-1.08344	2.97858e-05	-1.66433e-10	-0.971574	9.73135e-05	-1.66433e-10	-0.966644
65099977	chr14:65099977:T:C	0.003245	9.04326	-0.647187	1.26248e-05	-1.17851	-0.65143	5.22187e-05	-0.907181	-0.68196
65100246	chr14:65100246:TC:T	6.86046e-05	5.62315	-1.08359	4.12369e-06	-1.71756	-1.2313	1.39056e-05	-1.68159	-1.2307
65100327	chr14:65100327:G:T	1.38672e-07	-1.66445	-2.72626e-10	1.3534e-05	-1.7604	-2.72626e-10	4.41814e-05	-1.75628	-2.72626e-10
65100579	chr14:65100579:G:A	7.12986e-07	-0.0270937	-2.72626e-10	2.33373e-05	-1.21555	-2.72626e-10	9.40851e-05	-1.00038	-2.72626e-10
65100782	chr14:65100782:G:C	1.03005e-07	-1.17488	-0.786899	9.98295e-06	-1.05283	-1.0119	3.92131e-05	-0.860383	-1.01519
65100797	chr14:65100797:G:T	0.00188911	8.89894	-1.04388	8.35032e-06	-1.19975	-1.04355	3.48271e-05	-0.934408	-1.05978
65101479	chr14:65101479:C:T	2.74906e-06	1.32246	-2.72626e-10	5.60173e-05	-0.339947	-2.72626e-10	0.00019452	-0.274044	-2.72626e-10
65101497	chr14:65101497:G:A	0.00358578	9.51992	-1.02399	9.71395e-06	-1.06846	-1.02358	4.16769e-05	-0.774025	-1.04061
65101845	chr14:65101845:C:T	0.00214534	9.0371	-1.05485	8.41852e-06	-1.1807	-1.05447	3.53737e-05	-0.908377	-1.07023
65102024	chr14:65102024:G:C	1.39823e-07	-1.65618	-2.72626e-10	1.37193e-05	-1.7468	-2.72626e-10	4.4322e-05	-1.7531	-2.72626e-10
65102166	chr14:65102166:G:A	1.65453e-07	-1.48787	-2.72626e-10	1.4048e-05	-1.72312	-2.72626e-10	4.49801e-05	-1.73836	-2.72626e-10
65102879	chr14:65102879:A:G	0.00283487	9.44103	-1.18008	7.43256e-06	-1.18152	-1.17822	3.03877e-05	-0.943608	-1.18693
65103551	chr14:65103551:C:A	2.36008e-07	-1.1813	0.0486066	1.86524e-05	-1.05916	-0.380472	7.30217e-05	-0.864256	-0.389569
65103668	chr14:65103668:C:A	0.00161036	8.4365	-0.741087	1.01562e-05	-1.30344	-0.744083	4.08364e-05	-1.06258	-0.772425
65103748	chr14:65103748:C:G	4.92862e-08	-1.53494	-1.16397	5.77642e-06	-1.57396	-1.03786	2.00785e-05	-1.51522	-1.02971
65104155	chr14:65104155:G:C	1.68123e-07	-1.47186	-2.72626e-10	1.41395e-05	-1.71664	-2.72626e-10	4.52052e-05	-1.73337	-2.72626e-10
65104191	chr14:65104191:C:T	4.31756e-07	-1.66433e-10	-0.528694	4.99422e-05	-1.66433e-10	-0.45474	0.000162914	-1.66433e-10	-0.451357
65104775	chr14:65104775:T:C	0.00337422	9.21723	-0.782114	1.19493e-05	-1.09969	-0.785246	4.99559e-05	-0.821359	-0.812081
65105416	chr14:65105416:C:T	8.56308e-07	0.156074	-2.72626e-10	2.59278e-05	-1.11029	-2.72626e-10	0.000106807	-0.873559	-2.72626e-10
65105550	chr14:65105550:T:G	2.40679e-07	-1.66433e-10	-1.11309	2.87439e-05	-1.66433e-10	-1.00718	9.44934e-05	-1.66433e-10	-0.996051
65106002	chr14:65106002:G:A	5.65843e-07	-1.66433e-10	-0.258239	6.03973e-05	-1.66433e-10	-0.264662	0.000199249	-1.66433e-10	-0.250025
65106363	chr14:65106363:G:C	2.65803e-07	-1.0138	-2.72626e-10	1.69326e-05	-1.53636	-2.72626e-10	5.95837e-05	-1.4572	-2.72626e-10
65106444	chr14:65106444:G:A	2.57143e-06	1.99324	-0.737581	8.59433e-05	1.20328	-1.1152	0.000512136	1.81892	-1.12492
65106720	chr14:65106720:C:G	3.17295e-05	4.78424	-1.01579	3.94754e-06	-1.75554	-1.23697	1.30365e-05	-1.73969	-1.23714
65106820	chr14:65106820:A:G	3.12672e-07	-1.66433e-10	-0.851401	3.46303e-05	-1.66433e-10	-0.820878	0.000116032	-1.66433e-10	-0.790718
65107400	chr14:65107400:A:G	1.70555e-07	-1.4575	-2.72626e-10	1.40559e-05	-1.72257	-2.72626e-10	4.57242e-05	-1.72195	-2.72626e-10
65107600	chr14:65107600:T:C	2.94499e-07	0.169749	-1.08103	3.39927e-05	0.350506	-1.18997	0.000146282	0.632426	-1.19147
65107673	chr14:65107673:T:G	1.6672e-06	1.85762	-1.03527	6.87887e-05	1.02552	-1.16009	0.000386785	1.5771	-1.16381
65107764	chr14:65107764:C:T	3.55246e-05	4.95968	-1.07825	3.97926e-06	-1.74936	-1.23516	1.32116e-05	-1.72878	-1.2347
65107862	chr14:65107862:C:T	2.27213e-07	-1.17067	-2.72626e-10	1.66706e-05	-1.55196	-2.72626e-10	5.18708e-05	-1.59582	-2.72626e-10
65108061	chr14:65108061:G:C	4.61358e-07	-0.26236	-0.200022	3.89311e-05	-0.108796	-0.595018	0.000164566	0.162925	-0.604193
65108222	chr14:65108222:A:C	3.14502e-07	-1.66433e-10	-0.845565	3.26779e-05	-1.66433e-10	-0.878908	0.000107036	-1.66433e-10	-0.871415
65108581	chr14:65108581:C:T	2.50978e-05	4.60009	-1.06611	3.93373e-06	-1.75976	-1.23626	1.29199e-05	-1.74989	-1.23592
65109447	chr14:65109447:C:T	0.027965	11.4677	-0.917824	1.72919e-05	-0.599384	-0.915986	7.58746e-05	-0.277962	-0.937537
65109483	chr14:65109483:C:T	5.71449e-07	-1.66433e-10	-0.24838	5.23401e-05	-1.66433e-10	-0.407844	0.00016875	-1.66433e-10	-0.416164
65109539	chr14:65109539:C:T	3.6053e-05	4.9433	-1.04711	3.96735e-06	-1.75011	-1.2374	1.31629e-05	-1.72992	-1.23726
65110139	chr14:65110139:G:A	3.50935e-05	4.91142	-1.0422	3.96214e-06	-1.75131	-1.23751	1.31336e-05	-1.73198	-1.23742
65110453	chr14:65110453:A:T	2.13755e-07	-1.23172	-2.72626e-10	1.60058e-05	-1.59266	-2.72626e-10	5.00255e-05	-1.63205	-2.72626e-10
65110693	chr14:65110693:C:T	4.16944e-05	5.08811	-1.04654	3.99328e-06	-1.74357	-1.23742	1.33021e-05	-1.71937	-1.23728
65110753	chr14:65110753:TC:T	5.53594e-07	-0.280125	-2.72626e-10	1.9742e-05	-1.38286	-2.72626e-10	6.31049e-05	-1.39978	-2.72626e-10
65110894	chr14:65110894:T:C	0.031813	11.5845	-0.905714	1.81271e-05	-0.564567	-0.90363	7.99027e-05	-0.238038	-0.925733
65110913	chr14:65110913:C:T	2.4387e-07	-1.66433e-10	-1.09992	2.64031e-05	-1.66433e-10	-1.09213	8.55911e-05	-1.66433e-10	-1.095
65111141	chr14:65111141:A:G	2.21798e-07	-1.66433e-10	-1.19479	2.58088e-05	-1.66433e-10	-1.11489	8.47649e-05	-1.66433e-10	-1.1047
65111244	chr14:65111244:G:A	7.16091e-07	-1.66433e-10	-0.0227488	6.53324e-05	-1.66433e-10	-0.186119	0.000213087	-1.66433e-10	-0.182882
65111285	chr14:65111285:C:T	2.49837e-07	-1.66433e-10	-1.07575	3.05363e-05	-1.66433e-10	-0.946692	0.000101437	-1.66433e-10	-0.925143
65111336	chr14:65111336:T:C	5.48443e-07	-1.66433e-10	-0.289472	5.04054e-05	-1.66433e-10	-0.445508	0.000162532	-1.66433e-10	-0.453709
65111844	chr14:65111844:T:C	1.76112e-07	-1.42544	-2.72626e-10	1.90389e-05	-1.41912	-2.72626e-10	7.1831e-05	-1.27026	-2.72626e-10
65112156	chr14:65112156:T:C	0.0245744	11.4073	-0.98659	1.58894e-05	-0.616152	-0.983806	6.98777e-05	-0.294567	-1.00327
65112469	chr14:65112469:C:T	4.80874e-07	-1.66433e-10	-0.420951	4.79228e-05	-1.66433e-10	-0.496016	0.000153842	-1.66433e-10	-0.508656
65112652	chr14:65112652:A:G	3.69839e-05	5.0691	-1.14742	4.01219e-06	-1.74059	-1.23568	1.3397e-05	-1.71388	-1.23566
65112900	chr14:65112900:G:A	2.13438e-07	-1.66433e-10	-1.23321	2.28447e-05	-1.66433e-10	-1.23689	7.42623e-05	-1.66433e-10	-1.23698
65113002	chr14:65113002:T:C	0.000337334	7.21974	-1.08747	5.5346e-06	-1.51177	-1.14282	1.94733e-05	-1.44138	-1.13415
65113142	chr14:65113142:C:T	1.27244e-07	-1.75045	-2.72626e-10	1.617e-05	-1.58245	-2.72626e-10	4.6987e-05	-1.69471	-2.72626e-10
65113173	chr14:65113173:A:G	3.78065e-07	-1.66433e-10	-0.661489	3.91091e-05	-1.66433e-10	-0.699252	0.000125535	-1.66433e-10	-0.711997
65113771	chr14:65113771:A:C	3.36275e-07	-1.66433e-10	-0.778626	3.30471e-05	-1.66433e-10	-0.867674	0.000109005	-1.66433e-10	-0.85319
65114003	chr14:65114003:A:C	2.13252e-07	-1.66433e-10	-1.23408	2.28435e-05	-1.66433e-10	-1.23694	7.42374e-05	-1.66433e-10	-1.23731
65114947	chr14:65114947:T:C	3.25642e-05	4.94446	-1.15004	4.08697e-06	-1.72029	-1.23751	1.38296e-05	-1.68033	-1.23744
65114971	chr14:65114971:T:C	4.91312e-07	-0.399476	-2.72626e-10	2.11623e-05	-1.31339	-2.72626e-10	6.58911e-05	-1.35658	-2.72626e-10
65115063	chr14:65115063:A:G	3.54993e-07	0.513099	-1.23756	1.73448e-05	-0.275182	-1.23713	8.68352e-05	0.156564	-1.23713
65115122	chr14:65115122:A:G	2.24409e-07	-1.66433e-10	-1.18309	2.37055e-05	-1.66433e-10	-1.1999	7.72549e-05	-1.66433e-10	-1.19747
65115242	chr14:65115242:G:A	2.17424e-07	-1.66433e-10	-1.21471	2.29191e-05	-1.66433e-10	-1.23364	7.46017e-05	-1.66433e-10	-1.23242
65115355	chr14:65115355:C:T	2.12798e-07	-1.66433e-10	-1.23621	2.288e-05	-1.66433e-10	-1.23534	7.4326e-05	-1.66433e-10	-1.23612
65115379	chr14:65115379:G:A	0.00686103	10.2226	-1.07783	1.1717e-05	-0.830396	-1.07417	5.15052e-05	-0.513705	-1.08919
65115388	chr14:65115388:G:A	3.75742e-07	-1.66433e-10	-0.667654	3.90301e-05	-1.66433e-10	-0.701274	0.0001253	-1.66433e-10	-0.713869
65115425	chr14:65115425:G:A	0.00311339	9.54781	-1.19314	8.1491e-06	-1.03395	-1.23375	3.43089e-05	-0.776724	-1.23245
65116037	chr14:65116037:G:A	0.00354608	9.71103	-1.22623	1.07271e-05	-0.762744	-1.23009	4.84079e-05	-0.432544	-1.23237
65116406	chr14:65116406:C:T	1.95106e-07	-1.32301	-2.72626e-10	1.51945e-05	-1.64467	-2.72626e-10	4.78257e-05	-1.67702	-2.72626e-10
65116529	chr14:65116529:C:T	1.90569e-07	-1.34654	-2.72626e-10	1.50142e-05	-1.65661	-2.72626e-10	4.73456e-05	-1.68711	-2.72626e-10
65116697	chr14:65116697:C:T	2.60226e-05	4.80002	-1.22985	4.07061e-06	-1.7338	-1.22801	1.36005e-05	-1.70516	-1.22931
65116863	chr14:65116863:T:C	0.00138809	8.45162	-0.904737	9.35042e-06	-1.22439	-0.905791	3.84702e-05	-0.967998	-0.926699
65117049	chr14:65117049:G:T	2.12674e-07	-1.66433e-10	-1.23679	2.28332e-05	-1.66433e-10	-1.23739	7.42228e-05	-1.66433e-10	-1.23751
65117123	chr14:65117123:G:A	3.31829e-07	-1.66433e-10	-0.791935	3.05518e-05	-1.66433e-10	-0.946183	9.82545e-05	-1.66433e-10	-0.95702
65117270	chr14:65117270:G:T	2.28788e-07	-1.66433e-10	-1.16376	2.37531e-05	-1.66433e-10	-1.19789	7.71058e-05	-1.66433e-10	-1.1994
65117323	chr14:65117323:C:T	3.67335e-07	-1.66433e-10	-0.690282	3.18677e-05	-1.66433e-10	-0.904014	0.000102958	-1.66433e-10	-0.910255
65117556	chr14:65117556:A:T	2.12518e-07	-1.66433e-10	-1.23753	2.29739e-05	-1.66433e-10	-1.23125	7.45962e-05	-1.66433e-10	-1.23249
65117598	chr14:65117598:T:C	5.13749e-07	-1.66433e-10	-0.354821	5.44869e-05	-1.66433e-10	-0.367646	0.000178329	-1.66433e-10	-0.360948
65118458	chr14:65118458:C:A	2.31841e-07	-1.66433e-10	-1.1505	2.45083e-05	-1.66433e-10	-1.16659	7.93372e-05	-1.66433e-10	-1.17087
65118501	chr14:65118501:T:G	6.70804e-08	-1.15414	-1.23652	8.34751e-06	-1.0234	-1.22024	3.13526e-05	-0.879994	-1.21929
65119292	chr14:65119292:G:A	3.44895e-07	-1.66433e-10	-0.753317	3.15605e-05	-1.66433e-10	-0.913699	0.000101432	-1.66433e-10	-0.925196
65119330	chr14:65119330:G:A	5.06466e-07	-1.66433e-10	-0.369099	5.65131e-05	-1.66433e-10	-0.331134	0.000192299	-1.66433e-10	-0.285527
65119379	chr14:65119379:G:A	6.89573e-08	-1.12738	-1.23569	8.84679e-06	-0.989876	-1.19568	3.33334e-05	-0.844279	-1.19374
65119603	chr14:65119603:GCT:G	1.30289e-06	0.575783	-2.72626e-10	3.22428e-05	-0.892313	-2.72626e-10	0.000135549	-0.635251	-2.72626e-10
65120162	chr14:65120162:A:G	2.41434e-06	-1.58938	2.782	0.000239582	-1.73589	2.84918	0.000750824	-1.68751	2.7641
65120688	chr14:65120688:C:A	3.6806e-07	-1.66433e-10	-0.688309	3.32713e-05	-1.66433e-10	-0.86091	0.000106799	-1.66433e-10	-0.873636
65121306	chr14:65121306:A:G	2.19449e-07	-1.66433e-10	-1.20544	2.32635e-05	-1.66433e-10	-1.21872	7.57576e-05	-1.66433e-10	-1.21704
65122275	chr14:65122275:ATTCACTTATTAG:A	2.41957e-07	-1.66433e-10	-1.10779	2.41405e-05	-1.66433e-10	-1.18172	7.81624e-05	-1.66433e-10	-1.18579
65122669	chr14:65122669:G:A	4.30624e-08	-1.66267	-1.17123	4.0212e-06	-1.76051	-1.21351	1.30962e-05	-1.76068	-1.21158
65122783	chr14:65122783:G:A	1.94483e-07	-1.32621	-2.72626e-10	1.51666e-05	-1.64651	-2.72626e-10	4.77585e-05	-1.67842	-2.72626e-10
65123087	chr14:65123087:T:C	3.74365e-07	-1.66433e-10	-0.671323	3.64388e-05	-1.66433e-10	-0.769972	0.000120516	-1.66433e-10	-0.752795
65123500	chr14:65123500:G:A	2.25594e-07	-1.66433e-10	-1.17782	2.3422e-05	-1.66433e-10	-1.21193	7.6312e-05	-1.66433e-10	-1.20975
65123626	chr14:65123626:G:A	2.25489e-07	-1.66433e-10	-1.17828	2.30693e-05	-1.66433e-10	-1.2271	7.48627e-05	-1.66433e-10	-1.22893
65123790	chr14:65123790:C:T	2.23062e-07	-1.66433e-10	-1.18911	2.32535e-05	-1.66433e-10	-1.21915	7.57377e-05	-1.66433e-10	-1.21731
65123819	chr14:65123819:A:G	0.00110316	8.38027	-1.06313	7.84402e-06	-1.2425	-1.06336	3.18218e-05	-1.00703	-1.0774
65124036	chr14:65124036:A:G	2.19982e-07	-1.66433e-10	-1.20301	2.33804e-05	-1.66433e-10	-1.21371	7.58432e-05	-1.66433e-10	-1.21591
65124063	chr14:65124063:C:T	2.13545e-07	-1.66433e-10	-1.23271	2.28639e-05	-1.66433e-10	-1.23605	7.42948e-05	-1.66433e-10	-1.23654
65124100	chr14:65124100:T:C	2.69062e-07	-1.66433e-10	-1.00161	2.54336e-05	-1.66433e-10	-1.12954	8.24141e-05	-1.66433e-10	-1.13282
65124128	chr14:65124128:A:T	2.29256e-07	-1.66433e-10	-1.16172	2.37812e-05	-1.66433e-10	-1.19671	7.71938e-05	-1.66433e-10	-1.19826
65124416	chr14:65124416:C:T	2.39039e-07	-1.66433e-10	-1.11993	2.55364e-05	-1.66433e-10	-1.1255	8.27677e-05	-1.66433e-10	-1.12854
65124530	chr14:65124530:A:G	2.74265e-07	-1.66433e-10	-0.98246	2.57781e-05	-1.66433e-10	-1.11608	8.35082e-05	-1.66433e-10	-1.11964
65124783	chr14:65124783:T:C	2.54298e-07	-1.66433e-10	-1.05805	2.50083e-05	-1.66433e-10	-1.1464	8.08444e-05	-1.66433e-10	-1.15206
65124840	chr14:65124840:A:G	2.00065e-07	-1.29791	-2.72626e-10	1.53687e-05	-1.63327	-2.72626e-10	4.82745e-05	-1.66768	-2.72626e-10
65125713	chr14:65125713:T:G	1.20906e-07	-0.577477	-1.22406	5.24466e-06	-1.47397	-1.23442	2.01665e-05	-1.30606	-1.2345
65125883	chr14:65125883:C:T	2.2181e-07	-1.66433e-10	-1.19473	2.31983e-05	-1.66433e-10	-1.22153	7.55902e-05	-1.66433e-10	-1.21925
65126026	chr14:65126026:C:T	7.42187e-07	0.0130462	-2.72626e-10	2.37003e-05	-1.20012	-2.72626e-10	9.6956e-05	-0.970324	-2.72626e-10
65126208	chr14:65126208:G:A	3.25257e-06	-1.66433e-10	1.49064	0.00040097	-1.66433e-10	1.62828	0.00148502	-1.66433e-10	1.75861
65126584	chr14:65126584:G:A	1.27546e-06	0.554503	-2.72626e-10	3.20231e-05	-0.89915	-2.72626e-10	0.000134259	-0.64481	-2.72626e-10
65127441	chr14:65127441:T:C	4.02308e-07	-1.66433e-10	-0.599338	3.57244e-05	-1.66433e-10	-0.789773	0.0001146	-1.66433e-10	-0.803132
65127476	chr14:65127476:C:A	3.86797e-07	-1.66433e-10	-0.638654	3.32209e-05	-1.66433e-10	-0.862427	0.000107292	-1.66433e-10	-0.869025
65127549	chr14:65127549:T:TA	6.8517e-07	-1.66433e-10	-0.0668889	6.52529e-05	-1.66433e-10	-0.187336	0.000212615	-1.66433e-10	-0.185098
65127550	chr14:65127550:A:T	2.15029e-07	-1.66433e-10	-1.22578	2.34114e-05	-1.66433e-10	-1.21238	7.61201e-05	-1.66433e-10	-1.21227
65127578	chr14:65127578:A:C	2.13268e-07	-1.66433e-10	-1.23401	2.28406e-05	-1.66433e-10	-1.23707	7.42341e-05	-1.66433e-10	-1.23736
65127742	chr14:65127742:C:T	8.25272e-08	-0.949071	-1.23436	9.43174e-06	-0.884692	-1.23683	3.77985e-05	-0.675657	-1.23665
65128480	chr14:65128480:T:C	2.15638e-07	-1.22295	-2.72626e-10	1.5958e-05	-1.59565	-2.72626e-10	4.98806e-05	-1.63495	-2.72626e-10
65128531	chr14:65128531:A:G	8.04962e-07	-1.66433e-10	0.0942397	8.5789e-05	-1.66433e-10	0.0862846	0.000280108	-1.66433e-10	0.0905936
65128538	chr14:65128538:A:T	9.76831e-07	0.287758	-2.72626e-10	2.76758e-05	-1.04505	-2.72626e-10	0.000115876	-0.79206	-2.72626e-10
65128801	chr14:65128801:CTG:C	3.51188e-07	-1.66433e-10	-0.735235	3.43796e-05	-1.66433e-10	-0.828142	0.000113489	-1.66433e-10	-0.812878
65128889	chr14:65128889:G:A	1.86337e-07	-1.369	-2.72626e-10	1.48765e-05	-1.66582	-2.72626e-10	4.69687e-05	-1.6951	-2.72626e-10
65129430	chr14:65129430:A:C	7.45698e-08	-1.05314	-1.23168	9.60313e-06	-0.922922	-1.1806	3.79561e-05	-0.729949	-1.1782
65129566	chr14:65129566:C:A	1.76617e-07	-0.26394	-1.15863	6.38997e-06	-1.32327	-1.18761	2.51132e-05	-1.13355	-1.18764
65129600	chr14:65129600:A:T	4.20859e-07	-1.66433e-10	-0.554259	4.0531e-05	-1.66433e-10	-0.66354	0.000134174	-1.66433e-10	-0.645447
65129710	chr14:65129710:G:A	4.06102e-07	-1.66433e-10	-0.589952	3.5353e-05	-1.66433e-10	-0.800225	0.000113483	-1.66433e-10	-0.812927
65129772	chr14:65129772:A:G	0.000207265	6.78728	-1.14209	5.26911e-06	-1.57802	-1.12572	1.9e-05	-1.46168	-1.13847
65129820	chr14:65129820:C:T	6.76232e-08	-1.58828	-0.794329	6.40989e-06	-1.74967	-0.758093	2.05497e-05	-1.75776	-0.763976
65130147	chr14:65130147:A:G	2.35927e-07	-1.66433e-10	-1.13303	2.41788e-05	-1.66433e-10	-1.18013	7.8928e-05	-1.66433e-10	-1.17605
65130169	chr14:65130169:G:A	1.4972e-05	4.08025	-1.06287	4.02502e-06	-1.75356	-1.21952	1.3412e-05	-1.73089	-1.21754
65130363	chr14:65130363:C:T	8.05376e-07	-1.66433e-10	0.0947536	7.19998e-05	-1.66433e-10	-0.0889439	0.000233611	-1.66433e-10	-0.0909231
65130366	chr14:65130366:C:A	2.13717e-07	-1.66433e-10	-1.2319	2.28516e-05	-1.66433e-10	-1.23658	7.43521e-05	-1.66433e-10	-1.23577
65130382	chr14:65130382:A:C	2.76614e-07	-1.66433e-10	-0.973933	2.80891e-05	-1.66433e-10	-1.03023	9.10373e-05	-1.66433e-10	-1.03331
65130525	chr14:65130525:G:C	2.15025e-07	-1.66433e-10	-1.2258	2.29152e-05	-1.66433e-10	-1.2338	7.44947e-05	-1.66433e-10	-1.23385
65130531	chr14:65130531:AAG:A	2.55374e-07	-1.66433e-10	-1.05383	2.53694e-05	-1.66433e-10	-1.13206	8.26158e-05	-1.66433e-10	-1.13038
65130536	chr14:65130536:C:T	2.54728e-07	-1.66433e-10	-1.05636	2.53203e-05	-1.66433e-10	-1.134	8.24553e-05	-1.66433e-10	-1.13232
65130791	chr14:65130791:G:A	2.85576e-05	4.15448	-0.491357	5.89775e-06	-1.74951	-0.841529	1.95235e-05	-1.73513	-0.837831
65131280	chr14:65131280:A:G	1.27979e-07	-1.74469	-2.72626e-10	3.07415e-05	-0.939993	-2.72626e-10	7.4257e-05	-1.23705	-2.72626e-10
65131388	chr14:65131388:C:T	2.87726e-07	-1.66433e-10	-0.934548	2.90857e-05	-1.66433e-10	-0.99536	9.42503e-05	-1.66433e-10	-0.998627
65131467	chr14:65131467:T:A	6.24467e-08	-1.25674	-1.20551	4.8357e-06	-1.59708	-1.1925	1.51916e-05	-1.63209	-1.19175
65131549	chr14:65131549:C:T	1.82804e-07	-1.38814	-2.72626e-10	1.37534e-05	-1.74432	-2.72626e-10	4.41543e-05	-1.75689	-2.72626e-10
65131875	chr14:65131875:C:G	2.1741e-07	-1.66433e-10	-1.21477	2.35298e-05	-1.66433e-10	-1.20734	7.6591e-05	-1.66433e-10	-1.2061
65131986	chr14:65131986:G:A	5.77712e-05	5.59403	-1.22634	4.67414e-06	-1.58959	-1.23397	1.60766e-05	-1.53503	-1.23219
65132034	chr14:65132034:C:G	8.24851e-06	3.6441	-1.22287	3.95815e-06	-1.75601	-1.23382	1.30441e-05	-1.74177	-1.23448
65132091	chr14:65132091:A:G	4.83168e-07	-1.66433e-10	-0.416192	4.60392e-05	-1.66433e-10	-0.536114	0.000152656	-1.66433e-10	-0.516392
65132269	chr14:65132269:A:T	6.27338e-05	5.31546	-0.865357	4.86832e-06	-1.65278	-1.13007	1.64517e-05	-1.61299	-1.13117
65132330	chr14:65132330:C:G	1.59948e-07	-1.52171	-2.72626e-10	1.40771e-05	-1.72106	-2.72626e-10	4.51079e-05	-1.73552	-2.72626e-10
65132479	chr14:65132479:T:C	2.13667e-07	-1.66433e-10	-1.23214	2.28537e-05	-1.66433e-10	-1.23649	7.43577e-05	-1.66433e-10	-1.23569
65132580	chr14:65132580:G:A	4.26022e-07	-1.66433e-10	-0.542065	4.09987e-05	-1.66433e-10	-0.652066	0.000135734	-1.66433e-10	-0.633885
65132581	chr14:65132581:G:A	2.1383e-07	-1.66433e-10	-1.23137	2.28346e-05	-1.66433e-10	-1.23733	7.42356e-05	-1.66433e-10	-1.23734
65132664	chr14:65132664:G:T	3.26806e-07	-1.66433e-10	-0.80719	3.25315e-05	-1.66433e-10	-0.883398	0.000107694	-1.66433e-10	-0.865286
65132909	chr14:65132909:G:A	2.12979e-07	-1.66433e-10	-1.23536	2.3055e-05	-1.66433e-10	-1.22773	7.50564e-05	-1.66433e-10	-1.22634
65133118	chr14:65133118:G:A	4.35992e-07	-1.66433e-10	-0.518932	4.18794e-05	-1.66433e-10	-0.630812	0.000138676	-1.66433e-10	-0.612444
65133540	chr14:65133540:A:T	2.13457e-07	-1.66433e-10	-1.23312	2.28653e-05	-1.66433e-10	-1.23598	7.44066e-05	-1.66433e-10	-1.23504
65133567	chr14:65133567:C:T	2.90709e-07	-1.66433e-10	-0.924234	3.31501e-05	-1.66433e-10	-0.864562	0.000111028	-1.66433e-10	-0.834802
65133684	chr14:65133684:G:A	2.15191e-07	-1.66433e-10	-1.22503	2.29295e-05	-1.66433e-10	-1.23318	7.45407e-05	-1.66433e-10	-1.23324
65133834	chr14:65133834:A:G	4.38288e-07	0.0844802	-0.59816	9.73155e-06	-1.5424	-0.547831	3.72512e-05	-1.34939	-0.577505
65133838	chr14:65133838:G:A	2.16771e-07	-1.66433e-10	-1.21772	2.28577e-05	-1.66433e-10	-1.23632	7.4265e-05	-1.66433e-10	-1.23694
65134486	chr14:65134486:T:C	2.4435e-07	-1.66433e-10	-1.09795	2.70485e-05	-1.66433e-10	-1.06797	8.82189e-05	-1.66433e-10	-1.06476
65134576	chr14:65134576:G:A	2.86652e-07	-1.66433e-10	-0.938285	3.26368e-05	-1.66433e-10	-0.880167	0.000109208	-1.66433e-10	-0.851327
65134639	chr14:65134639:G:A	8.66839e-06	3.68785	-1.21697	3.95689e-06	-1.75405	-1.2361	1.30669e-05	-1.73799	-1.23651
65134857	chr14:65134857:T:C	5.76564e-08	-1.54075	-1.00131	5.16011e-06	-1.73466	-0.98999	1.64958e-05	-1.7485	-0.992981
65134971	chr14:65134971:T:G	0.000266226	7.08249	-1.18694	5.6468e-06	-1.45526	-1.17926	2.0511e-05	-1.33748	-1.18613
65135346	chr14:65135346:T:C	4.44683e-05	5.3404	-1.23443	4.55371e-06	-1.62212	-1.22754	1.55134e-05	-1.57264	-1.23024
65135368	chr14:65135368:CAGGTGTTT:C	9.31182e-07	-1.66433e-10	0.239899	8.25491e-05	-1.66433e-10	0.0477872	0.000268161	-1.66433e-10	0.0470077
65135569	chr14:65135569:T:A	0.000242818	6.9912	-1.18769	5.55074e-06	-1.47167	-1.18	2.01037e-05	-1.35681	-1.18687
65135666	chr14:65135666:G:A	1.73084e-05	4.38618	-1.22379	4.05512e-06	-1.72967	-1.23595	1.3459e-05	-1.70853	-1.2364
65136181	chr14:65136181:A:G	2.19358e-07	-1.66433e-10	-1.20585	2.33163e-05	-1.66433e-10	-1.21645	7.56057e-05	-1.66433e-10	-1.21905
65136275	chr14:65136275:G:A	5.15362e-08	-1.41881	-1.23546	4.25622e-06	-1.67984	-1.23738	1.35065e-05	-1.70399	-1.23742
65136583	chr14:65136583:T:C	2.49073e-07	-1.66433e-10	-1.07881	2.8153e-05	-1.66433e-10	-1.02795	9.26083e-05	-1.66433e-10	-1.0162
65136892	chr14:65136892:G:A	2.12651e-07	-1.66433e-10	-1.23691	2.29876e-05	-1.66433e-10	-1.23065	7.48688e-05	-1.66433e-10	-1.22884
65137643	chr14:65137643:C:T	2.8679e-05	4.75651	-1.08915	5.62005e-06	-1.66682	-0.972444	1.9056e-05	-1.62104	-0.97616
65137741	chr14:65137741:A:C	0.000107245	6.13345	-1.14714	6.00004e-06	-1.41327	-1.16057	2.17458e-05	-1.30991	-1.15525
65138207	chr14:65138207:T:C	5.52787e-08	-1.49793	-1.08624	4.83032e-06	-1.71941	-1.07129	1.54534e-05	-1.73742	-1.06934
65138219	chr14:65138219:G:T	2.2832e-07	-1.66433e-10	-1.16581	2.56231e-05	-1.66433e-10	-1.12211	8.41932e-05	-1.66433e-10	-1.11147
65138298	chr14:65138298:T:TA	2.48205e-07	-1.66433e-10	-1.0823	2.74755e-05	-1.66433e-10	-1.05231	8.97346e-05	-1.66433e-10	-1.04772
65138299	chr14:65138299:T:C	2.34619e-07	-1.66433e-10	-1.13859	2.41155e-05	-1.66433e-10	-1.18275	7.87052e-05	-1.66433e-10	-1.17887
65138422	chr14:65138422:G:A	1.12899e-06	-1.38341	1.81593	8.9071e-05	-1.75817	1.882	0.000267214	-1.75737	1.80084
65138432	chr14:65138432:C:T	2.15692e-07	-1.66433e-10	-1.2227	2.55185e-05	-1.66433e-10	-1.1262	8.36859e-05	-1.66433e-10	-1.11751
65138445	chr14:65138445:A:G	2.77675e-07	0.151577	-1.12168	6.98388e-06	-1.30893	-1.11307	2.3829e-05	-1.25017	-1.12351
65138694	chr14:65138694:T:C	1.19454e-07	-0.619172	-1.19445	5.25038e-06	-1.49106	-1.21625	2.02336e-05	-1.32177	-1.21546
65138733	chr14:65138733:G:A	5.05913e-05	5.46059	-1.22562	4.83271e-06	-1.55273	-1.23747	1.6855e-05	-1.48241	-1.23752
65138775	chr14:65138775:C:T	3.8725e-07	-1.66433e-10	-0.637486	3.79474e-05	-1.66433e-10	-0.729406	0.000126352	-1.66433e-10	-0.705513
65138877	chr14:65138877:G:A	2.459e-07	-1.66433e-10	-1.09163	2.50406e-05	-1.66433e-10	-1.14511	8.18302e-05	-1.66433e-10	-1.13993
65138890	chr14:65138890:A:G	4.27998e-05	5.28358	-1.21585	4.70454e-06	-1.58184	-1.23524	1.63186e-05	-1.51668	-1.2356
65139136	chr14:65139136:T:C	5.27651e-05	5.51212	-1.23507	4.88726e-06	-1.54386	-1.23511	1.70765e-05	-1.47211	-1.23477
65139137	chr14:65139137:G:A	4.3005e-05	5.29294	-1.22042	4.72916e-06	-1.57763	-1.23423	1.6411e-05	-1.51186	-1.23477
65139249	chr14:65139249:T:C	0.000779873	8.19298	-1.22265	7.11464e-06	-1.18067	-1.22278	2.72764e-05	-1.01772	-1.22084
65139258	chr14:65139258:A:G	1.20076e-07	-0.609627	-1.19881	5.25642e-06	-1.48687	-1.21928	2.02785e-05	-1.31648	-1.21854
65139623	chr14:65139623:G:A	2.68582e-07	-1.66433e-10	-1.0034	2.98441e-05	-1.66433e-10	-0.96962	9.63292e-05	-1.66433e-10	-0.97681
65139649	chr14:65139649:A:G	5.30105e-05	5.46958	-1.18789	4.90471e-06	-1.5531	-1.22231	1.71059e-05	-1.48187	-1.22329
65139671	chr14:65139671:A:G	2.14425e-07	-1.66433e-10	-1.22859	2.36897e-05	-1.66433e-10	-1.20057	7.7177e-05	-1.66433e-10	-1.19848
65141663	chr14:65141663:G:A	2.2028e-07	-1.66433e-10	-1.20166	2.50339e-05	-1.66433e-10	-1.14537	8.20464e-05	-1.66433e-10	-1.1373
65141926	chr14:65141926:G:A	2.44631e-07	-1.66433e-10	-1.0968	2.58091e-05	-1.66433e-10	-1.11488	8.36271e-05	-1.66433e-10	-1.11821
65142433	chr14:65142433:A:G	6.01546e-05	4.83713	-0.429008	6.46323e-06	-1.6553	-0.844181	2.19886e-05	-1.61061	-0.843449
65142694	chr14:65142694:C:G	7.52291e-05	5.11035	-0.478614	6.75077e-06	-1.61345	-0.842498	2.30873e-05	-1.56265	-0.842652
65142766	chr14:65142766:T:C	3.4513e-07	-1.66433e-10	-0.752635	3.59928e-05	-1.66433e-10	-0.782287	0.000116324	-1.66433e-10	-0.788198
65143159	chr14:65143159:A:C	2.46985e-07	-1.66433e-10	-1.08723	2.55275e-05	-1.66433e-10	-1.12585	8.34748e-05	-1.66433e-10	-1.12004
65143321	chr14:65143321:G:T	7.51877e-05	5.3886	-0.757408	7.25566e-06	-1.62082	-0.763009	2.51821e-05	-1.5748	-0.743649
65143330	chr14:65143330:G:T	3.60093e-07	-1.66433e-10	-0.710193	4.08802e-05	-1.66433e-10	-0.65496	0.000136461	-1.66433e-10	-0.628541
65143331	chr14:65143331:C:A	2.69174e-07	-1.66433e-10	-1.0012	3.73796e-05	-1.66433e-10	-0.74448	0.000124558	-1.66433e-10	-0.719811
65143489	chr14:65143489:T:G	1.73152e-07	-1.44239	-2.72626e-10	1.44497e-05	-1.69493	-2.72626e-10	4.58769e-05	-1.71862	-2.72626e-10
65143500	chr14:65143500:T:G	2.25302e-07	-1.66433e-10	-1.17911	2.46648e-05	-1.66433e-10	-1.16023	8.05235e-05	-1.66433e-10	-1.15603
65143807	chr14:65143807:G:A	2.36691e-07	-1.66433e-10	-1.1298	2.61538e-05	-1.66433e-10	-1.10161	8.50988e-05	-1.66433e-10	-1.10077
65143898	chr14:65143898:G:A	2.25754e-07	-1.66433e-10	-1.17711	2.36573e-05	-1.66433e-10	-1.20193	7.68127e-05	-1.66433e-10	-1.20321
65143976	chr14:65143976:G:A	2.68573e-07	-1.66433e-10	-1.00343	2.76009e-05	-1.66433e-10	-1.04776	9.02417e-05	-1.66433e-10	-1.04209
65144100	chr14:65144100:C:T	2.13263e-07	-1.66433e-10	-1.23403	2.29292e-05	-1.66433e-10	-1.23319	7.44761e-05	-1.66433e-10	-1.2341
65144161	chr14:65144161:T:A	3.66488e-07	-1.61784	0.925254	3.40587e-05	-1.757	0.919477	0.000115515	-1.67225	0.877069
65144449	chr14:65144449:G:A	2.31394e-07	-1.66433e-10	-1.15244	2.39769e-05	-1.66433e-10	-1.18851	7.76986e-05	-1.66433e-10	-1.19174
65144828	chr14:65144828:G:C	1.14226e-05	3.57141	-0.824621	6.80501e-06	-1.57299	-0.874958	2.24284e-05	-1.55854	-0.875711
65144881	chr14:65144881:C:G	2.802e-06	2.27078	-0.929245	7.59779e-06	-1.44834	-0.889414	3.12693e-05	-1.1892	-0.912745
65144957	chr14:65144957:C:T	2.47285e-07	-1.66433e-10	-1.08602	2.75743e-05	-1.66433e-10	-1.04872	8.81177e-05	-1.66433e-10	-1.06591
65145157	chr14:65145157:A:G	2.12631e-07	-1.66433e-10	-1.237	2.2855e-05	-1.66433e-10	-1.23644	7.43301e-05	-1.66433e-10	-1.23607
65145261	chr14:65145261:T:G	2.26123e-07	-1.66433e-10	-1.17548	2.47293e-05	-1.66433e-10	-1.15762	8.0506e-05	-1.66433e-10	-1.15625
65145426	chr14:65145426:G:A	1.37625e-05	3.73688	-0.803733	7.07894e-06	-1.53959	-0.868897	2.32591e-05	-1.52571	-0.872172
65145552	chr14:65145552:C:T	2.82417e-07	-1.66433e-10	-0.953172	3.08571e-05	-1.66433e-10	-0.936239	0.000101013	-1.66433e-10	-0.929328
65145921	chr14:65145921:G:A	2.24293e-07	-1.66433e-10	-1.1836	2.37278e-05	-1.66433e-10	-1.19896	7.69965e-05	-1.66433e-10	-1.20082
65146142	chr14:65146142:G:A	5.35775e-07	-1.66433e-10	-0.312841	4.55013e-05	-1.66433e-10	-0.547866	0.000150213	-1.66433e-10	-0.532529
65146359	chr14:65146359:G:A	2.13597e-07	-1.66433e-10	-1.23246	2.29919e-05	-1.66433e-10	-1.23047	7.47889e-05	-1.66433e-10	-1.22991
65146775	chr14:65146775:TCG:T	2.24155e-07	-1.66433e-10	-1.18422	2.37154e-05	-1.66433e-10	-1.19948	7.69571e-05	-1.66433e-10	-1.20133
65146790	chr14:65146790:T:C	3.56167e-06	2.56679	-0.98536	7.96402e-06	-1.29794	-0.992734	3.3326e-05	-1.02741	-1.01083
65146911	chr14:65146911:A:G	2.20568e-07	-1.66433e-10	-1.20035	2.37393e-05	-1.66433e-10	-1.19847	7.69466e-05	-1.66433e-10	-1.20147
65146940	chr14:65146940:G:A	5.31061e-07	-1.66433e-10	-0.321678	5.07558e-05	-1.66433e-10	-0.438582	0.00016897	-1.66433e-10	-0.414858
65147170	chr14:65147170:C:T	6.91999e-06	2.65427	-0.408654	6.73793e-06	-1.76088	-0.696973	2.17173e-05	-1.75873	-0.70774
65147334	chr14:65147334:G:A	2.74987e-05	3.85602	-0.230679	1.32527e-05	-1.50548	-0.275918	4.44565e-05	-1.48081	-0.26926
65147784	chr14:65147784:C:A	2.79372e-07	-1.66433e-10	-0.964011	3.13575e-05	-1.66433e-10	-0.920152	0.000101816	-1.66433e-10	-0.921415
65148174	chr14:65148174:C:T	7.41812e-06	2.70794	-0.392813	6.80725e-06	-1.76046	-0.687157	2.19766e-05	-1.75719	-0.697408
65148761	chr14:65148761:T:C	2.75219e-05	4.18588	-0.5597	1.08304e-05	-1.3683	-0.61495	3.59555e-05	-1.34404	-0.618261
65148935	chr14:65148935:T:C	1.03737e-05	3.03197	-0.381495	6.97672e-06	-1.74532	-0.677705	2.2749e-05	-1.73242	-0.687637
65149231	chr14:65149231:A:G	1.13974e-06	1.01168	-0.569679	9.37413e-06	-1.7524	-0.375248	3.2523e-05	-1.67055	-0.392082
65149258	chr14:65149258:C:A	2.12586e-07	-1.66433e-10	-1.23721	2.28562e-05	-1.66433e-10	-1.23638	7.4341e-05	-1.66433e-10	-1.23592
65149290	chr14:65149290:C:T	7.01866e-07	-1.66433e-10	-0.0428124	7.75215e-05	-1.66433e-10	-0.015051	0.000254573	-1.66433e-10	-0.00499244
65149438	chr14:65149438:T:C	2.17719e-07	-1.66433e-10	-1.21335	2.34342e-05	-1.66433e-10	-1.21141	7.59912e-05	-1.66433e-10	-1.21396
65149557	chr14:65149557:G:A	5.46084e-06	2.8695	-0.860694	1.03551e-05	-1.20503	-0.823094	4.60974e-05	-0.866139	-0.847686
65149609	chr14:65149609:A:G	5.77537e-07	-0.237784	-2.72626e-10	2.46679e-05	-1.1601	-2.72626e-10	8.37324e-05	-1.11695	-2.72626e-10
65149787	chr14:65149787:C:G	2.18442e-07	-1.66433e-10	-1.21004	2.3511e-05	-1.66433e-10	-1.20814	7.62291e-05	-1.66433e-10	-1.21084
65150105	chr14:65150105:A:T	4.34842e-07	-0.521572	-2.72626e-10	1.93773e-05	-1.40151	-2.72626e-10	6.90041e-05	-1.31042	-2.72626e-10
65150156	chr14:65150156:G:A	2.73997e-07	-1.66433e-10	-0.983439	2.76182e-05	-1.66433e-10	-1.04713	9.08945e-05	-1.66433e-10	-1.03488
65150170	chr14:65150170:G:C	1.58508e-06	1.10169	-0.329853	1.17009e-05	-1.61309	-0.29285	4.30384e-05	-1.46983	-0.312656
65150257	chr14:65150257:T:C	1.09498e-06	-0.694789	1.09673	6.35734e-05	-1.59372	1.38031	0.000177551	-1.71351	1.34819
65150338	chr14:65150338:A:G	2.13774e-07	-1.66433e-10	-1.23164	2.32507e-05	-1.66433e-10	-1.21927	7.56808e-05	-1.66433e-10	-1.21806
65150391	chr14:65150391:T:A	4.19348e-06	2.47895	-0.734218	9.37498e-06	-1.38384	-0.743724	3.90833e-05	-1.0997	-0.779189
65150774	chr14:65150774:A:G	2.96144e-07	-1.66433e-10	-0.90571	3.01656e-05	-1.66433e-10	-0.958904	9.87398e-05	-1.66433e-10	-0.952093
65151258	chr14:65151258:T:C	7.29909e-07	-1.66433e-10	-0.00363617	8.36961e-05	-1.66433e-10	0.0615853	0.000276291	-1.66433e-10	0.0768742
65151455	chr14:65151455:C:T	2.19749e-07	-1.66433e-10	-1.20407	2.31922e-05	-1.66433e-10	-1.22179	7.52618e-05	-1.66433e-10	-1.22361
65151461	chr14:65151461:GC:G	7.4614e-07	-1.66433e-10	0.0183571	8.51872e-05	-1.66433e-10	0.0792443	0.000281978	-1.66433e-10	0.0972485
65151937	chr14:65151937:A:C	3.12478e-07	0.189187	-1.04121	5.45226e-06	-1.75336	-0.916215	1.82723e-05	-1.70511	-0.934086
65151987	chr14:65151987:C:T	2.14351e-07	-1.66433e-10	-1.22894	2.38121e-05	-1.66433e-10	-1.19541	7.74124e-05	-1.66433e-10	-1.19543
65152031	chr14:65152031:TA:T	3.70782e-07	0.369911	-1.05085	5.51037e-06	-1.73283	-0.926147	1.89374e-05	-1.6592	-0.94424
65152373	chr14:65152373:T:C	2.2008e-07	-0.00463984	-1.19792	4.45168e-06	-1.76038	-1.11195	1.46917e-05	-1.7324	-1.12489
65152513	chr14:65152513:A:G	2.45968e-07	-1.66433e-10	-1.09135	2.64372e-05	-1.66433e-10	-1.09083	8.54999e-05	-1.66433e-10	-1.09607
65152773	chr14:65152773:G:T	3.19798e-07	-1.66433e-10	-0.828865	3.62236e-05	-1.66433e-10	-0.775897	0.00011791	-1.66433e-10	-0.774658
65152794	chr14:65152794:A:G	1.80376e-06	-1.66433e-10	0.901071	0.000177335	-1.66433e-10	0.812433	0.000567095	-1.66433e-10	0.795947
65152914	chr14:65152914:A:T	1.63513e-07	-1.49966	-2.72626e-10	1.86542e-05	-1.43953	-2.72626e-10	6.83306e-05	-1.32022	-2.72626e-10
65153132	chr14:65153132:G:A	5.59009e-06	-1.66433e-10	2.0322	0.000669169	-1.66433e-10	2.14043	0.0025136	-1.66433e-10	2.28489
65153283	chr14:65153283:A:G	2.25416e-07	-1.66433e-10	-1.17861	2.42125e-05	-1.66433e-10	-1.17874	7.91447e-05	-1.66433e-10	-1.1733
65153356	chr14:65153356:C:T	3.118e-07	-1.66433e-10	-0.854194	3.55961e-05	-1.66433e-10	-0.79337	0.000112215	-1.66433e-10	-0.824161
65153533	chr14:65153533:C:T	2.12712e-07	-1.66433e-10	-1.23662	2.28397e-05	-1.66433e-10	-1.23711	7.42384e-05	-1.66433e-10	-1.2373
65153585	chr14:65153585:A:G	8.76374e-08	-1.73366	-0.389683	1.12071e-05	-1.295	-0.654056	4.62595e-05	-1.02028	-0.690031
65153625	chr14:65153625:A:G	2.22854e-07	-1.66433e-10	-1.19004	2.43836e-05	-1.66433e-10	-1.1717	7.91528e-05	-1.66433e-10	-1.1732
65153669	chr14:65153669:T:C	2.14348e-07	-1.66433e-10	-1.22896	2.29751e-05	-1.66433e-10	-1.2312	7.48797e-05	-1.66433e-10	-1.2287
65153686	chr14:65153686:G:A	1.76941e-06	-1.66433e-10	0.881844	0.000196752	-1.66433e-10	0.916336	0.000651707	-1.66433e-10	0.935014
65153732	chr14:65153732:C:T	4.68143e-07	-1.66433e-10	-0.447782	4.51022e-05	-1.66433e-10	-0.556677	0.000147317	-1.66433e-10	-0.551997
65154304	chr14:65154304:G:T	1.66231e-07	-1.48318	-2.72626e-10	1.4374e-05	-1.70019	-2.72626e-10	4.53569e-05	-1.73002	-2.72626e-10
65154345	chr14:65154345:G:A	4.55915e-07	-1.66433e-10	-0.474249	4.2128e-05	-1.66433e-10	-0.624895	0.000139726	-1.66433e-10	-0.604901
65154496	chr14:65154496:A:C	2.99241e-07	-1.66433e-10	-0.895306	3.11944e-05	-1.66433e-10	-0.925367	0.000101637	-1.66433e-10	-0.923172
65154520	chr14:65154520:T:C	2.13026e-07	-1.66433e-10	-1.23514	2.30422e-05	-1.66433e-10	-1.22828	7.49037e-05	-1.66433e-10	-1.22838
65154534	chr14:65154534:C:T	2.70866e-07	-1.66433e-10	-0.994931	2.80246e-05	-1.66433e-10	-1.03252	9.09481e-05	-1.66433e-10	-1.03429
65155150	chr14:65155150:A:G	3.4498e-07	0.337751	-1.09082	5.38746e-06	-1.60171	-1.07982	2.048e-05	-1.43971	-1.08543
65155277	chr14:65155277:G:A	9.32704e-07	-1.66433e-10	0.241533	9.46945e-05	-1.66433e-10	0.185049	0.000306506	-1.66433e-10	0.180657
65155381	chr14:65155381:C:T	6.66931e-07	-1.74922	1.65535	8.61139e-05	-1.58185	1.67191	0.00032327	-1.437	1.6709
65155436	chr14:65155436:G:A	4.06821e-07	-1.66433e-10	-0.588183	4.10567e-05	-1.66433e-10	-0.650652	0.000134401	-1.66433e-10	-0.643757
65155472	chr14:65155472:T:A	7.34371e-07	-1.66433e-10	0.0024593	8.74079e-05	-1.66433e-10	0.104979	0.000304051	-1.66433e-10	0.172615
65155481	chr14:65155481:G:A	4.73835e-06	2.60425	-0.737364	7.0173e-06	-1.48866	-0.928571	2.26421e-05	-1.49712	-0.927644
65155643	chr14:65155643:A:G	2.16351e-07	-1.66433e-10	-1.21965	2.30976e-05	-1.66433e-10	-1.22588	7.53208e-05	-1.66433e-10	-1.22283
65155835	chr14:65155835:G:A	2.16817e-07	-1.66433e-10	-1.2175	2.30679e-05	-1.66433e-10	-1.22716	7.51081e-05	-1.66433e-10	-1.22565
65156074	chr14:65156074:G:A	1.34698e-07	-1.69352	-2.72626e-10	2.00667e-05	-1.36655	-2.72626e-10	6.91926e-05	-1.30769	-2.72626e-10
65156123	chr14:65156123:C:T	6.73867e-07	0.612415	-0.695937	1.18831e-05	-1.18948	-0.70101	4.89017e-05	-0.95016	-0.704609
65156185	chr14:65156185:G:T	2.30158e-07	-1.66433e-10	-1.15779	2.42973e-05	-1.66433e-10	-1.17524	7.95844e-05	-1.66433e-10	-1.16776
65156408	chr14:65156408:T:C	2.64646e-07	-1.66433e-10	-1.01816	2.89573e-05	-1.66433e-10	-0.999785	9.497e-05	-1.66433e-10	-0.99102
65156754	chr14:65156754:C:T	4.53346e-07	-1.66433e-10	-0.479899	7.02187e-05	-1.66433e-10	-0.113992	0.0002376	-1.66433e-10	-0.0739919
65156945	chr14:65156945:C:T	1.20811e-07	-1.54957	-0.252753	1.13667e-05	-1.7532	-0.181721	3.64585e-05	-1.71947	-0.228937
65156966	chr14:65156966:G:A	4.58707e-07	-1.66433e-10	-0.468145	5.41736e-05	-1.66433e-10	-0.373413	0.000167384	-1.66433e-10	-0.424289
65157091	chr14:65157091:A:G	7.08674e-07	1.11823	-1.15139	4.51854e-06	-1.65532	-1.20209	1.47594e-05	-1.65336	-1.19933
65157354	chr14:65157354:C:T	8.82431e-07	1.2691	-1.08297	4.83823e-06	-1.63553	-1.15353	1.5788e-05	-1.63287	-1.15246
65157459	chr14:65157459:A:G	1.05044e-06	1.40423	-1.04382	5.11298e-06	-1.60708	-1.12674	1.66758e-05	-1.60474	-1.12589
65157462	chr14:65157462:A:G	6.606e-07	0.550311	-0.653719	1.21508e-05	-1.2126	-0.65561	4.97976e-05	-0.974571	-0.662044
65157628	chr14:65157628:G:C	2.71546e-07	-1.66433e-10	-0.992424	3.06181e-05	-1.66433e-10	-0.944015	9.91788e-05	-1.66433e-10	-0.947657
65157801	chr14:65157801:C:T	6.5118e-07	-1.66433e-10	-0.117769	8.27277e-05	-1.66433e-10	0.049948	0.000278624	-1.66433e-10	0.0852812
65157897	chr14:65157897:A:G	6.84909e-07	0.933458	-1.00073	4.82315e-06	-1.70144	-1.09074	1.57025e-05	-1.70128	-1.08948
65158089	chr14:65158089:T:C	2.89998e-07	-1.66433e-10	-0.926681	3.37637e-05	-1.66433e-10	-0.846219	0.000109629	-1.66433e-10	-0.847475
65158376	chr14:65158376:G:T	2.85119e-07	-1.66433e-10	-0.94365	3.1827e-05	-1.66433e-10	-0.905293	0.000103725	-1.66433e-10	-0.902837
65158458	chr14:65158458:T:A	2.12928e-07	-1.66433e-10	-1.2356	2.29266e-05	-1.66433e-10	-1.23331	7.44448e-05	-1.66433e-10	-1.23452
65158624	chr14:65158624:A:AAGTT	2.08997e-07	-1.70895	0.454716	3.59382e-05	-1.26507	0.481263	0.000155236	-1.00118	0.501548
65158641	chr14:65158641:A:G	2.46103e-07	-1.73134	0.640536	4.01271e-05	-1.33943	0.665873	0.000170496	-1.09402	0.688149
65158652	chr14:65158652:C:T	5.23302e-06	-1.66433e-10	1.96619	0.000632568	-1.66433e-10	2.08418	0.00235672	-1.66433e-10	2.22044
65158828	chr14:65158828:G:A	2.5635e-07	-1.66433e-10	-1.05001	2.65934e-05	-1.66433e-10	-1.08494	8.66773e-05	-1.66433e-10	-1.08239
65159194	chr14:65159194:G:A	3.17394e-07	-1.66433e-10	-0.836411	3.31707e-05	-1.66433e-10	-0.863938	0.000108465	-1.66433e-10	-0.858152
65159483	chr14:65159483:T:A	2.67261e-07	-1.66433e-10	-1.00833	2.79114e-05	-1.66433e-10	-1.03657	9.20204e-05	-1.66433e-10	-1.02257
65159484	chr14:65159484:C:G	2.67058e-07	-1.66433e-10	-1.00909	2.78915e-05	-1.66433e-10	-1.03729	9.19533e-05	-1.66433e-10	-1.0233
65159832	chr14:65159832:A:T	1.30735e-06	0.579201	-2.72626e-10	4.35674e-05	-0.591298	-2.72626e-10	0.000178226	-0.361529	-2.72626e-10
65160257	chr14:65160257:G:C	2.28496e-07	-1.66433e-10	-1.16504	2.41516e-05	-1.66433e-10	-1.18126	7.90781e-05	-1.66433e-10	-1.17415
65160515	chr14:65160515:G:A	2.4872e-07	-1.66433e-10	-1.08023	3.23165e-05	-1.66433e-10	-0.890028	0.000107057	-1.66433e-10	-0.87122
65160748	chr14:65160748:G:A	5.64656e-07	0.294889	-0.555227	1.24379e-05	-1.26005	-0.584816	5.21746e-05	-1.01365	-0.576335
65160776	chr14:65160776:C:T	3.36274e-07	-1.66433e-10	-0.77863	3.89097e-05	-1.66433e-10	-0.704362	0.000122236	-1.66433e-10	-0.738626
65160951	chr14:65160951:G:C	6.93733e-07	0.484674	-0.539142	1.32787e-05	-1.21636	-0.563082	5.55071e-05	-0.9727	-0.55537
65161562	chr14:65161562:A:T	1.53625e-06	1.03794	-0.297396	1.77608e-05	-1.09821	-0.3904	7.85322e-05	-0.79103	-0.390042
65161824	chr14:65161824:A:G	2.59055e-07	-1.66433e-10	-1.03952	2.70964e-05	-1.66433e-10	-1.06621	8.92244e-05	-1.66433e-10	-1.05343
65162004	chr14:65162004:T:A	2.13638e-07	-1.66433e-10	-1.23227	2.28769e-05	-1.66433e-10	-1.23548	7.43054e-05	-1.66433e-10	-1.2364
65162427	chr14:65162427:G:T	1.1686e-07	-1.74252	-0.0930629	1.0415e-05	-1.76012	-0.262236	3.28378e-05	-1.74697	-0.306029
65162431	chr14:65162431:G:A	2.93688e-07	-1.66433e-10	-0.914039	3.03078e-05	-1.66433e-10	-0.954203	9.77568e-05	-1.66433e-10	-0.962099
65162595	chr14:65162595:T:A	3.04004e-07	-1.66433e-10	-0.879516	3.21155e-05	-1.66433e-10	-0.896268	0.000105306	-1.66433e-10	-0.887715
65162605	chr14:65162605:A:G	3.27055e-07	-1.66433e-10	-0.806427	3.40716e-05	-1.66433e-10	-0.837144	0.000111348	-1.66433e-10	-0.831918
65162719	chr14:65162719:G:A	1.47958e-07	-1.75619	0.156557	1.83687e-05	-1.4415	-0.0134627	7.56703e-05	-1.21988	0.00168942
65162826	chr14:65162826:C:T	2.73242e-07	-1.66433e-10	-0.986199	3.04935e-05	-1.66433e-10	-0.948095	9.94118e-05	-1.66433e-10	-0.94531
65162842	chr14:65162842:C:A	1.26294e-06	1.08467	-0.540029	1.55431e-05	-1.05758	-0.564409	7.00908e-05	-0.724097	-0.570693
65163019	chr14:65163019:C:T	4.65711e-08	-1.71256	-1.04301	4.69005e-06	-1.70548	-1.11469	1.59621e-05	-1.67416	-1.1002
65163399	chr14:65163399:A:G	5.71298e-08	-1.37723	-1.174	6.10255e-06	-1.4005	-1.1564	2.16134e-05	-1.30822	-1.16304
65163558	chr14:65163558:C:T	2.31898e-07	-1.66433e-10	-1.15026	2.36105e-05	-1.66433e-10	-1.20392	7.71991e-05	-1.66433e-10	-1.19819
65163744	chr14:65163744:G:A	3.06154e-07	-1.66433e-10	-0.872467	3.20285e-05	-1.66433e-10	-0.898981	0.000104622	-1.66433e-10	-0.894229
65163928	chr14:65163928:T:C	1.78292e-06	-1.66433e-10	0.889455	0.000162146	-1.66433e-10	0.722891	0.000551469	-1.66433e-10	0.768004
65164223	chr14:65164223:G:A	2.14094e-07	-1.66433e-10	-1.23014	2.2906e-05	-1.66433e-10	-1.23421	7.4606e-05	-1.66433e-10	-1.23236
65164801	chr14:65164801:G:A	2.27903e-07	-1.66433e-10	-1.16764	2.58832e-05	-1.66433e-10	-1.11201	8.49572e-05	-1.66433e-10	-1.10243
65164902	chr14:65164902:G:T	2.56713e-07	-1.66433e-10	-1.0486	2.85119e-05	-1.66433e-10	-1.01528	9.29263e-05	-1.66433e-10	-1.01277
65165111	chr14:65165111:A:G	2.20815e-07	-1.75887	0.559638	2.9254e-05	-1.50069	0.511098	0.000112511	-1.32501	0.503472
65165160	chr14:65165160:G:A	6.39976e-07	-1.66433e-10	-0.135125	6.03979e-05	-1.66433e-10	-0.264652	0.000203763	-1.66433e-10	-0.227625
65165185	chr14:65165185:G:A	6.53702e-07	-1.66433e-10	-0.113905	7.5797e-05	-1.66433e-10	-0.0375478	0.000249816	-1.66433e-10	-0.0238582
65165466	chr14:65165466:C:T	2.57495e-07	-1.04556	-2.72626e-10	2.11231e-05	-1.31524	-2.72626e-10	6.25658e-05	-1.40836	-2.72626e-10
65165641	chr14:65165641:G:A	9.39697e-08	-1.76091	-0.29267	1.359e-05	-1.4933	-0.262976	5.16235e-05	-1.31669	-0.283919
65165764	chr14:65165764:C:T	7.73037e-08	-1.75867	-0.490144	1.16921e-05	-1.44298	-0.463708	4.58899e-05	-1.23406	-0.484282
65165801	chr14:65165801:A:T	2.02641e-06	-1.66433e-10	1.01747	0.000181569	-1.66433e-10	0.83603	0.000621747	-1.66433e-10	0.887952
65166076	chr14:65166076:G:A	7.89327e-08	-1.75879	-0.469169	1.19348e-05	-1.44403	-0.442122	4.68023e-05	-1.2355	-0.463147
65166154	chr14:65166154:A:G	3.45782e-07	-1.66433e-10	-0.750747	3.63109e-05	-1.66433e-10	-0.773489	0.000118582	-1.66433e-10	-0.768976
65166778	chr14:65166778:G:A	2.25423e-07	-1.66433e-10	-1.17858	2.41376e-05	-1.66433e-10	-1.18184	7.86647e-05	-1.66433e-10	-1.17939
65166843	chr14:65166843:G:A	6.59988e-08	-1.49079	-0.916128	7.22949e-06	-1.51499	-0.872454	2.45024e-05	-1.45742	-0.888394
65167072	chr14:65167072:G:A	2.4374e-07	-1.66433e-10	-1.10045	2.6831e-05	-1.66433e-10	-1.07605	8.79318e-05	-1.66433e-10	-1.06802
65167384	chr14:65167384:A:T	1.25932e-07	-1.76081	-2.72626e-10	1.51808e-05	-1.64557	-2.72626e-10	4.65173e-05	-1.70476	-2.72626e-10
65167443	chr14:65167443:C:G	2.92144e-07	-1.66433e-10	-0.919307	2.95844e-05	-1.66433e-10	-0.97836	9.63535e-05	-1.66433e-10	-0.976558
65167502	chr14:65167502:C:T	1.28425e-07	-1.74121	-2.72626e-10	1.77745e-05	-1.48784	-2.72626e-10	5.39665e-05	-1.55622	-2.72626e-10
65167606	chr14:65167606:C:T	1.4574e-06	1.90007	-1.21222	1.90309e-05	-0.22388	-1.19566	9.50858e-05	0.205416	-1.19522
65167658	chr14:65167658:C:T	1.64746e-06	1.90917	-1.09874	2.30604e-05	-0.147713	-1.07977	0.000111994	0.249834	-1.07597
65167763	chr14:65167763:G:T	3.37276e-07	-1.66433e-10	-0.775654	3.37872e-05	-1.66433e-10	-0.845525	0.000110087	-1.66433e-10	-0.843306
65168216	chr14:65168216:G:C	5.75706e-05	3.43829	0.925925	0.000305372	0.188865	1.16706	0.00128122	0.442925	1.16806
65168372	chr14:65168372:C:G	4.63503e-08	-1.74533	-1.015	4.7811e-06	-1.72982	-1.07112	1.5552e-05	-1.74073	-1.05966
65168377	chr14:65168377:C:G	4.67142e-07	-1.74541	1.29549	5.38029e-05	-1.76005	1.37977	0.000179233	-1.73962	1.38372
65168410	chr14:65168410:C:T	3.93401e-06	-1.66433e-10	1.68086	0.000496462	-1.66433e-10	1.8419	0.00177892	-1.66433e-10	1.93918
65168464	chr14:65168464:A:T	5.0308e-07	-1.66433e-10	-0.375807	5.2366e-05	-1.66433e-10	-0.407348	0.000171467	-1.66433e-10	-0.400192
65168624	chr14:65168624:C:A	2.51448e-05	3.39413	0.141715	8.79457e-05	-0.231828	0.342941	0.000366525	0.0166381	0.342847
65168945	chr14:65168945:T:A	4.9473e-07	-1.73651	1.34397	5.6553e-05	-1.76094	1.43051	0.000187008	-1.74818	1.43474
65169037	chr14:65169037:T:C	5.46892e-05	3.40319	0.909674	0.000293152	0.167054	1.14803	0.00122808	0.419022	1.1496
65169061	chr14:65169061:G:C	1.34714e-07	-1.6934	-2.72626e-10	1.56176e-05	-1.61721	-2.72626e-10	4.63159e-05	-1.7091	-2.72626e-10
65169077	chr14:65169077:G:A	8.8395e-07	1.42042	-1.23257	7.42694e-06	-1.14239	-1.2181	2.19704e-05	-1.2381	-1.21679
65169263	chr14:65169263:C:T	7.24891e-08	-1.7523	-0.560817	8.37328e-06	-1.70082	-0.539739	2.89115e-05	-1.63004	-0.550305
65169380	chr14:65169380:A:G	1.78479e-07	-1.21125	-0.200836	2.28276e-05	-1.09699	-0.14065	0.000110213	-0.7011	-0.141065
65170243	chr14:65170243:A:C	2.22254e-06	-1.66433e-10	1.10985	0.000202038	-1.66433e-10	0.942847	0.000697956	-1.66433e-10	1.00357
65170330	chr14:65170330:A:C	2.71052e-07	-1.66433e-10	-0.994243	2.88108e-05	-1.66433e-10	-1.00486	9.25363e-05	-1.66433e-10	-1.01698
65171209	chr14:65171209:AGAG:A	2.12535e-07	-1.66433e-10	-1.23745	2.28452e-05	-1.66433e-10	-1.23687	7.42341e-05	-1.66433e-10	-1.23736
65171559	chr14:65171559:T:C	2.92551e-06	2.21158	-0.826914	4.91221e-05	0.274161	-0.745459	0.000232738	0.636382	-0.731051
65171721	chr14:65171721:C:A	1.07472e-06	1.59629	-1.21303	1.9204e-05	-0.213512	-1.19697	8.99179e-05	0.151975	-1.19766
65171855	chr14:65171855:A:G	7.55356e-08	-1.75221	-0.519746	8.74285e-06	-1.69877	-0.498604	3.0668e-05	-1.6167	-0.504659
65172162	chr14:65172162:T:TA	2.76878e-07	-1.66433e-10	-0.972977	2.92537e-05	-1.66433e-10	-0.9896	9.59603e-05	-1.66433e-10	-0.980647
65172169	chr14:65172169:T:G	2.82654e-07	-1.66433e-10	-0.952331	2.98453e-05	-1.66433e-10	-0.969578	9.79356e-05	-1.66433e-10	-0.960271
65172249	chr14:65172249:A:G	1.44945e-07	-1.6202	-2.72626e-10	2.40365e-05	-1.18603	-2.72626e-10	6.8987e-05	-1.31066	-2.72626e-10
65172314	chr14:65172314:A:T	3.91495e-08	-1.76094	-1.16823	4.39132e-06	-1.73677	-1.14921	1.50256e-05	-1.67915	-1.15568
65172512	chr14:65172512:A:G	2.1436e-07	-1.66433e-10	-1.2289	2.32203e-05	-1.66433e-10	-1.22058	7.54388e-05	-1.66433e-10	-1.22126
65172538	chr14:65172538:C:T	4.05588e-06	2.27585	-0.564483	5.09707e-05	0.148254	-0.58261	0.000254729	0.584707	-0.589087
65172555	chr14:65172555:C:T	1.95182e-07	-1.09553	-0.227093	2.5267e-05	-0.970307	-0.165802	0.000123393	-0.565871	-0.163335
65172864	chr14:65172864:C:T	1.52935e-06	1.7734	-1.03736	2.67718e-05	-0.0832371	-0.99502	0.000127256	0.298363	-0.996742
65173004	chr14:65173004:G:A	8.74032e-08	-1.22125	-0.904773	1.53565e-05	-0.752804	-0.881264	7.04078e-05	-0.399628	-0.890649
65173125	chr14:65173125:T:C	4.76913e-08	-1.76075	-0.971058	5.36786e-06	-1.73403	-0.951147	1.83928e-05	-1.67437	-0.958257
65173273	chr14:65173273:G:C	4.20617e-06	-1.66433e-10	1.74775	0.000363514	-1.66433e-10	1.53021	0.00128009	-1.66433e-10	1.6101
65173492	chr14:65173492:G:A	1.23912e-07	-1.17256	-0.604425	2.27334e-05	-0.683974	-0.557798	0.000104637	-0.325494	-0.568589
65173716	chr14:65173716:C:T	2.51313e-07	-1.52594	0.45608	3.55135e-05	-1.21938	0.42369	0.000138833	-1.04073	0.429421
65173987	chr14:65173987:G:T	2.67905e-07	-1.66433e-10	-1.00592	2.86816e-05	-1.66433e-10	-1.00935	9.26917e-05	-1.66433e-10	-1.0153
65174088	chr14:65174088:CTGAG:C	2.87379e-07	-1.13997	0.20422	5.61047e-05	-0.637491	0.299104	0.000264532	-0.271676	0.305058
65174112	chr14:65174112:A:ATG	2.73883e-07	-1.1205	0.136646	5.39545e-05	-0.607428	0.229963	0.000255714	-0.236673	0.236154
65174231	chr14:65174231:C:T	4.83464e-07	0.703887	-1.11947	9.54291e-06	-1.00921	-1.1006	3.38042e-05	-0.921181	-1.10281
65174473	chr14:65174473:G:T	6.21539e-07	-1.66433e-10	-0.164357	6.64429e-05	-1.66433e-10	-0.169263	0.000217356	-1.66433e-10	-0.163042
65174526	chr14:65174526:G:A	2.68158e-07	-1.18369	0.178712	4.61511e-05	-0.803503	0.269817	0.000206814	-0.490605	0.277845
65174539	chr14:65174539:G:A	2.9605e-07	-1.16169	0.25566	5.13657e-05	-0.776486	0.34985	0.000231329	-0.458867	0.358128
65174605	chr14:65174605:C:T	2.22833e-07	-1.66433e-10	-1.19013	2.36631e-05	-1.66433e-10	-1.20169	7.69168e-05	-1.66433e-10	-1.20186
65174766	chr14:65174766:C:T	4.1367e-07	-1.66433e-10	-0.571487	4.70792e-05	-1.66433e-10	-0.513775	0.000154251	-1.66433e-10	-0.505998
65174793	chr14:65174793:G:A	2.63327e-07	-1.18436	0.161201	5.0322e-05	-0.701999	0.254834	0.000234649	-0.347344	0.260853
65174794	chr14:65174794:G:T	1.26141e-07	-1.75916	-2.72626e-10	1.36577e-05	-1.7513	-2.72626e-10	4.41299e-05	-1.75744	-2.72626e-10
65174923	chr14:65174923:C:A	2.07794e-07	-1.26001	-2.72626e-10	2.54131e-05	-1.13034	-2.72626e-10	7.44526e-05	-1.23442	-2.72626e-10
65174948	chr14:65174948:C:T	2.94821e-07	-1.66433e-10	-0.910189	3.33841e-05	-1.66433e-10	-0.857528	0.000108039	-1.66433e-10	-0.862089
65174968	chr14:65174968:C:G	7.0486e-06	3.37677	-1.11274	5.98912e-05	0.789746	-1.06282	0.000334508	1.33218	-1.0641
65175024	chr14:65175024:G:A	2.9008e-07	-1.06007	0.133671	5.74805e-05	-0.540474	0.226314	0.000275048	-0.159711	0.232074
65175121	chr14:65175121:C:T	1.87323e-06	-1.66433e-10	0.938865	0.00016997	-1.66433e-10	0.770013	0.000588148	-1.66433e-10	0.832397
65175162	chr14:65175162:G:A	2.29355e-07	-1.66433e-10	-1.16128	2.42792e-05	-1.66433e-10	-1.17599	7.89087e-05	-1.66433e-10	-1.17629
65175372	chr14:65175372:A:G	3.16621e-07	-1.66433e-10	-0.838851	3.31922e-05	-1.66433e-10	-0.863291	0.000106544	-1.66433e-10	-0.87602
65175441	chr14:65175441:C:G	1.77057e-07	-1.42008	-2.72626e-10	1.4217e-05	-1.71117	-2.72626e-10	4.86767e-05	-1.65938	-2.72626e-10
65175491	chr14:65175491:G:A	2.90408e-07	-1.16719	0.241924	5.57568e-05	-0.68196	0.337353	0.000261305	-0.322629	0.343738
65175507	chr14:65175507:C:A	6.81406e-08	-1.7608	-0.614178	7.75434e-06	-1.73343	-0.583926	2.66243e-05	-1.67201	-0.590751
65176015	chr14:65176015:A:G	2.98824e-07	-1.18612	0.289421	5.71351e-05	-0.706484	0.386296	0.000266744	-0.351123	0.392832
65176048	chr14:65176048:A:T	9.92017e-07	-1.66433e-10	0.303185	9.30218e-05	-1.66433e-10	0.167228	0.000309989	-1.66433e-10	0.191956
65176098	chr14:65176098:C:A	2.87635e-07	-1.16825	0.233385	5.52477e-05	-0.682521	0.32874	0.000258849	-0.323386	0.335049
65176169	chr14:65176169:G:A	2.89368e-07	-1.07349	0.144635	5.72932e-05	-0.555128	0.237703	0.000272743	-0.179422	0.24337
65176245	chr14:65176245:G:A	5.33037e-07	-1.66433e-10	-0.317965	5.5494e-05	-1.66433e-10	-0.349331	0.00018143	-1.66433e-10	-0.343709
65176248	chr14:65176248:C:T	2.74579e-07	-1.66433e-10	-0.981318	2.88328e-05	-1.66433e-10	-1.00409	9.30143e-05	-1.66433e-10	-1.01183
65176282	chr14:65176282:A:G	2.88755e-06	1.13173	0.239879	3.55196e-05	-0.876185	0.0806621	0.000131076	-0.759863	0.0910591
65176284	chr14:65176284:G:A	2.77782e-07	-1.17864	0.208918	5.31041e-05	-0.696199	0.302846	0.000248344	-0.339044	0.309278
65176323	chr14:65176323:C:T	2.9763e-07	-1.16926	0.268561	5.71827e-05	-0.684091	0.364736	0.000267856	-0.325168	0.371037
65176463	chr14:65176463:G:A	2.72174e-07	-1.17128	0.181162	5.2122e-05	-0.68684	0.274822	0.000244003	-0.327874	0.280474
65176556	chr14:65176556:G:T	2.60795e-07	-1.66433e-10	-1.03282	2.74601e-05	-1.66433e-10	-1.05287	8.86644e-05	-1.66433e-10	-1.05972
65176591	chr14:65176591:T:C	2.75726e-07	-1.66433e-10	-0.977147	2.91686e-05	-1.66433e-10	-0.992513	9.56405e-05	-1.66433e-10	-0.983985
65176771	chr14:65176771:A:G	3.29838e-06	-1.66433e-10	1.50463	0.000418061	-1.66433e-10	1.67002	0.00148845	-1.66433e-10	1.76091
65176930	chr14:65176930:G:A	3.1901e-07	-1.16649	0.33516	6.10332e-05	-0.685054	0.430865	0.000286209	-0.324529	0.436671
65177095	chr14:65177095:T:C	2.34361e-07	-1.15624	0.0165488	4.36989e-05	-0.669846	0.0815629	0.000205138	-0.306184	0.0852878
65177381	chr14:65177381:T:C	3.056e-07	-1.1619	0.287619	5.8669e-05	-0.679398	0.385703	0.000275437	-0.317747	0.391524
65177437	chr14:65177437:C:T	4.16499e-07	-1.66433e-10	-0.564672	4.10586e-05	-1.66433e-10	-0.650607	0.000133934	-1.66433e-10	-0.647237
65177439	chr14:65177439:T:C	1.82118e-07	-1.3919	-2.72626e-10	1.43604e-05	-1.70114	-2.72626e-10	4.93682e-05	-1.64527	-2.72626e-10
65177486	chr14:65177486:C:T	4.55417e-06	2.7386	-0.911354	4.96476e-05	0.440026	-0.900682	0.000257901	0.90871	-0.900715
65178025	chr14:65178025:A:G	1.58126e-06	1.70322	-0.933793	1.41936e-05	-0.733877	-0.978937	5.53397e-05	-0.551316	-0.979775
65178279	chr14:65178279:C:G	1.03609e-07	-1.72744	-0.228487	1.2322e-05	-1.64985	-0.204372	4.46565e-05	-1.54469	-0.200891
65178389	chr14:65178389:G:A	6.11019e-06	2.996	-0.874839	6.14838e-05	0.617095	-0.863929	0.000325319	1.10415	-0.863929
65178411	chr14:65178411:T:C	6.35274e-06	3.0242	-0.864109	6.34373e-05	0.637426	-0.85298	0.000336426	1.12679	-0.852994
65178532	chr14:65178532:T:C	6.02984e-06	2.95008	-0.842162	6.15621e-05	0.585554	-0.831114	0.000324658	1.06943	-0.83124
65178606	chr14:65178606:A:G	2.18491e-07	-1.66433e-10	-1.20981	2.33036e-05	-1.66433e-10	-1.217	7.56415e-05	-1.66433e-10	-1.21858
65178750	chr14:65178750:T:A	6.49374e-06	2.96296	-0.780918	6.36436e-05	0.603959	-0.816268	0.000336896	1.09708	-0.821886
65178844	chr14:65178844:A:G	9.71229e-08	-0.905934	-1.11464	6.93493e-06	-1.34322	-1.08581	2.53534e-05	-1.22933	-1.08234
65178969	chr14:65178969:C:T	2.37072e-07	-1.66433e-10	-1.12819	2.50239e-05	-1.66433e-10	-1.14577	8.15483e-05	-1.66433e-10	-1.14339
65179189	chr14:65179189:G:A	2.22868e-07	-1.66433e-10	-1.18998	2.43294e-05	-1.66433e-10	-1.17392	7.92172e-05	-1.66433e-10	-1.17239
65179219	chr14:65179219:G:A	9.11069e-07	0.218063	-2.72626e-10	1.90549e-05	-1.41828	-2.72626e-10	9.91398e-05	-0.94805	-2.72626e-10
65179516	chr14:65179516:T:C	4.23803e-07	-1.66433e-10	-0.547286	4.17151e-05	-1.66433e-10	-0.634743	0.000136119	-1.66433e-10	-0.63105
65179539	chr14:65179539:C:A	4.19438e-07	-1.66433e-10	-0.55764	4.13135e-05	-1.66433e-10	-0.644418	0.000134805	-1.66433e-10	-0.640755
65179667	chr14:65179667:T:C	2.00571e-06	0.889249	0.11795	3.16698e-05	-0.932245	0.0220007	0.000112258	-0.849457	0.0256733
65179727	chr14:65179727:C:T	2.1108e-06	0.880516	0.177752	3.34131e-05	-0.936575	0.079917	0.000118306	-0.855099	0.0837928
65179818	chr14:65179818:A:G	2.33983e-06	0.868981	0.292295	3.7049e-05	-0.944039	0.190674	0.000131334	-0.861215	0.194377
65180427	chr14:65180427:C:T	2.57892e-06	0.917893	0.340679	4.06363e-05	-0.908658	0.247713	0.000142387	-0.834376	0.248346
65180432	chr14:65180432:ACTT:A	1.3047e-07	-1.26065	-0.464763	1.66366e-05	-1.16439	-0.389609	7.76111e-05	-0.804596	-0.388275
65180585	chr14:65180585:CAGCTGGAATG:C	4.94739e-08	-1.65875	-1.03636	4.66863e-06	-1.76072	-1.06403	1.5267e-05	-1.75345	-1.06544
65181026	chr14:65181026:T:G	1.27217e-07	-1.75066	-2.72626e-10	1.35488e-05	-1.75931	-2.72626e-10	4.42582e-05	-1.75454	-2.72626e-10
65181121	chr14:65181121:C:T	2.50368e-06	2.41739	-1.18843	3.0233e-05	0.236536	-1.19321	0.000151577	0.670082	-1.19357
65181140	chr14:65181140:C:A	2.13467e-07	-1.66433e-10	-1.23307	2.28611e-05	-1.66433e-10	-1.23617	7.43126e-05	-1.66433e-10	-1.2363
65181179	chr14:65181179:C:A	2.2421e-07	-1.66433e-10	-1.18397	2.39756e-05	-1.66433e-10	-1.18857	7.83603e-05	-1.66433e-10	-1.18326
65181826	chr14:65181826:T:C	5.26997e-06	1.39241	0.580818	5.67246e-05	-0.728349	0.40095	0.000208427	-0.617732	0.412737
65182077	chr14:65182077:G:T	1.48928e-06	-1.66433e-10	0.709491	0.000132086	-1.66433e-10	0.517844	0.000458355	-1.66433e-10	0.583064
65182199	chr14:65182199:A:T	4.75228e-08	-1.76075	-0.974593	5.4243e-06	-1.66793	-1.00679	1.66665e-05	-1.72277	-1.00841
65182282	chr14:65182282:A:G	3.33411e-07	-1.03731	0.250128	5.46812e-05	-0.486444	0.122358	0.000258501	-0.113929	0.124247
65182288	chr14:65182288:G:A	2.14901e-07	-1.66433e-10	-1.22638	2.33783e-05	-1.66433e-10	-1.2138	7.59637e-05	-1.66433e-10	-1.21433
65182418	chr14:65182418:C:T	4.12582e-07	-1.66433e-10	-0.57412	4.06771e-05	-1.66433e-10	-0.65994	0.000132724	-1.66433e-10	-0.656309
65182486	chr14:65182486:A:C	7.82399e-07	-1.66433e-10	0.0658096	8.97772e-05	-1.66433e-10	0.131725	0.000318142	-1.66433e-10	0.217915
65182547	chr14:65182547:A:G	2.18965e-07	-1.20245	-0.00519305	3.39349e-05	-0.719035	-0.122127	0.000140177	-0.48744	-0.114232
65182567	chr14:65182567:A:G	3.28193e-07	-1.09816	0.295204	5.2598e-05	-0.56798	0.165052	0.00024601	-0.206598	0.167389
65182647	chr14:65182647:A:G	4.14266e-07	-1.66433e-10	-0.570047	3.85202e-05	-1.66433e-10	-0.714424	0.000127753	-1.66433e-10	-0.694479
65182700	chr14:65182700:T:C	5.3354e-07	-1.66433e-10	-0.317021	5.46668e-05	-1.66433e-10	-0.364349	0.000174458	-1.66433e-10	-0.382898
65182967	chr14:65182967:C:T	6.62671e-07	-1.66433e-10	-0.100278	7.06666e-05	-1.66433e-10	-0.107634	0.000230993	-1.66433e-10	-0.102192
65183102	chr14:65183102:A:G	1.96377e-06	-1.66433e-10	0.986065	0.00023145	-1.66433e-10	1.07876	0.000840924	-1.66433e-10	1.18992
65183252	chr14:65183252:C:T	1.26502e-07	-1.75629	-2.72626e-10	1.3527e-05	-1.76092	-2.72626e-10	4.40652e-05	-1.75891	-2.72626e-10
65183489	chr14:65183489:C:G	2.61142e-06	-1.66433e-10	1.27109	0.000227179	-1.66433e-10	1.06013	0.000795105	-1.66433e-10	1.13389
65183747	chr14:65183747:G:A	3.9153e-06	2.23993	-0.563838	2.49565e-05	-0.444999	-0.703473	7.66678e-05	-0.511669	-0.693431
65183835	chr14:65183835:C:A	7.08367e-08	-1.75701	-0.579168	6.87581e-06	-1.74546	-0.692139	2.29801e-05	-1.72981	-0.680139
65184236	chr14:65184236:G:T	4.64533e-06	2.72896	-0.881902	5.09514e-05	0.477287	-0.912023	0.000266318	0.956822	-0.916713
65184503	chr14:65184503:T:C	4.55248e-08	-1.75235	-1.02594	4.86153e-06	-1.73591	-1.04834	1.56307e-05	-1.74567	-1.04968
65184695	chr14:65184695:G:A	2.69428e-07	-1.66433e-10	-1.00025	3.03982e-05	-1.66433e-10	-0.951222	9.81465e-05	-1.66433e-10	-0.958119
65184711	chr14:65184711:C:T	1.25929e-07	-1.76084	-2.72626e-10	1.35623e-05	-1.75832	-2.72626e-10	4.39816e-05	-1.76081	-2.72626e-10
65184836	chr14:65184836:G:A	1.27135e-07	-1.7513	-2.72626e-10	1.38754e-05	-1.73549	-2.72626e-10	4.4615e-05	-1.74651	-2.72626e-10
65184861	chr14:65184861:C:T	2.15111e-07	-1.66433e-10	-1.2254	2.30456e-05	-1.66433e-10	-1.22813	7.47828e-05	-1.66433e-10	-1.22999
65185265	chr14:65185265:C:T	4.90414e-07	-1.66433e-10	-0.401307	7.30207e-05	-1.66433e-10	-0.0748643	0.000243686	-1.66433e-10	-0.0486994
65185333	chr14:65185333:A:C	1.20931e-07	-1.0469	-0.754436	2.11354e-05	-0.487829	-0.82683	9.58267e-05	-0.126726	-0.855313
65185382	chr14:65185382:G:A	3.9384e-08	-1.73911	-1.18409	4.59698e-06	-1.67929	-1.16091	1.61024e-05	-1.5973	-1.16831
65185650	chr14:65185650:C:T	7.85503e-08	-0.996663	-1.23615	7.25197e-06	-1.14696	-1.23737	2.82786e-05	-0.966139	-1.23634
65185778	chr14:65185778:T:G	2.15458e-07	-1.66433e-10	-1.22379	2.30278e-05	-1.66433e-10	-1.2289	7.48045e-05	-1.66433e-10	-1.2297
65186094	chr14:65186094:T:C	1.13348e-07	-1.73016	-0.135931	1.12163e-05	-1.73385	-0.214388	3.71494e-05	-1.70909	-0.220539
65186719	chr14:65186719:T:G	2.26557e-07	-1.66433e-10	-1.17356	2.49198e-05	-1.66433e-10	-1.14994	8.10411e-05	-1.66433e-10	-1.14962
65187047	chr14:65187047:C:T	5.3995e-07	-1.15943	0.854355	3.6955e-05	-1.31717	0.561268	0.000137348	-1.35215	0.730086
65187072	chr14:65187072:A:G	2.12721e-06	-1.66433e-10	1.06601	0.000263634	-1.66433e-10	1.20895	0.000718408	-1.66433e-10	1.03246
65187290	chr14:65187290:T:C	2.30964e-07	-0.942853	-0.211442	1.66885e-05	-1.15679	-0.394094	5.15102e-05	-1.32243	-0.280369
65187459	chr14:65187459:G:A	7.69791e-08	-1.75279	-0.500233	7.08955e-06	-1.75762	-0.649366	2.57984e-05	-1.75204	-0.542228
65187465	chr14:65187465:T:C	3.35093e-07	-1.66433e-10	-0.782148	3.53455e-05	-1.66433e-10	-0.800436	0.000115216	-1.66433e-10	-0.797774
65187483	chr14:65187483:A:G	3.76806e-08	-1.75614	-1.21127	4.51542e-06	-1.67254	-1.18557	1.35945e-05	-1.74116	-1.19376
65187816	chr14:65187816:C:T	1.20965e-06	-1.66433e-10	0.501534	0.000144325	-1.66433e-10	0.606462	0.000406324	-1.66433e-10	0.46257
65187872	chr14:65187872:A:T	6.85148e-07	-1.66433e-10	-0.0669207	7.40956e-05	-1.66433e-10	-0.060251	0.000243076	-1.66433e-10	-0.0512077
65188258	chr14:65188258:G:C	4.03019e-08	-1.75323	-1.14693	5.2155e-06	-1.54112	-1.17285	1.47411e-05	-1.72124	-1.1327
65188314	chr14:65188314:C:T	5.77557e-08	-1.60302	-0.93731	4.99489e-06	-1.68451	-1.07269	1.69732e-05	-1.71128	-1.00167
65188406	chr14:65188406:G:A	1.64807e-07	-1.32395	-0.167827	1.20639e-05	-1.44974	-0.425652	4.43545e-05	-1.47628	-0.276083
65188717	chr14:65188717:A:G	1.5651e-07	-1.36297	-0.180461	1.15543e-05	-1.48164	-0.436912	4.24273e-05	-1.50685	-0.289941
65188820	chr14:65188820:A:G	1.57712e-07	-1.53578	-2.72626e-10	1.64845e-05	-1.56319	-2.72626e-10	5.14632e-05	-1.60371	-2.72626e-10
65188842	chr14:65188842:G:T	5.67158e-06	-0.455131	2.5018	0.000397652	-0.721006	2.34098	0.000946673	-0.93472	2.24309
65189071	chr14:65189071:G:T	1.29891e-07	-1.72986	-2.72626e-10	2.89033e-05	-1.00165	-2.72626e-10	6.06888e-05	-1.43882	-2.72626e-10
65189721	chr14:65189721:A:G	2.68596e-07	-1.66433e-10	-1.00335	2.92525e-05	-1.66433e-10	-0.98964	9.62715e-05	-1.66433e-10	-0.977409
65190328	chr14:65190328:C:A	6.35467e-07	-1.66433e-10	-0.142195	7.56449e-05	-1.66433e-10	-0.0395564	0.000216921	-1.66433e-10	-0.165049
65190821	chr14:65190821:AAGAG:A	2.12744e-07	-1.66433e-10	-1.23647	2.28518e-05	-1.66433e-10	-1.23658	7.43167e-05	-1.66433e-10	-1.23625
65190926	chr14:65190926:G:T	4.03501e-07	-1.66433e-10	-0.596377	4.90132e-05	-1.66433e-10	-0.473517	0.00015866	-1.66433e-10	-0.477818
65190946	chr14:65190946:C:T	6.47168e-07	-1.66433e-10	-0.123949	7.74488e-05	-1.66433e-10	-0.0159896	0.000221236	-1.66433e-10	-0.145352
65191044	chr14:65191044:C:T	3.84662e-08	-1.71591	-1.23086	4.20238e-06	-1.69345	-1.23651	1.37988e-05	-1.6846	-1.2354
65191324	chr14:65191324:A:G	2.28522e-07	-1.66433e-10	-1.16492	2.47565e-05	-1.66433e-10	-1.15652	7.99824e-05	-1.66433e-10	-1.16277
65191477	chr14:65191477:G:A	4.82472e-08	-1.76074	-0.959474	4.77929e-06	-1.76095	-1.04037	1.6315e-05	-1.7449	-1.0076
65191523	chr14:65191523:A:G	7.76056e-08	-1.24247	-1.00244	8.05495e-06	-1.18614	-1.09318	2.84853e-05	-1.15257	-1.04262
65191606	chr14:65191606:G:C	4.71602e-08	-1.68206	-1.06094	4.77862e-06	-1.72157	-1.07988	1.57871e-05	-1.69815	-1.08724
65191686	chr14:65191686:A:G	2.57836e-07	-1.66433e-10	-1.04423	2.72425e-05	-1.66433e-10	-1.06083	8.8851e-05	-1.66433e-10	-1.05762
65191737	chr14:65191737:C:T	0.000445152	6.40962	-2.72626e-10	0.00847272	4.679	-2.72626e-10	0.017634	4.233	-2.72626e-10
65191950	chr14:65191950:T:C	2.20089e-07	-1.66433e-10	-1.20252	2.34613e-05	-1.66433e-10	-1.21025	7.58429e-05	-1.66433e-10	-1.21592
65192101	chr14:65192101:G:A	2.45607e-07	0.0130112	-1.10583	1.89881e-05	-0.254674	-1.16712	7.87902e-05	-0.042726	-1.13507
65192946	chr14:65192946:C:T	5.92153e-08	-1.47783	-1.03755	4.73023e-06	-1.75951	-1.05212	1.94918e-05	-1.51104	-1.06355
65193074	chr14:65193074:A:G	5.9795e-08	-1.41568	-1.08995	4.53077e-06	-1.7521	-1.10261	1.99418e-05	-1.44034	-1.11143
65193076	chr14:65193076:G:A	3.09095e-07	-1.66433e-10	-0.862907	3.23613e-05	-1.66433e-10	-0.888643	0.000104947	-1.66433e-10	-0.891125
65193143	chr14:65193143:C:T	1.15297e-07	-0.909288	-0.939755	9.39697e-06	-1.20235	-0.922865	3.63287e-05	-1.03996	-0.91201
65193433	chr14:65193433:A:G	3.06029e-07	-1.66433e-10	-0.872875	3.34697e-05	-1.66433e-10	-0.854966	0.000107228	-1.66433e-10	-0.869621
65193784	chr14:65193784:C:T	2.04247e-06	-0.347994	1.37335	0.000162973	-0.674974	1.40295	0.000608516	-0.450183	1.31663
65193850	chr14:65193850:G:A	1.27086e-06	-1.41527	1.96616	7.82521e-05	-1.71939	1.71372	0.000288731	-1.49289	1.61381
65193926	chr14:65193926:T:C	6.2997e-08	-1.51631	-0.937158	7.80218e-06	-1.46861	-0.842594	2.32888e-05	-1.48774	-0.908872
65194044	chr14:65194044:G:A	4.15192e-07	-1.66433e-10	-0.567813	4.6407e-05	-1.66433e-10	-0.528156	0.000138321	-1.66433e-10	-0.615006
65194336	chr14:65194336:TGGAACACTGG:T	2.15259e-07	-1.66433e-10	-1.22472	2.33939e-05	-1.66433e-10	-1.21313	7.60098e-05	-1.66433e-10	-1.21372
65194362	chr14:65194362:A:G	2.58825e-07	-1.66433e-10	-1.04041	2.78434e-05	-1.66433e-10	-1.03901	9.07464e-05	-1.66433e-10	-1.03651
65194662	chr14:65194662:G:T	2.28155e-07	-1.66433e-10	-1.16653	2.42356e-05	-1.66433e-10	-1.17778	7.81429e-05	-1.66433e-10	-1.18604
65195085	chr14:65195085:C:T	2.24963e-07	-1.66433e-10	-1.18062	2.411e-05	-1.66433e-10	-1.18298	7.85022e-05	-1.66433e-10	-1.18145
65195180	chr14:65195180:G:A	6.43654e-07	-1.41892	1.28952	5.23285e-05	-1.53213	1.12407	0.000166414	-1.48689	1.05679
65195435	chr14:65195435:A:G	5.12235e-08	-1.5469	-1.11346	4.39163e-06	-1.75992	-1.12599	1.71787e-05	-1.56744	-1.13347
65195773	chr14:65195773:G:A	4.99084e-08	-1.63018	-1.05619	5.40773e-06	-1.6021	-1.07568	1.71677e-05	-1.62381	-1.07774
65195991	chr14:65195991:A:C	7.91671e-08	-1.62498	-0.600019	7.75461e-06	-1.75502	-0.562298	2.3432e-05	-1.71495	-0.675527
65196000	chr14:65196000:A:G	4.87634e-07	-0.40699	-2.72626e-10	3.9948e-05	-0.678028	-2.72626e-10	0.000104006	-0.900134	-2.72626e-10
65196104	chr14:65196104:T:C	2.35622e-07	-1.66433e-10	-1.13433	2.49409e-05	-1.66433e-10	-1.1491	8.02896e-05	-1.66433e-10	-1.15894
65196440	chr14:65196440:G:A	1.81292e-07	-1.39645	-2.72626e-10	1.46923e-05	-1.67828	-2.72626e-10	5.69595e-05	-1.50224	-2.72626e-10
65196657	chr14:65196657:A:G	5.81355e-08	-1.34657	-1.18721	4.2365e-06	-1.73766	-1.18421	1.97942e-05	-1.36447	-1.19472
65196879	chr14:65196879:C:T	2.63686e-07	-1.66433e-10	-1.0218	2.78848e-05	-1.66433e-10	-1.03752	9.08707e-05	-1.66433e-10	-1.03514
65197340	chr14:65197340:C:T	3.88743e-07	-1.66433e-10	-0.633637	4.51826e-05	-1.66433e-10	-0.554894	0.000133372	-1.66433e-10	-0.651438
65197389	chr14:65197389:T:G	2.22808e-07	-1.66433e-10	-1.19025	2.37247e-05	-1.66433e-10	-1.19909	7.66179e-05	-1.66433e-10	-1.20575
65197460	chr14:65197460:C:T	1.58315e-06	-1.66433e-10	0.770616	0.000147514	-1.66433e-10	0.628314	0.000527525	-1.66433e-10	0.723616
65198127	chr14:65198127:C:T	2.49852e-07	-1.66433e-10	-1.07569	2.56888e-05	-1.66433e-10	-1.11955	8.50735e-05	-1.66433e-10	-1.10107
65198209	chr14:65198209:T:A	2.17305e-07	-1.66433e-10	-1.21525	2.32119e-05	-1.66433e-10	-1.22094	7.51301e-05	-1.66433e-10	-1.22536
65198682	chr14:65198682:G:A	4.35102e-07	-1.66433e-10	-0.520975	5.41205e-05	-1.66433e-10	-0.374393	0.000162758	-1.66433e-10	-0.452316
65198818	chr14:65198818:T:C	3.25721e-07	-1.66433e-10	-0.810516	3.42141e-05	-1.66433e-10	-0.832968	0.000108967	-1.66433e-10	-0.853539
65198855	chr14:65198855:A:G	2.40484e-07	-1.66433e-10	-1.1139	2.61444e-05	-1.66433e-10	-1.10197	8.43294e-05	-1.66433e-10	-1.10985
65198931	chr14:65198931:T:C	2.21961e-07	-1.66433e-10	-1.19405	2.36442e-05	-1.66433e-10	-1.20249	7.63772e-05	-1.66433e-10	-1.2089
65199250	chr14:65199250:A:C	4.54192e-07	-1.66433e-10	-0.478036	4.91438e-05	-1.66433e-10	-0.470856	0.00015669	-1.66433e-10	-0.490312
65200206	chr14:65200206:C:T	3.41158e-07	-1.66433e-10	-0.764209	3.57989e-05	-1.66433e-10	-0.787689	0.000113879	-1.66433e-10	-0.809448
65200432	chr14:65200432:A:G	5.49879e-08	-1.52298	-1.06647	5.05265e-06	-1.60549	-1.1402	1.49588e-05	-1.72874	-1.11054
65200560	chr14:65200560:A:G	1.63588e-07	-1.49921	-2.72626e-10	1.57525e-05	-1.60861	-2.72626e-10	5.44224e-05	-1.54781	-2.72626e-10
65200601	chr14:65200601:C:T	9.20546e-07	-1.66433e-10	0.228412	0.000111418	-1.66433e-10	0.347679	0.000312291	-1.66433e-10	0.199355
65200828	chr14:65200828:G:A	5.91975e-08	-1.64524	-0.870434	6.16436e-06	-1.6343	-0.912527	2.12879e-05	-1.58352	-0.902922
65201460	chr14:65201460:G:A	5.49236e-07	-1.66433e-10	-0.288026	5.68982e-05	-1.66433e-10	-0.324343	0.000178869	-1.66433e-10	-0.357926
65201843	chr14:65201843:C:T	4.21068e-08	-1.62493	-1.23142	4.71367e-06	-1.61497	-1.20017	1.6066e-05	-1.54277	-1.22511
65202324	chr14:65202324:G:T	2.12554e-07	-1.66433e-10	-1.23736	2.28357e-05	-1.66433e-10	-1.23728	7.4236e-05	-1.66433e-10	-1.23733
65202634	chr14:65202634:A:G	4.59834e-08	-1.56877	-1.1995	4.04975e-06	-1.75832	-1.20863	1.56722e-05	-1.58154	-1.21115
65202670	chr14:65202670:C:G	4.78389e-08	-1.5074	-1.22132	3.97133e-06	-1.76077	-1.22574	1.63578e-05	-1.52193	-1.22795
65202853	chr14:65202853:T:C	2.20365e-07	-1.66433e-10	-1.20127	2.34597e-05	-1.66433e-10	-1.21032	7.60139e-05	-1.66433e-10	-1.21366
65203061	chr14:65203061:A:G	2.43365e-07	-0.353572	-0.74842	9.99445e-06	-1.26725	-0.796326	6.06335e-05	-0.60539	-0.834344
65203622	chr14:65203622:A:G	5.83979e-06	0.327327	1.74857	0.000391155	-0.0160684	1.61957	0.000860116	-0.307074	1.51956
65204170	chr14:65204170:T:C	5.22998e-07	-1.66433e-10	-0.336977	5.68287e-05	-1.66433e-10	-0.325565	0.00017973	-1.66433e-10	-0.353127
65205194	chr14:65205194:A:G	1.61769e-06	-0.43111	1.22331	6.36249e-05	-1.25834	1.04574	0.000336894	-0.704735	0.979923
65205216	chr14:65205216:C:G	2.68878e-07	-1.66433e-10	-1.0023	2.89531e-05	-1.66433e-10	-0.999929	9.65963e-05	-1.66433e-10	-0.974041
65205229	chr14:65205229:G:A	5.87411e-07	-0.225692	0.00486191	2.51534e-05	-1.19955	0.0589328	0.000143375	-0.486226	-0.0928886
65205280	chr14:65205280:C:T	2.48209e-06	-0.89493	2.11523	0.000195246	-1.06543	1.97408	0.000479114	-1.24591	1.87327
65205618	chr14:65205618:TGTGTGTGTGTGTGTGCGC:T	3.00947e-07	-1.66433e-10	-0.889623	3.1532e-05	-1.66433e-10	-0.914604	9.9709e-05	-1.66433e-10	-0.942326
65206037	chr14:65206037:C:T	2.16661e-07	-1.66433e-10	-1.21822	2.32208e-05	-1.66433e-10	-1.22056	7.49091e-05	-1.66433e-10	-1.22831
65206058	chr14:65206058:G:T	9.75234e-07	-1.42166	1.70778	7.73494e-05	-1.37143	1.35416	0.000289711	-1.32784	1.45215
65206105	chr14:65206105:G:A	4.35653e-06	-0.624915	2.40779	0.000332328	-0.823044	2.26356	0.000782077	-1.04012	2.15749
65206944	chr14:65206944:G:A	3.03517e-07	-1.66433e-10	-0.881119	3.19635e-05	-1.66433e-10	-0.901013	0.000102618	-1.66433e-10	-0.913572
65207086	chr14:65207086:C:T	2.44751e-07	-1.09632	-2.72626e-10	5.67731e-05	-0.326545	-2.72626e-10	7.09671e-05	-1.28236	-2.72626e-10
65207556	chr14:65207556:C:T	2.27317e-07	-1.66433e-10	-1.17021	2.43753e-05	-1.66433e-10	-1.17204	7.87509e-05	-1.66433e-10	-1.17829
65207733	chr14:65207733:C:T	2.52142e-07	-1.66433e-10	-1.06656	2.75635e-05	-1.66433e-10	-1.04912	9.17432e-05	-1.66433e-10	-1.02559
65207936	chr14:65207936:G:A	2.12745e-07	-1.66433e-10	-1.23646	2.28425e-05	-1.66433e-10	-1.23699	7.43869e-05	-1.66433e-10	-1.2353
65207962	chr14:65207962:T:C	2.13691e-07	-1.66433e-10	-1.23203	2.2868e-05	-1.66433e-10	-1.23587	7.43851e-05	-1.66433e-10	-1.23533
65208008	chr14:65208008:C:T	4.61825e-08	-1.5264	-1.23756	5.05556e-06	-1.50977	-1.23535	1.63396e-05	-1.51397	-1.23702
65208074	chr14:65208074:T:C	4.17256e-08	-1.67969	-1.18575	4.07877e-06	-1.73799	-1.22182	1.33264e-05	-1.75408	-1.20076
65208468	chr14:65208468:C:G	1.27735e-07	-1.7466	-2.72626e-10	1.60475e-05	-1.59005	-2.72626e-10	4.75929e-05	-1.6819	-2.72626e-10
65208579	chr14:65208579:G:A	3.09955e-07	-1.66433e-10	-0.860128	3.31457e-05	-1.66433e-10	-0.864693	0.000107661	-1.66433e-10	-0.865593
65208850	chr14:65208850:G:A	2.14853e-07	-1.66433e-10	-1.2266	2.3408e-05	-1.66433e-10	-1.21253	7.58764e-05	-1.66433e-10	-1.21547
65209195	chr14:65209195:T:C	8.88923e-07	-1.66433e-10	0.193455	9.61418e-05	-1.66433e-10	0.200218	0.00030213	-1.66433e-10	0.166277
65209416	chr14:65209416:T:G	7.23058e-07	0.123285	-0.136351	2.30098e-05	-0.901565	-0.328119	0.000150151	-0.168171	-0.364769
65209447	chr14:65209447:G:T	3.23945e-07	-1.66433e-10	-0.815983	3.49119e-05	-1.66433e-10	-0.81278	0.00011754	-1.66433e-10	-0.777806
65209577	chr14:65209577:C:T	2.9915e-07	-0.291675	-0.603936	1.12575e-05	-1.21159	-0.73299	6.59571e-05	-0.599573	-0.756004
65209844	chr14:65209844:G:GA	2.13396e-07	-1.66433e-10	-1.23341	2.28479e-05	-1.66433e-10	-1.23675	7.42388e-05	-1.66433e-10	-1.23729
65210303	chr14:65210303:T:C	2.56839e-07	-1.66433e-10	-1.04811	2.80535e-05	-1.66433e-10	-1.03149	9.32083e-05	-1.66433e-10	-1.00974
65210490	chr14:65210490:C:T	2.12837e-07	-1.66433e-10	-1.23603	2.28617e-05	-1.66433e-10	-1.23614	7.42429e-05	-1.66433e-10	-1.23724
65210552	chr14:65210552:T:C	2.78328e-07	-1.66433e-10	-0.967754	2.93767e-05	-1.66433e-10	-0.985404	9.25016e-05	-1.66433e-10	-1.01735
65210638	chr14:65210638:G:A	8.43651e-08	-1.50267	-0.658733	8.10965e-06	-1.58467	-0.687885	2.37472e-05	-1.67202	-0.705099
65210767	chr14:65210767:T:G	2.13349e-07	-1.66433e-10	-1.23363	2.28335e-05	-1.66433e-10	-1.23738	7.4312e-05	-1.66433e-10	-1.23631
65210849	chr14:65210849:A:C	1.92917e-06	-1.66433e-10	0.968289	0.00020999	-1.66433e-10	0.981454	0.000756458	-1.66433e-10	1.08407
65211176	chr14:65211176:G:C	3.91543e-07	-1.66433e-10	-0.626461	4.14672e-05	-1.66433e-10	-0.640703	0.0001311	-1.66433e-10	-0.668621
65211567	chr14:65211567:C:T	1.15063e-07	-1.75057	-0.100506	1.16895e-05	-1.75568	-0.151231	3.82888e-05	-1.76059	-0.138828
65212026	chr14:65212026:A:AC	7.11374e-08	-1.74334	-0.588598	7.44486e-06	-1.73413	-0.623954	2.45658e-05	-1.71886	-0.624366
65212140	chr14:65212140:C:T	1.39348e-07	-1.65958	-2.72626e-10	1.49041e-05	-1.66397	-2.72626e-10	4.56714e-05	-1.72311	-2.72626e-10
65212374	chr14:65212374:T:C	2.13687e-07	-1.66433e-10	-1.23204	2.2973e-05	-1.66433e-10	-1.23129	7.44797e-05	-1.66433e-10	-1.23405
65212550	chr14:65212550:T:C	1.32163e-07	-1.71252	-2.72626e-10	1.44472e-05	-1.69511	-2.72626e-10	4.84201e-05	-1.66467	-2.72626e-10
65212705	chr14:65212705:G:A	3.90281e-07	-1.66433e-10	-0.629689	3.80768e-05	-1.66433e-10	-0.726002	0.000131544	-1.66433e-10	-0.665236
65212716	chr14:65212716:G:A	2.39764e-07	-1.66433e-10	-1.1169	2.56384e-05	-1.66433e-10	-1.12152	8.35273e-05	-1.66433e-10	-1.11941
65213047	chr14:65213047:G:A	7.02645e-08	-1.75749	-0.586799	7.33917e-06	-1.75605	-0.616327	2.36306e-05	-1.76039	-0.621649
65213078	chr14:65213078:G:A	2.15694e-07	-1.66433e-10	-1.2227	2.35819e-05	-1.66433e-10	-1.20513	7.63702e-05	-1.66433e-10	-1.20899
65213121	chr14:65213121:AAG:A	6.8393e-08	-1.75856	-0.612727	7.14531e-06	-1.75733	-0.641826	2.30352e-05	-1.76076	-0.646801
65213489	chr14:65213489:C:T	9.67525e-08	-1.67436	-0.350037	8.99676e-06	-1.70971	-0.459028	2.92852e-05	-1.74607	-0.421431
65213559	chr14:65213559:A:C	3.85446e-07	-1.66433e-10	-0.642154	4.68816e-05	-1.66433e-10	-0.517982	0.00014384	-1.66433e-10	-0.575883
65214025	chr14:65214025:G:A	2.31094e-07	-1.66433e-10	-1.15373	2.46457e-05	-1.66433e-10	-1.16101	7.88562e-05	-1.66433e-10	-1.17695
65214138	chr14:65214138:G:A	4.66003e-07	-1.66433e-10	-0.452364	4.96799e-05	-1.66433e-10	-0.460006	0.000147177	-1.66433e-10	-0.552947
65214193	chr14:65214193:C:A	3.6975e-08	-1.74958	-1.23673	4.18423e-06	-1.70138	-1.23291	1.60757e-05	-1.53002	-1.23726
65214842	chr14:65214842:G:A	2.09944e-07	-1.24971	-2.72626e-10	1.88195e-05	-1.43071	-2.72626e-10	6.37504e-05	-1.38961	-2.72626e-10
65215080	chr14:65215080:G:A	3.0384e-07	-1.66433e-10	-0.880056	3.24706e-05	-1.66433e-10	-0.885272	0.000105561	-1.66433e-10	-0.885289
65215090	chr14:65215090:A:G	4.84964e-08	-1.59897	-1.1161	6.44634e-06	-1.32896	-1.17313	1.50975e-05	-1.6349	-1.19515
65215386	chr14:65215386:T:C	2.28838e-07	-1.66433e-10	-1.16354	2.46713e-05	-1.66433e-10	-1.15997	7.93651e-05	-1.66433e-10	-1.17052
65215418	chr14:65215418:T:A	4.0659e-08	-1.71712	-1.17422	4.08055e-06	-1.75286	-1.20652	1.38573e-05	-1.73703	-1.17874
65215511	chr14:65215511:C:G	1.30932e-07	-1.72188	-2.72626e-10	1.42643e-05	-1.70785	-2.72626e-10	4.76948e-05	-1.67976	-2.72626e-10
65215637	chr14:65215637:C:T	2.17565e-07	-1.66433e-10	-1.21406	2.32733e-05	-1.66433e-10	-1.2183	7.52126e-05	-1.66433e-10	-1.22426
65215671	chr14:65215671:G:T	8.44533e-08	-1.75994	-0.400419	8.76176e-06	-1.75892	-0.436289	2.84471e-05	-1.76095	-0.435589
65215835	chr14:65215835:A:G	6.9114e-07	-1.66433e-10	-0.0582138	7.50395e-05	-1.66433e-10	-0.0475914	0.00023727	-1.66433e-10	-0.0753809
65216039	chr14:65216039:C:G	1.32416e-07	-1.71061	-2.72626e-10	1.44592e-05	-1.69428	-2.72626e-10	4.85063e-05	-1.66289	-2.72626e-10
65216639	chr14:65216639:C:A	1.25997e-07	-1.7603	-2.72626e-10	1.3527e-05	-1.76092	-2.72626e-10	4.41155e-05	-1.75777	-2.72626e-10
65216642	chr14:65216642:C:CT	1.34195e-07	-1.69726	-2.72626e-10	1.46804e-05	-1.67909	-2.72626e-10	4.94006e-05	-1.64462	-2.72626e-10
65216821	chr14:65216821:C:T	4.10559e-08	-1.68983	-1.19179	4.0897e-06	-1.73867	-1.21846	1.34218e-05	-1.75207	-1.19563
65216845	chr14:65216845:A:C	2.42426e-07	-1.66433e-10	-1.10586	2.60055e-05	-1.66433e-10	-1.1073	8.51972e-05	-1.66433e-10	-1.09961
65216865	chr14:65216865:T:C	2.36413e-07	-1.66433e-10	-1.13098	2.5714e-05	-1.66433e-10	-1.11857	8.50499e-05	-1.66433e-10	-1.10134
65217055	chr14:65217055:C:T	2.12584e-07	-1.66433e-10	-1.23722	2.28295e-05	-1.66433e-10	-1.23755	7.42552e-05	-1.66433e-10	-1.23707
65217226	chr14:65217226:ATCT:A	1.46858e-07	-1.60709	-2.72626e-10	1.62772e-05	-1.57584	-2.72626e-10	5.56133e-05	-1.52616	-2.72626e-10
65217259	chr14:65217259:C:A	3.0676e-07	-1.66433e-10	-0.87049	3.28586e-05	-1.66433e-10	-0.873394	0.000106543	-1.66433e-10	-0.876035
65217614	chr14:65217614:CAG:C	2.15251e-07	-1.66433e-10	-1.22475	2.31604e-05	-1.66433e-10	-1.22316	7.49653e-05	-1.66433e-10	-1.22756
65218378	chr14:65218378:T:C	2.8955e-07	-1.66433e-10	-0.928229	3.32983e-05	-1.66433e-10	-0.860102	0.000100446	-1.66433e-10	-0.934961
65218656	chr14:65218656:T:C	2.21132e-07	-1.66433e-10	-1.1978	2.36126e-05	-1.66433e-10	-1.20383	7.60021e-05	-1.66433e-10	-1.21382
65218738	chr14:65218738:T:C	1.36932e-06	-1.66433e-10	0.62551	0.000168853	-1.66433e-10	0.763424	0.000460469	-1.66433e-10	0.587665
65218933	chr14:65218933:C:A	6.14863e-07	-1.66433e-10	-0.175157	5.9876e-05	-1.66433e-10	-0.273332	0.000212936	-1.66433e-10	-0.183588
65219116	chr14:65219116:A:T	1.34776e-07	-1.69294	-2.72626e-10	1.36833e-05	-1.74943	-2.72626e-10	4.72709e-05	-1.68869	-2.72626e-10
65219185	chr14:65219185:C:G	1.59827e-07	-1.52246	-2.72626e-10	1.77624e-05	-1.48852	-2.72626e-10	6.08055e-05	-1.4369	-2.72626e-10
65219406	chr14:65219406:G:A	3.06703e-07	-1.66433e-10	-0.870676	3.23221e-05	-1.66433e-10	-0.889855	0.000102379	-1.66433e-10	-0.915901
65219817	chr14:65219817:C:G	1.5599e-07	-1.54676	-2.72626e-10	1.73025e-05	-1.51475	-2.72626e-10	5.90605e-05	-1.46602	-2.72626e-10
65220249	chr14:65220249:C:T	5.9123e-07	-1.66433e-10	-0.214351	6.40311e-05	-1.66433e-10	-0.206238	0.000202787	-1.66433e-10	-0.232423
65220579	chr14:65220579:A:G	1.53788e-07	-1.56098	-2.72626e-10	1.70293e-05	-1.53067	-2.72626e-10	5.80269e-05	-1.48368	-2.72626e-10
65220594	chr14:65220594:A:G	1.54602e-07	-1.5557	-2.72626e-10	1.71258e-05	-1.52502	-2.72626e-10	5.83884e-05	-1.47746	-2.72626e-10
65220818	chr14:65220818:T:G	3.85006e-08	-1.7431	-1.20278	3.97634e-06	-1.75977	-1.22548	1.37841e-05	-1.7148	-1.20627
65221101	chr14:65221101:TG:T	2.13824e-07	-1.66433e-10	-1.2314	2.2991e-05	-1.66433e-10	-1.2305	7.45279e-05	-1.66433e-10	-1.23341
65221226	chr14:65221226:C:T	2.21571e-07	-1.66433e-10	-1.19581	2.37529e-05	-1.66433e-10	-1.1979	7.76134e-05	-1.66433e-10	-1.19284
65221795	chr14:65221795:G:A	9.89352e-08	-0.913658	-1.08843	8.47073e-06	-1.1223	-1.10669	1.98078e-05	-1.46	-1.09851
65222218	chr14:65222218:C:T	4.17784e-08	-1.67678	-1.1874	4.13689e-06	-1.73023	-1.21543	1.34281e-05	-1.75606	-1.19118
65222472	chr14:65222472:A:G	2.92403e-07	-1.66433e-10	-0.918424	3.08622e-05	-1.66433e-10	-0.936075	9.76653e-05	-1.66433e-10	-0.963035
65222581	chr14:65222581:C:T	2.28564e-07	-1.66433e-10	-1.16474	2.50486e-05	-1.66433e-10	-1.14479	8.03568e-05	-1.66433e-10	-1.1581
65222886	chr14:65222886:T:C	2.81778e-07	-0.955435	-2.72626e-10	1.93939e-05	-1.40065	-2.72626e-10	8.52781e-05	-1.09866	-2.72626e-10
65223058	chr14:65223058:T:A	2.12875e-07	-1.66433e-10	-1.23585	2.29029e-05	-1.66433e-10	-1.23434	7.47233e-05	-1.66433e-10	-1.23079
65223768	chr14:65223768:T:C	7.51684e-08	-1.52904	-0.747788	6.3307e-06	-1.76093	-0.759266	2.45106e-05	-1.57347	-0.772008
65224028	chr14:65224028:G:A	2.12669e-07	-1.66433e-10	-1.23682	2.28324e-05	-1.66433e-10	-1.23743	7.42345e-05	-1.66433e-10	-1.23735
65224317	chr14:65224317:C:T	5.39342e-08	-1.40858	-1.20021	4.08938e-06	-1.75285	-1.20437	1.81986e-05	-1.45146	-1.19178
65224541	chr14:65224541:T:C	1.41324e-07	-1.53317	-0.112335	1.04903e-05	-1.75887	-0.256283	4.31338e-05	-1.58978	-0.190493
65224762	chr14:65224762:C:T	1.38939e-07	-1.66252	-2.72626e-10	1.49812e-05	-1.65881	-2.72626e-10	5.11531e-05	-1.60976	-2.72626e-10
65224827	chr14:65224827:A:G	7.47314e-08	-1.05	-1.23266	4.16279e-06	-1.72167	-1.21775	1.7826e-05	-1.43826	-1.22566
65224922	chr14:65224922:G:C	2.65998e-07	-1.66433e-10	-1.01307	2.85553e-05	-1.66433e-10	-1.01376	9.19703e-05	-1.66433e-10	-1.02312
65224929	chr14:65224929:G:A	8.20744e-08	-1.75508	-0.433853	7.53733e-06	-1.75931	-0.586429	2.75588e-05	-1.7484	-0.479861
65224946	chr14:65224946:T:C	1.32371e-07	-1.67817	-0.0327729	1.47139e-05	-1.46817	-0.208643	3.55923e-05	-1.68629	-0.28616
65225216	chr14:65225216:A:C	9.46219e-08	-1.30748	-0.73919	6.63199e-06	-1.72129	-0.752413	3.0593e-05	-1.35939	-0.764417
65225376	chr14:65225376:T:G	4.72162e-08	-1.52289	-1.21893	3.98666e-06	-1.76077	-1.22188	1.60837e-05	-1.5538	-1.21297
65225495	chr14:65225495:A:C	2.88237e-07	-1.66433e-10	-0.932773	3.09569e-05	-1.66433e-10	-0.933011	9.6847e-05	-1.66433e-10	-0.971449
65225613	chr14:65225613:G:A	5.34762e-07	-1.66433e-10	-0.314734	5.87122e-05	-1.66433e-10	-0.29296	0.000193365	-1.66433e-10	-0.280002
65225634	chr14:65225634:G:T	2.1791e-07	-1.66433e-10	-1.21247	2.32659e-05	-1.66433e-10	-1.21862	7.51748e-05	-1.66433e-10	-1.22476
65226342	chr14:65226342:C:G	9.54142e-08	-1.718	-0.320324	8.60784e-06	-1.73108	-0.481853	3.22932e-05	-1.70164	-0.368083
65226940	chr14:65226940:C:T	8.64556e-07	-1.66433e-10	0.165661	9.37395e-05	-1.66433e-10	0.174913	0.000331451	-1.66433e-10	0.258899
65227538	chr14:65227538:T:C	7.71684e-08	-1.70079	-0.549775	7.37267e-06	-1.73141	-0.63642	2.42753e-05	-1.70449	-0.650635
65227918	chr14:65227918:A:G	4.45115e-07	-1.66433e-10	-0.498223	4.62425e-05	-1.66433e-10	-0.531708	0.000159088	-1.66433e-10	-0.475123
65227926	chr14:65227926:A:G	1.47957e-07	-1.59963	-2.72626e-10	1.45829e-05	-1.68576	-2.72626e-10	4.96096e-05	-1.6404	-2.72626e-10
65228196	chr14:65228196:C:T	5.70578e-07	-1.66433e-10	-0.249906	5.42472e-05	-1.66433e-10	-0.372056	0.000190389	-1.66433e-10	-0.295514
65228200	chr14:65228200:C:T	3.24085e-07	-1.66433e-10	-0.81555	3.93878e-05	-1.66433e-10	-0.692151	0.000119834	-1.66433e-10	-0.758475
65228262	chr14:65228262:C:T	3.02642e-07	-1.66433e-10	-0.884007	3.17716e-05	-1.66433e-10	-0.907035	0.00010005	-1.66433e-10	-0.938914
65228297	chr14:65228297:G:A	2.15234e-07	-1.66433e-10	-1.22483	2.30539e-05	-1.66433e-10	-1.22777	7.46505e-05	-1.66433e-10	-1.23176
65228300	chr14:65228300:A:G	2.54234e-07	-1.66433e-10	-1.0583	2.75931e-05	-1.66433e-10	-1.04804	8.8639e-05	-1.66433e-10	-1.06001
65228307	chr14:65228307:T:G	2.43431e-07	-1.10172	-2.72626e-10	1.90612e-05	-1.41795	-2.72626e-10	6.87312e-05	-1.31438	-2.72626e-10
65228575	chr14:65228575:G:A	2.15577e-07	-1.66433e-10	-1.22324	2.30863e-05	-1.66433e-10	-1.22637	7.4732e-05	-1.66433e-10	-1.23067
65228688	chr14:65228688:G:C	2.00481e-07	-0.423829	-0.872009	1.94761e-05	-0.50387	-0.89255	3.86797e-05	-0.993464	-0.895802
65228730	chr14:65228730:T:C	1.00947e-06	-1.66433e-10	0.320629	0.000103406	-1.66433e-10	0.27306	0.000334786	-1.66433e-10	0.268911
65228744	chr14:65228744:A:G	1.63404e-07	-1.50033	-2.72626e-10	1.80832e-05	-1.47062	-2.72626e-10	6.20861e-05	-1.41606	-2.72626e-10
65228759	chr14:65228759:T:C	2.65766e-07	-1.66433e-10	-1.01394	2.82194e-05	-1.66433e-10	-1.0256	9.01569e-05	-1.66433e-10	-1.04303
65229015	chr14:65229015:T:C	1.30188e-07	-1.72758	-2.72626e-10	1.46263e-05	-1.68278	-2.72626e-10	4.41571e-05	-1.75683	-2.72626e-10
65229231	chr14:65229231:C:T	2.13887e-07	-1.66433e-10	-1.23111	2.29319e-05	-1.66433e-10	-1.23308	7.4671e-05	-1.66433e-10	-1.23149
65229599	chr14:65229599:CT:C	4.04923e-07	-1.66433e-10	-0.592859	4.29683e-05	-1.66433e-10	-0.605144	0.000131681	-1.66433e-10	-0.6642
65230029	chr14:65230029:G:A	4.10273e-07	-1.66433e-10	-0.579734	4.37879e-05	-1.66433e-10	-0.586249	0.000141993	-1.66433e-10	-0.588805
65230178	chr14:65230178:C:A	5.25295e-08	-1.73116	-0.904017	5.25251e-06	-1.76024	-0.946666	1.78904e-05	-1.73655	-0.923761
65230218	chr14:65230218:T:C	2.13022e-07	-1.66433e-10	-1.23516	2.28343e-05	-1.66433e-10	-1.23734	7.42355e-05	-1.66433e-10	-1.23734
65230422	chr14:65230422:T:C	3.96984e-08	-1.7148	-1.20045	4.23153e-06	-1.68884	-1.2342	1.36286e-05	-1.71606	-1.21635
65230438	chr14:65230438:T:C	1.60547e-06	-1.66433e-10	0.784615	0.000164146	-1.66433e-10	0.73515	0.000450469	-1.66433e-10	0.565708
65230595	chr14:65230595:GTTC:G	4.01879e-08	-1.70111	-1.20187	4.29157e-06	-1.67435	-1.23461	1.38015e-05	-1.70236	-1.21744
65230870	chr14:65230870:T:C	4.04458e-08	-1.70294	-1.19365	4.2992e-06	-1.67528	-1.23189	1.38556e-05	-1.70466	-1.21124
65231234	chr14:65231234:T:C	7.12558e-08	-1.63048	-0.699798	7.00555e-06	-1.72631	-0.692594	2.40699e-05	-1.64187	-0.721748
65231377	chr14:65231377:C:T	7.48806e-08	-1.60021	-0.680446	7.04914e-06	-1.7396	-0.673104	2.52449e-05	-1.61284	-0.703113
65231403	chr14:65231403:G:A	8.24529e-08	-1.74057	-0.443755	8.65125e-06	-1.60748	-0.600422	2.25146e-05	-1.75605	-0.674367
65231614	chr14:65231614:A:G	3.31828e-07	-1.66433e-10	-0.791939	3.86064e-05	-1.66433e-10	-0.712188	0.000114455	-1.66433e-10	-0.804401
65231622	chr14:65231622:A:G	4.3758e-07	-1.66433e-10	-0.515296	4.66596e-05	-1.66433e-10	-0.522728	0.000151282	-1.66433e-10	-0.525438
65232110	chr14:65232110:G:A	4.38185e-08	-1.73146	-1.08504	5.2647e-06	-1.58273	-1.12185	1.42814e-05	-1.75353	-1.13209
65232177	chr14:65232177:A:T	2.66326e-07	-1.66433e-10	-1.01184	2.85487e-05	-1.66433e-10	-1.014	9.52646e-05	-1.66433e-10	-0.987923
65232446	chr14:65232446:T:C	4.29487e-08	-1.6576	-1.17894	4.56225e-06	-1.6221	-1.22569	1.46523e-05	-1.66034	-1.19964
65232583	chr14:65232583:T:C	1.69213e-07	-1.4654	-2.72626e-10	1.62708e-05	-1.57623	-2.72626e-10	4.47519e-05	-1.74345	-2.72626e-10
65232934	chr14:65232934:A:T	1.14177e-07	-1.27411	-0.584698	7.54346e-06	-1.73977	-0.605155	3.81813e-05	-1.30009	-0.602151
65233035	chr14:65233035:G:A	1.71392e-06	-1.66433e-10	0.849985	0.000193426	-1.66433e-10	0.89929	0.000602723	-1.66433e-10	0.856877
65233075	chr14:65233075:A:G	2.66477e-07	-1.66433e-10	-1.01127	2.92614e-05	-1.66433e-10	-0.989337	8.77271e-05	-1.66433e-10	-1.07035
65233149	chr14:65233149:C:T	2.32472e-07	-1.66433e-10	-1.14779	2.49309e-05	-1.66433e-10	-1.1495	8.10424e-05	-1.66433e-10	-1.14961
65233512	chr14:65233512:A:G	2.93144e-07	-1.66433e-10	-0.915893	3.1751e-05	-1.66433e-10	-0.907682	0.000107362	-1.66433e-10	-0.868374
65233667	chr14:65233667:G:T	6.78307e-08	-1.38429	-0.995254	6.42821e-06	-1.5236	-0.981312	2.2579e-05	-1.45359	-0.973974
65233773	chr14:65233773:T:A	4.124e-08	-1.7541	-1.12305	4.4341e-06	-1.76095	-1.11534	1.47088e-05	-1.75301	-1.10312
65234208	chr14:65234208:C:T	1.03927e-07	-0.818877	-1.13399	5.97825e-06	-1.42894	-1.14854	3.46068e-05	-0.832629	-1.1679
65234417	chr14:65234417:T:C	2.1622e-07	-1.66433e-10	-1.22026	2.39206e-05	-1.66433e-10	-1.19087	7.6453e-05	-1.66433e-10	-1.20791
65234568	chr14:65234568:G:A	5.17052e-08	-1.75672	-0.894281	6.11547e-06	-1.7241	-0.830686	2.14319e-05	-1.63529	-0.844412
65234903	chr14:65234903:T:C	8.97854e-08	-0.976345	-1.12279	5.50137e-06	-1.5233	-1.13731	2.96902e-05	-0.995451	-1.15831
65235655	chr14:65235655:C:T	2.1253e-07	-1.66433e-10	-1.23747	2.28603e-05	-1.66433e-10	-1.23621	7.42234e-05	-1.66433e-10	-1.2375
65235876	chr14:65235876:T:G	1.02829e-07	-0.75014	-1.21335	5.02533e-06	-1.53639	-1.21473	2.59814e-05	-1.07677	-1.21043
65235911	chr14:65235911:C:T	2.03594e-07	-1.28043	-2.72626e-10	2.05694e-05	-1.3418	-2.72626e-10	7.00001e-05	-1.29608	-2.72626e-10
65235927	chr14:65235927:C:T	6.21762e-08	-1.61779	-0.848797	6.63547e-06	-1.68591	-0.787269	2.00632e-05	-1.74393	-0.801765
65235955	chr14:65235955:CAA:C	7.68734e-07	-1.66433e-10	0.0481895	8.18345e-05	-1.66433e-10	0.0390926	0.000233326	-1.66433e-10	-0.0921463
65236223	chr14:65236223:T:C	1.34274e-07	-0.46377	-1.2329	5.88038e-06	-1.38247	-1.21152	3.03138e-05	-0.901219	-1.23176
65236241	chr14:65236241:A:G	2.32923e-07	-1.66433e-10	-1.14585	2.5612e-05	-1.66433e-10	-1.12255	8.68076e-05	-1.66433e-10	-1.08089
65236333	chr14:65236333:C:T	2.15594e-07	-0.337996	-0.885164	9.57714e-06	-1.16091	-0.945315	6.80906e-05	-0.359661	-0.964081
65236446	chr14:65236446:G:T	5.25286e-08	-1.76037	-0.874822	6.02452e-06	-1.7551	-0.81467	2.04128e-05	-1.68776	-0.840661
65236917	chr14:65236917:G:A	1.91265e-07	-0.395251	-0.947643	8.71459e-06	-1.19836	-1.00224	6.07927e-05	-0.418642	-1.01847
65237109	chr14:65237109:A:C	4.23937e-07	-1.66433e-10	-0.54697	4.65677e-05	-1.66433e-10	-0.524699	0.000153805	-1.66433e-10	-0.508897
65237265	chr14:65237265:T:C	1.25976e-07	-1.76047	-2.72626e-10	1.35377e-05	-1.76013	-2.72626e-10	4.49698e-05	-1.73859	-2.72626e-10
65237284	chr14:65237284:C:G	3.70231e-08	-1.74746	-1.23756	4.03887e-06	-1.73663	-1.23301	1.2764e-05	-1.7605	-1.23746
65237426	chr14:65237426:T:C	1.29539e-07	-0.511794	-1.22078	5.86463e-06	-1.40865	-1.18801	2.95092e-05	-0.941262	-1.21862
65237444	chr14:65237444:C:T	1.96124e-07	-1.31781	-2.72626e-10	1.66621e-05	-1.55247	-2.72626e-10	5.87371e-05	-1.47151	-2.72626e-10
65237579	chr14:65237579:T:C	2.11208e-07	-1.24371	-2.72626e-10	2.10446e-05	-1.31896	-2.72626e-10	7.18999e-05	-1.26931	-2.72626e-10
65237643	chr14:65237643:C:T	1.40865e-07	-1.64875	-2.72626e-10	1.63343e-05	-1.57234	-2.72626e-10	4.62638e-05	-1.71022	-2.72626e-10
65237715	chr14:65237715:C:T	1.20818e-07	-0.572095	-1.23017	5.64845e-06	-1.42956	-1.20466	2.82412e-05	-0.975072	-1.22873
65237876	chr14:65237876:ACT:A	7.80534e-07	-1.66433e-10	0.0634231	8.13678e-05	-1.66433e-10	0.0333734	0.000264665	-1.66433e-10	0.0338821
65238401	chr14:65238401:A:C	4.17152e-07	-1.66433e-10	-0.563105	4.57552e-05	-1.66433e-10	-0.542302	0.000150968	-1.66433e-10	-0.527516
65238462	chr14:65238462:G:A	2.2993e-07	-1.66433e-10	-1.15878	2.47898e-05	-1.66433e-10	-1.15518	8.2392e-05	-1.66433e-10	-1.13309
65238644	chr14:65238644:T:C	4.49787e-07	-1.66433e-10	-0.487781	4.93791e-05	-1.66433e-10	-0.46608	0.000163068	-1.66433e-10	-0.450411
65238674	chr14:65238674:C:T	2.61802e-07	0.12427	-1.15324	7.26921e-06	-1.27566	-1.1063	5.94154e-05	-0.323929	-1.1361
65238754	chr14:65238754:A:G	9.77684e-07	-1.66433e-10	0.288631	0.000103864	-1.66433e-10	0.27748	0.000291514	-1.66433e-10	0.130509
65239156	chr14:65239156:A:G	1.46048e-07	-0.949425	-0.663196	8.77475e-06	-1.50306	-0.690671	4.68853e-05	-0.950096	-0.74678
65239297	chr14:65239297:T:C	4.95211e-08	-1.73317	-0.960992	6.17056e-06	-1.71702	-0.828797	1.71215e-05	-1.75528	-0.948962
65239556	chr14:65239556:G:C	4.41611e-07	-1.66433e-10	-0.506126	4.84847e-05	-1.66433e-10	-0.484359	0.00016	-1.66433e-10	-0.46941
65239968	chr14:65239968:C:G	5.26146e-08	-1.74064	-0.892922	6.27231e-06	-1.6925	-0.836967	2.27829e-05	-1.55863	-0.859942
65240040	chr14:65240040:A:G	1.81076e-07	-1.05419	-0.343448	1.07374e-05	-1.62937	-0.36251	4.71922e-05	-1.27162	-0.418737
65240043	chr14:65240043:C:T	4.81055e-08	-1.73616	-0.986995	5.95091e-06	-1.72134	-0.860727	1.66479e-05	-1.75668	-0.97562
65240335	chr14:65240335:G:A	6.81694e-07	-1.66433e-10	-0.0719743	7.26854e-05	-1.66433e-10	-0.0794656	0.000233693	-1.66433e-10	-0.0905748
65240396	chr14:65240396:T:G	7.5164e-07	-1.66433e-10	0.0257026	8.01022e-05	-1.66433e-10	0.0176963	0.000257698	-1.66433e-10	0.00720695
65240584	chr14:65240584:G:A	2.35407e-07	-1.66433e-10	-1.13524	2.61309e-05	-1.66433e-10	-1.10249	8.21308e-05	-1.66433e-10	-1.13627
65240792	chr14:65240792:C:T	3.98519e-07	-1.66433e-10	-0.608801	4.32341e-05	-1.66433e-10	-0.598976	0.000133233	-1.66433e-10	-0.652481
65240904	chr14:65240904:T:G	1.06407e-07	-1.12953	-0.799758	1.13883e-05	-1.1501	-0.78292	3.59743e-05	-1.14153	-0.820246
65241237	chr14:65241237:AT:A	1.26719e-07	-1.75458	-2.72626e-10	1.39489e-05	-1.7302	-2.72626e-10	4.54047e-05	-1.72897	-2.72626e-10
65241610	chr14:65241610:T:C	4.11124e-07	-1.66433e-10	-0.577661	4.43069e-05	-1.66433e-10	-0.574466	0.000136723	-1.66433e-10	-0.626627
65241650	chr14:65241650:C:T	4.11879e-07	-1.66433e-10	-0.575825	4.43899e-05	-1.66433e-10	-0.572596	0.000136967	-1.66433e-10	-0.62484
65241844	chr14:65241844:T:C	4.0995e-07	-1.66433e-10	-0.580521	4.4181e-05	-1.66433e-10	-0.577311	0.000136349	-1.66433e-10	-0.629365
65241942	chr14:65241942:T:C	4.10579e-07	-1.66433e-10	-0.578988	4.42498e-05	-1.66433e-10	-0.575756	0.000136553	-1.66433e-10	-0.627872
65241979	chr14:65241979:G:A	2.27697e-07	-1.66433e-10	-1.16854	2.50287e-05	-1.66433e-10	-1.14558	8.07456e-05	-1.66433e-10	-1.15328
65241980	chr14:65241980:A:C	2.06511e-07	-0.828176	-0.438028	1.63481e-05	-1.15308	-0.418413	7.17783e-05	-0.899202	-0.371797
65241984	chr14:65241984:T:C	3.87064e-07	-0.229265	-0.408699	1.51049e-05	-1.24439	-0.406201	8.73944e-05	-0.597929	-0.47622
65242137	chr14:65242137:T:C	1.11703e-06	-1.66433e-10	0.421871	0.000119508	-1.66433e-10	0.417777	0.000331343	-1.66433e-10	0.258573
65242193	chr14:65242193:G:A	2.32787e-07	-1.13669	-0.0097385	2.00055e-05	-1.37982	0.0102174	8.42831e-05	-1.18611	0.0757062
65242279	chr14:65242279:T:C	8.52501e-08	-1.39853	-0.752436	6.60099e-06	-1.71134	-0.767043	2.35688e-05	-1.53682	-0.847838
65242301	chr14:65242301:G:A	5.64444e-08	-1.74726	-0.81604	6.72559e-06	-1.70552	-0.754167	2.41952e-05	-1.58082	-0.777604
65242352	chr14:65242352:G:A	5.35741e-08	-1.75065	-0.864837	6.33411e-06	-1.7126	-0.80706	2.26862e-05	-1.59385	-0.828969
65242390	chr14:65242390:C:T	2.21689e-07	-1.66433e-10	-1.19528	2.40867e-05	-1.66433e-10	-1.18395	7.80175e-05	-1.66433e-10	-1.18765
65242394	chr14:65242394:A:G	4.30919e-07	-1.66433e-10	-0.530635	5.47753e-05	-1.66433e-10	-0.362367	0.000159104	-1.66433e-10	-0.475021
65242498	chr14:65242498:C:T	1.28952e-07	-1.6052	-0.131919	1.67587e-05	-1.57679	0.0301007	4.77927e-05	-1.49096	-0.186743
65242827	chr14:65242827:T:C	3.44169e-07	-1.66433e-10	-0.755423	3.70921e-05	-1.66433e-10	-0.752202	0.000115437	-1.66433e-10	-0.795853
65242880	chr14:65242880:G:A	2.94477e-07	-0.845333	-0.0660214	1.63738e-05	-1.56274	-0.00718064	7.19677e-05	-1.13382	-0.134548
65243059	chr14:65243059:G:A	4.22854e-08	-1.75965	-1.09246	5.07437e-06	-1.75465	-0.986754	1.49634e-05	-1.75699	-1.08198
65243108	chr14:65243108:T:G	2.5194e-07	-1.66433e-10	-1.06736	2.66929e-05	-1.66433e-10	-1.08121	8.20792e-05	-1.66433e-10	-1.1369
65243166	chr14:65243166:C:T	4.03212e-07	-0.597092	-2.72626e-10	3.36205e-05	-0.850472	-2.72626e-10	0.000147995	-0.547405	-2.72626e-10
65243404	chr14:65243404:A:G	1.87842e-07	-0.847036	-0.513917	9.80535e-06	-1.55763	-0.525048	4.68668e-05	-1.1313	-0.565969
65243681	chr14:65243681:G:A	1.2206e-07	-0.78213	-1.00991	6.16514e-06	-1.6666	-0.880094	3.32661e-05	-1.06031	-0.979729
65243862	chr14:65243862:T:G	2.17445e-07	-1.66433e-10	-1.21461	2.34716e-05	-1.66433e-10	-1.20981	7.48731e-05	-1.66433e-10	-1.22879
65243989	chr14:65243989:A:T	4.12893e-07	-1.66433e-10	-0.573367	5.06536e-05	-1.66433e-10	-0.440596	0.000155393	-1.66433e-10	-0.498626
65244027	chr14:65244027:T:A	7.45282e-07	-1.66433e-10	0.0172065	7.77898e-05	-1.66433e-10	-0.0115959	0.000252906	-1.66433e-10	-0.0115626
65244038	chr14:65244038:C:A	5.16626e-08	-1.74467	-0.907152	6.64472e-06	-1.73055	-0.741238	1.81596e-05	-1.75995	-0.885435
65244462	chr14:65244462:A:G	1.93054e-07	-0.87653	-0.457053	1.03035e-05	-1.57028	-0.462836	4.84651e-05	-1.15403	-0.509702
65244474	chr14:65244474:A:G	1.82551e-07	-0.939907	-0.449618	1.00864e-05	-1.59902	-0.455402	4.63231e-05	-1.20633	-0.502605
65244618	chr14:65244618:G:A	4.34822e-08	-1.72605	-1.09815	4.65408e-06	-1.73286	-1.095	1.59412e-05	-1.72913	-1.04655
65244658	chr14:65244658:C:T	1.55673e-07	-1.5488	-2.72626e-10	1.38528e-05	-1.73712	-2.72626e-10	4.72564e-05	-1.68899	-2.72626e-10
65244669	chr14:65244669:C:T	1.87447e-07	-0.868259	-0.4948	9.94119e-06	-1.56827	-0.500653	4.69603e-05	-1.1493	-0.545982
65244721	chr14:65244721:T:G	1.80751e-07	-0.905351	-0.494085	9.78842e-06	-1.58422	-0.500183	4.56206e-05	-1.17856	-0.545658
65244861	chr14:65244861:G:A	3.09425e-07	-1.66433e-10	-0.861838	3.13377e-05	-1.66433e-10	-0.920785	9.58262e-05	-1.66433e-10	-0.982045
65245195	chr14:65245195:C:A	2.16403e-07	-0.881387	-0.338024	1.15613e-05	-1.57346	-0.344478	5.41551e-05	-1.15896	-0.393771
65245406	chr14:65245406:AAG:A	1.94628e-07	-0.927539	-0.397926	1.06698e-05	-1.59344	-0.404755	4.92058e-05	-1.19565	-0.452916
65245702	chr14:65245702:T:C	1.55818e-07	-0.701359	-0.846509	6.68569e-06	-1.64882	-0.816813	4.00063e-05	-1.02789	-0.827655
65245861	chr14:65245861:C:T	2.36852e-07	-1.66433e-10	-1.12912	2.55293e-05	-1.66433e-10	-1.12578	8.1448e-05	-1.66433e-10	-1.14462
65246171	chr14:65246171:G:A	2.12888e-07	-0.854831	-0.380956	1.12129e-05	-1.56186	-0.386687	5.27859e-05	-1.14433	-0.434012
65246596	chr14:65246596:T:C	2.32129e-07	-1.14926	-2.72626e-10	1.98571e-05	-1.37704	-2.72626e-10	6.0337e-05	-1.44464	-2.72626e-10
65246605	chr14:65246605:TA:T	4.47053e-08	-1.74871	-1.04776	4.53247e-06	-1.73246	-1.12188	1.43873e-05	-1.72562	-1.15262
65246615	chr14:65246615:G:A	4.44558e-08	-1.58193	-1.22013	4.13046e-06	-1.74334	-1.20388	1.6729e-05	-1.55344	-1.174
65246649	chr14:65246649:G:C	6.63262e-07	-1.66433e-10	-0.0993858	7.06349e-05	-1.66433e-10	-0.108083	0.000230154	-1.66433e-10	-0.105831
65246702	chr14:65246702:G:A	2.63984e-07	-1.0877	0.0670356	2.28554e-05	-1.37799	0.141571	7.61304e-05	-1.3988	0.186671
65246712	chr14:65246712:A:G	2.79034e-07	-1.0331	0.0678813	2.38312e-05	-1.33717	0.142559	7.92737e-05	-1.35922	0.187546
65246719	chr14:65246719:A:G	2.61436e-07	-1.0762	0.0458356	2.25494e-05	-1.36944	0.11954	7.50277e-05	-1.39072	0.163993
65247177	chr14:65247177:G:A	1.43979e-07	-1.62689	-2.72626e-10	2.60054e-05	-1.1073	-2.72626e-10	4.66231e-05	-1.70248	-2.72626e-10
65247222	chr14:65247222:A:G	2.28365e-07	-1.66433e-10	-1.16561	2.45855e-05	-1.66433e-10	-1.16345	8.14917e-05	-1.66433e-10	-1.14408
65247480	chr14:65247480:C:T	7.67576e-08	-1.75465	-0.501258	8.6991e-06	-1.76081	-0.441582	2.93479e-05	-1.73136	-0.434001
65247562	chr14:65247562:AT:A	7.66531e-08	-1.7535	-0.503762	8.66997e-06	-1.76092	-0.444821	2.92023e-05	-1.73359	-0.43675
65247685	chr14:65247685:G:A	4.85174e-08	-1.71874	-0.995889	4.8523e-06	-1.75302	-1.03313	1.62428e-05	-1.75076	-1.00618
65247765	chr14:65247765:A:T	5.52862e-07	-1.66433e-10	-0.281447	5.92667e-05	-1.66433e-10	-0.28356	0.000203013	-1.66433e-10	-0.23131
65247944	chr14:65247944:A:G	7.10252e-07	-0.0309359	-2.72626e-10	1.88569e-05	-1.42873	-2.72626e-10	0.000113018	-0.817038	-2.72626e-10
65247982	chr14:65247982:A:G	2.93719e-07	-1.66433e-10	-0.913931	3.13384e-05	-1.66433e-10	-0.920762	0.000104158	-1.66433e-10	-0.898675
65248120	chr14:65248120:A:G	5.97503e-07	-1.66433e-10	-0.203796	6.37529e-05	-1.66433e-10	-0.210593	0.000219921	-1.66433e-10	-0.151315
65248264	chr14:65248264:G:T	3.02455e-07	-0.963005	0.0783814	2.54306e-05	-1.28213	0.152473	8.45376e-05	-1.30555	0.198163
65248272	chr14:65248272:A:G	5.43412e-07	-0.298688	-2.72626e-10	5.46047e-05	-0.365486	-2.72626e-10	0.000200018	-0.246171	-2.72626e-10
65248307	chr14:65248307:T:TTG	4.26642e-08	-1.60567	-1.23752	4.27169e-06	-1.6784	-1.23519	1.30168e-05	-1.74144	-1.2369
65248675	chr14:65248675:G:A	8.21421e-07	-0.897796	1.01228	7.0264e-05	-1.23108	1.11773	0.000235306	-1.25551	1.17182
65248703	chr14:65248703:T:C	3.92667e-07	-0.649143	0.0255482	3.07958e-05	-1.04523	0.107003	0.000100836	-1.06239	0.131297
65248706	chr14:65248706:A:G	1.84231e-07	-1.50197	0.121604	2.03576e-05	-1.66833	0.316176	6.50527e-05	-1.61444	0.245054
65248723	chr14:65248723:G:A	4.04005e-07	-1.66433e-10	-0.595129	4.30083e-05	-1.66433e-10	-0.604214	0.000143909	-1.66433e-10	-0.575398
65248829	chr14:65248829:C:T	2.51136e-07	-1.66433e-10	-1.07056	2.86484e-05	-1.66433e-10	-1.01051	8.78246e-05	-1.66433e-10	-1.06924
65249066	chr14:65249066:C:T	4.04658e-07	-1.66433e-10	-0.593513	4.30724e-05	-1.66433e-10	-0.602725	0.000144132	-1.66433e-10	-0.573853
65249080	chr14:65249080:A:G	7.40225e-07	-0.845666	0.856065	6.23719e-05	-1.19099	0.958494	0.000208181	-1.21626	1.01009
65249135	chr14:65249135:T:C	8.37877e-07	-0.832282	0.966598	7.06054e-05	-1.17962	1.07112	0.000235849	-1.20535	1.12397
65249295	chr14:65249295:T:C	8.54877e-07	-0.847641	1.00204	7.24002e-05	-1.1923	1.1089	0.000241397	-1.21742	1.15928
65249330	chr14:65249330:T:C	7.95902e-07	-0.883522	0.966443	6.79112e-05	-1.22004	1.07263	0.000226459	-1.24463	1.12261
65249449	chr14:65249449:C:T	4.09608e-08	-1.65082	-1.23312	4.64235e-06	-1.61688	-1.2135	1.3595e-05	-1.70224	-1.23264
65249805	chr14:65249805:A:G	2.45006e-07	-1.09527	-2.72626e-10	2.56685e-05	-1.12034	-2.72626e-10	8.49489e-05	-1.10253	-2.72626e-10
65249920	chr14:65249920:T:C	7.30904e-07	-0.938903	0.936629	6.29899e-05	-1.26344	1.04081	0.000210772	-1.28732	1.09352
65249932	chr14:65249932:A:G	7.14149e-07	-0.956616	0.931151	6.17812e-05	-1.27717	1.03517	0.000206772	-1.30075	1.08778
65250028	chr14:65250028:G:A	4.25851e-07	0.121501	-0.663968	3.04754e-05	-0.300081	-0.648605	0.000142867	0.0268796	-0.609548
65250127	chr14:65250127:G:T	5.59005e-07	0.202972	-0.473369	3.93091e-05	-0.226607	-0.467544	0.000188451	0.109858	-0.415598
65250249	chr14:65250249:A:G	4.02427e-08	-1.69299	-1.20864	4.12836e-06	-1.75875	-1.18897	1.49721e-05	-1.68464	-1.15375
65250781	chr14:65250781:C:T	4.10775e-07	-0.578509	-2.72626e-10	3.90072e-05	-0.701859	-2.72626e-10	0.000148862	-0.541559	-2.72626e-10
65251153	chr14:65251153:C:T	2.13798e-07	-0.117937	-1.11359	6.89673e-06	-1.28656	-1.148	4.44363e-05	-0.641933	-1.10859
65251349	chr14:65251349:G:A	4.98101e-08	-1.63706	-1.05127	5.18956e-06	-1.60171	-1.11725	1.63585e-05	-1.69108	-1.05875
65251365	chr14:65251365:C:T	2.39296e-07	-1.66433e-10	-1.11886	2.65268e-05	-1.66433e-10	-1.08745	8.28808e-05	-1.66433e-10	-1.12718
65251893	chr14:65251893:A:G	8.09387e-07	-1.66433e-10	0.099722	8.54849e-05	-1.66433e-10	0.0827337	0.000276254	-1.66433e-10	0.0767411
65251914	chr14:65251914:A:G	7.60367e-07	-1.66433e-10	0.0372456	8.03101e-05	-1.66433e-10	0.0202886	0.000259586	-1.66433e-10	0.0145052
65251956	chr14:65251956:G:A	1.52046e-07	-0.339122	-1.23325	5.97403e-06	-1.34271	-1.23548	3.42306e-05	-0.781045	-1.23042
65252272	chr14:65252272:G:A	6.85574e-08	-1.13582	-1.23307	7.13202e-06	-1.17011	-1.2309	2.35491e-05	-1.15349	-1.232
65252368	chr14:65252368:C:T	4.66111e-07	-1.66433e-10	-0.452131	5.87329e-05	-1.66433e-10	-0.292606	0.000183261	-1.66433e-10	-0.333667
65252413	chr14:65252413:A:G	1.77021e-07	-1.64988	0.229595	1.74279e-05	-1.76046	0.252928	6.8635e-05	-1.6451	0.329321
65252444	chr14:65252444:T:A	2.49041e-07	-1.07894	-2.72626e-10	2.58067e-05	-1.11497	-2.72626e-10	8.54274e-05	-1.09691	-2.72626e-10
65252497	chr14:65252497:G:T	1.86289e-07	-0.13673	-1.23253	6.78031e-06	-1.21837	-1.23322	4.20835e-05	-0.57032	-1.2346
65252522	chr14:65252522:C:T	1.42635e-07	-0.409439	-1.22682	6.62422e-06	-1.24998	-1.22489	4.77884e-05	-0.453631	-1.22417
65252781	chr14:65252781:C:T	1.59041e-07	-1.35349	-0.173898	1.68849e-05	-1.37167	-0.167517	5.57861e-05	-1.37305	-0.150008
65253012	chr14:65253012:C:T	2.61166e-07	-1.0314	-2.72626e-10	2.72986e-05	-1.05877	-2.72626e-10	9.03707e-05	-1.04066	-2.72626e-10
65253087	chr14:65253087:C:T	2.58064e-07	-1.04335	-2.72626e-10	2.69925e-05	-1.07005	-2.72626e-10	8.93326e-05	-1.05221	-2.72626e-10
65253338	chr14:65253338:T:C	4.47931e-08	-1.7085	-1.08601	4.72772e-06	-1.7545	-1.05767	1.63126e-05	-1.70578	-1.04686
65253347	chr14:65253347:G:A	1.57555e-07	-0.341865	-1.19491	6.29011e-06	-1.33365	-1.19297	3.6832e-05	-0.749853	-1.18836
65253426	chr14:65253426:G:A	3.52532e-07	-1.66433e-10	-0.731414	3.74967e-05	-1.66433e-10	-0.741353	0.000132675	-1.66433e-10	-0.656676
65253861	chr14:65253861:G:A	6.13315e-08	-1.64278	-0.837483	6.25149e-06	-1.70005	-0.832734	1.98329e-05	-1.75276	-0.804476
65254165	chr14:65254165:G:A	3.88543e-08	-1.7033	-1.23344	4.25483e-06	-1.68005	-1.2375	1.31062e-05	-1.73881	-1.23269
65254444	chr14:65254444:A:G	3.76833e-08	-1.75134	-1.21599	3.99348e-06	-1.76095	-1.22	1.33955e-05	-1.72309	-1.22657
65254502	chr14:65254502:G:A	1.53871e-07	-0.424701	-1.13574	9.3523e-06	-0.974386	-1.1556	4.17614e-05	-0.656883	-1.15572
65254791	chr14:65254791:T:C	3.70571e-08	-1.75231	-1.23178	5.14575e-06	-1.50936	-1.21808	1.35079e-05	-1.71489	-1.22642
65254848	chr14:65254848:G:C	5.06835e-07	-1.66433e-10	-0.36837	5.28473e-05	-1.66433e-10	-0.3982	0.00018211	-1.66433e-10	-0.339973
65254923	chr14:65254923:G:A	4.32366e-08	-1.60365	-1.22622	4.95118e-06	-1.56696	-1.19902	1.41492e-05	-1.66806	-1.22687
65255165	chr14:65255165:G:A	6.6484e-07	-1.66433e-10	-0.097009	7.23875e-05	-1.66433e-10	-0.083573	0.000244895	-1.66433e-10	-0.0437528
65255485	chr14:65255485:T:G	1.00788e-06	-1.66433e-10	0.31905	0.000123947	-1.66433e-10	0.45425	0.000385516	-1.66433e-10	0.410002
65255961	chr14:65255961:G:GA	2.35596e-07	-1.66433e-10	-1.13444	2.5249e-05	-1.66433e-10	-1.13682	8.37003e-05	-1.66433e-10	-1.11734
65255963	chr14:65255963:G:GGTGGGCT	2.3647e-07	-1.66433e-10	-1.13073	2.53475e-05	-1.66433e-10	-1.13293	8.40483e-05	-1.66433e-10	-1.11319
65256386	chr14:65256386:G:A	4.97884e-07	-1.66433e-10	-0.386188	5.61691e-05	-1.66433e-10	-0.337239	0.000184974	-1.66433e-10	-0.324368
65256488	chr14:65256488:A:C	2.31791e-07	-1.66433e-10	-1.15072	2.49679e-05	-1.66433e-10	-1.14802	8.29008e-05	-1.66433e-10	-1.12694
65256546	chr14:65256546:C:T	4.20064e-07	-1.66433e-10	-0.556148	4.74564e-05	-1.66433e-10	-0.505796	0.000153792	-1.66433e-10	-0.508982
65256823	chr14:65256823:A:C	3.5263e-07	-1.66433e-10	-0.731136	3.9134e-05	-1.66433e-10	-0.698614	0.000128601	-1.66433e-10	-0.687863
65257203	chr14:65257203:C:T	4.37369e-07	-1.66433e-10	-0.515779	4.90604e-05	-1.66433e-10	-0.472554	0.000161601	-1.66433e-10	-0.459453
65257244	chr14:65257244:A:G	1.84184e-07	-1.69445	0.313832	2.08051e-05	-1.70401	0.373599	7.56608e-05	-1.66166	0.443335
65257291	chr14:65257291:G:A	5.28719e-07	-1.66433e-10	-0.326099	5.99284e-05	-1.66433e-10	-0.272456	0.000197388	-1.66433e-10	-0.259407
65257307	chr14:65257307:T:C	5.37568e-07	-1.66433e-10	-0.3095	6.09206e-05	-1.66433e-10	-0.256036	0.000200674	-1.66433e-10	-0.2429
65257377	chr14:65257377:T:A	5.49287e-07	-1.66433e-10	-0.287934	6.22967e-05	-1.66433e-10	-0.233698	0.00020517	-1.66433e-10	-0.220741
65257389	chr14:65257389:C:T	4.09392e-08	-1.73938	-1.14509	4.75768e-06	-1.74303	-1.06282	1.57996e-05	-1.71509	-1.0695
65257599	chr14:65257599:T:C	5.22985e-07	-1.66433e-10	-0.337003	5.92246e-05	-1.66433e-10	-0.284269	0.0001951	-1.66433e-10	-0.271067
65257602	chr14:65257602:C:T	5.29299e-07	-1.66433e-10	-0.325002	5.99603e-05	-1.66433e-10	-0.271924	0.000197559	-1.66433e-10	-0.258544
65257614	chr14:65257614:A:G	9.06857e-07	-1.66433e-10	0.21343	9.60238e-05	-1.66433e-10	0.198989	0.000268626	-1.66433e-10	0.048738
65257632	chr14:65257632:C:T	3.23514e-07	-1.66433e-10	-0.817312	3.3829e-05	-1.66433e-10	-0.844288	0.00011662	-1.66433e-10	-0.78566
65257931	chr14:65257931:C:T	5.10305e-07	-1.66433e-10	-0.361547	5.77369e-05	-1.66433e-10	-0.309711	0.00019018	-1.66433e-10	-0.296611
65258234	chr14:65258234:T:G	1.31274e-07	-0.580198	-1.13907	8.32424e-06	-1.11765	-1.12879	3.64796e-05	-0.828309	-1.11952
65258236	chr14:65258236:T:C	5.58368e-07	-1.66433e-10	-0.271538	6.16115e-05	-1.66433e-10	-0.244758	0.000207056	-1.66433e-10	-0.211592
65258308	chr14:65258308:A:T	3.79991e-08	-1.72774	-1.23125	4.07148e-06	-1.76039	-1.20121	1.44169e-05	-1.67336	-1.20282
65258452	chr14:65258452:A:G	2.12252e-07	-0.471936	-0.766846	1.13377e-05	-1.26023	-0.677242	5.89712e-05	-0.725442	-0.742091
65258481	chr14:65258481:G:C	4.4884e-07	-1.66433e-10	-0.489889	4.63263e-05	-1.66433e-10	-0.529897	0.000162283	-1.66433e-10	-0.455242
65258499	chr14:65258499:T:G	1.03149e-07	-0.729034	-1.23135	5.68393e-06	-1.41334	-1.21463	2.83972e-05	-0.964495	-1.2338
65258719	chr14:65258719:T:C	4.44654e-07	-1.66433e-10	-0.499259	4.70089e-05	-1.66433e-10	-0.515269	0.000161197	-1.66433e-10	-0.461951
65258846	chr14:65258846:G:A	2.16769e-07	-1.66433e-10	-1.21772	2.3657e-05	-1.66433e-10	-1.20195	7.57114e-05	-1.66433e-10	-1.21765
65258946	chr14:65258946:G:A	2.86585e-07	-0.938521	-2.72626e-10	2.88168e-05	-1.00465	-2.72626e-10	0.00011908	-0.764786	-2.72626e-10
65259012	chr14:65259012:G:C	1.766e-07	-1.42267	-2.72626e-10	1.97911e-05	-1.38038	-2.72626e-10	6.22508e-05	-1.41341	-2.72626e-10
65259033	chr14:65259033:T:C	5.14648e-08	-1.56795	-1.0877	5.58607e-06	-1.66176	-0.983573	2.25823e-05	-1.42667	-1.00075
65259090	chr14:65259090:A:T	2.44894e-07	-1.66433e-10	-1.09573	2.63873e-05	-1.66433e-10	-1.09272	8.84206e-05	-1.66433e-10	-1.06248
65259574	chr14:65259574:T:C	2.30242e-07	-1.66433e-10	-1.15742	2.55219e-05	-1.66433e-10	-1.12607	8.0611e-05	-1.66433e-10	-1.15495
65260126	chr14:65260126:A:C	1.0657e-07	-0.690351	-1.2374	5.74485e-06	-1.3871	-1.2302	2.92883e-05	-0.929848	-1.23755
65260176	chr14:65260176:T:A	2.78205e-07	-1.66433e-10	-0.968198	2.9976e-05	-1.66433e-10	-0.965209	9.40261e-05	-1.66433e-10	-1.00101
65260260	chr14:65260260:T:A	2.43556e-07	-1.66433e-10	-1.10121	2.6236e-05	-1.66433e-10	-1.09847	8.78879e-05	-1.66433e-10	-1.06852
65261170	chr14:65261170:T:G	1.44145e-07	-0.453806	-1.17193	7.27493e-06	-1.24547	-1.1357	3.87862e-05	-0.714596	-1.17192
65261353	chr14:65261353:T:TG	7.02663e-07	-1.66433e-10	-0.0416778	7.51294e-05	-1.66433e-10	-0.0463944	0.000258852	-1.66433e-10	0.0116736
65261598	chr14:65261598:T:G	4.91038e-07	-1.66433e-10	-0.400033	5.26544e-05	-1.66433e-10	-0.401857	0.000152001	-1.66433e-10	-0.520692
65261693	chr14:65261693:T:G	1.12939e-07	-0.736153	-1.13356	7.46361e-06	-1.23276	-1.12281	3.19548e-05	-0.967966	-1.11229
65262102	chr14:65262102:G:A	1.86348e-07	-1.36894	-2.72626e-10	1.42505e-05	-1.70881	-2.72626e-10	4.64725e-05	-1.70572	-2.72626e-10
65262256	chr14:65262256:T:C	4.59882e-07	-1.49372	1.02814	2.84915e-05	-1.72427	0.708274	0.000127412	-1.65118	0.954024
65262399	chr14:65262399:G:A	2.3661e-07	-1.66433e-10	-1.13014	2.52553e-05	-1.66433e-10	-1.13657	8.17711e-05	-1.66433e-10	-1.14066
65262400	chr14:65262400:C:G	2.36734e-07	-1.66433e-10	-1.12962	2.52683e-05	-1.66433e-10	-1.13606	8.18117e-05	-1.66433e-10	-1.14016
65262819	chr14:65262819:C:T	8.51795e-08	-0.923988	-1.22781	6.8852e-06	-1.22462	-1.21161	2.28135e-05	-1.18801	-1.22922
65262839	chr14:65262839:T:G	1.31401e-07	-1.63043	-0.0878698	1.38335e-05	-1.62854	-0.109976	5.20622e-05	-1.57794	-0.0141996
65262968	chr14:65262968:T:C	1.26638e-07	-1.75522	-2.72626e-10	1.3806e-05	-1.74051	-2.72626e-10	4.40761e-05	-1.75866	-2.72626e-10
65263056	chr14:65263056:T:C	4.10077e-07	-1.66433e-10	-0.580212	4.26679e-05	-1.66433e-10	-0.61216	0.000149826	-1.66433e-10	-0.535109
65263281	chr14:65263281:A:C	1.65667e-07	-1.65931	0.172734	1.84107e-05	-1.68041	0.227737	5.41359e-05	-1.75756	0.20448
65263415	chr14:65263415:A:G	6.76179e-07	-1.66433e-10	-0.0800974	7.22232e-05	-1.66433e-10	-0.0858455	0.000205252	-1.66433e-10	-0.220343
65263488	chr14:65263488:G:A	3.52877e-07	-1.66433e-10	-0.730435	4.19821e-05	-1.66433e-10	-0.628364	0.000139766	-1.66433e-10	-0.604615
65263803	chr14:65263803:G:A	7.51669e-07	-1.66433e-10	0.0257405	8.02528e-05	-1.66433e-10	0.0195756	0.000226656	-1.66433e-10	-0.121147
65263879	chr14:65263879:A:T	1.28759e-07	-1.73861	-2.72626e-10	1.41967e-05	-1.7126	-2.72626e-10	4.45154e-05	-1.74874	-2.72626e-10
65264779	chr14:65264779:A:G	6.48226e-06	3.03686	-0.856592	0.000888042	3.17982	-0.756407	0.00482621	3.67614	-0.738902
65265069	chr14:65265069:A:C	3.25289e-06	2.6535	-1.16275	0.000306597	2.53393	-1.174	0.00155111	2.99543	-1.19328
65265314	chr14:65265314:C:T	1.10418e-06	-1.66433e-10	0.410305	0.000153	-1.66433e-10	0.664829	0.000442498	-1.66433e-10	0.547854
65266004	chr14:65266004:G:T	2.5888e-07	-0.106229	-0.933961	4.61795e-05	0.429458	-0.962528	8.91087e-05	-0.0754854	-0.979239
65266013	chr14:65266013:G:T	1.02769e-07	-1.57714	-0.386938	1.25134e-05	-1.39101	-0.447799	3.24251e-05	-1.61799	-0.447662
65266206	chr14:65266206:GA:G	2.78472e-07	-1.66433e-10	-0.967239	3.10163e-05	-1.66433e-10	-0.931095	9.7905e-05	-1.66433e-10	-0.960583
65266266	chr14:65266266:G:A	2.29365e-07	-1.66433e-10	-1.16124	2.47107e-05	-1.66433e-10	-1.15837	8.04497e-05	-1.66433e-10	-1.15695
65266350	chr14:65266350:C:A	4.25921e-08	-1.68454	-1.16035	4.98217e-06	-1.58949	-1.17025	1.81192e-05	-1.49912	-1.14849
65266637	chr14:65266637:A:G	9.11318e-08	-1.61206	-0.472192	1.09084e-05	-1.44429	-0.531785	2.88885e-05	-1.64999	-0.531149
65267336	chr14:65267336:G:A	4.67793e-08	-1.61494	-1.13618	5.66453e-06	-1.49531	-1.13607	2.01138e-05	-1.37043	-1.17275
65267622	chr14:65267622:T:C	2.33979e-07	-1.14132	-2.72626e-10	1.37705e-05	-1.74308	-2.72626e-10	8.1988e-05	-1.13801	-2.72626e-10
65267773	chr14:65267773:T:A	4.34413e-08	-1.6574	-1.16774	5.23539e-06	-1.55212	-1.15805	1.83363e-05	-1.44116	-1.19454
65267987	chr14:65267987:A:G	4.32888e-08	-1.64409	-1.18457	5.24093e-06	-1.53297	-1.17614	1.85254e-05	-1.41793	-1.20752
65268153	chr14:65268153:A:G	4.23226e-08	-1.65721	-1.19402	5.09215e-06	-1.55156	-1.18634	1.79776e-05	-1.44093	-1.21453
65268417	chr14:65268417:T:A	4.18912e-08	-1.66584	-1.19564	5.02062e-06	-1.56413	-1.18792	1.768e-05	-1.45652	-1.21562
65268478	chr14:65268478:T:C	6.94214e-07	-1.66433e-10	-0.0537753	7.36921e-05	-1.66433e-10	-0.0657112	0.000210882	-1.66433e-10	-0.193284
65268639	chr14:65268639:C:T	4.37879e-08	-1.66847	-1.14873	5.25919e-06	-1.56802	-1.13761	1.82387e-05	-1.46155	-1.17948
65268821	chr14:65268821:C:T	4.81437e-08	-1.59583	-1.12654	5.93628e-06	-1.47061	-1.11391	2.0954e-05	-1.34097	-1.16128
65268966	chr14:65268966:T:C	4.01593e-08	-1.74504	-1.15866	4.43815e-06	-1.72898	-1.14639	1.49726e-05	-1.65124	-1.18712
65269214	chr14:65269214:T:G	2.34712e-07	-1.72747	0.589273	0.000114663	-0.474241	0.850635	7.54115e-05	-1.75888	0.537257
65269460	chr14:65269460:A:C	1.68976e-07	-1.61521	0.148408	2.00946e-05	-1.67322	0.308067	7.43633e-05	-1.62001	0.384388
65269464	chr14:65269464:C:T	1.58551e-07	-1.62092	0.0904441	1.88148e-05	-1.67764	0.246675	6.94476e-05	-1.62566	0.321648
65269606	chr14:65269606:G:A	4.19185e-08	-1.74978	-1.11105	7.7967e-06	-1.20931	-1.10259	1.35535e-05	-1.76091	-1.17703
65269979	chr14:65269979:A:C	2.16633e-07	-1.66433e-10	-1.21835	2.3186e-05	-1.66433e-10	-1.22206	7.53183e-05	-1.66433e-10	-1.22286
65270113	chr14:65270113:A:T	3.241e-07	-1.66433e-10	-0.815502	3.46935e-05	-1.66433e-10	-0.819054	0.000108819	-1.66433e-10	-0.854897
65270386	chr14:65270386:ACT:A	5.67132e-08	-1.57925	-0.979302	5.64825e-05	0.418801	-0.750477	2.15131e-05	-1.55386	-0.922062
65270475	chr14:65270475:C:A	5.77658e-08	-1.5181	-1.02206	3.18698e-05	0.167094	-1.07104	1.93658e-05	-1.63096	-0.950116
65270780	chr14:65270780:G:A	8.98466e-07	-1.66433e-10	0.204134	0.000122374	-1.66433e-10	0.441477	0.000356328	-1.66433e-10	0.331269
65270862	chr14:65270862:C:G	1.17335e-07	-1.40117	-0.430356	0.000141685	0.73624	-0.148238	4.05267e-05	-1.51077	-0.331855
65270888	chr14:65270888:G:A	4.24465e-08	-1.61263	-1.23568	5.45011e-06	-1.43267	-1.2373	1.43345e-05	-1.65263	-1.22928
65270890	chr14:65270890:T:C	5.11175e-08	-1.60547	-1.05696	2.40717e-05	-0.0813914	-1.10318	1.75016e-05	-1.69016	-0.992126
65271311	chr14:65271311:C:T	5.04284e-08	-1.4541	-1.2219	3.23688e-05	0.343348	-1.23176	1.57908e-05	-1.58108	-1.20407
65271408	chr14:65271408:A:G	4.9953e-08	-1.46252	-1.22295	3.16231e-05	0.320658	-1.23238	1.56639e-05	-1.58763	-1.2056
65271608	chr14:65271608:T:C	2.14819e-07	-1.66433e-10	-1.22676	2.30992e-05	-1.66433e-10	-1.22581	7.47152e-05	-1.66433e-10	-1.2309
65271682	chr14:65271682:G:A	2.32008e-07	-1.66433e-10	-1.14978	2.53143e-05	-1.66433e-10	-1.13424	8.0585e-05	-1.66433e-10	-1.15527
65271717	chr14:65271717:T:C	5.02062e-08	-1.45598	-1.22444	3.21732e-05	0.338755	-1.23323	1.57079e-05	-1.58262	-1.2078
65271832	chr14:65271832:G:C	4.8849e-08	-1.47055	-1.23728	3.07728e-05	0.297563	-1.23654	1.51624e-05	-1.59442	-1.23134
65272389	chr14:65272389:C:T	4.85832e-08	-1.49811	-1.21517	6.45529e-06	-1.27209	-1.22862	1.62593e-05	-1.55116	-1.20475
65273084	chr14:65273084:A:C	1.39507e-07	-1.65844	-2.72626e-10	1.58815e-05	-1.60045	-2.72626e-10	5.01628e-05	-1.62931	-2.72626e-10
65273187	chr14:65273187:T:G	4.65302e-08	-1.51891	-1.23754	2.7227e-05	0.173245	-1.23464	1.46096e-05	-1.62863	-1.23427
65273578	chr14:65273578:A:G	4.71156e-08	-1.76095	-0.983003	1.05005e-05	-1.04297	-0.971214	1.50584e-05	-1.75141	-1.08124
65274048	chr14:65274048:C:T	1.39855e-07	-1.62892	-0.0270337	1.65321e-05	-1.68074	0.120441	6.09849e-05	-1.63085	0.196897
65274248	chr14:65274248:A:G	4.09075e-08	-1.64843	-1.23681	5.17185e-06	-1.48782	-1.23456	1.37967e-05	-1.68299	-1.23716
65274359	chr14:65274359:CT:C	1.91365e-07	-1.34237	-2.72626e-10	2.23571e-05	-1.25846	-2.72626e-10	6.23796e-05	-1.41134	-2.72626e-10
65274793	chr14:65274793:A:G	6.38463e-07	1.07645	-1.21394	6.16327e-05	0.976834	-1.22125	0.000269438	1.2692	-1.21744
65275709	chr14:65275709:A:G	3.01053e-07	-0.88927	-2.72626e-10	2.31676e-05	-1.22285	-2.72626e-10	8.87035e-05	-1.05928	-2.72626e-10
65275745	chr14:65275745:C:T	1.1699e-07	-1.45101	-0.383452	0.000138237	0.655591	-0.0922284	4.10989e-05	-1.54513	-0.283469
65276082	chr14:65276082:C:T	2.14837e-07	-1.66433e-10	-1.22668	2.30874e-05	-1.66433e-10	-1.22632	7.49257e-05	-1.66433e-10	-1.22808
65276141	chr14:65276141:C:T	1.20985e-07	-0.671929	-1.12896	1.02103e-05	-0.87969	-1.16252	2.30078e-05	-1.27772	-1.13102
65276144	chr14:65276144:C:T	2.20693e-07	-1.66433e-10	-1.19979	2.37319e-05	-1.66433e-10	-1.19879	7.72287e-05	-1.66433e-10	-1.19781
65276151	chr14:65276151:T:C	1.06484e-07	-0.884248	-1.04431	9.08258e-06	-1.06924	-1.09001	2.18073e-05	-1.4154	-1.04693
65276289	chr14:65276289:C:G	5.48696e-08	-1.36204	-1.22956	6.57992e-06	-1.26751	-1.21407	2.02566e-05	-1.30936	-1.22674
65276792	chr14:65276792:T:C	4.28242e-08	-1.63047	-1.20898	5.5183e-06	-1.45904	-1.1985	1.41752e-05	-1.67002	-1.22307
65276952	chr14:65276952:C:T	5.21455e-07	-0.339933	-2.72626e-10	0.000322705	1.41113	-2.72626e-10	0.000128841	-0.686004	-2.72626e-10
65277328	chr14:65277328:A:G	1.32116e-07	-1.71287	-2.72626e-10	1.47188e-05	-1.67648	-2.72626e-10	4.69366e-05	-1.69578	-2.72626e-10
65277722	chr14:65277722:C:T	1.28409e-07	-1.74133	-2.72626e-10	1.39558e-05	-1.72971	-2.72626e-10	4.39864e-05	-1.7607	-2.72626e-10
65277732	chr14:65277732:T:C	4.20359e-08	-1.67085	-1.18719	5.38258e-06	-1.50937	-1.17307	1.40672e-05	-1.69484	-1.2059
65277999	chr14:65277999:A:G	5.34867e-07	-1.66433e-10	-0.314538	5.40532e-05	-1.66433e-10	-0.375638	0.000183728	-1.66433e-10	-0.331125
65278262	chr14:65278262:G:C	4.61963e-08	-1.62793	-1.13573	6.06407e-06	-1.44625	-1.11697	1.52095e-05	-1.65908	-1.16358
65278431	chr14:65278431:G:T	3.01139e-07	-1.66433e-10	-0.888984	3.25152e-05	-1.66433e-10	-0.883899	0.000100778	-1.66433e-10	-0.931661
65278438	chr14:65278438:A:G	7.5708e-07	-1.66433e-10	0.0329136	7.8623e-05	-1.66433e-10	-0.000942268	0.000293544	-1.66433e-10	0.137448
65278459	chr14:65278459:G:A	2.32026e-07	-1.66433e-10	-1.14971	2.50662e-05	-1.66433e-10	-1.14408	7.98135e-05	-1.66433e-10	-1.16489
65278777	chr14:65278777:C:T	4.5923e-08	-1.63247	-1.13712	6.01219e-06	-1.45327	-1.11855	1.51306e-05	-1.66311	-1.16476
65278929	chr14:65278929:C:T	4.64444e-08	-1.63041	-1.12789	6.0921e-06	-1.45016	-1.10845	1.52776e-05	-1.66131	-1.15688
65279126	chr14:65279126:G:T	1.63968e-07	-1.49689	-2.72626e-10	1.93006e-05	-1.40547	-2.72626e-10	5.63753e-05	-1.51255	-2.72626e-10
65279181	chr14:65279181:C:T	4.57822e-08	-1.63209	-1.14057	5.99795e-06	-1.45202	-1.12217	1.50963e-05	-1.66247	-1.16765
65279247	chr14:65279247:A:G	4.66995e-08	-1.61385	-1.13897	6.17418e-06	-1.42479	-1.12044	1.53615e-05	-1.64641	-1.16631
65279520	chr14:65279520:T:C	4.6325e-08	-1.62038	-1.14049	6.10378e-06	-1.43463	-1.12207	1.5254e-05	-1.65216	-1.16759
65279691	chr14:65279691:C:A	2.29922e-06	1.14377	-2.72626e-10	0.000262068	1.203	-2.72626e-10	0.000621596	0.887709	-2.72626e-10
65279848	chr14:65279848:C:T	4.56493e-08	-1.63532	-1.14024	5.97037e-06	-1.45699	-1.12181	1.50593e-05	-1.66521	-1.16738
65280151	chr14:65280151:G:A	4.5661e-08	-1.62122	-1.1541	6.00808e-06	-1.43554	-1.13696	1.50693e-05	-1.65286	-1.17906
65280244	chr14:65280244:T:C	4.66425e-08	-1.60532	-1.14873	6.19135e-06	-1.41136	-1.1311	1.53503e-05	-1.63888	-1.17456
65280611	chr14:65280611:G:A	2.71173e-07	-1.66433e-10	-0.993799	2.87689e-05	-1.66433e-10	-1.00631	9.53448e-05	-1.66433e-10	-0.987081
65280727	chr14:65280727:C:T	4.56158e-08	-1.64244	-1.13387	5.93994e-06	-1.46899	-1.11492	1.5043e-05	-1.67169	-1.16198
65280873	chr14:65280873:C:T	1.86016e-06	-1.66433e-10	0.931864	0.00024209	-1.66433e-10	1.1237	0.000796157	-1.66433e-10	1.13522
65280892	chr14:65280892:AG:A	4.70952e-08	-1.609	-1.13539	6.24734e-06	-1.41671	-1.11674	1.54726e-05	-1.64212	-1.16339
65281011	chr14:65281011:A:G	4.6208e-08	-1.62182	-1.14158	6.08523e-06	-1.43643	-1.12331	1.52183e-05	-1.65354	-1.16854
65281036	chr14:65281036:A:G	2.22526e-07	-1.66433e-10	-1.19151	2.37073e-05	-1.66433e-10	-1.19982	7.87395e-05	-1.66433e-10	-1.17844
65281041	chr14:65281041:A:G	8.44404e-08	-1.20206	-0.958451	1.35939e-05	-0.891338	-0.864649	3.58203e-05	-1.12265	-0.843417
65281051	chr14:65281051:T:C	2.99468e-07	-1.66433e-10	-0.894549	3.23548e-05	-1.66433e-10	-0.888846	0.000100271	-1.66433e-10	-0.936703
65281119	chr14:65281119:A:G	4.45614e-08	-1.64773	-1.15196	5.7833e-06	-1.4762	-1.13443	1.47515e-05	-1.67603	-1.17721
65281570	chr14:65281570:A:G	4.60473e-08	-1.61558	-1.15131	6.08965e-06	-1.42533	-1.13368	1.51827e-05	-1.64779	-1.17663
65282422	chr14:65282422:G:C	2.17974e-07	-1.66433e-10	-1.21218	2.34734e-05	-1.66433e-10	-1.20974	7.59185e-05	-1.66433e-10	-1.21492
65282471	chr14:65282471:T:TG	4.33181e-08	-1.67728	-1.1507	4.71419e-06	-1.63874	-1.17629	1.44556e-05	-1.74016	-1.13334
65282576	chr14:65282576:T:A	4.58926e-08	-1.6339	-1.13635	6.0166e-06	-1.45343	-1.11765	1.51296e-05	-1.66382	-1.16411
65282577	chr14:65282577:C:A	4.5964e-08	-1.63123	-1.13747	6.03459e-06	-1.44923	-1.11887	1.5151e-05	-1.66146	-1.16506
65282679	chr14:65282679:G:A	4.61345e-08	-1.62865	-1.13635	6.06686e-06	-1.44511	-1.11765	1.52013e-05	-1.65909	-1.16411
65282777	chr14:65282777:G:A	2.32541e-07	-1.66433e-10	-1.14749	2.63702e-05	-1.66433e-10	-1.09337	8.18277e-05	-1.66433e-10	-1.13996
65283066	chr14:65283066:C:A	2.89305e-07	-1.66433e-10	-0.929076	3.56495e-05	-1.66433e-10	-0.791873	0.000111889	-1.66433e-10	-0.827076
65283117	chr14:65283117:TGAA:T	4.65002e-08	-1.62109	-1.136	6.13858e-06	-1.43374	-1.11728	1.53021e-05	-1.65277	-1.16382
65283127	chr14:65283127:A:G	4.61386e-08	-1.62981	-1.13509	6.0625e-06	-1.4472	-1.11628	1.51967e-05	-1.66047	-1.16304
65283130	chr14:65283130:G:A	4.63366e-08	-1.62502	-1.1356	6.10346e-06	-1.43992	-1.11683	1.52535e-05	-1.65631	-1.16346
65283254	chr14:65283254:C:G	4.58113e-08	-1.63653	-1.1355	5.99633e-06	-1.45774	-1.11672	1.51034e-05	-1.66628	-1.16338
65283352	chr14:65283352:T:C	1.35025e-07	-1.69109	-2.72626e-10	1.51378e-05	-1.64841	-2.72626e-10	4.81251e-05	-1.67078	-2.72626e-10
65283470	chr14:65283470:A:T	3.1882e-07	-1.66433e-10	-0.831928	3.47276e-05	-1.66433e-10	-0.818073	0.000118542	-1.66433e-10	-0.769317
65283508	chr14:65283508:T:C	4.57479e-08	-1.63975	-1.13366	5.97667e-06	-1.46303	-1.11471	1.50828e-05	-1.66922	-1.16181
65283622	chr14:65283622:C:T	3.05094e-07	-1.66433e-10	-0.875935	3.20378e-05	-1.66433e-10	-0.898691	0.000110897	-1.66433e-10	-0.835976
65284127	chr14:65284127:C:T	2.55735e-07	-1.66433e-10	-1.05241	2.72092e-05	-1.66433e-10	-1.06205	9.06618e-05	-1.66433e-10	-1.03745
65284156	chr14:65284156:T:C	1.87945e-07	-0.379334	-0.98107	2.1989e-05	-0.36128	-0.913783	9.22649e-05	-0.155189	-0.864728
65284264	chr14:65284264:C:T	4.7025e-08	-1.60597	-1.13991	6.2304e-06	-1.41112	-1.12505	1.5771e-05	-1.63827	-1.14814
65284347	chr14:65284347:G:A	4.2422e-08	-1.61136	-1.23753	5.52748e-06	-1.41895	-1.23692	1.43684e-05	-1.64306	-1.23649
65284708	chr14:65284708:C:T	8.2592e-08	-0.961247	-1.2214	7.32082e-06	-1.14032	-1.23456	1.71597e-05	-1.48286	-1.21916
65284804	chr14:65284804:C:T	4.161e-08	-1.68691	-1.18131	5.13752e-06	-1.53934	-1.1897	1.44886e-05	-1.70786	-1.16336
65285753	chr14:65285753:G:A	9.1876e-08	-1.47524	-0.600872	9.14273e-06	-1.56137	-0.591274	2.67989e-05	-1.60666	-0.649557
65287302	chr14:65287302:C:G	5.47587e-08	-1.36968	-1.22394	7.83145e-06	-1.07948	-1.22798	1.85028e-05	-1.41229	-1.21437
65287332	chr14:65287332:G:A	1.88538e-07	-1.35725	-2.72626e-10	2.06833e-05	-1.33628	-2.72626e-10	5.98637e-05	-1.45251	-2.72626e-10
65287557	chr14:65287557:C:T	7.16454e-08	-1.16316	-1.16167	1.03781e-05	-0.854652	-1.17125	2.35873e-05	-1.24097	-1.1429
65288068	chr14:65288068:T:G	2.12835e-07	-1.66433e-10	-1.23604	2.28776e-05	-1.66433e-10	-1.23545	7.42293e-05	-1.66433e-10	-1.23742
65288412	chr14:65288412:C:T	3.63595e-07	-1.66433e-10	-0.700514	3.92051e-05	-1.66433e-10	-0.696799	0.000120518	-1.66433e-10	-0.752782
65288550	chr14:65288550:G:A	1.31374e-07	-1.71851	-2.72626e-10	1.36066e-05	-1.75505	-2.72626e-10	4.54484e-05	-1.728	-2.72626e-10
65288627	chr14:65288627:C:T	3.81614e-07	-1.66433e-10	-0.652146	4.55687e-05	-1.66433e-10	-0.546386	0.000142102	-1.66433e-10	-0.588034
65288654	chr14:65288654:G:A	4.0629e-07	-1.66433e-10	-0.589489	4.87572e-05	-1.66433e-10	-0.478754	0.000151761	-1.66433e-10	-0.522274
65288869	chr14:65288869:A:G	5.06408e-07	-1.66433e-10	-0.369214	5.86768e-05	-1.66433e-10	-0.293562	0.000170282	-1.66433e-10	-0.407124
65289168	chr14:65289168:C:T	2.73242e-07	-1.66433e-10	-0.986198	2.9018e-05	-1.66433e-10	-0.997691	9.73455e-05	-1.66433e-10	-0.966315
65289563	chr14:65289563:A:T	1.97037e-07	-0.610093	-0.703072	0.0516983	6.38008	0.107489	0.000106318	-0.280914	-0.597229
65289971	chr14:65289971:A:G	2.60599e-06	1.26901	-2.72626e-10	0.000294927	1.32112	-2.72626e-10	0.000735221	1.05559	-2.72626e-10
65289989	chr14:65289989:CA:C	2.38529e-06	1.18052	-2.72626e-10	0.000269715	1.23176	-2.72626e-10	0.000675014	0.970153	-2.72626e-10
65290013	chr14:65290013:C:T	2.99277e-07	-1.66433e-10	-0.895186	3.29909e-05	-1.66433e-10	-0.869374	0.00010119	-1.66433e-10	-0.927581
65290227	chr14:65290227:C:A	3.02454e-07	-1.66433e-10	-0.884628	3.15377e-05	-1.66433e-10	-0.914422	0.000108043	-1.66433e-10	-0.862049
65290313	chr14:65290313:C:T	3.09083e-07	-1.66433e-10	-0.862946	3.23275e-05	-1.66433e-10	-0.889688	0.000112567	-1.66433e-10	-0.821029
65290435	chr14:65290435:A:G	1.01384e-07	-1.03013	-0.947512	6.59725e-06	-1.49441	-0.98454	2.9418e-05	-1.25777	-0.905202
65290503	chr14:65290503:G:A	2.77298e-07	-1.66433e-10	-0.971464	2.94921e-05	-1.66433e-10	-0.981483	9.90273e-05	-1.66433e-10	-0.949185
65290648	chr14:65290648:G:A	2.40796e-07	-1.11261	-2.72626e-10	1.92042e-05	-1.41048	-2.72626e-10	6.98572e-05	-1.29813	-2.72626e-10
65291030	chr14:65291030:C:T	5.11573e-07	-1.66433e-10	-0.359065	5.62741e-05	-1.66433e-10	-0.335373	0.000160391	-1.66433e-10	-0.466968
65291157	chr14:65291157:C:T	3.03885e-07	-1.66433e-10	-0.879905	3.18136e-05	-1.66433e-10	-0.905714	0.000110615	-1.66433e-10	-0.838523
65291195	chr14:65291195:G:A	2.36173e-07	-1.66433e-10	-1.13199	2.4996e-05	-1.66433e-10	-1.14689	8.36838e-05	-1.66433e-10	-1.11754
65291379	chr14:65291379:G:A	2.03503e-07	-0.404294	-0.876582	0.0602856	6.90018	-0.258933	0.000107724	-0.0584595	-0.80655
65291395	chr14:65291395:T:C	3.26713e-07	-1.66433e-10	-0.807474	3.41157e-05	-1.66433e-10	-0.835848	0.000119391	-1.66433e-10	-0.762176
65291516	chr14:65291516:G:A	2.21107e-07	-1.66433e-10	-1.19791	2.36613e-05	-1.66433e-10	-1.20177	7.7991e-05	-1.66433e-10	-1.18799
65291518	chr14:65291518:G:A	7.49614e-07	0.842505	-0.819502	0.0216662	6.27677	-0.658865	0.000290424	0.86958	-0.742819
65291809	chr14:65291809:A:G	3.78401e-07	-1.66433e-10	-0.660601	3.93175e-05	-1.66433e-10	-0.693937	0.000139209	-1.66433e-10	-0.608607
65291924	chr14:65291924:G:A	4.91186e-08	-1.49596	-1.20635	3.76187e-05	0.457989	-1.19609	2.1063e-05	-1.28985	-1.20721
65292318	chr14:65292318:C:T	5.25408e-08	-1.39943	-1.23554	7.63399e-06	-1.10217	-1.23083	1.76527e-05	-1.43614	-1.23755
65292527	chr14:65292527:A:G	1.56294e-07	-1.54482	-2.72626e-10	1.9938e-05	-1.37298	-2.72626e-10	5.24334e-05	-1.58504	-2.72626e-10
65292815	chr14:65292815:A:G	1.27162e-07	-1.75109	-2.72626e-10	1.57892e-05	-1.60628	-2.72626e-10	4.66929e-05	-1.70099	-2.72626e-10
65292976	chr14:65292976:C:T	7.42242e-08	-1.07308	-1.21639	5.47242e-06	-1.5421	-1.12378	2.09599e-05	-1.29851	-1.20347
65293545	chr14:65293545:C:T	2.15149e-07	-1.66433e-10	-1.22523	2.31179e-05	-1.66433e-10	-1.225	7.61582e-05	-1.66433e-10	-1.21177
65293546	chr14:65293546:G:A	2.411e-07	-1.66433e-10	-1.11135	2.54664e-05	-1.66433e-10	-1.12825	8.55085e-05	-1.66433e-10	-1.09597
65293825	chr14:65293825:C:A	1.58041e-07	-0.46244	-1.07126	0.000463745	2.74718	-0.973453	3.9677e-05	-0.717644	-1.14616
65294188	chr14:65294188:T:C	2.12513e-07	-1.66433e-10	-1.23755	2.28294e-05	-1.66433e-10	-1.23756	7.43866e-05	-1.66433e-10	-1.23531
65294214	chr14:65294214:C:T	2.47153e-07	-1.66433e-10	-1.08655	2.60596e-05	-1.66433e-10	-1.10522	8.77881e-05	-1.66433e-10	-1.06966
65294376	chr14:65294376:TAAGTC:T	2.46842e-07	-1.66433e-10	-1.08781	2.60271e-05	-1.66433e-10	-1.10647	8.76629e-05	-1.66433e-10	-1.07108
65294491	chr14:65294491:T:C	2.47249e-07	-1.66433e-10	-1.08616	2.60674e-05	-1.66433e-10	-1.10492	8.78149e-05	-1.66433e-10	-1.06935
65294573	chr14:65294573:T:A	9.8069e-08	-0.924457	-1.08643	7.42664e-06	-1.46861	-0.891923	2.74327e-05	-1.18139	-1.05145
65294600	chr14:65294600:C:T	2.31959e-07	0.0661771	-1.21617	1.12621e-05	-0.706964	-1.2372	5.2202e-05	-0.360678	-1.22878
65294910	chr14:65294910:G:A	1.27887e-07	-1.74541	-2.72626e-10	1.35355e-05	-1.76029	-2.72626e-10	4.41868e-05	-1.75616	-2.72626e-10
65295222	chr14:65295222:T:C	2.46694e-07	-1.66433e-10	-1.08841	2.60114e-05	-1.66433e-10	-1.10707	8.75998e-05	-1.66433e-10	-1.0718
65295574	chr14:65295574:C:G	6.63318e-07	-1.66433e-10	-0.0993008	7.57784e-05	-1.66433e-10	-0.0377938	0.000206364	-1.66433e-10	-0.214937
65295675	chr14:65295675:T:C	9.85278e-08	-1.01885	-0.987371	1.59895e-05	-0.663658	-0.930017	3.44324e-05	-1.04263	-0.962957
65295758	chr14:65295758:A:G	1.71155e-07	-0.526472	-0.927512	0.000482442	2.63297	-0.819713	4.22283e-05	-0.771201	-1.03029
65295908	chr14:65295908:T:C	7.8508e-08	-1.18424	-1.04912	5.11641e-06	-1.59243	-1.14072	2.23595e-05	-1.37579	-1.06154
65296206	chr14:65296206:T:C	5.74247e-08	-1.72435	-0.821729	6.46507e-06	-1.74261	-0.756583	2.12732e-05	-1.57665	-0.910483
65296618	chr14:65296618:C:A	2.54353e-07	-1.66433e-10	-1.05783	2.67701e-05	-1.66433e-10	-1.07832	9.04696e-05	-1.66433e-10	-1.03957
65296974	chr14:65296974:G:A	2.53777e-07	-1.66433e-10	-1.0601	2.67128e-05	-1.66433e-10	-1.08046	9.0254e-05	-1.66433e-10	-1.04195
65297033	chr14:65297033:G:A	1.34377e-07	-1.69591	-2.72626e-10	1.36461e-05	-1.75215	-2.72626e-10	4.59019e-05	-1.71807	-2.72626e-10
65297142	chr14:65297142:T:G	7.99275e-06	2.38974	-2.72626e-10	0.00101708	2.55909	-2.72626e-10	0.00209439	2.10244	-2.72626e-10
65297351	chr14:65297351:T:C	2.3469e-07	-0.0311282	-1.10716	0.00100848	3.56892	-1.01832	5.75869e-05	-0.319165	-1.17212
65297806	chr14:65297806:C:T	2.72676e-07	-1.66433e-10	-0.988272	2.85757e-05	-1.66433e-10	-1.01305	9.72299e-05	-1.66433e-10	-0.967503
65297839	chr14:65297839:T:C	6.9358e-08	-1.36438	-0.992897	1.0038e-05	-1.12224	-0.936988	2.42923e-05	-1.38476	-0.969658
65297855	chr14:65297855:G:C	3.7166e-08	-1.76091	-1.22025	4.78287e-06	-1.6218	-1.17876	1.32546e-05	-1.75044	-1.20979
65297891	chr14:65297891:G:A	1.26448e-07	-1.75673	-2.72626e-10	1.35573e-05	-1.75868	-2.72626e-10	4.49194e-05	-1.73971	-2.72626e-10
65297960	chr14:65297960:A:G	2.3566e-07	-1.66433e-10	-1.13417	2.51566e-05	-1.66433e-10	-1.14048	8.36948e-05	-1.66433e-10	-1.1174
65298016	chr14:65298016:G:T	5.80062e-08	-1.48302	-1.05299	8.74073e-06	-1.21541	-0.982203	1.981e-05	-1.51124	-1.04716
65298256	chr14:65298256:A:G	2.12556e-07	-1.66433e-10	-1.23735	2.2835e-05	-1.66433e-10	-1.23731	7.45249e-05	-1.66433e-10	-1.23345
65298852	chr14:65298852:T:C	5.79773e-08	-1.4581	-1.0784	8.7821e-06	-1.18014	-1.01275	1.97789e-05	-1.48721	-1.07276
65299074	chr14:65299074:AAAAAG:A	3.85367e-08	-1.70745	-1.23749	3.9501e-06	-1.75502	-1.23685	1.31193e-05	-1.73325	-1.23724
65299117	chr14:65299117:C:T	8.09468e-08	-1.05352	-1.14924	7.65491e-06	-1.17896	-1.1513	3.02081e-05	-1.0023	-1.13418
65300196	chr14:65300196:T:C	2.55512e-07	-1.66433e-10	-1.05329	2.68571e-05	-1.66433e-10	-1.07508	9.09666e-05	-1.66433e-10	-1.03409
65300271	chr14:65300271:T:C	2.31774e-07	-1.66433e-10	-1.15079	2.50669e-05	-1.66433e-10	-1.14406	7.94672e-05	-1.66433e-10	-1.16924
65300443	chr14:65300443:A:G	3.31968e-05	3.81365	-2.72626e-10	0.00248364	3.45188	-2.72626e-10	0.00505898	2.98434	-2.72626e-10
65300615	chr14:65300615:C:T	2.39574e-07	-0.111675	-1.00602	0.000984371	3.43709	-0.910691	5.81119e-05	-0.389042	-1.09317
65301061	chr14:65301061:G:A	2.50954e-07	-0.23973	-0.831556	0.109436	7.33845	-0.100967	0.000138994	0.132507	-0.742655
65301567	chr14:65301567:G:A	3.48163e-07	-1.66433e-10	-0.743886	4.32353e-05	-1.66433e-10	-0.59895	0.000135937	-1.66433e-10	-0.632389
65301872	chr14:65301872:T:A	7.00844e-08	-1.20615	-1.1407	5.78243e-06	-1.63187	-0.978909	2.01495e-05	-1.42765	-1.11376
65302014	chr14:65302014:A:G	3.56642e-07	-1.66433e-10	-0.719823	4.44139e-05	-1.66433e-10	-0.572053	0.000139529	-1.66433e-10	-0.606312
65302264	chr14:65302264:T:C	2.59431e-07	-1.66433e-10	-1.03807	2.72727e-05	-1.66433e-10	-1.05972	9.2378e-05	-1.66433e-10	-1.01869
65302522	chr14:65302522:T:C	2.2508e-07	-1.66433e-10	-1.1801	2.3319e-05	-1.66433e-10	-1.21634	7.77218e-05	-1.66433e-10	-1.19145
65302552	chr14:65302552:T:A	4.50908e-08	-1.75733	-1.03055	5.08183e-06	-1.76093	-0.979006	1.60055e-05	-1.67516	-1.09649
65302699	chr14:65302699:A:T	4.38492e-08	-1.75463	-1.06117	4.91132e-06	-1.76072	-1.01334	1.57928e-05	-1.66346	-1.12157
65302776	chr14:65302776:A:G	3.45002e-07	-1.66433e-10	-0.753006	3.75397e-05	-1.66433e-10	-0.740208	0.000117403	-1.66433e-10	-0.778967
65303256	chr14:65303256:A:G	2.16779e-07	-1.66433e-10	-1.21768	2.3607e-05	-1.66433e-10	-1.20406	7.6538e-05	-1.66433e-10	-1.20679
65303411	chr14:65303411:C:T	2.16982e-07	-1.66433e-10	-1.21674	2.36357e-05	-1.66433e-10	-1.20285	7.66276e-05	-1.66433e-10	-1.20562
65304195	chr14:65304195:C:T	2.56068e-07	-1.66433e-10	-1.05111	2.69463e-05	-1.66433e-10	-1.07176	9.11487e-05	-1.66433e-10	-1.03209
65304229	chr14:65304229:A:G	5.02014e-08	-1.76005	-0.920467	5.25784e-06	-1.74646	-0.959424	1.83469e-05	-1.76065	-0.874473
65304260	chr14:65304260:C:T	4.84816e-08	-1.49915	-1.21623	4.41518e-06	-1.64427	-1.23629	1.87479e-05	-1.3917	-1.2218
65304329	chr14:65304329:T:G	8.74765e-08	-0.919331	-1.20585	0.000179982	1.96351	-1.13626	3.27319e-05	-0.829986	-1.22625
65304332	chr14:65304332:G:A	9.92226e-06	2.60598	-2.72626e-10	0.00142328	2.89511	-2.72626e-10	0.00271924	2.36353	-2.72626e-10
65304392	chr14:65304392:G:A	3.9482e-08	-1.76085	-1.15986	4.32141e-06	-1.75064	-1.15138	1.50088e-05	-1.73617	-1.09977
65304972	chr14:65304972:C:T	2.13043e-07	-1.66433e-10	-1.23506	2.28543e-05	-1.66433e-10	-1.23647	7.42822e-05	-1.66433e-10	-1.23671
65305981	chr14:65305981:G:A	2.41483e-07	-1.66433e-10	-1.10976	2.54932e-05	-1.66433e-10	-1.1272	8.55951e-05	-1.66433e-10	-1.09495
65306131	chr14:65306131:G:A	3.37874e-07	-0.773883	-2.72626e-10	6.94591e-05	-0.124868	-2.72626e-10	0.000144271	-0.572888	-2.72626e-10
65306837	chr14:65306837:T:C	5.50672e-08	-1.35226	-1.23574	5.05899e-06	-1.5638	-1.18064	2.14028e-05	-1.24791	-1.23314
65307264	chr14:65307264:C:T	3.95015e-08	-1.75895	-1.16126	4.92292e-06	-1.67023	-1.10147	1.36755e-05	-1.75937	-1.16961
65307759	chr14:65307759:T:C	4.02917e-08	-1.76094	-1.13947	4.94962e-06	-1.69339	-1.07291	1.40306e-05	-1.75435	-1.14899
65307768	chr14:65307768:C:G	6.56385e-08	-1.65213	-0.760266	7.76941e-06	-1.61698	-0.69843	2.12557e-05	-1.75053	-0.737429
65308012	chr14:65308012:C:T	1.30365e-07	-1.72622	-2.72626e-10	3.4909e-05	-0.812863	-2.72626e-10	4.62571e-05	-1.71037	-2.72626e-10
65308153	chr14:65308153:G:A	3.42294e-07	-1.66433e-10	-0.760887	3.59462e-05	-1.66433e-10	-0.783583	0.000124084	-1.66433e-10	-0.723621
65308469	chr14:65308469:T:C	4.05372e-08	-1.76093	-1.1334	4.99058e-06	-1.69287	-1.06519	1.41086e-05	-1.7545	-1.1433
65308500	chr14:65308500:C:T	4.21911e-07	-1.66433e-10	-0.551762	5.58827e-05	-1.66433e-10	-0.342352	0.000169607	-1.66433e-10	-0.411096
65308977	chr14:65308977:T:G	6.44906e-08	-1.19269	-1.23734	0.00011941	1.65365	-1.2367	3.0194e-05	-0.899464	-1.23747
65309124	chr14:65309124:G:A	2.4779e-07	-1.66433e-10	-1.08397	2.61419e-05	-1.66433e-10	-1.10207	8.81229e-05	-1.66433e-10	-1.06585
65309575	chr14:65309575:C:T	2.40913e-07	-1.11212	-2.72626e-10	1.86768e-05	-1.43833	-2.72626e-10	6.95921e-05	-1.30193	-2.72626e-10
65309697	chr14:65309697:G:C	5.23907e-08	-1.72591	-0.91192	6.26839e-06	-1.69485	-0.83524	1.61829e-05	-1.75875	-1.00187
65310406	chr14:65310406:G:A	1.30554e-07	-0.781155	-0.943614	0.025695	6.07992	-0.291481	6.87017e-05	-0.449189	-0.865618
65311386	chr14:65311386:A:G	4.7275e-08	-1.50736	-1.23321	6.08401e-06	-1.33051	-1.22944	1.54804e-05	-1.56776	-1.23725
65311398	chr14:65311398:G:GA	1.24818e-07	-1.02518	-0.744519	0.0170233	5.33812	0.0386052	6.38998e-05	-0.737857	-0.649407
65311461	chr14:65311461:A:G	3.9128e-08	-1.75121	-1.17851	4.58843e-06	-1.63668	-1.20539	1.34125e-05	-1.76016	-1.18823
65311512	chr14:65311512:AAAG:A	4.10087e-08	-1.74828	-1.13449	4.79334e-06	-1.62675	-1.17163	1.40036e-05	-1.7592	-1.14606
65311547	chr14:65311547:A:T	4.13738e-07	-1.66433e-10	-0.571322	5.46583e-05	-1.66433e-10	-0.364506	0.000165997	-1.66433e-10	-0.432611
65311572	chr14:65311572:A:C	4.12897e-08	-1.74996	-1.12598	4.79969e-06	-1.6322	-1.16485	1.41068e-05	-1.75978	-1.13815
65311702	chr14:65311702:A:G	3.74521e-07	-1.66433e-10	-0.670907	3.92488e-05	-1.66433e-10	-0.695686	0.000136213	-1.66433e-10	-0.63036
65311766	chr14:65311766:T:C	2.85391e-07	-1.66433e-10	-0.942694	3.35259e-05	-1.66433e-10	-0.853287	0.000108586	-1.66433e-10	-0.857037
65311781	chr14:65311781:G:A	2.21267e-07	-1.66433e-10	-1.19719	2.47974e-05	-1.66433e-10	-1.15487	7.82016e-05	-1.66433e-10	-1.18529
65312090	chr14:65312090:C:T	2.39253e-07	-1.66433e-10	-1.11903	2.44656e-05	-1.66433e-10	-1.16834	8.19913e-05	-1.66433e-10	-1.13797
65312115	chr14:65312115:T:C	6.12813e-08	-1.25482	-1.22627	5.55822e-06	-1.50161	-1.14872	2.39045e-05	-1.14941	-1.22111
65312410	chr14:65312410:G:A	4.18887e-08	-1.75205	-1.10949	4.92717e-06	-1.73275	-1.03809	1.47658e-05	-1.73092	-1.12134
65312420	chr14:65312420:G:A	4.06509e-08	-1.68779	-1.20375	4.55585e-06	-1.63832	-1.21088	1.31828e-05	-1.74136	-1.2243
65312764	chr14:65312764:A:G	4.22103e-08	-1.75539	-1.0985	5.0323e-06	-1.7256	-1.02413	1.48265e-05	-1.73732	-1.11084
65313142	chr14:65313142:T:C	2.25026e-07	-1.66433e-10	-1.18034	2.47778e-05	-1.66433e-10	-1.15566	7.89844e-05	-1.66433e-10	-1.17533
65313785	chr14:65313785:C:T	1.46716e-07	-1.60806	-2.72626e-10	1.82727e-05	-1.4602	-2.72626e-10	4.94793e-05	-1.64303	-2.72626e-10
65314513	chr14:65314513:TA:T	5.99902e-08	-1.64205	-0.860323	6.46368e-06	-1.60254	-0.896868	1.98762e-05	-1.74741	-0.807648
65314516	chr14:65314516:A:T	1.91442e-07	-1.75523	0.413258	3.3813e-05	-1.72069	0.875926	7.56499e-05	-1.73977	0.521308
65314877	chr14:65314877:C:T	2.50155e-07	-1.10674	0.0322679	3.7025e-05	-0.783025	0.0290116	5.95616e-05	-1.32073	-0.13684
65315994	chr14:65315994:G:A	4.39404e-08	-1.75801	-1.05571	5.34984e-06	-1.71772	-0.970823	1.53579e-05	-1.74309	-1.06986
65316301	chr14:65316301:T:C	4.37665e-08	-1.75456	-1.06312	5.24985e-06	-1.72768	-0.979724	1.53647e-05	-1.7356	-1.07691
65316552	chr14:65316552:T:G	4.42177e-08	-1.75617	-1.05127	5.3477e-06	-1.72355	-0.965394	1.54874e-05	-1.73897	-1.06559
65316627	chr14:65316627:T:C	3.14905e-07	-1.66433e-10	-0.844286	3.74229e-05	-1.66433e-10	-0.743325	0.000121873	-1.66433e-10	-0.741598
65316676	chr14:65316676:G:A	7.80148e-08	-1.45763	-0.782028	1.21897e-05	-1.20965	-0.655362	2.52116e-05	-1.51514	-0.802132
65316742	chr14:65316742:A:G	4.40142e-08	-1.75394	-1.0581	5.27488e-06	-1.72899	-0.973656	1.54574e-05	-1.73439	-1.0721
65317148	chr14:65317148:G:T	2.12601e-07	-1.66433e-10	-1.23714	2.28395e-05	-1.66433e-10	-1.23711	7.45811e-05	-1.66433e-10	-1.23269
65317391	chr14:65317391:G:A	7.3321e-08	-1.10776	-1.19395	6.65161e-06	-1.39375	-1.07699	2.91052e-05	-0.989448	-1.18421
65317441	chr14:65317441:C:T	2.13036e-07	-1.66433e-10	-1.23509	2.28872e-05	-1.66433e-10	-1.23503	7.49493e-05	-1.66433e-10	-1.22777
65317841	chr14:65317841:G:A	6.96131e-08	-1.16782	-1.18579	6.65913e-06	-1.39699	-1.07263	2.88472e-05	-1.00532	-1.17725
65318142	chr14:65318142:G:T	4.47644e-08	-1.75623	-1.03892	5.42461e-06	-1.72359	-0.951074	1.56674e-05	-1.73899	-1.05401
65318259	chr14:65318259:G:A	2.58266e-07	-1.66433e-10	-1.04257	2.78912e-05	-1.66433e-10	-1.0373	8.73238e-05	-1.66433e-10	-1.07496
65318476	chr14:65318476:G:A	6.99474e-08	-1.12726	-1.22155	6.17764e-06	-1.40917	-1.1355	2.75876e-05	-1.01171	-1.21551
65319013	chr14:65319013:C:T	2.65e-07	-1.01683	-2.72626e-10	2.00512e-05	-1.36732	-2.72626e-10	7.6667e-05	-1.20511	-2.72626e-10
65319067	chr14:65319067:G:A	6.67008e-08	-1.63156	-0.764779	9.79688e-06	-1.45048	-0.633068	2.197e-05	-1.6685	-0.786403
65319111	chr14:65319111:T:C	4.16153e-08	-1.75651	-1.11158	4.96697e-06	-1.72258	-1.04022	1.46085e-05	-1.73959	-1.12339
65319340	chr14:65319340:G:A	2.33691e-07	-1.66433e-10	-1.14255	2.57966e-05	-1.66433e-10	-1.11536	8.34227e-05	-1.66433e-10	-1.12066
65319491	chr14:65319491:A:G	8.08835e-06	2.40162	-2.72626e-10	0.0010419	2.5832	-2.72626e-10	0.00212728	2.11802	-2.72626e-10
65319842	chr14:65319842:C:G	2.51254e-07	-1.66433e-10	-1.07009	2.70763e-05	-1.66433e-10	-1.06695	8.5375e-05	-1.66433e-10	-1.09753
65320397	chr14:65320397:A:T	4.29449e-08	-1.74406	-1.09258	4.97601e-06	-1.74338	-1.01759	1.52112e-05	-1.71721	-1.10534
65320699	chr14:65320699:C:T	4.42836e-07	-1.66433e-10	-0.503356	5.90624e-05	-1.66433e-10	-0.287013	0.000178907	-1.66433e-10	-0.357717
65321217	chr14:65321217:T:C	4.13445e-07	-1.66433e-10	-0.572031	4.79392e-05	-1.66433e-10	-0.495672	0.000141539	-1.66433e-10	-0.592004
65321223	chr14:65321223:T:C	4.2828e-08	-1.75263	-1.08673	5.07728e-06	-1.73168	-1.00916	1.50741e-05	-1.73186	-1.09974
65321468	chr14:65321468:A:G	2.98723e-07	-1.66433e-10	-0.897039	3.14839e-05	-1.66433e-10	-0.916131	0.000107677	-1.66433e-10	-0.865448
65321719	chr14:65321719:C:T	4.29795e-08	-1.74355	-1.09228	4.97621e-06	-1.74387	-1.01707	1.52276e-05	-1.71645	-1.10502
65321772	chr14:65321772:A:G	9.01312e-08	-0.974711	-1.12058	6.98106e-06	-1.25265	-1.16976	3.76039e-05	-0.827497	-1.08998
65322359	chr14:65322359:G:A	2.30722e-07	-0.217333	-0.93801	0.00155403	3.75496	-0.771964	8.37577e-05	-0.100743	-1.01591
65322539	chr14:65322539:C:T	1.64506e-07	-1.49361	-2.72626e-10	1.45634e-05	-1.6871	-2.72626e-10	5.17535e-05	-1.59809	-2.72626e-10
65322701	chr14:65322701:T:C	4.39536e-07	-1.66433e-10	-0.510836	5.58003e-05	-1.66433e-10	-0.343827	0.000159456	-1.66433e-10	-0.472811
65322776	chr14:65322776:T:G	3.72833e-07	-1.66433e-10	-0.675426	3.7881e-05	-1.66433e-10	-0.731157	0.000131153	-1.66433e-10	-0.668218
65322853	chr14:65322853:A:C	1.20746e-07	-1.02505	-0.777817	0.0163305	5.35054	-0.0153533	6.17673e-05	-0.735346	-0.685861
65322974	chr14:65322974:A:AC	1.97842e-07	-0.956699	-0.352389	3.16426e-05	-0.600032	-0.31107	6.68111e-05	-1.00144	-0.341274
65323011	chr14:65323011:C:T	6.65202e-08	-1.16223	-1.23682	5.81917e-06	-1.41322	-1.19123	2.67418e-05	-1.02328	-1.23508
65323144	chr14:65323144:G:A	2.66577e-07	-1.66433e-10	-1.01089	2.81918e-05	-1.66433e-10	-1.02657	9.54307e-05	-1.66433e-10	-0.986181
65323189	chr14:65323189:A:G	2.44701e-07	-1.66433e-10	-1.09652	2.58098e-05	-1.66433e-10	-1.11485	8.68132e-05	-1.66433e-10	-1.08082
65323254	chr14:65323254:G:A	2.15311e-07	-1.66433e-10	-1.22447	2.31321e-05	-1.66433e-10	-1.22438	7.62273e-05	-1.66433e-10	-1.21086
65323273	chr14:65323273:C:G	5.42731e-08	-1.74831	-0.854221	6.42651e-06	-1.72759	-0.777584	1.71959e-05	-1.74643	-0.953477
65323697	chr14:65323697:A:G	9.12508e-08	-0.972357	-1.11059	7.05221e-06	-1.25018	-1.16209	3.81564e-05	-0.824137	-1.07875
65323725	chr14:65323725:T:C	2.12782e-07	-1.66433e-10	-1.23629	2.2859e-05	-1.66433e-10	-1.23626	7.47529e-05	-1.66433e-10	-1.23039
65324573	chr14:65324573:G:A	2.63353e-07	-1.66433e-10	-1.02306	2.76657e-05	-1.66433e-10	-1.04541	9.406e-05	-1.66433e-10	-1.00065
65325066	chr14:65325066:A:G	4.37453e-07	-1.66433e-10	-0.515587	5.82431e-05	-1.66433e-10	-0.30098	0.000176497	-1.66433e-10	-0.371275
65325210	chr14:65325210:A:G	3.71674e-07	-0.678539	-2.72626e-10	0.00155379	2.98285	-2.72626e-10	0.000139425	-0.607052	-2.72626e-10
65325433	chr14:65325433:G:T	5.91107e-08	-1.54128	-0.975866	9.01533e-06	-1.29624	-0.870443	1.96987e-05	-1.57454	-0.989489
65325551	chr14:65325551:A:C	7.26075e-08	-1.08937	-1.22212	6.48325e-06	-1.35662	-1.13977	2.95489e-05	-0.942222	-1.21631
65326121	chr14:65326121:C:T	3.4196e-07	-0.282087	-0.479776	0.0405595	6.09587	0.149048	9.68424e-05	-0.385994	-0.585502
65326134	chr14:65326134:A:G	3.42922e-07	-0.272815	-0.486237	0.0410741	6.11722	0.140303	9.71283e-05	-0.377054	-0.591494
65326450	chr14:65326450:T:C	3.52264e-07	-0.244177	-0.487997	0.0436517	6.18028	0.138109	9.9597e-05	-0.350437	-0.593012
65326506	chr14:65326506:A:G	3.4162e-07	-0.316838	-0.446018	0.0390886	6.01354	0.19444	9.65809e-05	-0.419929	-0.554271
65326856	chr14:65326856:G:A	2.12929e-07	-1.66433e-10	-1.2356	2.28353e-05	-1.66433e-10	-1.2373	7.45194e-05	-1.66433e-10	-1.23352
65327032	chr14:65327032:A:C	2.13071e-07	-1.66433e-10	-1.23493	2.29605e-05	-1.66433e-10	-1.23183	7.44064e-05	-1.66433e-10	-1.23504
65327033	chr14:65327033:C:G	2.13804e-07	-1.66433e-10	-1.2315	2.30696e-05	-1.66433e-10	-1.22709	7.46584e-05	-1.66433e-10	-1.23166
65327609	chr14:65327609:G:A	2.52973e-07	-0.335157	-0.728114	0.0245999	5.94553	-0.200642	7.44644e-05	-0.421165	-0.813094
65327647	chr14:65327647:A:C	3.11658e-07	-1.66433e-10	-0.854649	3.63393e-05	-1.66433e-10	-0.772707	0.000108359	-1.66433e-10	-0.85913
65327650	chr14:65327650:G:T	1.75084e-07	-1.43129	-2.72626e-10	1.59734e-05	-1.59468	-2.72626e-10	5.89068e-05	-1.46862	-2.72626e-10
65327974	chr14:65327974:C:T	4.36475e-08	-1.71894	-1.10146	5.06777e-06	-1.68658	-1.05613	1.3821e-05	-1.76009	-1.1583
65328045	chr14:65328045:G:T	4.03384e-08	-1.70464	-1.19461	4.61939e-06	-1.66749	-1.16785	1.29247e-05	-1.76094	-1.2245
65328363	chr14:65328363:C:T	1.6516e-07	-0.490107	-0.999533	0.0447022	6.75367	-0.411496	8.73269e-05	-0.142695	-0.932228
65328414	chr14:65328414:G:A	2.59941e-07	-1.66433e-10	-1.0361	2.81089e-05	-1.66433e-10	-1.02952	8.79945e-05	-1.66433e-10	-1.06731
65328466	chr14:65328466:CAATATTTAATTTTCAATG:C	2.30119e-07	-1.17261	0.0146458	3.4017e-05	-0.855022	0.0162759	5.59529e-05	-1.3698	-0.150271
65328491	chr14:65328491:T:C	2.52412e-07	-1.66433e-10	-1.06549	2.65958e-05	-1.66433e-10	-1.08485	8.9858e-05	-1.66433e-10	-1.04635
65330269	chr14:65330269:G:A	4.39434e-07	-1.66433e-10	-0.511068	5.58217e-05	-1.66433e-10	-0.343445	0.00015949	-1.66433e-10	-0.472601
65330471	chr14:65330471:C:T	1.77694e-05	3.18868	-2.72626e-10	0.00233883	3.3918	-2.72626e-10	0.00463787	2.89743	-2.72626e-10
65330975	chr14:65330975:A:T	1.18275e-07	-0.931087	-0.892452	0.0178853	5.63305	-0.206919	6.07257e-05	-0.626372	-0.811842
65331048	chr14:65331048:G:T	2.18804e-07	-0.159632	-1.04875	0.00151342	3.86943	-0.91291	8.09384e-05	-0.0354705	-1.11542
65331066	chr14:65331066:A:G	6.08794e-07	0.110601	-0.295677	0.117829	6.90903	0.402359	0.000169615	-0.00278756	-0.408261
65331278	chr14:65331278:G:A	1.85949e-07	-1.37108	-2.72626e-10	1.6747e-05	-1.54739	-2.72626e-10	6.25709e-05	-1.40828	-2.72626e-10
65332110	chr14:65332110:G:C	2.97522e-07	-1.66433e-10	-0.901069	3.18445e-05	-1.66433e-10	-0.904743	9.70293e-05	-1.66433e-10	-0.969568
65332230	chr14:65332230:G:T	2.39536e-07	-1.66433e-10	-1.11785	2.53117e-05	-1.66433e-10	-1.13434	8.60063e-05	-1.66433e-10	-1.09016
65332630	chr14:65332630:A:T	6.64497e-08	-1.23273	-1.16738	6.48681e-06	-1.46325	-1.03259	2.69068e-05	-1.09747	-1.15473
65333087	chr14:65333087:G:A	2.13825e-07	-0.147276	-1.08412	0.00147372	3.8853	-0.955359	7.92057e-05	-0.0289523	-1.14358
65333111	chr14:65333111:G:T	7.18035e-08	-1.59513	-0.727493	8.56503e-06	-1.55358	-0.66434	2.24208e-05	-1.72962	-0.704973
65333178	chr14:65333178:G:A	3.04228e-05	3.72639	-2.72626e-10	0.00398762	3.92534	-2.72626e-10	0.00762268	3.3943	-2.72626e-10
65333586	chr14:65333586:C:T	3.18964e-07	-1.66433e-10	-0.831478	3.47022e-05	-1.66433e-10	-0.818804	0.000106676	-1.66433e-10	-0.87478
65334297	chr14:65334297:A:G	4.18694e-07	-1.66433e-10	-0.559414	4.85921e-05	-1.66433e-10	-0.482145	0.000143362	-1.66433e-10	-0.579206
65334306	chr14:65334306:G:A	2.88754e-07	-0.268629	-0.662351	0.0063088	4.60838	-0.224287	8.28236e-05	-0.379658	-0.74821
65334381	chr14:65334381:C:T	1.91202e-07	-1.34323	-2.72626e-10	1.70887e-05	-1.52719	-2.72626e-10	6.42014e-05	-1.38256	-2.72626e-10
65334767	chr14:65334767:G:C	1.63369e-07	-1.50054	-2.72626e-10	1.80619e-05	-1.4718	-2.72626e-10	5.77263e-05	-1.48887	-2.72626e-10
65334786	chr14:65334786:T:C	6.45905e-07	-1.66433e-10	-0.125903	6.79823e-05	-1.66433e-10	-0.146359	0.000249317	-1.66433e-10	-0.0258575
65335093	chr14:65335093:A:G	2.6128e-07	-0.60357	-0.427393	0.00296356	3.65985	-0.0313106	8.67739e-05	-0.516723	-0.564552
65335231	chr14:65335231:C:T	1.64088e-07	-1.49615	-2.72626e-10	1.81428e-05	-1.46733	-2.72626e-10	5.79256e-05	-1.48542	-2.72626e-10
65335604	chr14:65335604:A:G	7.64785e-08	-1.72228	-0.537271	1.03396e-05	-1.72695	-0.302675	2.80811e-05	-1.72232	-0.487161
65335848	chr14:65335848:A:G	1.27494e-07	-1.74849	-2.72626e-10	1.36984e-05	-1.74833	-2.72626e-10	4.55441e-05	-1.7259	-2.72626e-10
65336499	chr14:65336499:G:A	3.62011e-07	-1.66433e-10	-0.70488	4.27365e-05	-1.66433e-10	-0.610552	0.000125918	-1.66433e-10	-0.708952
65336589	chr14:65336589:T:C	1.48926e-07	-0.973452	-0.619655	1.19254e-05	-1.33954	-0.547394	5.01725e-05	-1.04185	-0.587268
65336855	chr14:65336855:C:T	2.55983e-07	-1.66433e-10	-1.05145	2.67143e-05	-1.66433e-10	-1.08041	9.26764e-05	-1.66433e-10	-1.01547
65337610	chr14:65337610:G:A	4.31393e-08	-1.71867	-1.11345	3.79629e-05	0.498157	-1.22715	1.47437e-05	-1.71532	-1.13845
65338090	chr14:65338090:C:T	2.50152e-07	-1.66433e-10	-1.07449	2.68585e-05	-1.66433e-10	-1.07503	8.47457e-05	-1.66433e-10	-1.10493
65338807	chr14:65338807:A:G	1.4823e-07	-0.954926	-0.642864	1.17769e-05	-1.32685	-0.572612	4.98436e-05	-1.0244	-0.611293
65338934	chr14:65338934:A:G	5.25109e-07	-1.66433e-10	-0.332949	6.79885e-05	-1.66433e-10	-0.146269	0.000191914	-1.66433e-10	-0.287531
65338991	chr14:65338991:T:A	2.03305e-07	-0.305463	-0.976384	0.000682903	3.01452	-0.853776	5.8629e-05	-0.406007	-1.06734
65339119	chr14:65339119:C:T	2.83082e-07	-1.66433e-10	-0.950818	2.96783e-05	-1.66433e-10	-0.975192	0.000103253	-1.66433e-10	-0.9074
65339299	chr14:65339299:C:T	2.28893e-06	-1.66433e-10	1.13928	0.000344293	-1.66433e-10	1.47589	0.00103281	-1.66433e-10	1.39546
65339397	chr14:65339397:A:G	2.02889e-06	-1.66433e-10	1.01869	0.000302565	-1.66433e-10	1.34669	0.000909443	-1.66433e-10	1.26825
65339423	chr14:65339423:T:G	2.20639e-06	-1.66433e-10	1.10256	0.000330834	-1.66433e-10	1.43601	0.000993365	-1.66433e-10	1.35652
65339713	chr14:65339713:G:A	9.22441e-07	-1.66433e-10	0.230467	0.00012963	-1.66433e-10	0.499078	0.000398099	-1.66433e-10	0.44212
65339771	chr14:65339771:G:A	2.16177e-07	-1.66433e-10	-1.22046	2.30919e-05	-1.66433e-10	-1.22612	7.57787e-05	-1.66433e-10	-1.21676
65339772	chr14:65339772:T:G	4.14025e-08	-1.65526	-1.21795	5.79221e-06	-1.38356	-1.22553	2.19033e-05	-1.23629	-1.22165
65339789	chr14:65339789:G:A	5.87733e-07	-1.66433e-10	-0.220282	7.69937e-05	-1.66433e-10	-0.0218828	0.000215557	-1.66433e-10	-0.171356
65339918	chr14:65339918:G:A	2.12544e-07	-1.66433e-10	-1.23741	2.28299e-05	-1.66433e-10	-1.23754	7.42208e-05	-1.66433e-10	-1.23754
65339919	chr14:65339919:C:T	2.00324e-07	-0.831553	-0.465069	1.55406e-05	-1.23615	-0.385995	6.75138e-05	-0.908071	-0.424177
65340159	chr14:65340159:T:C	2.4813e-07	-1.72258	0.63998	0.000533212	0.534504	1.37881	7.98565e-05	-1.75286	0.588514
65340449	chr14:65340449:C:G	4.46611e-08	-1.66209	-1.13536	4.47605e-06	-1.73314	-1.13373	1.50312e-05	-1.69333	-1.14112
65340528	chr14:65340528:A:G	2.34366e-07	-1.66433e-10	-1.13967	2.51758e-05	-1.66433e-10	-1.13972	7.99691e-05	-1.66433e-10	-1.16294
65340724	chr14:65340724:C:T	1.76717e-07	-1.21673	-0.205281	0.000459315	1.70607	0.0580608	5.22208e-05	-1.25092	-0.338182
65340976	chr14:65340976:G:A	9.6024e-08	-0.888348	-1.14361	1.01995e-05	-1.02002	-1.02324	4.43992e-05	-0.629496	-1.12186
65341063	chr14:65341063:G:A	4.42984e-08	-1.69912	-1.10649	4.28477e-05	0.616735	-1.22469	1.51288e-05	-1.69672	-1.13126
65341082	chr14:65341082:C:A	3.87484e-08	-1.72857	-1.2109	4.27909e-06	-1.69489	-1.21698	1.29011e-05	-1.75879	-1.22848
65341750	chr14:65341750:C:T	4.27541e-08	-1.71271	-1.12838	3.89929e-05	0.528686	-1.23091	1.46336e-05	-1.71034	-1.15092
65341896	chr14:65341896:A:G	1.03717e-07	-1.18356	-0.771331	9.2163e-06	-1.49796	-0.646671	3.4086e-05	-1.23875	-0.776943
65342083	chr14:65342083:C:T	2.12975e-07	-1.66433e-10	-1.23538	2.2864e-05	-1.66433e-10	-1.23604	7.43318e-05	-1.66433e-10	-1.23604
65342529	chr14:65342529:C:T	1.53102e-07	-0.599892	-0.965562	0.000482245	2.63698	-0.824135	4.43248e-05	-0.694806	-1.05823
65342539	chr14:65342539:AT:A	1.02882e-07	-0.906185	-1.05679	1.1112e-05	-1.0693	-0.888283	4.63886e-05	-0.683911	-1.02362
65342568	chr14:65342568:C:A	2.57312e-07	-0.0540482	-0.992217	0.00105662	3.46924	-0.872017	7.42763e-05	-0.157278	-1.07951
65342813	chr14:65342813:G:T	2.12733e-07	-1.66433e-10	-1.23652	2.28308e-05	-1.66433e-10	-1.2375	7.43797e-05	-1.66433e-10	-1.2354
65342877	chr14:65342877:C:T	8.69846e-07	-1.66433e-10	0.17176	0.000121653	-1.66433e-10	0.435565	0.000374226	-1.66433e-10	0.380279
65343259	chr14:65343259:A:C	1.37776e-07	-1.47739	-0.19353	0.000289727	1.19253	0.110798	4.11996e-05	-1.50207	-0.324083
65343971	chr14:65343971:G:A	3.7154e-07	-1.66433e-10	-0.6789	3.87928e-05	-1.66433e-10	-0.707371	0.000131219	-1.66433e-10	-0.667716
65344682	chr14:65344682:A:T	2.3746e-07	-0.195279	-0.931278	0.000877483	3.20837	-0.79692	6.75921e-05	-0.301449	-1.02964
65344819	chr14:65344819:T:C	2.19263e-07	-1.12058	-0.0857012	0.00066666	1.94178	0.194894	6.41091e-05	-1.15779	-0.226199
65344954	chr14:65344954:C:T	1.96358e-07	-0.92148	-0.395135	1.56722e-05	-1.30245	-0.311273	6.68825e-05	-0.993213	-0.348431
65345208	chr14:65345208:T:C	1.11185e-06	-1.66433e-10	0.417227	0.000158741	-1.66433e-10	0.701665	0.000483935	-1.66433e-10	0.637369
65345562	chr14:65345562:AATGCATAGTTT:A	2.36822e-07	-1.66433e-10	-1.12925	2.54399e-05	-1.66433e-10	-1.12929	8.07038e-05	-1.66433e-10	-1.1538
65345647	chr14:65345647:GA:G	4.32331e-08	-1.70956	-1.12039	3.99037e-05	0.549775	-1.22891	1.47827e-05	-1.70726	-1.14386
65345870	chr14:65345870:T:C	2.59321e-07	-1.03849	-2.72626e-10	1.44376e-05	-1.69577	-2.72626e-10	7.96362e-05	-1.16711	-2.72626e-10
65345897	chr14:65345897:T:G	1.89741e-07	-1.35089	-2.72626e-10	1.69994e-05	-1.53243	-2.72626e-10	6.37763e-05	-1.3892	-2.72626e-10
65346472	chr14:65346472:C:T	1.39016e-07	-1.66196	-2.72626e-10	1.51733e-05	-1.64607	-2.72626e-10	4.88302e-05	-1.65623	-2.72626e-10
65346665	chr14:65346665:G:C	2.34683e-07	-1.66433e-10	-1.13832	2.52097e-05	-1.66433e-10	-1.13838	8.00635e-05	-1.66433e-10	-1.16176
65346677	chr14:65346677:C:T	2.32564e-07	-1.66433e-10	-1.14739	2.46464e-05	-1.66433e-10	-1.16098	8.15402e-05	-1.66433e-10	-1.14349
65346678	chr14:65346678:G:A	2.45558e-07	-1.66433e-10	-1.09302	2.73786e-05	-1.66433e-10	-1.05584	8.52228e-05	-1.66433e-10	-1.09931
65346837	chr14:65346837:A:G	2.5356e-07	-1.66433e-10	-1.06095	2.75997e-05	-1.66433e-10	-1.0478	8.65119e-05	-1.66433e-10	-1.0843
65347287	chr14:65347287:G:A	2.12512e-07	-1.66433e-10	-1.23756	2.28425e-05	-1.66433e-10	-1.23699	7.42353e-05	-1.66433e-10	-1.23734
65347544	chr14:65347544:A:T	1.11696e-07	-0.824644	-1.05613	3.57376e-05	0.22812	-1.01752	4.29728e-05	-0.706759	-1.07725
65347885	chr14:65347885:C:T	3.02939e-07	-1.66433e-10	-0.883024	3.30958e-05	-1.66433e-10	-0.866201	0.000104044	-1.66433e-10	-0.899765
65348036	chr14:65348036:T:C	5.21408e-07	-1.66433e-10	-0.340023	5.56322e-05	-1.66433e-10	-0.346845	0.000162824	-1.66433e-10	-0.451908
65349028	chr14:65349028:T:C	2.73476e-07	-1.66433e-10	-0.985341	2.86878e-05	-1.66433e-10	-1.00914	9.76145e-05	-1.66433e-10	-0.963555
65349268	chr14:65349268:A:G	1.99152e-07	-0.889949	-0.412538	1.57547e-05	-1.27907	-0.329394	6.76941e-05	-0.963057	-0.366526
65349483	chr14:65349483:C:T	3.79261e-07	-1.66433e-10	-0.658332	4.71709e-05	-1.66433e-10	-0.51183	0.00014429	-1.66433e-10	-0.572755
65349590	chr14:65349590:G:A	8.31793e-08	-1.59615	-0.579407	1.01101e-05	-1.57968	-0.47239	2.91249e-05	-1.58952	-0.58347
65349674	chr14:65349674:C:T	1.28682e-07	-1.73921	-2.72626e-10	1.35997e-05	-1.75556	-2.72626e-10	4.47534e-05	-1.74341	-2.72626e-10
65349675	chr14:65349675:G:A	2.58742e-07	-1.04073	-2.72626e-10	9.28537e-05	0.165419	-2.72626e-10	0.000104298	-0.897327	-2.72626e-10
65349769	chr14:65349769:A:G	1.73983e-07	-0.825383	-0.612215	1.33807e-05	-1.23132	-0.540473	5.81031e-05	-0.901841	-0.580521
65349877	chr14:65349877:T:C	8.92526e-07	-1.66433e-10	0.1975	0.000125024	-1.66433e-10	0.462897	0.000384915	-1.66433e-10	0.408441
65350469	chr14:65350469:A:G	1.9462e-07	-1.58226	0.256753	2.77185e-05	-1.52011	0.476606	5.6671e-05	-1.71146	0.204143
65350518	chr14:65350518:G:C	2.16079e-07	-0.804189	-0.416721	1.66852e-05	-1.21575	-0.335328	7.27758e-05	-0.8819	-0.375298
65350585	chr14:65350585:A:G	2.20298e-07	-1.66433e-10	-1.20157	2.3467e-05	-1.66433e-10	-1.21001	7.73425e-05	-1.66433e-10	-1.19634
65351225	chr14:65351225:C:T	2.49851e-07	-1.66433e-10	-1.07569	2.63642e-05	-1.66433e-10	-1.0936	8.95753e-05	-1.66433e-10	-1.0495
65351521	chr14:65351521:T:C	8.02843e-08	-1.59874	-0.612245	9.72649e-06	-1.583	-0.507754	2.81117e-05	-1.59281	-0.615591
65351744	chr14:65351744:G:T	1.72237e-07	-1.44768	-2.72626e-10	1.55564e-05	-1.62113	-2.72626e-10	5.40678e-05	-1.55434	-2.72626e-10
65351783	chr14:65351783:G:T	2.39578e-07	-1.66433e-10	-1.11768	2.5825e-05	-1.66433e-10	-1.11426	8.18046e-05	-1.66433e-10	-1.14025
65352013	chr14:65352013:T:G	8.63843e-08	-1.64424	-0.493512	1.05427e-05	-1.63083	-0.379338	3.02209e-05	-1.63916	-0.496885
65352106	chr14:65352106:G:A	1.27783e-07	-1.74622	-2.72626e-10	1.64772e-05	-1.56363	-2.72626e-10	4.86465e-05	-1.66	-2.72626e-10
65352205	chr14:65352205:T:A	2.37114e-07	-1.66433e-10	-1.12801	2.54848e-05	-1.66433e-10	-1.12752	8.08236e-05	-1.66433e-10	-1.15231
65352307	chr14:65352307:G:A	2.34418e-07	-1.66433e-10	-1.13945	2.54379e-05	-1.66433e-10	-1.12937	8.05194e-05	-1.66433e-10	-1.15608
65352357	chr14:65352357:C:T	2.88799e-07	-1.66433e-10	-0.930825	3.02325e-05	-1.66433e-10	-0.956689	0.000105409	-1.66433e-10	-0.886732
65352358	chr14:65352358:G:A	1.31021e-07	-1.7212	-2.72626e-10	1.4203e-05	-1.71215	-2.72626e-10	4.41239e-05	-1.75758	-2.72626e-10
65352775	chr14:65352775:T:A	1.1385e-06	-1.66433e-10	0.440909	0.000162698	-1.66433e-10	0.72629	0.000496665	-1.66433e-10	0.663334
65353157	chr14:65353157:A:G	2.5151e-07	-1.66433e-10	-1.06907	2.65298e-05	-1.66433e-10	-1.08734	9.02159e-05	-1.66433e-10	-1.04238
65353197	chr14:65353197:C:T	2.7424e-07	-0.982551	-2.72626e-10	0.000102095	0.260293	-2.72626e-10	0.000111273	-0.832599	-2.72626e-10
65353530	chr14:65353530:C:T	2.30582e-07	-1.66433e-10	-1.15595	2.47873e-05	-1.66433e-10	-1.15528	7.88756e-05	-1.66433e-10	-1.17671
65353698	chr14:65353698:A:G	2.13245e-07	-1.66433e-10	-1.23411	2.2845e-05	-1.66433e-10	-1.23688	7.43668e-05	-1.66433e-10	-1.23557
65353773	chr14:65353773:A:G	2.87863e-07	-1.66433e-10	-0.934071	3.35911e-05	-1.66433e-10	-0.851345	0.000100641	-1.66433e-10	-0.933019
65354217	chr14:65354217:A:C	2.69228e-07	-1.001	-2.72626e-10	9.90673e-05	0.230193	-2.72626e-10	0.000109063	-0.852658	-2.72626e-10
65354267	chr14:65354267:C:G	2.1337e-07	-1.66433e-10	-1.23353	2.33356e-05	-1.66433e-10	-1.21563	7.49809e-05	-1.66433e-10	-1.22735
65354422	chr14:65354422:G:T	5.19843e-08	-1.50497	-1.14064	6.09524e-06	-1.43645	-1.12165	1.47525e-05	-1.66637	-1.1868
65354508	chr14:65354508:G:A	8.19554e-07	-1.66433e-10	0.112204	0.000110068	-1.66433e-10	0.335496	0.000317699	-1.66433e-10	0.216522
65355263	chr14:65355263:C:T	8.08841e-07	-1.66433e-10	0.0990464	0.000108594	-1.66433e-10	0.32201	0.000313448	-1.66433e-10	0.203053
65355276	chr14:65355276:G:A	6.35622e-08	-1.60892	-0.835618	8.03153e-06	-1.48058	-0.801649	1.8426e-05	-1.70883	-0.921989
65355444	chr14:65355444:G:A	2.13814e-07	-1.66433e-10	-1.23145	2.29394e-05	-1.66433e-10	-1.23275	7.45826e-05	-1.66433e-10	-1.23267
65355775	chr14:65355775:C:T	2.53149e-07	-0.329799	-0.732778	0.000787028	2.91352	-0.610864	6.84937e-05	-0.441424	-0.876415
65355937	chr14:65355937:A:G	2.64131e-07	-1.66433e-10	-1.02011	2.94138e-05	-1.66433e-10	-0.984142	9.64914e-05	-1.66433e-10	-0.975127
65356205	chr14:65356205:G:T	1.16977e-07	-0.884052	-0.950528	1.47804e-05	-0.756132	-0.916175	2.91956e-05	-1.14277	-1.0278
65356218	chr14:65356218:G:A	3.82776e-07	-1.66433e-10	-0.649104	3.96584e-05	-1.66433e-10	-0.685303	0.000142039	-1.66433e-10	-0.588478
65356814	chr14:65356814:T:TA	2.13432e-07	-1.66433e-10	-1.23323	2.29508e-05	-1.66433e-10	-1.23225	7.47659e-05	-1.66433e-10	-1.23022
65356844	chr14:65356844:G:A	2.35742e-07	-1.66433e-10	-1.13382	2.49656e-05	-1.66433e-10	-1.14811	8.30392e-05	-1.66433e-10	-1.12527
65356868	chr14:65356868:C:T	2.66999e-07	-1.66433e-10	-1.00931	2.87174e-05	-1.66433e-10	-1.0081	9.00688e-05	-1.66433e-10	-1.04401
65357031	chr14:65357031:A:G	3.29748e-07	-1.66433e-10	-0.798227	3.55748e-05	-1.66433e-10	-0.793969	0.00011035	-1.66433e-10	-0.840926
65357578	chr14:65357578:C:T	2.62786e-07	-1.66433e-10	-1.02522	3.02735e-05	-1.66433e-10	-0.955334	9.18862e-05	-1.66433e-10	-1.02403
65358149	chr14:65358149:G:A	2.28298e-07	-1.66433e-10	-1.1659	2.51293e-05	-1.66433e-10	-1.14157	8.15824e-05	-1.66433e-10	-1.14297
65358269	chr14:65358269:C:T	2.58905e-07	-1.66433e-10	-1.0401	2.97564e-05	-1.66433e-10	-0.972563	9.05236e-05	-1.66433e-10	-1.03897
65358410	chr14:65358410:A:C	3.01755e-07	-0.886939	-2.72626e-10	0.000118865	0.412385	-2.72626e-10	0.000123862	-0.72541	-2.72626e-10
65359545	chr14:65359545:T:A	3.12123e-07	-0.853159	-2.72626e-10	0.000125449	0.466296	-2.72626e-10	0.000128588	-0.687967	-2.72626e-10
65359715	chr14:65359715:A:G	1.09755e-07	-1.74264	-0.155665	1.34079e-05	-1.72321	-0.0465586	3.24565e-05	-1.75129	-0.313387
65359860	chr14:65359860:C:G	5.09615e-08	-1.54973	-1.11575	4.78384e-06	-1.67728	-1.12309	1.8875e-05	-1.50441	-1.10233
65359862	chr14:65359862:A:G	9.79005e-08	-1.74488	-0.267719	1.18826e-05	-1.72641	-0.164119	2.93234e-05	-1.74958	-0.41662
65359995	chr14:65359995:G:A	2.15186e-07	-1.66433e-10	-1.22505	2.30643e-05	-1.66433e-10	-1.22732	7.49971e-05	-1.66433e-10	-1.22713
65360371	chr14:65360371:A:G	2.2515e-07	-1.66433e-10	-1.17979	2.62396e-05	-1.66433e-10	-1.09834	8.05592e-05	-1.66433e-10	-1.15559
65361184	chr14:65361184:C:T	2.59216e-07	-1.66433e-10	-1.03889	2.97961e-05	-1.66433e-10	-0.97123	9.06222e-05	-1.66433e-10	-1.03788
65361216	chr14:65361216:C:T	1.14596e-06	-1.66433e-10	0.44744	0.000140219	-1.66433e-10	0.577599	0.000452024	-1.66433e-10	0.569153
65361218	chr14:65361218:T:C	8.15983e-07	-1.66433e-10	0.107838	9.85566e-05	-1.66433e-10	0.225024	0.000317686	-1.66433e-10	0.216484
65361224	chr14:65361224:T:C	4.70796e-07	-1.66433e-10	-0.442131	5.55591e-05	-1.66433e-10	-0.348159	0.000179127	-1.66433e-10	-0.356487
65361225	chr14:65361225:G:T	7.60904e-07	-1.66433e-10	0.037952	9.17892e-05	-1.66433e-10	0.153888	0.000295797	-1.66433e-10	0.145093
65361243	chr14:65361243:CT:C	8.23965e-07	-1.66433e-10	0.117573	9.74494e-05	-1.66433e-10	0.213727	0.000316039	-1.66433e-10	0.211286
65361489	chr14:65361489:C:T	2.8969e-07	-0.183235	-0.74451	0.0011641	3.30016	-0.606066	8.27448e-05	-0.248851	-0.879969
65361903	chr14:65361903:C:T	2.29302e-07	-1.66433e-10	-1.16152	2.43084e-05	-1.66433e-10	-1.17478	8.06321e-05	-1.66433e-10	-1.15468
65362834	chr14:65362834:T:C	3.79042e-08	-1.74276	-1.21873	4.24382e-05	0.408188	-1.02575	1.36559e-05	-1.7329	-1.1975
65362880	chr14:65362880:C:T	6.8021e-07	-1.66433e-10	-0.0741541	7.8841e-05	-1.66433e-10	0.00182662	0.000212727	-1.66433e-10	-0.184573
65363233	chr14:65363233:TGCCTCA:T	2.47762e-07	-0.506758	-0.57733	0.000769197	2.69898	-0.419242	7.17814e-05	-0.567468	-0.703489
65363295	chr14:65363295:TATTTTTAGTAGAGA:T	3.12447e-07	-0.348848	-0.503272	0.00112109	2.99511	-0.338657	8.95962e-05	-0.412205	-0.637063
65363314	chr14:65363314:GTTTCA:G	3.42026e-07	-0.0629714	-0.698698	0.00148253	3.49244	-0.556544	9.82422e-05	-0.140286	-0.816859
65363346	chr14:65363346:T:TC	6.04638e-08	-1.71051	-0.784005	6.86974e-06	-1.68557	-0.752914	1.79537e-05	-1.76084	-0.895945
65363357	chr14:65363357:G:A	2.16725e-07	-1.66433e-10	-1.21793	2.37462e-05	-1.66433e-10	-1.19818	7.62985e-05	-1.66433e-10	-1.20993
65363504	chr14:65363504:G:A	1.00564e-06	-1.66433e-10	0.316827	0.000142407	-1.66433e-10	0.593085	0.000436262	-1.66433e-10	0.533661
65363641	chr14:65363641:C:T	4.52923e-07	-1.66433e-10	-0.480835	5.64895e-05	-1.66433e-10	-0.331551	0.000175405	-1.66433e-10	-0.377486
65363987	chr14:65363987:T:C	9.13408e-08	-0.872845	-1.20911	6.73601e-06	-1.24723	-1.21091	3.0052e-05	-0.951679	-1.18997
65364036	chr14:65364036:G:A	2.12944e-07	-1.66433e-10	-1.23553	2.28321e-05	-1.66433e-10	-1.23744	7.42574e-05	-1.66433e-10	-1.23704
65364216	chr14:65364216:T:C	3.38333e-07	-1.66433e-10	-0.772525	3.66332e-05	-1.66433e-10	-0.76465	0.000113178	-1.66433e-10	-0.815616
65364274	chr14:65364274:G:A	6.97596e-08	-1.68676	-0.664744	7.2219e-06	-1.7117	-0.676787	2.51213e-05	-1.6809	-0.639969
65364326	chr14:65364326:C:G	2.56093e-07	-1.66433e-10	-1.05101	2.69637e-05	-1.66433e-10	-1.07111	9.11367e-05	-1.66433e-10	-1.03222
65364423	chr14:65364423:G:A	4.0821e-08	-1.70901	-1.17835	6.46577e-05	0.701411	-0.897911	1.4983e-05	-1.69287	-1.1448
65364503	chr14:65364503:T:C	2.71583e-07	-0.246557	-0.745733	0.00103167	3.18267	-0.609344	7.97169e-05	-0.312031	-0.854069
65364858	chr14:65364858:G:A	2.30924e-07	-1.66433e-10	-1.15446	2.4132e-05	-1.66433e-10	-1.18207	7.9933e-05	-1.66433e-10	-1.16339
65364868	chr14:65364868:A:C	6.04419e-08	-1.66766	-0.827211	6.23782e-06	-1.69607	-0.838904	2.18566e-05	-1.66082	-0.799259
65365200	chr14:65365200:C:T	6.0782e-08	-1.66147	-0.827792	6.26756e-06	-1.6908	-0.839422	2.19848e-05	-1.65438	-0.799853
65365288	chr14:65365288:A:G	5.79864e-08	-1.56986	-0.966486	6.35286e-06	-1.52811	-0.988592	1.82587e-05	-1.71739	-0.922549
65365416	chr14:65365416:A:G	3.25821e-07	-1.66433e-10	-0.810207	3.50651e-05	-1.66433e-10	-0.808401	0.000108538	-1.66433e-10	-0.857477
65365589	chr14:65365589:A:AC	4.17738e-07	-1.66433e-10	-0.5617	4.50565e-05	-1.66433e-10	-0.55769	0.000131529	-1.66433e-10	-0.665351
65365689	chr14:65365689:A:G	5.43053e-08	-1.64652	-0.955418	5.5951e-06	-1.67819	-0.965522	1.95726e-05	-1.63883	-0.931625
65365773	chr14:65365773:A:T	1.10695e-07	-1.24996	-0.639812	1.02793e-05	-1.53525	-0.500228	3.67733e-05	-1.29377	-0.646039
65365812	chr14:65365812:A:G	1.0793e-07	-1.26673	-0.648337	1.00687e-05	-1.54626	-0.509923	3.58818e-05	-1.30969	-0.654662
65366068	chr14:65366068:C:T	6.68566e-08	-1.15739	-1.23661	6.63067e-06	-1.27835	-1.19555	2.89339e-05	-0.945284	-1.23428
65366656	chr14:65366656:A:G	5.81856e-08	-1.74384	-0.789079	6.34083e-06	-1.7532	-0.765393	1.99136e-05	-1.74601	-0.807168
65366693	chr14:65366693:C:T	3.12804e-07	-1.66433e-10	-0.850977	3.58109e-05	-1.66433e-10	-0.787354	0.000109165	-1.66433e-10	-0.851722
65366722	chr14:65366722:T:C	5.32363e-08	-1.41652	-1.20529	5.56556e-05	0.856778	-1.2032	2.0862e-05	-1.30166	-1.20499
65366774	chr14:65366774:T:G	2.50895e-07	-1.66433e-10	-1.07152	2.86994e-05	-1.66433e-10	-1.00873	8.77488e-05	-1.66433e-10	-1.0701
65366781	chr14:65366781:C:T	1.25484e-07	-0.943038	-0.821342	1.73246e-05	-0.785064	-0.728412	3.15649e-05	-1.19795	-0.894582
65366821	chr14:65366821:T:C	9.04591e-08	-0.925486	-1.16617	1.11358e-05	-0.805477	-1.14997	2.37242e-05	-1.17721	-1.20088
65367272	chr14:65367272:C:T	2.49347e-07	-1.66433e-10	-1.07771	2.63094e-05	-1.66433e-10	-1.09568	8.80418e-05	-1.66433e-10	-1.06677
65367334	chr14:65367334:A:G	2.46326e-07	-1.66433e-10	-1.0899	2.60249e-05	-1.66433e-10	-1.10655	8.69431e-05	-1.66433e-10	-1.07933
65367614	chr14:65367614:A:G	6.02816e-08	-1.53723	-0.960302	6.61761e-06	-1.49209	-0.983777	1.8737e-05	-1.70141	-0.912674
65368018	chr14:65368018:A:T	2.14879e-07	-1.22648	-2.72626e-10	1.7975e-05	-1.47663	-2.72626e-10	6.58456e-05	-1.35727	-2.72626e-10
65368165	chr14:65368165:T:C	2.6087e-07	-1.03253	-2.72626e-10	9.57366e-05	0.195994	-2.72626e-10	0.000105849	-0.882568	-2.72626e-10
65369082	chr14:65369082:G:A	1.62044e-07	-1.50869	-2.72626e-10	2.05305e-05	-1.3437	-2.72626e-10	5.88159e-05	-1.47017	-2.72626e-10
65369377	chr14:65369377:T:A	6.71877e-08	-1.63447	-0.754594	7.74073e-06	-1.59671	-0.7224	1.86854e-05	-1.74656	-0.87028
65369513	chr14:65369513:A:T	1.02202e-06	-1.66433e-10	0.33298	0.000144934	-1.66433e-10	0.610672	0.000443775	-1.66433e-10	0.550737
65369533	chr14:65369533:GC:G	5.17488e-07	-0.34757	-2.72626e-10	6.56901e-05	-0.180659	-2.72626e-10	0.00015016	-0.53288	-2.72626e-10
65369563	chr14:65369563:C:T	5.32279e-08	-1.54511	-1.07686	4.90084e-06	-1.70477	-1.07143	1.80701e-05	-1.58012	-1.07021
65369859	chr14:65369859:A:C	2.49382e-07	-1.66433e-10	-1.07757	2.84995e-05	-1.66433e-10	-1.01572	8.72302e-05	-1.66433e-10	-1.07603
65369867	chr14:65369867:A:G	4.09588e-08	-1.74553	-1.13846	4.32634e-06	-1.75585	-1.14503	1.47969e-05	-1.73867	-1.11149
65369995	chr14:65369995:C:T	2.14411e-07	-1.66433e-10	-1.22866	2.28642e-05	-1.66433e-10	-1.23603	7.46108e-05	-1.66433e-10	-1.2323
65370043	chr14:65370043:TATA:T	2.55758e-07	-1.66433e-10	-1.05232	2.69305e-05	-1.66433e-10	-1.07235	9.10111e-05	-1.66433e-10	-1.0336
65370293	chr14:65370293:C:T	2.95224e-07	-1.66433e-10	-0.908822	3.36564e-05	-1.66433e-10	-0.849403	0.000102974	-1.66433e-10	-0.910102
65370503	chr14:65370503:C:T	3.12951e-07	-1.66433e-10	-0.850509	3.67157e-05	-1.66433e-10	-0.762402	0.000109649	-1.66433e-10	-0.847296
65370785	chr14:65370785:C:T	1.36463e-07	-1.11446	-0.56604	2.87647e-05	-0.510069	-0.496387	3.30498e-05	-1.35195	-0.694612
65371100	chr14:65371100:G:C	2.95882e-07	-0.906595	-2.72626e-10	0.000114678	0.376525	-2.72626e-10	0.00012131	-0.746233	-2.72626e-10
65372092	chr14:65372092:T:G	2.7819e-07	-1.66433e-10	-0.968252	3.14989e-05	-1.66433e-10	-0.915653	9.69634e-05	-1.66433e-10	-0.970247
65372233	chr14:65372233:G:A	1.86797e-07	-1.36653	-2.72626e-10	1.35387e-05	-1.76006	-2.72626e-10	5.89909e-05	-1.4672	-2.72626e-10
65372460	chr14:65372460:A:G	4.13967e-07	-1.66433e-10	-0.570769	4.4644e-05	-1.66433e-10	-0.566886	0.000130429	-1.66433e-10	-0.673751
65372694	chr14:65372694:G:A	9.59752e-07	-1.66433e-10	0.27012	0.000135483	-1.66433e-10	0.543239	0.000416174	-1.66433e-10	0.486523
65372796	chr14:65372796:G:C	2.92565e-07	-0.281577	-0.636291	0.00101016	3.04458	-0.492326	8.27856e-05	-0.368867	-0.759459
65372920	chr14:65372920:A:T	2.25894e-07	-1.66433e-10	-1.17649	2.36731e-05	-1.66433e-10	-1.20127	7.80679e-05	-1.66433e-10	-1.187
65372943	chr14:65372943:T:C	3.08262e-07	-0.865606	-2.72626e-10	0.00012098	0.43002	-2.72626e-10	0.000126492	-0.704403	-2.72626e-10
65372956	chr14:65372956:A:G	5.35414e-08	-1.584	-1.0321	5.88299e-06	-1.54263	-1.05091	1.68835e-05	-1.72333	-0.994907
65373063	chr14:65373063:C:T	3.40161e-07	-1.66433e-10	-0.767137	3.65915e-05	-1.66433e-10	-0.76579	0.000113105	-1.66433e-10	-0.816262
65373502	chr14:65373502:C:T	2.56005e-07	-1.66433e-10	-1.05136	2.636e-05	-1.66433e-10	-1.09376	8.82482e-05	-1.66433e-10	-1.06443
65373542	chr14:65373542:C:CT	2.89636e-07	-0.927929	-2.72626e-10	0.000109692	0.332072	-2.72626e-10	0.000118156	-0.772574	-2.72626e-10
65373714	chr14:65373714:A:G	2.49855e-07	-1.66433e-10	-1.07568	2.63403e-05	-1.66433e-10	-1.09451	8.8773e-05	-1.66433e-10	-1.0585
65373788	chr14:65373788:T:G	2.46801e-07	-1.08797	-2.72626e-10	1.98627e-05	-1.37677	-2.72626e-10	7.41253e-05	-1.23882	-2.72626e-10
65373801	chr14:65373801:G:C	3.96706e-08	-1.71894	-1.197	4.16337e-06	-1.73842	-1.20086	1.42511e-05	-1.70897	-1.17878
65373848	chr14:65373848:A:G	8.00847e-08	-1.62112	-0.592353	9.30796e-06	-1.57955	-0.555184	2.16845e-05	-1.74116	-0.726826
65373941	chr14:65373941:T:C	2.57235e-07	-1.66433e-10	-1.04657	2.70843e-05	-1.66433e-10	-1.06665	9.15535e-05	-1.66433e-10	-1.02766
65373944	chr14:65373944:AGAG:A	9.63015e-08	-1.19644	-0.832632	8.80878e-06	-1.49905	-0.690807	3.2275e-05	-1.24409	-0.826197
65373985	chr14:65373985:G:A	3.17456e-07	-1.66433e-10	-0.836215	3.62134e-05	-1.66433e-10	-0.776178	0.0001094	-1.66433e-10	-0.849568
65374056	chr14:65374056:A:G	1.25542e-07	-0.577016	-1.1869	0.000301381	2.53498	-1.19221	4.55906e-05	-0.600583	-1.1243
65374175	chr14:65374175:CTGTT:C	2.23389e-07	-1.66433e-10	-1.18764	2.34799e-05	-1.66433e-10	-1.20946	7.72869e-05	-1.66433e-10	-1.19706
65374345	chr14:65374345:T:G	5.3957e-08	-1.68501	-0.923363	5.59777e-06	-1.71084	-0.932395	1.93283e-05	-1.6795	-0.903508
65374604	chr14:65374604:T:G	2.06244e-07	-0.440655	-0.826839	0.000614426	2.76137	-0.706287	6.24344e-05	-0.484663	-0.925802
65374784	chr14:65374784:T:C	3.15731e-07	-1.66433e-10	-0.841665	3.60004e-05	-1.66433e-10	-0.782077	0.000108802	-1.66433e-10	-0.855047
65374858	chr14:65374858:C:T	3.14387e-07	-1.66433e-10	-0.845931	3.58381e-05	-1.66433e-10	-0.786596	0.000108356	-1.66433e-10	-0.859158
65375300	chr14:65375300:T:A	5.24726e-08	-1.71896	-0.917309	5.4817e-06	-1.73788	-0.926309	1.87633e-05	-1.71549	-0.89719
65376641	chr14:65376641:A:G	4.74785e-08	-1.55262	-1.18366	3.83906e-05	0.468807	-1.1866	1.85997e-05	-1.4369	-1.18453
65376655	chr14:65376655:A:G	4.52524e-08	-1.55843	-1.22587	3.59881e-05	0.444759	-1.22718	1.76995e-05	-1.44479	-1.22625
65377101	chr14:65377101:G:A	3.26955e-07	-0.806733	-2.72626e-10	0.000132498	0.520957	-2.72626e-10	0.000134692	-0.641587	-2.72626e-10
65377116	chr14:65377116:A:G	9.68296e-07	-1.66433e-10	0.278983	0.000136867	-1.66433e-10	0.553403	0.000422469	-1.66433e-10	0.501536
65377277	chr14:65377277:G:C	1.20188e-06	-1.66433e-10	0.495084	0.000173049	-1.66433e-10	0.787969	0.000529506	-1.66433e-10	0.727364
65377702	chr14:65377702:C:T	3.16036e-07	-1.66433e-10	-0.840699	3.40808e-05	-1.66433e-10	-0.836872	0.000106031	-1.66433e-10	-0.88085
65377729	chr14:65377729:TGAG:T	4.66985e-08	-1.52914	-1.22371	3.93405e-05	0.531349	-1.2247	1.83662e-05	-1.4104	-1.22367
65378006	chr14:65378006:A:G	3.71118e-07	-1.66433e-10	-0.680035	4.21305e-05	-1.66433e-10	-0.624835	0.000129858	-1.66433e-10	-0.678143
65378044	chr14:65378044:C:T	9.09233e-07	-1.66433e-10	0.216046	0.000127838	-1.66433e-10	0.48516	0.000395074	-1.66433e-10	0.434493
65378168	chr14:65378168:C:A	3.06406e-07	-1.66433e-10	-0.871644	3.48543e-05	-1.66433e-10	-0.814431	0.000105655	-1.66433e-10	-0.884401
65378635	chr14:65378635:T:A	3.66288e-07	-1.66433e-10	-0.693135	4.15576e-05	-1.66433e-10	-0.638526	0.000128162	-1.66433e-10	-0.691286
65378727	chr14:65378727:C:T	2.8827e-07	-1.66433e-10	-0.932657	3.2427e-05	-1.66433e-10	-0.886615	9.89803e-05	-1.66433e-10	-0.949661
65378979	chr14:65378979:T:A	1.35517e-07	-1.68746	-2.72626e-10	1.85792e-05	-1.44357	-2.72626e-10	5.19338e-05	-1.59461	-2.72626e-10
65379066	chr14:65379066:C:T	2.24044e-07	-1.66433e-10	-1.18471	2.3531e-05	-1.66433e-10	-1.20729	7.74863e-05	-1.66433e-10	-1.19448
65379175	chr14:65379175:A:G	3.56865e-07	-1.66433e-10	-0.719198	4.07707e-05	-1.66433e-10	-0.657643	0.000124109	-1.66433e-10	-0.723419
65379238	chr14:65379238:T:C	1.10309e-07	-1.10488	-0.788384	9.87139e-06	-1.43637	-0.639593	3.68178e-05	-1.15706	-0.781536
65379421	chr14:65379421:T:G	3.41881e-07	-1.66433e-10	-0.762092	3.89593e-05	-1.66433e-10	-0.703089	0.000118929	-1.66433e-10	-0.766055
65379548	chr14:65379548:A:C	1.42156e-06	-1.66433e-10	0.662953	0.000207166	-1.66433e-10	0.967913	0.000632751	-1.66433e-10	0.905496
65380063	chr14:65380063:C:A	1.19912e-06	-1.66433e-10	0.492786	0.000172537	-1.66433e-10	0.785003	0.000531292	-1.66433e-10	0.73073
65380108	chr14:65380108:G:A	6.19515e-08	-1.63604	-0.834168	6.69962e-06	-1.60357	-0.859985	2.03719e-05	-1.74514	-0.785284
65380123	chr14:65380123:G:T	1.77254e-07	-0.414148	-1.00483	0.000417319	2.58594	-0.917697	5.50101e-05	-0.458797	-1.07827
65380143	chr14:65380143:T:G	2.1589e-07	-1.22179	-2.72626e-10	1.37873e-05	-1.74186	-2.72626e-10	6.65346e-05	-1.34686	-2.72626e-10
65380147	chr14:65380147:T:C	5.61122e-08	-1.54619	-1.02301	6.31137e-06	-1.49843	-1.02482	1.561e-05	-1.70665	-1.09002
65380177	chr14:65380177:C:T	4.23692e-08	-1.63339	-1.21674	4.72399e-06	-1.59802	-1.21493	1.29959e-05	-1.74579	-1.23415
65380333	chr14:65380333:C:T	3.23511e-07	-1.66433e-10	-0.817323	3.47963e-05	-1.66433e-10	-0.816096	0.00010805	-1.66433e-10	-0.861984
65380340	chr14:65380340:C:T	4.76246e-08	-1.58897	-1.14424	1.63196e-05	-0.766766	-0.806474	1.58333e-05	-1.67538	-1.10709
65380426	chr14:65380426:T:G	9.88799e-08	-1.11502	-0.887629	0.000126177	1.26157	-0.789494	2.96286e-05	-1.17272	-0.983121
65380482	chr14:65380482:A:C	2.69116e-07	-1.00141	-2.72626e-10	9.62652e-05	0.2015	-2.72626e-10	0.000108861	-0.854507	-2.72626e-10
65380633	chr14:65380633:C:T	3.7412e-07	-1.66433e-10	-0.671978	4.04558e-05	-1.66433e-10	-0.665396	0.000124845	-1.66433e-10	-0.717508
65380655	chr14:65380655:A:G	2.17179e-07	-1.66433e-10	-1.21583	2.31637e-05	-1.66433e-10	-1.22302	7.54981e-05	-1.66433e-10	-1.22047
65380732	chr14:65380732:T:C	2.15841e-07	-1.66433e-10	-1.22201	2.30523e-05	-1.66433e-10	-1.22784	7.50927e-05	-1.66433e-10	-1.22586
65381067	chr14:65381067:T:C	2.16223e-07	-1.66433e-10	-1.22025	2.30852e-05	-1.66433e-10	-1.22642	7.52099e-05	-1.66433e-10	-1.2243
65381082	chr14:65381082:G:A	3.48093e-07	-1.66433e-10	-0.744085	3.76796e-05	-1.66433e-10	-0.736488	0.000116558	-1.66433e-10	-0.786195
65381141	chr14:65381141:G:A	2.58906e-07	-1.66433e-10	-1.04009	2.72283e-05	-1.66433e-10	-1.06135	9.20878e-05	-1.66433e-10	-1.02184
65381400	chr14:65381400:C:G	4.4191e-08	-1.61475	-1.19328	4.83857e-06	-1.67908	-1.10991	1.73155e-05	-1.51202	-1.18096
65381405	chr14:65381405:T:C	4.27969e-08	-1.60653	-1.23356	4.46419e-06	-1.67265	-1.19687	1.66704e-05	-1.5009	-1.23005
65381427	chr14:65381427:T:A	4.11473e-08	-1.66053	-1.21886	4.13462e-06	-1.70867	-1.23754	1.53916e-05	-1.58267	-1.22809
65381788	chr14:65381788:G:A	2.46968e-07	-1.66433e-10	-1.0873	2.60582e-05	-1.66433e-10	-1.10527	8.76603e-05	-1.66433e-10	-1.07111
65382057	chr14:65382057:C:T	2.98429e-07	-1.66433e-10	-0.898024	3.40187e-05	-1.66433e-10	-0.838697	0.000104054	-1.66433e-10	-0.899671
65382449	chr14:65382449:GC:G	2.15434e-07	-1.66433e-10	-1.2239	2.30969e-05	-1.66433e-10	-1.22591	7.55108e-05	-1.66433e-10	-1.22031
65382483	chr14:65382483:A:G	2.56441e-07	-1.66433e-10	-1.04966	2.6986e-05	-1.66433e-10	-1.07029	9.11965e-05	-1.66433e-10	-1.03156
65383535	chr14:65383535:G:A	4.11709e-08	-1.74691	-1.13191	4.42632e-06	-1.75938	-1.11865	1.46361e-05	-1.75313	-1.10796
65383991	chr14:65383991:C:CAAGAATCACAGTGTGGAAGCAGAATGGGCACAGTGAAG	1.49679e-07	-1.58806	-2.72626e-10	1.76875e-05	-1.49275	-2.72626e-10	5.13433e-05	-1.60605	-2.72626e-10
65384440	chr14:65384440:T:C	4.75467e-08	-1.52686	-1.20798	4.56467e-06	-1.61116	-1.2361	1.79072e-05	-1.43881	-1.22057
65384492	chr14:65384492:A:G	3.00608e-07	-1.66433e-10	-0.890748	3.41125e-05	-1.66433e-10	-0.835942	0.00010367	-1.66433e-10	-0.903365
65385190	chr14:65385190:C:T	2.98516e-07	-1.66433e-10	-0.897732	3.39803e-05	-1.66433e-10	-0.839825	0.000104309	-1.66433e-10	-0.897219
65385299	chr14:65385299:G:A	4.54317e-08	-1.56946	-1.21088	4.39126e-06	-1.64933	-1.23666	1.6894e-05	-1.49496	-1.22266
65385390	chr14:65385390:A:T	6.80956e-08	-1.65817	-0.717474	7.3121e-06	-1.6285	-0.747577	2.30435e-05	-1.7524	-0.654794
65385421	chr14:65385421:C:G	4.87751e-08	-1.49272	-1.21661	5.06327e-06	-1.59079	-1.1528	1.91256e-05	-1.38622	-1.20733
65385452	chr14:65385452:G:T	4.77638e-08	-1.52696	-1.20333	4.57006e-06	-1.61118	-1.2349	1.79655e-05	-1.43918	-1.21694
65385570	chr14:65385570:A:AT	4.66551e-08	-1.54886	-1.20491	4.48822e-06	-1.62882	-1.23533	1.74816e-05	-1.46526	-1.21817
65385894	chr14:65385894:G:A	3.73631e-07	-1.66433e-10	-0.673288	4.00878e-05	-1.66433e-10	-0.674535	0.000123486	-1.66433e-10	-0.728452
65386029	chr14:65386029:G:A	8.1894e-07	-1.66433e-10	0.111455	8.69294e-05	-1.66433e-10	0.0994898	0.000304227	-1.66433e-10	0.173193
65386243	chr14:65386243:C:T	2.91507e-07	-0.92149	-2.72626e-10	0.000109592	0.331162	-2.72626e-10	0.000118912	-0.766201	-2.72626e-10
65386253	chr14:65386253:G:A	2.73584e-07	-1.66433e-10	-0.984945	3.09308e-05	-1.66433e-10	-0.933854	9.55202e-05	-1.66433e-10	-0.985244
65386396	chr14:65386396:T:C	4.49557e-08	-1.59834	-1.19254	4.34414e-06	-1.66552	-1.23125	1.66628e-05	-1.52325	-1.20815
65386415	chr14:65386415:C:G	4.30574e-08	-1.5986	-1.23542	4.34961e-06	-1.66542	-1.2301	1.61933e-05	-1.52246	-1.23752
65386628	chr14:65386628:T:C	4.61317e-08	-1.55318	-1.21187	4.46619e-06	-1.63223	-1.23684	1.72999e-05	-1.47045	-1.22343
65386683	chr14:65386683:G:C	4.64937e-08	-1.55154	-1.2057	4.47824e-06	-1.63085	-1.23552	1.74174e-05	-1.46836	-1.21876
65387008	chr14:65387008:A:G	3.11912e-07	-1.66433e-10	-0.853835	3.55175e-05	-1.66433e-10	-0.795582	0.000107548	-1.66433e-10	-0.866647
65387065	chr14:65387065:C:T	3.14191e-07	-1.66433e-10	-0.846554	3.57962e-05	-1.66433e-10	-0.787765	0.000108325	-1.66433e-10	-0.859448
65387509	chr14:65387509:T:C	3.11916e-07	-1.66433e-10	-0.853822	3.71012e-05	-1.66433e-10	-0.751956	0.000112235	-1.66433e-10	-0.823984
65387519	chr14:65387519:G:C	4.64926e-08	-1.552	-1.20527	4.47782e-06	-1.63105	-1.23542	1.74173e-05	-1.46869	-1.21843
65387542	chr14:65387542:T:C	2.159e-07	-1.66433e-10	-1.22174	2.29442e-05	-1.66433e-10	-1.23254	7.49956e-05	-1.66433e-10	-1.22715
65387608	chr14:65387608:C:T	2.42597e-07	-1.66433e-10	-1.10515	2.60766e-05	-1.66433e-10	-1.10457	8.71561e-05	-1.66433e-10	-1.07688
65387958	chr14:65387958:A:G	4.51553e-08	-1.584	-1.20245	4.371e-06	-1.65596	-1.23466	1.6803e-05	-1.50676	-1.21626
65388184	chr14:65388184:G:A	2.56195e-07	-1.66433e-10	-1.05061	2.69613e-05	-1.66433e-10	-1.0712	9.11039e-05	-1.66433e-10	-1.03258
65388240	chr14:65388240:A:G	4.73839e-08	-1.54554	-1.19273	4.51906e-06	-1.62584	-1.23147	1.77276e-05	-1.46084	-1.20862
65388630	chr14:65388630:T:C	4.75596e-08	-1.53524	-1.19933	4.54629e-06	-1.61758	-1.23371	1.78517e-05	-1.44865	-1.21383
65388670	chr14:65388670:G:A	4.72998e-08	-1.53619	-1.20386	4.53623e-06	-1.61846	-1.23505	1.77658e-05	-1.44995	-1.21735
65389044	chr14:65389044:C:T	7.76097e-08	-1.04454	-1.20032	9.62077e-05	1.40129	-1.20039	2.6756e-05	-1.12061	-1.13721
65389103	chr14:65389103:C:T	2.12758e-07	-1.66433e-10	-1.2364	2.28389e-05	-1.66433e-10	-1.23714	7.42268e-05	-1.66433e-10	-1.23746
65389253	chr14:65389253:G:A	8.77686e-08	-1.17628	-0.945573	7.62412e-06	-1.48154	-0.852752	2.90958e-05	-1.22244	-0.951542
65389297	chr14:65389297:T:C	4.90283e-08	-1.50759	-1.19657	4.65177e-06	-1.59551	-1.23285	1.84762e-05	-1.41641	-1.21168
65389359	chr14:65389359:G:A	4.55041e-08	-1.56544	-1.21331	4.45752e-06	-1.63398	-1.23704	1.70616e-05	-1.48331	-1.22444
65389393	chr14:65389393:C:T	4.52303e-08	-1.55983	-1.22496	4.4455e-06	-1.63661	-1.2371	1.70191e-05	-1.47768	-1.23257
65389415	chr14:65389415:A:G	3.13244e-07	-1.66433e-10	-0.849572	3.35287e-05	-1.66433e-10	-0.853205	0.000101713	-1.66433e-10	-0.922425
65389472	chr14:65389472:C:T	4.97067e-08	-1.51116	-1.17925	5.0614e-06	-1.56653	-1.17743	1.75538e-05	-1.51877	-1.16054
65389533	chr14:65389533:G:A	4.70767e-08	-1.53648	-1.2083	4.52967e-06	-1.61881	-1.23615	1.76968e-05	-1.45043	-1.22077
65389537	chr14:65389537:C:T	4.5993e-08	-1.554	-1.21406	4.46244e-06	-1.63274	-1.23717	1.72593e-05	-1.47118	-1.22505
65389675	chr14:65389675:G:A	4.28978e-08	-1.75062	-1.08712	5.71154e-06	-1.5783	-1.04482	1.48366e-05	-1.73773	-1.10975
65389912	chr14:65389912:G:A	1.98448e-07	-1.30603	-2.72626e-10	1.84124e-05	-1.45258	-2.72626e-10	7.75228e-05	-1.19401	-2.72626e-10
65389918	chr14:65389918:G:A	4.62193e-08	-1.54374	-1.21942	4.49917e-06	-1.62416	-1.23756	1.74152e-05	-1.45837	-1.22886
65389951	chr14:65389951:G:A	2.99851e-07	-1.66433e-10	-0.893268	3.42347e-05	-1.66433e-10	-0.832366	0.000104631	-1.66433e-10	-0.894141
65390106	chr14:65390106:A:G	4.77433e-08	-1.52184	-1.20888	4.58248e-06	-1.60709	-1.23628	1.79966e-05	-1.43319	-1.22121
65390406	chr14:65390406:A:G	7.25724e-08	-1.10078	-1.21119	9.1826e-06	-0.913127	-1.23517	3.02078e-05	-0.912738	-1.22374
65390428	chr14:65390428:A:G	4.83684e-08	-1.50019	-1.21751	5.02364e-06	-1.59679	-1.15466	1.89349e-05	-1.39512	-1.20845
65390573	chr14:65390573:A:C	1.66726e-06	-1.66433e-10	0.822381	0.00024749	-1.66433e-10	1.14576	0.000778278	-1.66433e-10	1.1125
65390694	chr14:65390694:A:G	4.7041e-08	-1.53986	-1.20568	4.51925e-06	-1.62172	-1.23554	1.76707e-05	-1.45393	-1.21875
65390763	chr14:65390763:A:G	8.16646e-08	-1.27715	-0.916787	7.46853e-06	-1.34706	-1.00784	2.33888e-05	-1.37036	-1.02196
65391278	chr14:65391278:G:C	2.56284e-07	-1.66433e-10	-1.05027	2.69701e-05	-1.66433e-10	-1.07088	9.11364e-05	-1.66433e-10	-1.03222
65391539	chr14:65391539:A:G	4.7135e-08	-1.53659	-1.20695	4.53098e-06	-1.61884	-1.23583	1.77134e-05	-1.45054	-1.21972
65391590	chr14:65391590:G:A	4.64841e-08	-1.54149	-1.21596	4.87864e-06	-1.6299	-1.15084	1.80524e-05	-1.44491	-1.20639
65391623	chr14:65391623:G:A	3.05466e-07	-1.66433e-10	-0.874718	3.48987e-05	-1.66433e-10	-0.813157	0.000106539	-1.66433e-10	-0.87607
65391842	chr14:65391842:G:A	2.95292e-07	-1.66433e-10	-0.908589	3.05202e-05	-1.66433e-10	-0.947218	0.000103467	-1.66433e-10	-0.905328
65391996	chr14:65391996:G:A	4.6527e-08	-1.54481	-1.21172	4.49538e-06	-1.62573	-1.23682	1.74711e-05	-1.46056	-1.22347
65392020	chr14:65392020:C:A	4.66976e-08	-1.54033	-1.21253	4.51209e-06	-1.6219	-1.23694	1.75607e-05	-1.45499	-1.22393
65392089	chr14:65392089:C:T	2.24396e-07	-1.66433e-10	-1.18314	2.39505e-05	-1.66433e-10	-1.18962	7.93909e-05	-1.66433e-10	-1.1702
65392246	chr14:65392246:A:G	5.45985e-08	-1.3744	-1.22215	5.6891e-06	-1.47721	-1.14984	2.23994e-05	-1.22101	-1.21454
65392580	chr14:65392580:A:G	2.12878e-07	-1.66433e-10	-1.23584	2.28536e-05	-1.66433e-10	-1.2365	7.44548e-05	-1.66433e-10	-1.23439
65392591	chr14:65392591:C:T	9.10831e-08	-0.927311	-1.15747	3.25098e-05	0.298025	-1.18209	3.70059e-05	-0.782383	-1.15112
65392657	chr14:65392657:A:G	2.26938e-07	-1.66433e-10	-1.17188	2.42147e-05	-1.66433e-10	-1.17865	8.04187e-05	-1.66433e-10	-1.15733
65392762	chr14:65392762:C:T	4.23378e-08	-1.65448	-1.19639	4.1635e-06	-1.70652	-1.23273	1.55231e-05	-1.59084	-1.21141
65393250	chr14:65393250:G:T	4.48588e-08	-1.55548	-1.23756	1.07135e-05	-0.766648	-1.22745	1.46224e-05	-1.63127	-1.23076
65393320	chr14:65393320:A:G	4.56667e-08	-1.54092	-1.23427	1.12289e-05	-0.727329	-1.21978	1.49406e-05	-1.61908	-1.22142
65393521	chr14:65393521:A:G	1.29269e-07	-1.40805	-0.326608	1.10922e-05	-1.50082	-0.458545	5.5901e-05	-1.27355	-0.247452
65394029	chr14:65394029:T:C	2.84343e-07	-1.66433e-10	-0.946375	3.21856e-05	-1.66433e-10	-0.894087	9.82531e-05	-1.66433e-10	-0.957034
65394177	chr14:65394177:T:C	2.00876e-06	-1.66433e-10	1.00872	0.000301845	-1.66433e-10	1.34431	0.000949432	-1.66433e-10	1.31128
65394182	chr14:65394182:C:T	3.36537e-07	-1.66433e-10	-0.777848	3.63802e-05	-1.66433e-10	-0.771581	0.000125109	-1.66433e-10	-0.715393
65394684	chr14:65394684:A:C	4.17802e-08	-1.64649	-1.21764	9.65004e-06	-0.891239	-1.20741	1.30951e-05	-1.73985	-1.23249
65394975	chr14:65394975:C:T	5.6085e-08	-1.34907	-1.22062	4.64825e-06	-1.59452	-1.2346	1.8552e-05	-1.39714	-1.22686
65395005	chr14:65395005:G:T	6.10674e-08	-1.24877	-1.23581	6.3062e-06	-1.29068	-1.2334	2.15823e-05	-1.24175	-1.23096
65395030	chr14:65395030:C:T	3.10281e-07	-1.66433e-10	-0.859076	3.18265e-05	-1.66433e-10	-0.905307	0.000107928	-1.66433e-10	-0.86312
65395411	chr14:65395411:C:T	2.14802e-07	-1.22684	-2.72626e-10	6.30134e-05	-0.222259	-2.72626e-10	8.37407e-05	-1.11686	-2.72626e-10
65395438	chr14:65395438:C:T	6.51708e-08	-1.24726	-1.17228	5.31878e-06	-1.52773	-1.16663	2.14681e-05	-1.29135	-1.18667
65395742	chr14:65395742:A:T	2.16893e-07	-1.66433e-10	-1.21715	2.33964e-05	-1.66433e-10	-1.21302	7.55538e-05	-1.66433e-10	-1.21974
65396245	chr14:65396245:C:T	2.46275e-07	-1.66433e-10	-1.09011	2.48084e-05	-1.66433e-10	-1.15442	8.52495e-05	-1.66433e-10	-1.099
65396269	chr14:65396269:C:T	1.39787e-07	-1.57438	-0.0820512	4.44561e-05	-0.698609	0.127505	4.16558e-05	-1.70415	-0.110994
65396843	chr14:65396843:G:A	4.27613e-08	-1.74141	-1.09951	2.74624e-05	0.176294	-1.22908	1.45775e-05	-1.74056	-1.12455
65397030	chr14:65397030:T:C	4.76461e-08	-1.49563	-1.23712	1.80303e-05	-0.237087	-1.23646	1.44586e-05	-1.64478	-1.22851
65397066	chr14:65397066:T:A	4.40416e-08	-1.62772	-1.1837	1.05891e-05	-0.838365	-1.16742	1.35013e-05	-1.73075	-1.21105
65397090	chr14:65397090:C:T	4.534e-07	-1.66433e-10	-0.479782	4.85782e-05	-1.66433e-10	-0.482431	0.000141221	-1.66433e-10	-0.594254
65397629	chr14:65397629:C:T	3.19311e-07	-1.66433e-10	-0.830389	3.65717e-05	-1.66433e-10	-0.766331	0.000111503	-1.66433e-10	-0.830529
65397734	chr14:65397734:A:G	7.63475e-08	-1.26191	-0.999354	6.84466e-06	-1.54059	-0.90155	2.56108e-05	-1.309	-0.992565
65397891	chr14:65397891:T:C	2.0268e-07	-1.28493	-2.72626e-10	5.70647e-05	-0.321421	-2.72626e-10	7.86243e-05	-1.1799	-2.72626e-10
65398348	chr14:65398348:C:T	4.41555e-08	-1.69779	-1.11105	9.61447e-06	-1.01721	-1.08513	1.39792e-05	-1.75294	-1.15407
65398907	chr14:65398907:T:G	3.90318e-08	-1.71507	-1.21711	5.00318e-06	-1.52926	-1.22627	1.4896e-05	-1.61157	-1.23191
65398953	chr14:65398953:A:C	1.02675e-07	-1.3677	-0.597293	9.1532e-06	-1.45297	-0.698538	4.49624e-05	-1.2128	-0.525953
65399011	chr14:65399011:C:G	3.83408e-07	-1.66433e-10	-0.647456	4.15896e-05	-1.66433e-10	-0.637756	0.000145203	-1.66433e-10	-0.566447
65400029	chr14:65400029:G:A	3.90716e-07	-1.66433e-10	-0.628574	3.97055e-05	-1.66433e-10	-0.684117	0.000135954	-1.66433e-10	-0.632268
65400163	chr14:65400163:T:C	2.1802e-07	-1.66433e-10	-1.21197	2.35015e-05	-1.66433e-10	-1.20854	7.57159e-05	-1.66433e-10	-1.21759
65400666	chr14:65400666:G:T	4.08795e-07	-1.66433e-10	-0.583341	4.38239e-05	-1.66433e-10	-0.585427	0.000135006	-1.66433e-10	-0.639262
65400940	chr14:65400940:G:A	1.95521e-07	-1.32089	-2.72626e-10	1.99712e-05	-1.37131	-2.72626e-10	7.28052e-05	-1.25679	-2.72626e-10
65401494	chr14:65401494:G:A	7.71902e-07	-1.66433e-10	0.0523023	8.23939e-05	-1.66433e-10	0.0459048	0.000287516	-1.66433e-10	0.116697
65401751	chr14:65401751:T:A	1.10476e-07	-1.63902	-0.252738	1.3768e-05	-1.48969	-0.253564	3.08769e-05	-1.71673	-0.397837
65402439	chr14:65402439:C:T	2.49072e-07	-1.66433e-10	-1.07881	2.6881e-05	-1.66433e-10	-1.07419	8.50129e-05	-1.66433e-10	-1.10178
65402519	chr14:65402519:T:A	4.96667e-08	-1.58167	-1.10955	1.00393e-05	-0.930604	-1.1285	1.86046e-05	-1.53025	-1.09092
65402548	chr14:65402548:A:G	3.80801e-08	-1.72154	-1.23533	4.95455e-06	-1.53738	-1.22792	1.47734e-05	-1.62441	-1.22734
65402823	chr14:65402823:C:T	9.50501e-08	-1.15698	-0.885176	8.37506e-06	-1.46499	-0.775363	3.14726e-05	-1.20347	-0.891996
65402886	chr14:65402886:CT:C	6.53286e-07	-1.66433e-10	-0.11454	7.15439e-05	-1.66433e-10	-0.0952954	0.000246373	-1.66433e-10	-0.0377337
65403160	chr14:65403160:A:G	1.28433e-07	-1.74115	-2.72626e-10	1.61295e-05	-1.58496	-2.72626e-10	5.85798e-05	-1.47419	-2.72626e-10
65403643	chr14:65403643:T:A	2.65908e-07	-1.66433e-10	-1.01341	2.79982e-05	-1.66433e-10	-1.03347	9.49244e-05	-1.66433e-10	-0.9915
65403675	chr14:65403675:T:C	2.1253e-07	-1.66433e-10	-1.23747	2.28294e-05	-1.66433e-10	-1.23756	7.44223e-05	-1.66433e-10	-1.23483
65403876	chr14:65403876:G:T	3.78357e-08	-1.74328	-1.22002	9.24605e-06	-0.945387	-1.19602	1.28406e-05	-1.76095	-1.23102
65404659	chr14:65404659:G:C	1.58213e-07	-1.41271	-0.119903	1.56014e-05	-1.48824	-0.13001	7.46234e-05	-1.26224	0.0301143
65404664	chr14:65404664:G:A	1.52054e-07	-1.43012	-0.142201	1.50273e-05	-1.50352	-0.152219	7.13674e-05	-1.28325	0.00651294
65404784	chr14:65404784:C:T	3.90341e-08	-1.69681	-1.2353	1.0833e-05	-0.745983	-1.23703	1.29899e-05	-1.75324	-1.22717
65405367	chr14:65405367:T:C	3.43043e-07	-1.66433e-10	-0.7587	3.50467e-05	-1.66433e-10	-0.808926	0.000118795	-1.66433e-10	-0.767179
65405847	chr14:65405847:C:A	2.67473e-07	-1.66433e-10	-1.00754	2.81451e-05	-1.66433e-10	-1.02823	9.54363e-05	-1.66433e-10	-0.986122
65406092	chr14:65406092:T:C	3.3447e-07	-0.784007	-2.72626e-10	3.22242e-05	-0.89289	-2.72626e-10	0.000147237	-0.552537	-2.72626e-10
65406519	chr14:65406519:C:T	1.25927e-07	-1.76085	-2.72626e-10	1.77556e-05	-1.48891	-2.72626e-10	4.48418e-05	-1.74144	-2.72626e-10
65406729	chr14:65406729:A:G	3.97028e-08	-1.73708	-1.17806	1.03221e-05	-0.894963	-1.13636	1.32768e-05	-1.76095	-1.19761
65406799	chr14:65406799:A:C	3.3323e-07	-1.66433e-10	-0.787722	3.82413e-05	-1.66433e-10	-0.721691	0.000116252	-1.66433e-10	-0.788821
65406889	chr14:65406889:T:G	2.56736e-07	-1.66433e-10	-1.04851	2.70787e-05	-1.66433e-10	-1.06686	9.14854e-05	-1.66433e-10	-1.0284
65406979	chr14:65406979:A:G	2.59012e-07	-1.66433e-10	-1.03968	2.80164e-05	-1.66433e-10	-1.03282	8.86426e-05	-1.66433e-10	-1.05997
65407489	chr14:65407489:CA:C	8.109e-07	-1.66433e-10	0.101589	8.68633e-05	-1.66433e-10	0.0987286	0.000302723	-1.66433e-10	0.168236
65407980	chr14:65407980:C:T	4.04178e-08	-1.69156	-1.20572	1.5897e-05	-0.429799	-1.16968	1.32143e-05	-1.74006	-1.22322
65409313	chr14:65409313:G:C	2.23274e-07	-1.66433e-10	-1.18815	2.58749e-05	-1.66433e-10	-1.11233	7.97584e-05	-1.66433e-10	-1.16558
65409402	chr14:65409402:C:G	3.35824e-07	-1.66433e-10	-0.779969	3.85791e-05	-1.66433e-10	-0.712895	0.000117223	-1.66433e-10	-0.780504
65409710	chr14:65409710:C:T	5.62531e-08	-1.50439	-1.0623	1.13827e-05	-0.850224	-1.08329	2.09483e-05	-1.46147	-1.04105
65411493	chr14:65411493:TAAG:T	3.75496e-08	-1.74161	-1.22928	9.36788e-06	-0.918025	-1.2103	1.27794e-05	-1.7609	-1.23585
65412191	chr14:65412191:C:T	1.50278e-07	-1.50872	-0.0753448	1.51556e-05	-1.5682	-0.079038	7.05325e-05	-1.37637	0.0878662
65412384	chr14:65412384:C:T	9.3202e-07	-1.66433e-10	0.240799	9.99132e-05	-1.66433e-10	0.238695	0.000349189	-1.66433e-10	0.311033
65412636	chr14:65412636:T:G	4.09761e-08	-1.75773	-1.12584	9.58448e-06	-1.0373	-1.06816	1.39485e-05	-1.75688	-1.15233
65413647	chr14:65413647:C:T	2.97823e-07	-1.66433e-10	-0.900057	3.37318e-05	-1.66433e-10	-0.847166	0.000103388	-1.66433e-10	-0.906092
65413903	chr14:65413903:C:A	9.91131e-08	-1.21946	-0.780833	4.67458e-05	0.238298	-0.75918	2.5927e-05	-1.3639	-0.925396
65414222	chr14:65414222:A:G	8.41051e-08	-1.2816	-0.882887	3.85514e-05	0.149534	-0.863147	2.2817e-05	-1.40818	-1.0089
65414994	chr14:65414994:C:G	1.91913e-07	-1.33951	-2.72626e-10	1.68396e-05	-1.54187	-2.72626e-10	5.9672e-05	-1.45572	-2.72626e-10
65415579	chr14:65415579:A:G	5.28784e-07	-1.66433e-10	-0.325976	5.73955e-05	-1.66433e-10	-0.315641	0.000203741	-1.66433e-10	-0.227729
65415747	chr14:65415747:G:A	9.29525e-07	-1.66433e-10	0.238118	9.94269e-05	-1.66433e-10	0.233816	0.000348115	-1.66433e-10	0.307953
65415867	chr14:65415867:A:AG	2.30792e-07	-1.66433e-10	-1.15504	2.46235e-05	-1.66433e-10	-1.16191	8.14598e-05	-1.66433e-10	-1.14447
65416025	chr14:65416025:A:T	2.25948e-07	-1.66433e-10	-1.17625	2.41036e-05	-1.66433e-10	-1.18325	7.91923e-05	-1.66433e-10	-1.1727
65417082	chr14:65417082:G:A	2.25491e-07	-1.17827	-2.72626e-10	6.27893e-05	-0.225821	-2.72626e-10	8.67167e-05	-1.08193	-2.72626e-10
65417405	chr14:65417405:A:T	3.2006e-07	-1.66433e-10	-0.828047	3.64562e-05	-1.66433e-10	-0.769495	0.000111086	-1.66433e-10	-0.834275
65417432	chr14:65417432:A:G	1.27002e-07	-1.75235	-2.72626e-10	1.36413e-05	-1.7525	-2.72626e-10	4.39843e-05	-1.76075	-2.72626e-10
65417668	chr14:65417668:A:G	2.73909e-07	-1.66433e-10	-0.98376	2.9563e-05	-1.66433e-10	-0.979084	9.32136e-05	-1.66433e-10	-1.00969
65418173	chr14:65418173:G:C	1.82871e-07	-1.38777	-2.72626e-10	2.25204e-05	-1.25118	-2.72626e-10	6.54917e-05	-1.36266	-2.72626e-10
65418557	chr14:65418557:T:C	5.72535e-08	-1.33413	-1.21494	6.25322e-06	-1.35346	-1.17905	2.0823e-05	-1.31435	-1.19417
65418682	chr14:65418682:A:T	2.11324e-07	-1.24316	-2.72626e-10	6.10766e-05	-0.253478	-2.72626e-10	8.25681e-05	-1.13096	-2.72626e-10
65419400	chr14:65419400:A:G	1.7535e-07	-1.42977	-2.72626e-10	1.5269e-05	-1.63978	-2.72626e-10	5.46946e-05	-1.54282	-2.72626e-10
65419724	chr14:65419724:T:C	4.51535e-07	-1.66433e-10	-0.483902	4.94071e-05	-1.66433e-10	-0.465513	0.000168013	-1.66433e-10	-0.420537
65420765	chr14:65420765:C:T	3.16227e-07	-1.66433e-10	-0.840094	3.25993e-05	-1.66433e-10	-0.881316	0.000110866	-1.66433e-10	-0.836263
65421495	chr14:65421495:C:T	2.74923e-07	-1.66433e-10	-0.980065	3.10481e-05	-1.66433e-10	-0.930067	9.5233e-05	-1.66433e-10	-0.988254
65421658	chr14:65421658:G:A	2.25497e-07	-1.66433e-10	-1.17825	2.42761e-05	-1.66433e-10	-1.17611	7.82012e-05	-1.66433e-10	-1.1853
65422612	chr14:65422612:C:A	2.35167e-07	-1.13626	-2.72626e-10	7.30168e-05	-0.0749166	-2.72626e-10	9.28498e-05	-1.0136	-2.72626e-10
65423540	chr14:65423540:G:C	5.03017e-08	-1.4647	-1.21382	5.2315e-06	-1.54323	-1.16768	2.03591e-05	-1.31847	-1.21258
65423932	chr14:65423932:A:G	2.95694e-07	-0.907232	-2.72626e-10	2.40375e-05	-1.18599	-2.72626e-10	8.97427e-05	-1.04763	-2.72626e-10
65424009	chr14:65424009:A:G	3.84643e-07	-1.66433e-10	-0.644239	4.12949e-05	-1.66433e-10	-0.644867	0.000127527	-1.66433e-10	-0.696255
65424134	chr14:65424134:G:A	3.12478e-07	-1.66433e-10	-0.852022	3.22481e-05	-1.66433e-10	-0.892146	0.000109603	-1.66433e-10	-0.847718
65424263	chr14:65424263:G:A	2.3549e-07	-1.66433e-10	-1.13489	2.62675e-05	-1.66433e-10	-1.09727	8.18766e-05	-1.66433e-10	-1.13937
65424484	chr14:65424484:C:T	5.10706e-07	-1.66433e-10	-0.360762	5.53738e-05	-1.66433e-10	-0.3515	0.000196476	-1.66433e-10	-0.264041
65425117	chr14:65425117:T:C	1.97406e-07	-1.31129	-2.72626e-10	5.42915e-05	-0.371239	-2.72626e-10	7.63405e-05	-1.20938	-2.72626e-10
65425155	chr14:65425155:A:G	1.27759e-07	-1.74641	-2.72626e-10	1.36708e-05	-1.75034	-2.72626e-10	4.58394e-05	-1.71944	-2.72626e-10
65425206	chr14:65425206:C:T	3.28296e-07	-1.66433e-10	-0.80264	3.57874e-05	-1.66433e-10	-0.78801	0.00011231	-1.66433e-10	-0.823322
65425349	chr14:65425349:G:A	1.93189e-07	-1.33289	-2.72626e-10	5.26371e-05	-0.402186	-2.72626e-10	7.45833e-05	-1.23266	-2.72626e-10
65425421	chr14:65425421:C:G	4.24189e-08	-1.70865	-1.14031	1.19713e-05	-0.794165	-1.08893	1.37464e-05	-1.75709	-1.16671
65425453	chr14:65425453:C:T	4.0913e-08	-1.64786	-1.23724	1.65754e-05	-0.324181	-1.23351	1.32403e-05	-1.73075	-1.23056
65425715	chr14:65425715:T:C	2.51517e-07	-1.66433e-10	-1.06905	2.63595e-05	-1.66433e-10	-1.09378	8.81396e-05	-1.66433e-10	-1.06566
65425724	chr14:65425724:T:G	1.31301e-07	-1.71907	-2.72626e-10	2.65996e-05	-1.08471	-2.72626e-10	4.4149e-05	-1.75701	-2.72626e-10
65426077	chr14:65426077:A:G	9.25594e-07	-1.66433e-10	0.23388	9.90404e-05	-1.66433e-10	0.229922	0.000346613	-1.66433e-10	0.303628
65426177	chr14:65426177:A:G	3.26458e-07	-1.66433e-10	-0.808254	3.35975e-05	-1.66433e-10	-0.851155	0.000114468	-1.66433e-10	-0.804285
65426838	chr14:65426838:C:A	5.2079e-07	-1.66433e-10	-0.341208	5.64704e-05	-1.66433e-10	-0.331889	0.000200365	-1.66433e-10	-0.244441
65426951	chr14:65426951:C:T	3.07266e-07	-1.66433e-10	-0.868841	3.16527e-05	-1.66433e-10	-0.910783	0.000106647	-1.66433e-10	-0.87506
65427008	chr14:65427008:G:A	4.66303e-07	-1.66433e-10	-0.451721	5.05149e-05	-1.66433e-10	-0.443339	0.000178287	-1.66433e-10	-0.361187
65427028	chr14:65427028:T:G	3.2218e-07	-1.66433e-10	-0.821444	3.843e-05	-1.66433e-10	-0.716768	0.000116056	-1.66433e-10	-0.790508
65427097	chr14:65427097:C:T	3.2828e-07	-1.66433e-10	-0.802689	4.06928e-05	-1.66433e-10	-0.659556	0.000121037	-1.66433e-10	-0.748482
65427357	chr14:65427357:A:G	3.65503e-06	1.60731	-2.72626e-10	0.000201718	0.941263	-2.72626e-10	0.0017005	1.8941	-2.72626e-10
65427482	chr14:65427482:G:A	1.34993e-07	-1.69133	-2.72626e-10	1.80797e-05	-1.47081	-2.72626e-10	5.11152e-05	-1.6105	-2.72626e-10
65427993	chr14:65427993:A:C	2.1773e-07	-1.66433e-10	-1.2133	2.34173e-05	-1.66433e-10	-1.21213	7.56964e-05	-1.66433e-10	-1.21785
65428602	chr14:65428602:A:G	5.57303e-08	-1.42515	-1.15088	5.95718e-06	-1.50876	-1.07225	2.27899e-05	-1.26962	-1.14864
65428605	chr14:65428605:A:C	5.09217e-08	-1.43365	-1.23262	5.18125e-06	-1.51592	-1.20464	2.07527e-05	-1.28004	-1.23186
65428721	chr14:65428721:A:AT	1.30101e-07	-1.20282	-0.525424	1.16246e-05	-1.48754	-0.42494	4.30428e-05	-1.24825	-0.534133
65428988	chr14:65428988:G:T	1.5772e-07	-1.3792	-0.156541	1.55834e-05	-1.45906	-0.160335	7.55715e-05	-1.22202	0.00252262
65429043	chr14:65429043:T:C	1.04643e-07	-1.47982	-0.466184	3.89079e-05	-0.259964	-0.444445	2.78495e-05	-1.55845	-0.659315
65429323	chr14:65429323:G:A	6.54169e-07	-1.66433e-10	-0.11319	7.16394e-05	-1.66433e-10	-0.0939614	0.000246713	-1.66433e-10	-0.0363554
65429516	chr14:65429516:A:G	1.57665e-07	-1.3117	-0.224384	1.54839e-05	-1.3996	-0.226207	7.59988e-05	-1.14359	-0.0702742
65429567	chr14:65429567:T:G	2.32462e-07	-1.66433e-10	-1.14783	2.49241e-05	-1.66433e-10	-1.14977	8.05153e-05	-1.66433e-10	-1.15613
65430049	chr14:65430049:TCA:T	3.0959e-07	-1.66433e-10	-0.861307	3.51331e-05	-1.66433e-10	-0.806463	0.000107334	-1.66433e-10	-0.868635
65430195	chr14:65430195:TG:T	4.63155e-08	-1.56833	-1.19275	9.81665e-06	-0.895698	-1.18583	1.71194e-05	-1.50782	-1.19655
65430196	chr14:65430196:G:T	3.66182e-08	-1.75845	-1.23756	3.97014e-06	-1.751	-1.2358	1.29482e-05	-1.75016	-1.23347
65430252	chr14:65430252:A:C	6.7424e-08	-1.62936	-0.756192	7.2576e-06	-1.59399	-0.789571	2.20539e-05	-1.74162	-0.709469
65430650	chr14:65430650:T:A	4.19853e-08	-1.7447	-1.11453	1.04868e-05	-0.9609	-1.05459	1.40226e-05	-1.76088	-1.14303
65430729	chr14:65430729:A:C	6.42491e-08	-1.24095	-1.19283	7.19348e-06	-1.26347	-1.12896	2.26496e-05	-1.24744	-1.177
65430910	chr14:65430910:T:A	5.26211e-07	-1.66433e-10	-0.330854	5.70597e-05	-1.66433e-10	-0.321509	0.000202557	-1.66433e-10	-0.233559
65431524	chr14:65431524:G:T	3.35255e-07	-0.781665	-2.72626e-10	2.74852e-05	-1.05196	-2.72626e-10	0.000112736	-0.819534	-2.72626e-10
65431903	chr14:65431903:A:G	4.24151e-08	-1.76044	-1.08861	4.58842e-06	-1.75675	-1.08532	1.52668e-05	-1.7537	-1.06519
65431906	chr14:65431906:A:C	4.60277e-07	-1.66433e-10	-0.464727	5.81898e-05	-1.66433e-10	-0.301896	0.000167644	-1.66433e-10	-0.422739
65431924	chr14:65431924:T:C	2.99367e-07	-1.66433e-10	-0.894886	3.22036e-05	-1.66433e-10	-0.893527	0.000100689	-1.66433e-10	-0.932541
65432667	chr14:65432667:A:C	6.84183e-08	-1.1894	-1.18152	7.73533e-06	-1.20812	-1.11169	2.42044e-05	-1.19412	-1.16392
65432808	chr14:65432808:G:T	1.49444e-07	-1.24935	-0.340292	1.45396e-05	-1.52597	-0.16276	4.97517e-05	-1.28869	-0.348849
65433086	chr14:65433086:A:G	1.036e-07	-1.50818	-0.447833	3.86072e-05	-0.292809	-0.419359	2.78575e-05	-1.57472	-0.642757
65433565	chr14:65433565:T:C	8.47165e-08	-1.59174	-0.565509	3.26896e-05	-0.341367	-0.537182	2.45092e-05	-1.6601	-0.685429
65434296	chr14:65434296:G:T	2.09632e-07	-1.2512	-2.72626e-10	6.01751e-05	-0.268347	-2.72626e-10	8.15397e-05	-1.14349	-2.72626e-10
65434514	chr14:65434514:AG:A	2.54383e-07	-1.66433e-10	-1.05772	2.72729e-05	-1.66433e-10	-1.05971	8.78257e-05	-1.66433e-10	-1.06923
65434886	chr14:65434886:G:A	7.80441e-08	-1.45107	-0.788211	3.11803e-05	-0.160491	-0.765329	2.2007e-05	-1.52522	-0.927999
65434998	chr14:65434998:C:T	5.15594e-07	-1.66433e-10	-0.351235	5.59064e-05	-1.66433e-10	-0.341928	0.000198308	-1.66433e-10	-0.254759
65435517	chr14:65435517:C:T	7.60454e-07	-1.66433e-10	0.0373596	8.31689e-05	-1.66433e-10	0.0552669	0.000287936	-1.66433e-10	0.118159
65435531	chr14:65435531:C:G	2.9908e-06	-1.66433e-10	1.40674	0.000463979	-1.66433e-10	1.77423	0.00147075	-1.66433e-10	1.74894
65435871	chr14:65435871:A:G	2.414e-07	-1.66433e-10	-1.1101	2.59573e-05	-1.66433e-10	-1.10915	8.66577e-05	-1.66433e-10	-1.08261
65436096	chr14:65436096:A:G	3.86577e-08	-1.72368	-1.21813	3.80827e-05	0.299144	-1.02499	1.37678e-05	-1.72315	-1.1991
65436137	chr14:65436137:C:G	1.53226e-07	-1.56464	-2.72626e-10	1.75622e-05	-1.49986	-2.72626e-10	5.31961e-05	-1.5706	-2.72626e-10
65436700	chr14:65436700:T:C	2.47819e-07	-1.66433e-10	-1.08386	2.65731e-05	-1.66433e-10	-1.08571	8.56365e-05	-1.66433e-10	-1.09447
65436723	chr14:65436723:T:C	1.10331e-07	-1.46256	-0.430509	4.1814e-05	-0.224374	-0.408001	2.91184e-05	-1.54496	-0.628252
65437508	chr14:65437508:A:G	4.29748e-07	-1.66433e-10	-0.533357	4.60901e-05	-1.66433e-10	-0.535009	0.000141885	-1.66433e-10	-0.589562
65437519	chr14:65437519:G:A	3.878e-08	-1.72339	-1.21526	1.29756e-05	-0.618669	-1.18387	1.29024e-05	-1.75709	-1.23007
65437778	chr14:65437778:A:G	1.65961e-07	-1.4848	-2.72626e-10	1.93245e-05	-1.40423	-2.72626e-10	5.74372e-05	-1.49389	-2.72626e-10
65438513	chr14:65438513:T:C	1.29538e-07	-1.73258	-2.72626e-10	1.43173e-05	-1.70414	-2.72626e-10	4.41693e-05	-1.75655	-2.72626e-10
65438652	chr14:65438652:G:A	2.21622e-07	-1.66433e-10	-1.19558	2.43503e-05	-1.66433e-10	-1.17306	7.68475e-05	-1.66433e-10	-1.20276
65438693	chr14:65438693:C:T	5.10831e-08	-1.43065	-1.23245	1.24793e-05	-0.611637	-1.2299	1.93225e-05	-1.34941	-1.2339
65439541	chr14:65439541:T:A	3.09234e-07	-1.66433e-10	-0.862459	3.36625e-05	-1.66433e-10	-0.849222	0.000105931	-1.66433e-10	-0.881795
65439651	chr14:65439651:A:G	4.12408e-08	-1.64572	-1.2314	1.33971e-05	-0.533077	-1.23749	1.34124e-05	-1.72844	-1.21996
65440760	chr14:65440760:A:G	3.89943e-08	-1.72015	-1.21299	3.97943e-05	0.326816	-1.0087	1.3918e-05	-1.71941	-1.19199
65441140	chr14:65441140:T:TA	3.36388e-07	-1.66433e-10	-0.77829	3.61299e-05	-1.66433e-10	-0.778487	0.000112265	-1.66433e-10	-0.823723
65441510	chr14:65441510:G:A	3.37204e-07	-1.66433e-10	-0.775869	3.62159e-05	-1.66433e-10	-0.776108	0.000112518	-1.66433e-10	-0.821465
65441559	chr14:65441559:G:C	7.22199e-07	-1.66433e-10	-0.0142555	7.92646e-05	-1.66433e-10	0.00718541	0.000273347	-1.66433e-10	0.0661614
65441596	chr14:65441596:A:C	4.028e-08	-1.71528	-1.18542	4.32378e-05	0.342257	-0.94115	1.44856e-05	-1.71467	-1.15675
65441677	chr14:65441677:C:T	2.6256e-07	-1.66433e-10	-1.02608	2.76618e-05	-1.66433e-10	-1.04555	9.36846e-05	-1.66433e-10	-1.00465
65441811	chr14:65441811:A:T	1.85197e-07	-1.3265	-0.0486318	1.96909e-05	-1.33254	-0.0529119	9.63925e-05	-1.08779	0.111641
65442236	chr14:65442236:C:T	8.40377e-07	-1.66433e-10	0.137295	9.00481e-05	-1.66433e-10	0.134737	0.000314146	-1.66433e-10	0.205276
65442287	chr14:65442287:T:G	3.82213e-08	-1.73109	-1.22207	3.56068e-05	0.245606	-1.03868	1.35921e-05	-1.73036	-1.20473
65442292	chr14:65442292:C:T	9.21662e-07	-1.66433e-10	0.229622	9.86171e-05	-1.66433e-10	0.225638	0.000345111	-1.66433e-10	0.299284
65442636	chr14:65442636:A:G	6.62104e-08	-1.65896	-0.744754	7.09916e-06	-1.62766	-0.77797	2.20912e-05	-1.75179	-0.69761
65442698	chr14:65442698:T:C	2.57921e-07	-1.66433e-10	-1.0439	2.77697e-05	-1.66433e-10	-1.04166	8.93897e-05	-1.66433e-10	-1.05158
65443215	chr14:65443215:C:T	5.71584e-08	-1.31729	-1.23344	1.52627e-05	-0.409271	-1.23092	2.18784e-05	-1.22452	-1.23456
65443801	chr14:65443801:TTGAC:T	2.61514e-07	-1.66433e-10	-1.03007	2.816e-05	-1.66433e-10	-1.02771	9.06132e-05	-1.66433e-10	-1.03798
65443932	chr14:65443932:A:G	8.08552e-07	-1.66433e-10	0.0986893	8.66516e-05	-1.66433e-10	0.0962888	0.000301984	-1.66433e-10	0.165791
65444007	chr14:65444007:A:C	2.43629e-07	-1.66433e-10	-1.10091	2.61262e-05	-1.66433e-10	-1.10267	8.42391e-05	-1.66433e-10	-1.11092
65444014	chr14:65444014:G:T	2.78535e-07	-1.66433e-10	-0.967013	3.00682e-05	-1.66433e-10	-0.962137	9.47309e-05	-1.66433e-10	-0.993541
65444126	chr14:65444126:G:C	4.31452e-08	-1.75696	-1.07503	1.02185e-05	-1.03299	-1.00841	1.4577e-05	-1.7574	-1.10774
65444819	chr14:65444819:A:G	3.11358e-07	-1.66433e-10	-0.855612	3.53771e-05	-1.66433e-10	-0.799541	0.000108026	-1.66433e-10	-0.86221
65444845	chr14:65444845:G:T	4.38729e-07	-1.66433e-10	-0.512673	5.51959e-05	-1.66433e-10	-0.354718	0.000159617	-1.66433e-10	-0.471801
65445220	chr14:65445220:G:A	4.37061e-07	-1.66433e-10	-0.516482	5.49706e-05	-1.66433e-10	-0.358807	0.000159001	-1.66433e-10	-0.475668
65445777	chr14:65445777:C:T	2.9928e-07	-1.66433e-10	-0.895177	3.21891e-05	-1.66433e-10	-0.893979	0.000100647	-1.66433e-10	-0.932966
65446111	chr14:65446111:G:A	4.30496e-08	-1.76066	-1.07354	9.43066e-06	-1.11521	-1.00643	1.47155e-05	-1.74939	-1.10629
65446818	chr14:65446818:T:G	4.09108e-08	-1.74291	-1.14225	4.33761e-06	-1.73144	-1.16684	1.36085e-05	-1.75372	-1.18016
65446856	chr14:65446856:G:C	6.35502e-08	-1.23542	-1.2093	6.4979e-06	-1.26388	-1.23025	2.24159e-05	-1.20713	-1.22768
65447126	chr14:65447126:C:CTA	3.3527e-07	-1.66433e-10	-0.781619	3.60117e-05	-1.66433e-10	-0.781762	0.000111922	-1.66433e-10	-0.826783
65447229	chr14:65447229:C:T	3.98424e-08	-1.74903	-1.1626	4.2954e-06	-1.72252	-1.18554	1.34637e-05	-1.74917	-1.19542
65448149	chr14:65448149:A:G	3.90442e-08	-1.7246	-1.20727	4.29519e-05	0.39222	-0.997746	1.40608e-05	-1.71813	-1.18306
65448205	chr14:65448205:A:G	5.00765e-07	-1.66433e-10	-0.380419	5.42974e-05	-1.66433e-10	-0.37113	0.000192329	-1.66433e-10	-0.285372
65448508	chr14:65448508:G:A	4.1395e-08	-1.75686	-1.11654	9.70086e-06	-1.03718	-1.05621	1.40485e-05	-1.75726	-1.1448
65448579	chr14:65448579:A:C	1.99678e-07	-0.736877	-0.562972	2.64814e-05	-0.520436	-0.568727	4.97617e-05	-0.973224	-0.664111
65448651	chr14:65448651:T:C	2.53178e-07	-1.66433e-10	-1.06246	2.65252e-05	-1.66433e-10	-1.08751	8.87531e-05	-1.66433e-10	-1.05872
65448751	chr14:65448751:TAGAA:T	1.30402e-07	-1.72594	-2.72626e-10	1.71211e-05	-1.52529	-2.72626e-10	4.92463e-05	-1.64775	-2.72626e-10
65448954	chr14:65448954:A:G	1.42677e-07	-1.39645	-0.239516	1.4124e-05	-1.47421	-0.243516	6.77126e-05	-1.2421	-0.0872069
65449060	chr14:65449060:T:C	5.36655e-08	-1.45175	-1.16203	5.73454e-06	-1.53159	-1.08751	2.18343e-05	-1.30144	-1.15966
65449332	chr14:65449332:G:A	2.4112e-07	-1.11126	-2.72626e-10	7.60166e-05	-0.0346555	-2.72626e-10	9.54365e-05	-0.98612	-2.72626e-10
65450073	chr14:65450073:C:T	4.28889e-08	-1.75872	-1.07922	9.53882e-06	-1.09847	-1.01177	1.45843e-05	-1.75287	-1.11177
65450246	chr14:65450246:T:C	2.39729e-07	-1.66433e-10	-1.11704	2.57813e-05	-1.66433e-10	-1.11596	8.31909e-05	-1.66433e-10	-1.12344
65450251	chr14:65450251:C:T	3.963e-08	-1.7185	-1.19847	4.17628e-05	0.334213	-0.967814	1.41901e-05	-1.71913	-1.1729
65450641	chr14:65450641:T:A	1.64064e-07	-1.4963	-2.72626e-10	2.56446e-05	-1.12128	-2.72626e-10	7.01546e-05	-1.29388	-2.72626e-10
65450699	chr14:65450699:G:A	2.9443e-06	-1.66433e-10	1.39107	0.000455989	-1.66433e-10	1.75686	0.00144569	-1.66433e-10	1.73176
65450822	chr14:65450822:C:T	2.6653e-07	-1.66433e-10	-1.01107	2.84451e-05	-1.66433e-10	-1.01763	9.68387e-05	-1.66433e-10	-0.971535
65450942	chr14:65450942:C:T	9.49244e-08	-0.93052	-1.11295	7.37255e-06	-1.25511	-1.11273	3.11805e-05	-1.00477	-1.10002
65451058	chr14:65451058:G:A	5.21846e-07	-1.66433e-10	-0.339182	5.65861e-05	-1.66433e-10	-0.329843	0.000200791	-1.66433e-10	-0.242314
65451147	chr14:65451147:C:T	7.97796e-07	-1.66433e-10	0.0852972	8.77568e-05	-1.66433e-10	0.108962	0.000303372	-1.66433e-10	0.170378
65451152	chr14:65451152:T:G	2.38682e-07	-1.66433e-10	-1.12142	2.56681e-05	-1.66433e-10	-1.12036	8.28371e-05	-1.66433e-10	-1.1277
65451359	chr14:65451359:C:T	5.51262e-08	-1.37101	-1.21592	6.12161e-06	-1.37339	-1.18039	2.02562e-05	-1.34073	-1.19539
65451511	chr14:65451511:C:T	2.50734e-07	-1.66433e-10	-1.07216	2.68341e-05	-1.66433e-10	-1.07593	8.35539e-05	-1.66433e-10	-1.11909
65451789	chr14:65451789:G:A	8.25901e-07	-1.66433e-10	0.119919	9.07563e-05	-1.66433e-10	0.142571	0.000314025	-1.66433e-10	0.20489
65451873	chr14:65451873:C:T	3.96576e-08	-1.70942	-1.20685	4.34165e-05	0.395864	-0.990631	1.4166e-05	-1.70995	-1.18379
65451934	chr14:65451934:C:T	3.76157e-08	-1.73171	-1.23743	1.18331e-05	-0.665638	-1.22907	1.28147e-05	-1.75929	-1.23469
65452328	chr14:65452328:T:C	3.92147e-08	-1.72295	-1.20456	3.97167e-05	0.300358	-0.984193	1.40164e-05	-1.7236	-1.18076
65452395	chr14:65452395:C:T	2.66996e-07	-1.66433e-10	-1.00932	2.81035e-05	-1.66433e-10	-1.02971	9.53026e-05	-1.66433e-10	-0.987524
65452466	chr14:65452466:A:T	2.1924e-07	-1.66433e-10	-1.20639	2.34265e-05	-1.66433e-10	-1.21174	7.73576e-05	-1.66433e-10	-1.19614
65452821	chr14:65452821:T:C	7.21262e-07	-1.66433e-10	-0.0155531	7.64576e-05	-1.66433e-10	-0.02887	0.000278406	-1.66433e-10	0.0844986
65453034	chr14:65453034:G:GT	6.09638e-08	-1.277	-1.20927	6.37789e-06	-1.28254	-1.23023	2.17777e-05	-1.23607	-1.22762
65453100	chr14:65453100:G:A	3.12273e-07	-1.66433e-10	-0.852678	3.22204e-05	-1.66433e-10	-0.893006	0.000109511	-1.66433e-10	-0.848556
65453300	chr14:65453300:A:G	5.66075e-08	-1.33182	-1.22859	6.21983e-06	-1.33502	-1.20285	2.06834e-05	-1.30089	-1.21436
65453717	chr14:65453717:G:A	1.05518e-07	-1.47284	-0.464832	3.93299e-05	-0.250461	-0.443159	2.79739e-05	-1.55525	-0.658059
65453870	chr14:65453870:C:T	2.1421e-07	-1.66433e-10	-1.2296	2.28346e-05	-1.66433e-10	-1.23733	7.45834e-05	-1.66433e-10	-1.23266
65455233	chr14:65455233:C:T	2.86738e-07	-1.66433e-10	-0.937987	2.81539e-05	-1.66433e-10	-1.02792	9.76548e-05	-1.66433e-10	-0.963142
65455513	chr14:65455513:T:C	6.29784e-08	-1.25171	-1.20205	6.56676e-06	-1.25728	-1.22631	2.2472e-05	-1.20917	-1.22314
65455956	chr14:65455956:T:C	2.62243e-07	-1.66433e-10	-1.02728	2.83997e-05	-1.66433e-10	-1.01923	9.45685e-05	-1.66433e-10	-0.995257
65456525	chr14:65456525:T:C	5.83459e-08	-1.3011	-1.22907	6.40807e-06	-1.30413	-1.20392	2.13442e-05	-1.26869	-1.21511
65456595	chr14:65456595:T:G	2.44525e-07	-1.66433e-10	-1.09724	2.57239e-05	-1.66433e-10	-1.11819	8.57429e-05	-1.66433e-10	-1.09323
65456649	chr14:65456649:C:T	1.09891e-07	-1.4728	-0.424261	4.10572e-05	-0.24936	-0.401281	2.89983e-05	-1.55494	-0.622402
65456771	chr14:65456771:G:A	2.96861e-06	-1.66433e-10	1.39929	0.000460163	-1.66433e-10	1.76597	0.00145852	-1.66433e-10	1.74059
65456847	chr14:65456847:T:C	2.98165e-07	-1.66433e-10	-0.898907	3.07042e-05	-1.66433e-10	-0.941208	0.000103425	-1.66433e-10	-0.905739
65456909	chr14:65456909:G:A	1.25586e-07	-1.18227	-0.581299	1.11013e-05	-1.47258	-0.485965	4.13289e-05	-1.22746	-0.595554
65457020	chr14:65457020:A:G	3.76179e-08	-1.76091	-1.20817	8.8415e-06	-0.984821	-1.20133	1.30231e-05	-1.74458	-1.23327
65457052	chr14:65457052:C:G	2.73354e-07	-1.66433e-10	-0.985789	3.08543e-05	-1.66433e-10	-0.936331	9.46977e-05	-1.66433e-10	-0.993892
65457182	chr14:65457182:C:T	2.32059e-07	-1.66433e-10	-1.14957	2.58101e-05	-1.66433e-10	-1.11484	8.06878e-05	-1.66433e-10	-1.15399
65457233	chr14:65457233:G:A	2.06189e-07	-1.26776	-2.72626e-10	2.97471e-05	-0.972876	-2.72626e-10	7.94388e-05	-1.16959	-2.72626e-10
65457555	chr14:65457555:G:A	7.35378e-07	-1.66433e-10	0.00382902	8.0708e-05	-1.66433e-10	0.0252316	0.000278429	-1.66433e-10	0.0845813
65457567	chr14:65457567:C:T	7.62193e-07	-1.66433e-10	0.0396447	8.37008e-05	-1.66433e-10	0.0616423	0.000289079	-1.66433e-10	0.122119
65457638	chr14:65457638:A:G	2.59545e-07	-1.66433e-10	-1.03762	2.73596e-05	-1.66433e-10	-1.05654	9.25326e-05	-1.66433e-10	-1.01702
65457910	chr14:65457910:C:T	2.31559e-07	-1.66433e-10	-1.15172	2.46553e-05	-1.66433e-10	-1.16061	8.22098e-05	-1.66433e-10	-1.13531
65458054	chr14:65458054:C:T	2.12924e-07	-1.66433e-10	-1.23562	2.28874e-05	-1.66433e-10	-1.23502	7.42566e-05	-1.66433e-10	-1.23705
65458075	chr14:65458075:A:G	1.47334e-07	-1.52227	-0.0815842	1.48171e-05	-1.59201	-0.0778149	6.5166e-05	-1.42477	0.0571265
65458527	chr14:65458527:T:A	6.07892e-07	-1.66433e-10	-0.186558	6.59732e-05	-1.66433e-10	-0.176357	0.000235236	-1.66433e-10	-0.0839906
65459107	chr14:65459107:A:G	5.00126e-07	-1.66433e-10	-0.381696	5.42301e-05	-1.66433e-10	-0.372371	0.000192079	-1.66433e-10	-0.286673
65460030	chr14:65460030:T:G	9.23463e-08	-1.43151	-0.639496	3.86875e-05	-0.102158	-0.607931	2.55423e-05	-1.50268	-0.801565
65460051	chr14:65460051:G:C	6.06509e-08	-1.26436	-1.22707	6.53179e-06	-1.28891	-1.20002	2.19388e-05	-1.24441	-1.21192
65460644	chr14:65460644:A:G	3.06126e-07	-1.66433e-10	-0.87256	3.47217e-05	-1.66433e-10	-0.818241	0.00010616	-1.66433e-10	-0.879633
65460804	chr14:65460804:G:A	3.08896e-06	-1.66433e-10	1.43904	0.000480308	-1.66433e-10	1.80882	0.00152231	-1.66433e-10	1.7834
65461310	chr14:65461310:C:T	4.94872e-07	-1.66433e-10	-0.392256	5.36592e-05	-1.66433e-10	-0.382953	0.000189997	-1.66433e-10	-0.297572
65461365	chr14:65461365:A:G	4.95521e-07	-1.66433e-10	-0.390946	5.37288e-05	-1.66433e-10	-0.381658	0.000190257	-1.66433e-10	-0.296204
65461387	chr14:65461387:T:C	2.37484e-07	-1.66433e-10	-1.12646	2.55416e-05	-1.66433e-10	-1.1253	8.24437e-05	-1.66433e-10	-1.13247
65461394	chr14:65461394:T:TAC	2.37519e-07	-1.66433e-10	-1.12631	2.55456e-05	-1.66433e-10	-1.12514	8.24558e-05	-1.66433e-10	-1.13232
65461908	chr14:65461908:C:T	2.45854e-07	-1.66433e-10	-1.09182	2.64615e-05	-1.66433e-10	-1.08992	8.53021e-05	-1.66433e-10	-1.09838
65462120	chr14:65462120:T:C	2.43736e-07	-1.66433e-10	-1.10047	2.61325e-05	-1.66433e-10	-1.10243	8.42684e-05	-1.66433e-10	-1.11057
65462278	chr14:65462278:A:G	2.25558e-07	-1.66433e-10	-1.17798	2.55198e-05	-1.66433e-10	-1.12615	8.23262e-05	-1.66433e-10	-1.13389
65462414	chr14:65462414:T:C	3.93255e-08	-1.68715	-1.23753	1.12115e-05	-0.715517	-1.23315	1.29412e-05	-1.75027	-1.2339
65462618	chr14:65462618:C:T	2.49629e-07	-0.349958	-0.726622	3.54813e-05	-0.0715384	-0.725062	6.49848e-05	-0.567029	-0.803399
65462874	chr14:65462874:C:T	1.26281e-07	-1.75804	-2.72626e-10	1.41395e-05	-1.71663	-2.72626e-10	4.46023e-05	-1.7468	-2.72626e-10
65462875	chr14:65462875:G:A	2.14746e-07	-1.66433e-10	-1.2271	2.32096e-05	-1.66433e-10	-1.22104	7.5008e-05	-1.66433e-10	-1.22699
65463090	chr14:65463090:A:G	9.24515e-08	-1.22234	-0.84753	8.383e-06	-1.5065	-0.732895	3.08134e-05	-1.26159	-0.855036
65463292	chr14:65463292:G:A	3.06748e-07	-1.66433e-10	-0.870528	3.47966e-05	-1.66433e-10	-0.816088	0.000106376	-1.66433e-10	-0.877605
65463303	chr14:65463303:A:G	5.2466e-07	-1.66433e-10	-0.333805	6.43156e-05	-1.66433e-10	-0.201805	0.000190262	-1.66433e-10	-0.29618
65463507	chr14:65463507:G:A	2.50056e-07	-1.66433e-10	-1.07487	2.69169e-05	-1.66433e-10	-1.07285	8.67285e-05	-1.66433e-10	-1.0818
65463518	chr14:65463518:C:T	3.09112e-07	-1.66433e-10	-0.862851	3.50974e-05	-1.66433e-10	-0.807479	0.000107233	-1.66433e-10	-0.869577
65463559	chr14:65463559:G:C	3.141e-07	-1.66433e-10	-0.846844	3.57049e-05	-1.66433e-10	-0.790318	0.000108951	-1.66433e-10	-0.853683
65464530	chr14:65464530:T:G	7.65805e-07	-1.66433e-10	0.0443722	8.41018e-05	-1.66433e-10	0.0664218	0.00029049	-1.66433e-10	0.126988
65464598	chr14:65464598:T:A	2.543e-07	-1.66433e-10	-1.05804	2.73723e-05	-1.66433e-10	-1.05607	8.81546e-05	-1.66433e-10	-1.06549
65464940	chr14:65464940:T:A	5.96935e-08	-1.30546	-1.20187	6.22509e-06	-1.3109	-1.22612	2.1239e-05	-1.26569	-1.22306
65465003	chr14:65465003:T:C	6.59543e-08	-1.21024	-1.19736	6.85895e-06	-1.21631	-1.22374	2.35209e-05	-1.16649	-1.22021
65465549	chr14:65465549:A:G	2.48309e-07	-1.66433e-10	-1.08188	2.67273e-05	-1.66433e-10	-1.07992	8.61346e-05	-1.66433e-10	-1.08867
65465879	chr14:65465879:G:A	3.686e-08	-1.7603	-1.22912	7.54814e-06	-1.13405	-1.21025	1.29327e-05	-1.74883	-1.23599
65465988	chr14:65465988:T:C	4.48962e-07	-1.66433e-10	-0.489616	4.86729e-05	-1.66433e-10	-0.480483	0.000171447	-1.66433e-10	-0.400305
65466383	chr14:65466383:T:C	1.29575e-07	-1.16877	-0.563529	1.14415e-05	-1.4628	-0.465559	4.26788e-05	-1.2137	-0.577183
65466481	chr14:65466481:T:G	4.24922e-08	-1.759	-1.08824	9.75205e-06	-1.06627	-1.02186	1.444e-05	-1.75469	-1.11989
65466487	chr14:65466487:T:C	2.42484e-07	-1.66433e-10	-1.10562	2.60788e-05	-1.66433e-10	-1.10449	8.41208e-05	-1.66433e-10	-1.11233
65466753	chr14:65466753:A:G	6.21661e-08	-1.53584	-0.930903	5.64729e-06	-1.70671	-0.927719	2.03441e-05	-1.56948	-0.962307
65466979	chr14:65466979:A:G	2.25867e-07	-1.66433e-10	-1.17661	2.4087e-05	-1.66433e-10	-1.18393	8.00163e-05	-1.66433e-10	-1.16235
65467015	chr14:65467015:A:G	1.37463e-07	-1.6732	-2.72626e-10	1.9816e-05	-1.37912	-2.72626e-10	5.31378e-05	-1.57169	-2.72626e-10
65467353	chr14:65467353:A:G	2.65125e-07	-1.66433e-10	-1.01635	2.78915e-05	-1.66433e-10	-1.03729	9.44723e-05	-1.66433e-10	-0.996275
65467445	chr14:65467445:G:A	3.1322e-07	-1.66433e-10	-0.849651	3.55638e-05	-1.66433e-10	-0.794279	0.000108543	-1.66433e-10	-0.857438
65467579	chr14:65467579:C:T	7.47085e-08	-1.26076	-1.0222	6.69209e-06	-1.53222	-0.932463	2.50269e-05	-1.29812	-1.02651
65467880	chr14:65467880:T:G	3.08364e-07	-1.66433e-10	-0.865274	3.5008e-05	-1.66433e-10	-0.81003	0.000106975	-1.66433e-10	-0.871982
65468187	chr14:65468187:A:C	1.59294e-07	-1.5258	-2.72626e-10	1.77496e-05	-1.48924	-2.72626e-10	4.89555e-05	-1.65367	-2.72626e-10
65468203	chr14:65468203:T:C	2.24429e-07	-1.66433e-10	-1.18299	2.42013e-05	-1.66433e-10	-1.1792	7.79914e-05	-1.66433e-10	-1.18798
65468292	chr14:65468292:G:A	2.62782e-07	-1.66433e-10	-1.02523	2.76782e-05	-1.66433e-10	-1.04496	9.37244e-05	-1.66433e-10	-1.00422
65468479	chr14:65468479:A:G	3.22603e-07	-1.66433e-10	-0.820132	3.10544e-05	-1.66433e-10	-0.929868	0.000109281	-1.66433e-10	-0.850661
65468526	chr14:65468526:T:C	2.62916e-07	-1.66433e-10	-1.02472	2.76908e-05	-1.66433e-10	-1.0445	9.3771e-05	-1.66433e-10	-1.00373
65468606	chr14:65468606:T:A	3.72212e-07	-1.66433e-10	-0.677092	4.03887e-05	-1.66433e-10	-0.667055	0.00013889	-1.66433e-10	-0.610898
65468846	chr14:65468846:G:A	2.18779e-07	-1.66433e-10	-1.20849	2.33808e-05	-1.66433e-10	-1.21369	7.71631e-05	-1.66433e-10	-1.19866
65469478	chr14:65469478:TTCTGTCTAG:T	1.30286e-07	-1.72683	-2.72626e-10	1.67482e-05	-1.54731	-2.72626e-10	6.14151e-05	-1.42693	-2.72626e-10
65469489	chr14:65469489:AACCTC:A	1.31672e-07	-1.71624	-2.72626e-10	1.71788e-05	-1.52193	-2.72626e-10	6.33864e-05	-1.39533	-2.72626e-10
65469495	chr14:65469495:T:G	1.31768e-07	-1.71551	-2.72626e-10	1.72079e-05	-1.52024	-2.72626e-10	6.3519e-05	-1.39324	-2.72626e-10
65469707	chr14:65469707:C:T	8.09631e-07	-1.66433e-10	0.100023	8.89109e-05	-1.66433e-10	0.122028	0.000307585	-1.66433e-10	0.184172
65469728	chr14:65469728:A:G	1.46759e-07	-1.60776	-2.72626e-10	1.52985e-05	-1.63785	-2.72626e-10	5.32752e-05	-1.56911	-2.72626e-10
65469821	chr14:65469821:C:T	2.31559e-07	-1.66433e-10	-1.15172	2.46553e-05	-1.66433e-10	-1.16061	8.22098e-05	-1.66433e-10	-1.13531
65470136	chr14:65470136:C:T	3.39326e-07	-1.66433e-10	-0.769594	4.07007e-05	-1.66433e-10	-0.659362	0.000122483	-1.66433e-10	-0.736609
65470218	chr14:65470218:G:A	1.47628e-07	-1.37425	-0.227609	1.46229e-05	-1.45238	-0.230632	7.05767e-05	-1.21342	-0.0744564
65470366	chr14:65470366:T:C	3.03638e-07	-1.66433e-10	-0.880719	3.13834e-05	-1.66433e-10	-0.919329	0.000106452	-1.66433e-10	-0.876891
65471233	chr14:65471233:C:G	2.94361e-07	-1.66433e-10	-0.91175	3.03337e-05	-1.66433e-10	-0.953347	0.000102076	-1.66433e-10	-0.918865
65471363	chr14:65471363:A:T	5.71938e-07	-1.66433e-10	-0.247525	6.2081e-05	-1.66433e-10	-0.237167	0.000221268	-1.66433e-10	-0.145206
65471650	chr14:65471650:A:G	1.48016e-07	-1.3831	-0.216136	1.46508e-05	-1.4604	-0.220715	7.01635e-05	-1.22565	-0.0681067
65471923	chr14:65471923:C:T	4.20824e-08	-1.75486	-1.10207	4.58969e-06	-1.70961	-1.13219	1.42331e-05	-1.74149	-1.14751
65472540	chr14:65472540:T:C	5.44214e-08	-1.36285	-1.23695	1.40062e-05	-0.490252	-1.23585	2.07464e-05	-1.27487	-1.23733
65472723	chr14:65472723:C:T	2.41055e-07	-1.66433e-10	-1.11153	2.59201e-05	-1.66433e-10	-1.11059	8.6524e-05	-1.66433e-10	-1.08416
65473454	chr14:65473454:T:C	6.54691e-07	-1.66433e-10	-0.112392	7.18027e-05	-1.66433e-10	-0.091685	0.000247078	-1.66433e-10	-0.0348768
65473482	chr14:65473482:T:TA	7.62561e-07	-1.66433e-10	0.0401272	8.37427e-05	-1.66433e-10	0.0621421	0.000289224	-1.66433e-10	0.12262
65473971	chr14:65473971:G:A	3.67181e-08	-1.75603	-1.23726	7.78597e-06	-1.08378	-1.2295	1.28368e-05	-1.75592	-1.23634
65474177	chr14:65474177:C:T	2.24508e-07	-1.66433e-10	-1.18264	2.40823e-05	-1.66433e-10	-1.18413	7.79073e-05	-1.66433e-10	-1.18906
65474372	chr14:65474372:G:A	3.19503e-06	-1.66433e-10	1.4728	0.000490755	-1.66433e-10	1.83034	0.00157859	-1.66433e-10	1.8197
65474775	chr14:65474775:T:C	5.75449e-07	-1.66433e-10	-0.241406	6.237e-05	-1.66433e-10	-0.232523	0.00018964	-1.66433e-10	-0.299456
65474825	chr14:65474825:T:C	1.26005e-07	-1.76023	-2.72626e-10	1.52838e-05	-1.63881	-2.72626e-10	4.49255e-05	-1.73958	-2.72626e-10
65474829	chr14:65474829:T:C	2.22516e-07	-1.66433e-10	-1.19156	2.39933e-05	-1.66433e-10	-1.18783	7.73742e-05	-1.66433e-10	-1.19593
65474860	chr14:65474860:A:G	2.16249e-07	-1.66433e-10	-1.22013	2.32583e-05	-1.66433e-10	-1.21894	7.52479e-05	-1.66433e-10	-1.22379
65474906	chr14:65474906:C:T	6.68996e-08	-1.17576	-1.2176	6.90016e-06	-1.19999	-1.23407	2.37927e-05	-1.14288	-1.23232
65475452	chr14:65475452:C:T	3.11067e-07	-1.66433e-10	-0.856548	3.21014e-05	-1.66433e-10	-0.896707	0.000109086	-1.66433e-10	-0.852449
65475791	chr14:65475791:A:G	2.90279e-07	-1.66433e-10	-0.925713	2.99397e-05	-1.66433e-10	-0.966421	0.000100681	-1.66433e-10	-0.932621
65475993	chr14:65475993:G:C	4.18012e-08	-1.68653	-1.1771	1.28734e-05	-0.676391	-1.13405	1.34552e-05	-1.74756	-1.19766
65476052	chr14:65476052:T:A	2.58111e-07	-1.66433e-10	-1.04317	2.68639e-05	-1.66433e-10	-1.07482	8.97055e-05	-1.66433e-10	-1.04805
65476122	chr14:65476122:A:G	1.4665e-07	-1.40846	-0.200045	1.45594e-05	-1.4838	-0.203569	6.97972e-05	-1.25461	-0.0443777
65476206	chr14:65476206:G:C	3.96858e-08	-1.7129	-1.20267	1.10122e-05	-0.797944	-1.16866	1.30588e-05	-1.75743	-1.2177
65477061	chr14:65477061:A:C	2.10617e-07	-1.24651	-2.72626e-10	6.07088e-05	-0.259518	-2.72626e-10	8.19674e-05	-1.13826	-2.72626e-10
65477674	chr14:65477674:T:G	1.27507e-07	-1.74839	-2.72626e-10	1.35407e-05	-1.75991	-2.72626e-10	4.65587e-05	-1.70387	-2.72626e-10
65477971	chr14:65477971:A:AGTCTAGAT	2.21214e-07	-1.66433e-10	-1.19743	2.37997e-05	-1.66433e-10	-1.19593	7.68035e-05	-1.66433e-10	-1.20333
65478144	chr14:65478144:C:T	1.57275e-07	-1.53856	-2.72626e-10	1.66384e-05	-1.55389	-2.72626e-10	5.93571e-05	-1.46101	-2.72626e-10
65478149	chr14:65478149:G:A	2.27992e-07	-1.66433e-10	-1.16725	2.42995e-05	-1.66433e-10	-1.17515	8.08328e-05	-1.66433e-10	-1.1522
65478359	chr14:65478359:T:C	2.40136e-07	-1.66433e-10	-1.11535	2.87698e-05	-1.66433e-10	-1.00628	8.62602e-05	-1.66433e-10	-1.08721
65478760	chr14:65478760:T:C	2.54766e-07	-1.66433e-10	-1.05621	2.68783e-05	-1.66433e-10	-1.07429	9.07314e-05	-1.66433e-10	-1.03668
65479608	chr14:65479608:C:CAA	7.45825e-08	-1.04709	-1.23756	8.34761e-06	-1.01241	-1.23123	2.83586e-05	-0.965478	-1.23417
65479894	chr14:65479894:A:T	1.37766e-07	-1.40904	-0.261965	1.37945e-05	-1.47564	-0.265691	6.55082e-05	-1.24627	-0.116135
65479913	chr14:65479913:G:T	3.38462e-07	-1.66433e-10	-0.772143	3.63366e-05	-1.66433e-10	-0.772782	0.000112926	-1.66433e-10	-0.817846
65480025	chr14:65480025:G:A	2.264e-07	-1.66433e-10	-1.17425	2.414e-05	-1.66433e-10	-1.18174	8.02098e-05	-1.66433e-10	-1.15993
65480026	chr14:65480026:C:T	4.36031e-08	-1.75645	-1.06498	9.817e-06	-1.08369	-0.9978	1.47391e-05	-1.75582	-1.09826
65480155	chr14:65480155:T:C	6.02931e-08	-1.27308	-1.22425	6.65065e-06	-1.27605	-1.19484	2.2143e-05	-1.23943	-1.20763
65480688	chr14:65480688:T:G	5.91536e-08	-1.29309	-1.22333	6.52902e-06	-1.29623	-1.19312	2.17184e-05	-1.26019	-1.20623
65481347	chr14:65481347:C:T	2.96018e-07	-1.66433e-10	-0.906136	2.88719e-05	-1.66433e-10	-1.00274	0.000100642	-1.66433e-10	-0.933012
65481358	chr14:65481358:T:G	1.3423e-07	-1.697	-2.72626e-10	1.35413e-05	-1.75986	-2.72626e-10	4.42055e-05	-1.75573	-2.72626e-10
65481689	chr14:65481689:T:C	3.06683e-07	-1.66433e-10	-0.870739	3.47956e-05	-1.66433e-10	-0.816116	0.000106368	-1.66433e-10	-0.877673
65482214	chr14:65482214:C:T	5.95383e-08	-1.28688	-1.22306	6.43427e-06	-1.31105	-1.19292	2.1567e-05	-1.26763	-1.20578
65482219	chr14:65482219:T:G	4.51728e-06	1.81911	-2.72626e-10	0.000305522	1.35641	-2.72626e-10	0.000725512	1.0423	-2.72626e-10
65482244	chr14:65482244:T:C	2.61888e-07	-1.66433e-10	-1.02864	2.75922e-05	-1.66433e-10	-1.04807	9.34022e-05	-1.66433e-10	-1.00767
65482710	chr14:65482710:A:G	2.51802e-07	-1.66433e-10	-1.06791	2.65831e-05	-1.66433e-10	-1.08533	8.9633e-05	-1.66433e-10	-1.04886
65482802	chr14:65482802:A:G	2.88734e-07	-1.66433e-10	-0.931049	3.09033e-05	-1.66433e-10	-0.934745	0.000101388	-1.66433e-10	-0.925628
65482937	chr14:65482937:C:T	1.33424e-07	-1.70302	-2.72626e-10	1.3553e-05	-1.759	-2.72626e-10	4.39883e-05	-1.76066	-2.72626e-10
65482989	chr14:65482989:G:A	9.00751e-07	-1.66433e-10	0.206673	9.65233e-05	-1.66433e-10	0.204177	0.000337303	-1.66433e-10	0.276401
65484062	chr14:65484062:T:C	2.45329e-07	-1.66433e-10	-1.09396	2.5927e-05	-1.66433e-10	-1.11032	8.7145e-05	-1.66433e-10	-1.07701
65484447	chr14:65484447:A:G	2.15931e-07	-1.66433e-10	-1.2216	2.28937e-05	-1.66433e-10	-1.23474	7.50943e-05	-1.66433e-10	-1.22584
65485137	chr14:65485137:G:A	2.82422e-07	-1.66433e-10	-0.953154	2.91909e-05	-1.66433e-10	-0.991751	9.79839e-05	-1.66433e-10	-0.959778
65485163	chr14:65485163:T:C	5.27406e-08	-1.39446	-1.23671	1.3283e-05	-0.543641	-1.23548	2.00692e-05	-1.30822	-1.23718
65485182	chr14:65485182:AT:A	1.01471e-07	-1.22469	-0.75209	9.51837e-06	-1.44245	-0.669936	3.57682e-05	-1.2087	-0.758816
65485183	chr14:65485183:T:A	1.6416e-07	-1.49571	-2.72626e-10	4.93021e-05	-0.467639	-2.72626e-10	4.81626e-05	-1.67	-2.72626e-10
65485186	chr14:65485186:T:A	5.22219e-08	-1.40534	-1.23571	1.29559e-05	-0.569928	-1.23413	1.98096e-05	-1.32193	-1.23648
65485253	chr14:65485253:T:A	2.00714e-07	-1.29468	-2.72626e-10	5.59183e-05	-0.341715	-2.72626e-10	7.77563e-05	-1.191	-2.72626e-10
65485386	chr14:65485386:G:C	2.64159e-07	-1.66433e-10	-1.02	2.77945e-05	-1.66433e-10	-1.04077	9.41035e-05	-1.66433e-10	-1.00019
65485447	chr14:65485447:G:A	3.73739e-07	-1.66433e-10	-0.672997	3.76006e-05	-1.66433e-10	-0.738586	0.000129896	-1.66433e-10	-0.677846
65485800	chr14:65485800:C:T	7.62537e-07	-1.66433e-10	0.0400948	8.37012e-05	-1.66433e-10	0.0616468	0.000289316	-1.66433e-10	0.122937
65485859	chr14:65485859:A:C	2.37874e-07	-1.66433e-10	-1.12481	2.53081e-05	-1.66433e-10	-1.13448	8.46913e-05	-1.66433e-10	-1.10557
65485913	chr14:65485913:A:C	2.9992e-07	-0.893039	-2.72626e-10	2.91356e-05	-0.993647	-2.72626e-10	0.000130606	-0.672392	-2.72626e-10
65486280	chr14:65486280:G:C	1.43428e-07	-1.63072	-2.72626e-10	1.37014e-05	-1.74811	-2.72626e-10	4.61357e-05	-1.71299	-2.72626e-10
65486430	chr14:65486430:G:A	2.4297e-07	-1.66433e-10	-1.10362	2.61112e-05	-1.66433e-10	-1.10324	8.43883e-05	-1.66433e-10	-1.10915
65486607	chr14:65486607:T:C	2.10397e-07	-1.24756	-2.72626e-10	6.04862e-05	-0.263191	-2.72626e-10	8.1827e-05	-1.13997	-2.72626e-10
65486874	chr14:65486874:G:T	3.1296e-07	-1.66433e-10	-0.85048	3.22865e-05	-1.66433e-10	-0.890958	0.000109751	-1.66433e-10	-0.846371
65487043	chr14:65487043:G:A	5.21846e-07	-1.66433e-10	-0.339182	5.65861e-05	-1.66433e-10	-0.329843	0.000200791	-1.66433e-10	-0.242314
65487283	chr14:65487283:G:T	3.46851e-06	-1.66433e-10	1.55492	0.000538907	-1.66433e-10	1.92394	0.00170392	-1.66433e-10	1.89611
65488014	chr14:65488014:G:A	2.329e-07	-1.66433e-10	-1.14595	2.51526e-05	-1.66433e-10	-1.14064	8.08332e-05	-1.66433e-10	-1.15219
65488799	chr14:65488799:A:G	1.31804e-07	-1.71524	-2.72626e-10	1.71996e-05	-1.52072	-2.72626e-10	4.93327e-05	-1.64599	-2.72626e-10
65488854	chr14:65488854:C:T	4.45781e-07	-1.66433e-10	-0.496727	5.42496e-05	-1.66433e-10	-0.372011	0.000162756	-1.66433e-10	-0.45233
65488925	chr14:65488925:T:G	2.24422e-07	-1.66433e-10	-1.18303	2.41372e-05	-1.66433e-10	-1.18185	7.78078e-05	-1.66433e-10	-1.19034
65489079	chr14:65489079:A:G	3.30607e-07	-1.66433e-10	-0.795626	3.77144e-05	-1.66433e-10	-0.735565	0.000114626	-1.66433e-10	-0.802906
65489732	chr14:65489732:A:C	1.6261e-07	-1.5052	-2.72626e-10	3.07711e-05	-0.939029	-2.72626e-10	7.05511e-05	-1.28824	-2.72626e-10
65489813	chr14:65489813:A:G	9.87307e-08	-1.15249	-0.851673	8.73812e-06	-1.4605	-0.737414	3.26847e-05	-1.19847	-0.859202
65490179	chr14:65490179:A:G	4.28003e-08	-1.71048	-1.12952	1.23689e-05	-0.77284	-1.07758	1.38834e-05	-1.75627	-1.15761
65490397	chr14:65490397:A:G	7.53806e-08	-1.49353	-0.780477	2.83974e-05	-0.264561	-0.754749	2.13805e-05	-1.56088	-0.921216
65490558	chr14:65490558:T:C	1.60645e-07	-1.51736	-2.72626e-10	3.79654e-05	-0.728931	-2.72626e-10	6.19189e-05	-1.41876	-2.72626e-10
65490736	chr14:65490736:A:G	5.83225e-08	-1.29638	-1.23418	1.57673e-05	-0.375733	-1.23194	2.2354e-05	-1.20237	-1.2352
65491985	chr14:65491985:G:A	3.70304e-08	-1.75926	-1.22555	6.79861e-06	-1.24901	-1.19988	1.32338e-05	-1.72872	-1.23309
65492121	chr14:65492121:C:T	1.25318e-07	-1.13618	-0.629515	1.09004e-05	-1.44136	-0.535446	4.11488e-05	-1.18553	-0.641859
65492684	chr14:65492684:G:A	1.84605e-07	-1.37834	-2.72626e-10	1.35364e-05	-1.76023	-2.72626e-10	6.39442e-05	-1.38657	-2.72626e-10
65493081	chr14:65493081:A:G	8.30716e-07	-1.66433e-10	0.125732	9.1093e-05	-1.66433e-10	0.146274	0.000315281	-1.66433e-10	0.208883
65493308	chr14:65493308:C:G	5.59735e-08	-1.3574	-1.21427	6.07175e-06	-1.37858	-1.18338	2.0294e-05	-1.33958	-1.19468
65493458	chr14:65493458:G:A	2.61274e-07	-1.66433e-10	-1.03099	2.73807e-05	-1.66433e-10	-1.05577	9.16601e-05	-1.66433e-10	-1.02649
65493474	chr14:65493474:G:A	1.7689e-07	-1.42103	-2.72626e-10	1.77517e-05	-1.48913	-2.72626e-10	5.70775e-05	-1.50017	-2.72626e-10
65493552	chr14:65493552:G:A	4.47398e-07	-1.66433e-10	-0.493106	4.84651e-05	-1.66433e-10	-0.484762	0.000170724	-1.66433e-10	-0.404533
65493587	chr14:65493587:T:C	6.75576e-08	-1.1595	-1.22407	7.30076e-06	-1.18299	-1.19464	2.45506e-05	-1.13664	-1.2072
65493687	chr14:65493687:G:C	1.14744e-07	-1.41043	-0.443422	1.13907e-05	-1.48444	-0.448369	5.36467e-05	-1.25682	-0.30534
65494725	chr14:65494725:A:G	2.05582e-06	-1.66433e-10	1.03187	0.00030809	-1.66433e-10	1.36479	0.000989375	-1.66433e-10	1.35249
65494851	chr14:65494851:T:G	3.20238e-07	-1.66433e-10	-0.827492	3.43913e-05	-1.66433e-10	-0.827804	0.000107173	-1.66433e-10	-0.870139
65495149	chr14:65495149:C:T	2.55513e-06	1.2493	-2.72626e-10	0.000186939	0.865175	-2.72626e-10	0.000436678	0.534614	-2.72626e-10
65495371	chr14:65495371:A:G	3.91482e-08	-1.71318	-1.21602	4.47901e-05	0.461219	-1.02484	1.40534e-05	-1.70634	-1.19538
65495491	chr14:65495491:C:T	8.34941e-07	-1.66433e-10	0.130806	9.15562e-05	-1.66433e-10	0.151346	0.000316928	-1.66433e-10	0.214093
65495566	chr14:65495566:T:C	1.29825e-07	-1.73037	-2.72626e-10	1.3816e-05	-1.73978	-2.72626e-10	4.77743e-05	-1.67809	-2.72626e-10
65495627	chr14:65495627:G:A	1.46462e-07	-1.60979	-2.72626e-10	1.61973e-05	-1.58076	-2.72626e-10	4.79611e-05	-1.67419	-2.72626e-10
65496225	chr14:65496225:C:T	2.28299e-07	-1.1659	-2.72626e-10	2.01595e-05	-1.36193	-2.72626e-10	7.81082e-05	-1.18649	-2.72626e-10
65496800	chr14:65496800:G:A	2.2677e-07	-1.17262	-2.72626e-10	6.85087e-05	-0.138647	-2.72626e-10	8.9112e-05	-1.05469	-2.72626e-10
65496818	chr14:65496818:G:T	3.09152e-07	-1.66433e-10	-0.862721	3.50888e-05	-1.66433e-10	-0.807725	0.0001072	-1.66433e-10	-0.869883
65496917	chr14:65496917:C:T	7.37066e-07	-1.66433e-10	0.00612119	8.0729e-05	-1.66433e-10	0.0254909	0.000278578	-1.66433e-10	0.0851182
65497106	chr14:65497106:T:C	2.35556e-07	-1.13461	-2.72626e-10	7.2947e-05	-0.0758735	-2.72626e-10	9.29002e-05	-1.01306	-2.72626e-10
65497227	chr14:65497227:T:C	2.36352e-07	-1.66433e-10	-1.13124	2.5344e-05	-1.66433e-10	-1.13306	8.18079e-05	-1.66433e-10	-1.14021
65497229	chr14:65497229:A:C	1.31118e-07	-1.72046	-2.72626e-10	1.35269e-05	-1.76093	-2.72626e-10	4.3998e-05	-1.76044	-2.72626e-10
65497670	chr14:65497670:T:A	6.09852e-08	-1.24861	-1.23732	1.70072e-05	-0.295496	-1.23647	2.35609e-05	-1.14747	-1.23752
65497784	chr14:65497784:G:C	2.43282e-07	-1.66433e-10	-1.10234	2.60839e-05	-1.66433e-10	-1.10429	8.4117e-05	-1.66433e-10	-1.11237
65498039	chr14:65498039:T:G	2.43386e-07	-1.66433e-10	-1.10191	2.60953e-05	-1.66433e-10	-1.10385	8.41518e-05	-1.66433e-10	-1.11196
65498357	chr14:65498357:G:A	3.21233e-07	-1.66433e-10	-0.824389	3.09533e-05	-1.66433e-10	-0.933128	0.000108872	-1.66433e-10	-0.854406
65498637	chr14:65498637:C:T	9.50522e-08	-1.21061	-0.831523	8.59003e-06	-1.50004	-0.714969	3.15895e-05	-1.25273	-0.839027
65498904	chr14:65498904:T:C	5.4484e-07	-1.66433e-10	-0.296064	5.90606e-05	-1.66433e-10	-0.287042	0.000210026	-1.66433e-10	-0.197348
65499674	chr14:65499674:G:T	1.55146e-07	-1.15315	-0.399039	1.45709e-05	-1.45949	-0.227092	5.14299e-05	-1.19659	-0.407772
65499837	chr14:65499837:C:T	4.49823e-08	-1.55277	-1.23751	2.2168e-05	-0.036962	-1.23	1.39517e-05	-1.6749	-1.23408
65500413	chr14:65500413:A:G	4.85412e-07	-1.66433e-10	-0.411557	5.25689e-05	-1.66433e-10	-0.403481	0.000185937	-1.66433e-10	-0.319172
65501037	chr14:65501037:G:C	1.31026e-07	-1.72116	-2.72626e-10	1.36277e-05	-1.7535	-2.72626e-10	4.39916e-05	-1.76058	-2.72626e-10
65501105	chr14:65501105:T:A	3.24661e-07	-1.66433e-10	-0.813774	3.34213e-05	-1.66433e-10	-0.856412	0.000113834	-1.66433e-10	-0.809842
65501405	chr14:65501405:T:A	4.85726e-07	-1.66433e-10	-0.41091	6.17773e-05	-1.66433e-10	-0.242071	0.000177283	-1.66433e-10	-0.366834
65501777	chr14:65501777:T:C	8.32556e-07	-1.66433e-10	0.127945	9.12924e-05	-1.66433e-10	0.14846	0.000315992	-1.66433e-10	0.211137
65501955	chr14:65501955:G:A	5.61648e-08	-1.3397	-1.22857	6.04529e-06	-1.36316	-1.20316	2.02446e-05	-1.32236	-1.21433
65502237	chr14:65502237:T:G	6.77786e-08	-1.41136	-0.968947	6.70583e-06	-1.48818	-0.974451	2.93865e-05	-1.25935	-0.904698
65502439	chr14:65502439:G:A	5.47828e-07	-1.66433e-10	-0.290595	5.93856e-05	-1.66433e-10	-0.281555	0.000211237	-1.66433e-10	-0.191601
65502455	chr14:65502455:C:A	2.73828e-07	-1.66433e-10	-0.984054	2.83684e-05	-1.66433e-10	-1.02033	9.50313e-05	-1.66433e-10	-0.990375
65502889	chr14:65502889:T:G	3.2992e-07	-1.66433e-10	-0.797707	3.54052e-05	-1.66433e-10	-0.798749	0.000110193	-1.66433e-10	-0.842352
65502952	chr14:65502952:T:A	3.69435e-08	-1.76084	-1.22633	7.25035e-06	-1.1812	-1.20336	1.30346e-05	-1.7414	-1.23558
65503063	chr14:65503063:C:T	2.2364e-07	-1.18652	-2.72626e-10	6.71372e-05	-0.158868	-2.72626e-10	8.7558e-05	-1.07228	-2.72626e-10
65503652	chr14:65503652:G:C	4.64671e-08	-1.75168	-1.00613	5.43891e-06	-1.62598	-1.04605	1.6292e-05	-1.68911	-1.0648
65503796	chr14:65503796:C:G	2.12648e-07	-1.66433e-10	-1.23692	2.28846e-05	-1.66433e-10	-1.23514	7.42193e-05	-1.66433e-10	-1.23756
65504457	chr14:65504457:G:A	1.29045e-07	-1.73639	-2.72626e-10	1.43058e-05	-1.70494	-2.72626e-10	4.44245e-05	-1.75079	-2.72626e-10
65504686	chr14:65504686:G:C	2.99017e-07	-1.66433e-10	-0.896056	3.38705e-05	-1.66433e-10	-0.843063	0.000103768	-1.66433e-10	-0.902428
65505171	chr14:65505171:C:T	3.24112e-07	-1.66433e-10	-0.815468	3.45962e-05	-1.66433e-10	-0.821864	0.000104623	-1.66433e-10	-0.894213
65505227	chr14:65505227:T:C	5.54598e-08	-1.34383	-1.23707	1.44911e-05	-0.456028	-1.23604	2.11938e-05	-1.25347	-1.2374
65505497	chr14:65505497:A:G	2.27139e-07	-1.171	-2.72626e-10	6.88535e-05	-0.133626	-2.72626e-10	8.90439e-05	-1.05545	-2.72626e-10
65505711	chr14:65505711:G:A	9.07446e-08	-1.17563	-0.912875	8.00209e-06	-1.47601	-0.809896	3.01836e-05	-1.22037	-0.916918
65505833	chr14:65505833:A:G	5.57375e-05	4.33185	-2.72626e-10	0.00230812	3.37858	-2.72626e-10	0.0342916	4.89807	-2.72626e-10
65505892	chr14:65505892:A:T	2.98482e-07	-0.897846	-2.72626e-10	3.00786e-05	-0.961792	-2.72626e-10	7.63456e-05	-1.20931	-2.72626e-10
65505923	chr14:65505923:T:C	2.10819e-07	-1.24555	-2.72626e-10	6.08047e-05	-0.25794	-2.72626e-10	8.20932e-05	-1.13673	-2.72626e-10
65506651	chr14:65506651:C:T	3.11279e-07	-1.66433e-10	-0.855866	3.21715e-05	-1.66433e-10	-0.894525	0.000109313	-1.66433e-10	-0.850368
65506664	chr14:65506664:G:A	2.33814e-07	-1.66433e-10	-1.14203	2.52541e-05	-1.66433e-10	-1.13662	8.11392e-05	-1.66433e-10	-1.14841
65506690	chr14:65506690:G:A	3.07469e-07	-1.66433e-10	-0.868181	3.48726e-05	-1.66433e-10	-0.813907	0.000106592	-1.66433e-10	-0.875576
65506693	chr14:65506693:G:A	9.38936e-07	-1.66433e-10	0.248192	0.000100343	-1.66433e-10	0.242986	0.00035107	-1.66433e-10	0.316405
65507238	chr14:65507238:G:A	5.02422e-08	-1.52333	-1.15637	5.47291e-06	-1.58515	-1.08065	2.03036e-05	-1.38054	-1.15324
65507589	chr14:65507589:C:T	1.85332e-07	-1.37441	-2.72626e-10	2.51788e-05	-1.1396	-2.72626e-10	6.93815e-05	-1.30496	-2.72626e-10
65508106	chr14:65508106:TG:T	3.86192e-08	-1.71741	-1.22539	4.97642e-06	-1.52766	-1.23324	1.4796e-05	-1.61496	-1.23527
65508220	chr14:65508220:G:A	2.75762e-07	-1.66433e-10	-0.977018	2.87875e-05	-1.66433e-10	-1.00566	9.69489e-05	-1.66433e-10	-0.970397
65508309	chr14:65508309:A:G	2.29291e-07	-1.66433e-10	-1.16156	2.4432e-05	-1.66433e-10	-1.16971	8.1346e-05	-1.66433e-10	-1.14587
65510075	chr14:65510075:G:T	7.67297e-08	-1.5613	-0.694964	2.35906e-05	-0.500623	-0.704134	2.10055e-05	-1.63069	-0.869113
65510464	chr14:65510464:C:T	1.01609e-07	-1.57098	-0.404444	3.27075e-05	-0.494194	-0.383809	2.7238e-05	-1.63461	-0.605362
65510498	chr14:65510498:A:G	2.36728e-07	-1.12964	-2.72626e-10	7.3665e-05	-0.0660786	-2.72626e-10	9.31012e-05	-1.01089	-2.72626e-10
65510747	chr14:65510747:G:A	3.27628e-07	-1.66433e-10	-0.804677	3.51555e-05	-1.66433e-10	-0.805826	0.000109499	-1.66433e-10	-0.848667
65510838	chr14:65510838:G:A	2.2164e-07	-1.66433e-10	-1.1955	2.37498e-05	-1.66433e-10	-1.19803	7.83798e-05	-1.66433e-10	-1.18301
65510881	chr14:65510881:A:G	5.23724e-08	-1.60777	-1.0304	6.05859e-06	-1.57225	-0.991881	1.63813e-05	-1.73225	-1.0162
65510911	chr14:65510911:G:T	1.64552e-07	-1.49333	-2.72626e-10	1.47342e-05	-1.67543	-2.72626e-10	5.20549e-05	-1.59228	-2.72626e-10
65511109	chr14:65511109:A:G	5.8565e-08	-1.351	-1.17542	6.49073e-06	-1.37291	-1.12232	2.15029e-05	-1.33253	-1.14386
65511186	chr14:65511186:C:A	3.2944e-07	-1.66433e-10	-0.79916	3.53607e-05	-1.66433e-10	-0.800006	0.000110106	-1.66433e-10	-0.843141
65511387	chr14:65511387:T:C	2.02373e-07	-1.28644	-2.72626e-10	5.66259e-05	-0.329141	-2.72626e-10	7.84232e-05	-1.18246	-2.72626e-10
65511424	chr14:65511424:A:G	3.2027e-07	-1.66433e-10	-0.827391	3.43568e-05	-1.66433e-10	-0.828806	0.000107138	-1.66433e-10	-0.870467
65511496	chr14:65511496:A:C	3.8854e-08	-1.74973	-1.18701	3.53307e-05	0.131661	-0.932516	1.40298e-05	-1.74611	-1.15729
65512118	chr14:65512118:T:G	7.27356e-08	-1.29954	-1.01018	3.21004e-05	0.0999063	-0.996644	2.03538e-05	-1.42398	-1.10733
65512354	chr14:65512354:C:T	2.79437e-07	-1.66433e-10	-0.963777	2.90082e-05	-1.66433e-10	-0.998027	9.68578e-05	-1.66433e-10	-0.971337
65512455	chr14:65512455:G:A	1.09409e-07	-1.74987	-0.151595	1.43123e-05	-1.71006	0.0055748	3.67536e-05	-1.75854	-0.181801
65512711	chr14:65512711:G:A	3.85857e-08	-1.75749	-1.18619	4.50898e-06	-1.69976	-1.15978	1.41525e-05	-1.73702	-1.15767
65512738	chr14:65512738:G:A	5.69211e-08	-1.3422	-1.21269	6.20004e-06	-1.36534	-1.17571	2.06832e-05	-1.32413	-1.19113
65512840	chr14:65512840:G:A	2.22742e-07	-1.66433e-10	-1.19054	2.45064e-05	-1.66433e-10	-1.16667	7.71977e-05	-1.66433e-10	-1.19821
65512850	chr14:65512850:G:A	7.59153e-07	-1.66433e-10	0.0356483	8.33722e-05	-1.66433e-10	0.0577081	0.000288272	-1.66433e-10	0.119324
65513024	chr14:65513024:G:C	2.53244e-07	-1.66433e-10	-1.0622	2.83742e-05	-1.66433e-10	-1.02013	8.78968e-05	-1.66433e-10	-1.06842
65513184	chr14:65513184:A:G	2.79018e-07	-1.66433e-10	-0.96528	2.88639e-05	-1.66433e-10	-1.00301	9.68175e-05	-1.66433e-10	-0.971754
65513362	chr14:65513362:G:GAGCT	2.45646e-07	-1.66433e-10	-1.09267	2.59571e-05	-1.66433e-10	-1.10916	8.72519e-05	-1.66433e-10	-1.07578
65513491	chr14:65513491:AG:A	4.04214e-08	-1.70045	-1.19675	2.00753e-05	-0.433741	-0.932377	1.38907e-05	-1.74244	-1.17092
65513851	chr14:65513851:C:T	6.00152e-08	-1.28347	-1.21849	6.50954e-06	-1.30741	-1.18493	2.17964e-05	-1.26361	-1.19923
65514021	chr14:65514021:A:G	9.01251e-07	-1.66433e-10	0.207228	9.62755e-05	-1.66433e-10	0.201607	0.000336481	-1.66433e-10	0.27396
65514284	chr14:65514284:A:G	2.27393e-07	-1.66433e-10	-1.16988	2.51287e-05	-1.66433e-10	-1.1416	7.86997e-05	-1.66433e-10	-1.17894
65514705	chr14:65514705:A:T	5.1356e-08	-1.42175	-1.23603	5.60025e-06	-1.42463	-1.21816	1.84459e-05	-1.40128	-1.22846
65514721	chr14:65514721:G:T	4.75805e-08	-1.75898	-0.975156	1.06116e-05	-1.11018	-0.893479	1.60325e-05	-1.75298	-1.01699
65515113	chr14:65515113:T:TCATTTTTCTCTAACATAAAA	6.17623e-08	-1.25152	-1.22174	1.73008e-05	-0.297799	-1.21705	2.38291e-05	-1.14959	-1.22408
65515117	chr14:65515117:G:GAAA	5.54617e-08	-1.35928	-1.22158	1.43538e-05	-0.484718	-1.21687	2.11669e-05	-1.26821	-1.22394
65515119	chr14:65515119:T:A	5.66255e-08	-1.33854	-1.22155	1.48924e-05	-0.447917	-1.21684	2.16591e-05	-1.24525	-1.22391
65515830	chr14:65515830:A:G	5.21771e-07	-1.66433e-10	-0.339326	5.65584e-05	-1.66433e-10	-0.330334	0.000200765	-1.66433e-10	-0.242445
65516172	chr14:65516172:C:T	9.78236e-08	-1.21593	-0.797461	4.53067e-05	0.233417	-0.785568	2.54073e-05	-1.36463	-0.944915
65516730	chr14:65516730:G:A	3.76185e-08	-1.73456	-1.2345	9.71089e-06	-0.871092	-1.22127	1.27752e-05	-1.75954	-1.23754
65517205	chr14:65517205:T:C	1.32187e-07	-1.03285	-0.679484	1.11283e-05	-1.3652	-0.590915	4.3423e-05	-1.0851	-0.688494
65517292	chr14:65517292:T:C	4.62194e-07	-1.66433e-10	-0.460571	5.00533e-05	-1.66433e-10	-0.452519	0.000176671	-1.66433e-10	-0.37029
65517455	chr14:65517455:A:G	1.7245e-07	-1.44645	-2.72626e-10	1.57977e-05	-1.60574	-2.72626e-10	5.46589e-05	-1.54347	-2.72626e-10
65517947	chr14:65517947:A:G	5.28284e-07	-1.66433e-10	-0.326922	5.72803e-05	-1.66433e-10	-0.317649	0.000203485	-1.66433e-10	-0.228991
65517967	chr14:65517967:AT:A	3.75171e-08	-1.74634	-1.22542	8.81012e-06	-0.985776	-1.20393	1.2804e-05	-1.76067	-1.23415
65518453	chr14:65518453:T:C	4.38394e-08	-1.59858	-1.21745	4.82669e-06	-1.60346	-1.18798	1.58603e-05	-1.5817	-1.19906
65518764	chr14:65518764:C:T	2.31308e-07	-1.66433e-10	-1.15281	2.57136e-05	-1.66433e-10	-1.11859	8.04404e-05	-1.66433e-10	-1.15706
65518783	chr14:65518783:G:A	1.8138e-06	-1.66433e-10	0.906624	0.000269273	-1.66433e-10	1.23012	0.000865115	-1.66433e-10	1.21828
65519231	chr14:65519231:A:C	5.21215e-08	-1.4143	-1.22868	5.70948e-06	-1.42043	-1.20305	1.89619e-05	-1.38767	-1.21448
65520482	chr14:65520482:C:T	1.13783e-07	-1.43545	-0.426812	1.13985e-05	-1.50007	-0.432058	5.33745e-05	-1.27944	-0.287805
65520527	chr14:65520527:G:C	3.10259e-07	-1.66433e-10	-0.859148	3.24358e-05	-1.66433e-10	-0.886344	0.000111092	-1.66433e-10	-0.834224
65521026	chr14:65521026:G:A	1.93188e-07	-1.33289	-2.72626e-10	5.14566e-05	-0.424868	-2.72626e-10	7.4449e-05	-1.23447	-2.72626e-10
65521377	chr14:65521377:TAC:T	1.04112e-06	-1.66433e-10	0.351493	0.00011115	-1.66433e-10	0.345271	0.000390494	-1.66433e-10	0.422831
65521391	chr14:65521391:T:A	2.55524e-07	-1.66433e-10	-1.05324	2.67747e-05	-1.66433e-10	-1.07815	8.96393e-05	-1.66433e-10	-1.04879
65521660	chr14:65521660:T:C	1.83756e-07	-1.38295	-2.72626e-10	4.70039e-05	-0.515375	-2.72626e-10	7.03811e-05	-1.29066	-2.72626e-10
65522340	chr14:65522340:A:G	5.64547e-08	-1.35535	-1.20777	1.43572e-05	-0.498891	-1.20246	2.14206e-05	-1.27004	-1.21018
65522817	chr14:65522817:G:A	3.28197e-07	-1.66433e-10	-0.80294	3.36842e-05	-1.66433e-10	-0.848578	0.000113673	-1.66433e-10	-0.811257
65523025	chr14:65523025:A:G	2.28042e-07	-1.66433e-10	-1.16703	2.45625e-05	-1.66433e-10	-1.16439	7.90586e-05	-1.66433e-10	-1.17439
65523058	chr14:65523058:G:A	1.6929e-07	-1.18863	-0.276313	1.62439e-05	-1.48434	-0.0935481	5.61413e-05	-1.23075	-0.285956
65523420	chr14:65523420:T:G	5.03551e-07	-1.66433e-10	-0.374871	5.45519e-05	-1.66433e-10	-0.366455	0.000193214	-1.66433e-10	-0.280783
65523671	chr14:65523671:C:T	3.85062e-08	-1.7548	-1.19093	4.9323e-06	-1.60323	-1.16657	1.50609e-05	-1.66975	-1.16273
65523753	chr14:65523753:A:T	8.93049e-08	-1.20808	-0.896419	7.97259e-06	-1.49773	-0.791872	2.97432e-05	-1.25082	-0.901159
65523911	chr14:65523911:T:G	2.47498e-07	-1.66433e-10	-1.08515	2.654e-05	-1.66433e-10	-1.08695	8.55442e-05	-1.66433e-10	-1.09555
65524603	chr14:65524603:A:G	2.28404e-07	-1.66433e-10	-1.16544	2.45985e-05	-1.66433e-10	-1.16292	7.9162e-05	-1.66433e-10	-1.17309
65524642	chr14:65524642:G:C	2.25848e-07	-1.66433e-10	-1.17669	2.43218e-05	-1.66433e-10	-1.17423	7.83335e-05	-1.66433e-10	-1.18361
65524969	chr14:65524969:G:A	2.20019e-07	-1.66433e-10	-1.20284	2.31221e-05	-1.66433e-10	-1.22482	7.6191e-05	-1.66433e-10	-1.21134
65525019	chr14:65525019:A:G	8.39546e-08	-1.52811	-0.638168	3.67085e-05	-0.135062	-0.627537	2.48314e-05	-1.59696	-0.735512
65525214	chr14:65525214:G:A	2.12144e-07	-1.23929	-2.72626e-10	6.13351e-05	-0.249254	-2.72626e-10	8.28265e-05	-1.12783	-2.72626e-10
65525433	chr14:65525433:G:A	3.7387e-07	-1.66433e-10	-0.672648	3.83722e-05	-1.66433e-10	-0.718273	0.000131314	-1.66433e-10	-0.666988
65525982	chr14:65525982:T:C	2.52056e-07	-1.66433e-10	-1.0669	2.71446e-05	-1.66433e-10	-1.06443	8.60998e-05	-1.66433e-10	-1.08907
65526448	chr14:65526448:A:G	4.88777e-08	-1.5204	-1.18683	1.05589e-05	-0.799843	-1.2088	1.8318e-05	-1.45745	-1.17924
65526449	chr14:65526449:C:T	2.49722e-07	-1.66433e-10	-1.07621	2.63767e-05	-1.66433e-10	-1.09312	8.87997e-05	-1.66433e-10	-1.0582
65526539	chr14:65526539:AT:A	2.2738e-07	-1.66433e-10	-1.16993	2.43972e-05	-1.66433e-10	-1.17114	7.88781e-05	-1.66433e-10	-1.17668
65526543	chr14:65526543:GA:G	2.2738e-07	-1.66433e-10	-1.16993	2.43972e-05	-1.66433e-10	-1.17114	7.88781e-05	-1.66433e-10	-1.17668
65526545	chr14:65526545:G:A	4.8457e-07	-1.66433e-10	-0.413294	5.2478e-05	-1.66433e-10	-0.405213	0.000185656	-1.66433e-10	-0.320687
65526724	chr14:65526724:T:C	2.62723e-07	-1.66433e-10	-1.02546	2.74691e-05	-1.66433e-10	-1.05255	9.2202e-05	-1.66433e-10	-1.0206
65526797	chr14:65526797:G:T	2.37312e-07	-1.66433e-10	-1.12718	2.54352e-05	-1.66433e-10	-1.12947	8.21191e-05	-1.66433e-10	-1.13641
65526922	chr14:65526922:T:C	5.21343e-08	-1.40597	-1.23676	5.64629e-06	-1.41142	-1.22319	1.88516e-05	-1.37785	-1.23013
65526953	chr14:65526953:A:C	6.14093e-08	-1.7311	-0.747893	6.8831e-06	-1.69582	-0.740717	2.19172e-05	-1.73509	-0.722216
65527139	chr14:65527139:A:G	1.22371e-07	-1.39768	-0.39182	1.20998e-05	-1.4739	-0.398519	5.75557e-05	-1.24185	-0.24998
65527363	chr14:65527363:T:C	2.50336e-07	-1.66433e-10	-1.07375	2.64437e-05	-1.66433e-10	-1.09059	8.9073e-05	-1.66433e-10	-1.05513
65527695	chr14:65527695:C:CT	1.2701e-07	-1.75229	-2.72626e-10	1.36195e-05	-1.75411	-2.72626e-10	4.4292e-05	-1.75378	-2.72626e-10
65527759	chr14:65527759:TAA:T	2.55956e-07	-1.66433e-10	-1.05155	2.75667e-05	-1.66433e-10	-1.049	8.87592e-05	-1.66433e-10	-1.05865
65527861	chr14:65527861:A:G	4.81069e-08	-1.48697	-1.23616	1.09471e-05	-0.735455	-1.23708	1.80869e-05	-1.41407	-1.23533
65527982	chr14:65527982:G:T	2.14251e-07	-1.66433e-10	-1.22941	2.29607e-05	-1.66433e-10	-1.23182	7.49741e-05	-1.66433e-10	-1.22744
65528063	chr14:65528063:C:T	2.56102e-07	-1.66433e-10	-1.05098	2.75822e-05	-1.66433e-10	-1.04844	8.8808e-05	-1.66433e-10	-1.0581
65528162	chr14:65528162:G:A	7.36801e-08	-1.45813	-0.838689	2.86997e-05	-0.192113	-0.816606	2.10055e-05	-1.53158	-0.968218
65528231	chr14:65528231:C:T	6.31689e-08	-1.50872	-0.942027	1.28231e-05	-1.1981	-0.616252	1.93431e-05	-1.69458	-0.887663
65528506	chr14:65528506:C:T	1.05315e-06	-1.66433e-10	0.362981	0.000115778	-1.66433e-10	0.386071	0.000402611	-1.66433e-10	0.453389
65528592	chr14:65528592:C:G	5.162e-07	-1.66433e-10	-0.350061	5.59743e-05	-1.66433e-10	-0.340713	0.000198557	-1.66433e-10	-0.253507
65528619	chr14:65528619:A:G	2.80209e-07	-1.66433e-10	-0.961019	3.01403e-05	-1.66433e-10	-0.959744	9.46306e-05	-1.66433e-10	-0.994601
65528673	chr14:65528673:A:G	1.75749e-07	-1.12216	-0.305341	1.64754e-05	-1.43807	-0.125672	5.8091e-05	-1.16718	-0.315386
65529901	chr14:65529901:T:C	1.25271e-07	-1.11731	-0.648763	1.08021e-05	-1.42744	-0.558424	4.11919e-05	-1.16791	-0.658433
65529924	chr14:65529924:A:G	2.45207e-07	-1.66433e-10	-1.09445	2.59138e-05	-1.66433e-10	-1.11083	8.70934e-05	-1.66433e-10	-1.0776
65530232	chr14:65530232:C:T	2.29391e-07	-1.66433e-10	-1.16113	2.46154e-05	-1.66433e-10	-1.16224	7.95555e-05	-1.66433e-10	-1.16813
65530282	chr14:65530282:A:G	2.54766e-07	-1.66433e-10	-1.05621	2.68783e-05	-1.66433e-10	-1.07429	9.07314e-05	-1.66433e-10	-1.03668
65530506	chr14:65530506:G:A	2.35909e-07	-1.66433e-10	-1.13311	2.4779e-05	-1.66433e-10	-1.15561	8.2105e-05	-1.66433e-10	-1.13658
65530791	chr14:65530791:C:T	2.69767e-07	-1.66433e-10	-0.998998	3.03083e-05	-1.66433e-10	-0.954184	9.3713e-05	-1.66433e-10	-1.00434
65531213	chr14:65531213:G:A	4.30781e-08	-1.64795	-1.18559	6.46408e-05	0.740682	-0.937443	1.55988e-05	-1.64084	-1.15655
65531351	chr14:65531351:C:T	1.00224e-07	-1.43828	-0.550873	3.83523e-05	-0.18665	-0.532142	2.67941e-05	-1.52406	-0.73234
65531556	chr14:65531556:A:G	5.74607e-07	-1.66433e-10	-0.242869	7.41386e-05	-1.66433e-10	-0.0596702	0.000210485	-1.66433e-10	-0.195166
65531815	chr14:65531815:G:A	1.26253e-07	-1.75827	-2.72626e-10	1.35371e-05	-1.76017	-2.72626e-10	4.54059e-05	-1.72894	-2.72626e-10
65531891	chr14:65531891:A:G	2.76919e-07	-1.66433e-10	-0.972829	2.97814e-05	-1.66433e-10	-0.971721	9.35866e-05	-1.66433e-10	-1.00569
65532370	chr14:65532370:T:C	4.44818e-08	-1.56563	-1.23585	2.28543e-05	-5.01569e-05	-1.23642	1.4105e-05	-1.66971	-1.22834
65532408	chr14:65532408:C:T	2.00227e-07	-1.2971	-2.72626e-10	5.54768e-05	-0.349642	-2.72626e-10	7.76808e-05	-1.19197	-2.72626e-10
65532537	chr14:65532537:T:C	4.71071e-07	-1.66433e-10	-0.441547	4.31688e-05	-1.66433e-10	-0.600488	0.000157785	-1.66433e-10	-0.483346
65532852	chr14:65532852:G:A	1.03724e-06	-1.66433e-10	0.347761	0.000110735	-1.66433e-10	0.341531	0.000389002	-1.66433e-10	0.419003
65532857	chr14:65532857:G:C	9.02241e-07	-1.66433e-10	0.208326	9.89237e-05	-1.66433e-10	0.228742	0.000343481	-1.66433e-10	0.29455
65533377	chr14:65533377:G:A	5.52567e-08	-1.34766	-1.2369	1.41752e-05	-0.478338	-1.23578	2.10554e-05	-1.26012	-1.23731
65533471	chr14:65533471:A:G	2.66113e-07	-1.66433e-10	-1.01264	2.8008e-05	-1.66433e-10	-1.03312	9.48468e-05	-1.66433e-10	-0.992318
65534195	chr14:65534195:T:A	1.13233e-06	-1.66433e-10	0.435474	0.000124483	-1.66433e-10	0.458563	0.000434697	-1.66433e-10	0.530068
65534358	chr14:65534358:T:G	6.68926e-08	-1.58099	-0.812481	6.73422e-06	-1.64149	-0.816916	2.73272e-05	-1.48694	-0.749762
65534524	chr14:65534524:A:G	5.92027e-08	-1.29686	-1.21873	6.43234e-06	-1.31878	-1.18548	2.14836e-05	-1.27751	-1.19978
65536157	chr14:65536157:A:G	6.08064e-08	-1.28117	-1.20769	6.3363e-06	-1.28996	-1.22935	2.16978e-05	-1.24079	-1.22658
65536358	chr14:65536358:T:C	3.374e-07	-1.66433e-10	-0.775286	3.62547e-05	-1.66433e-10	-0.775037	0.000112671	-1.66433e-10	-0.820112
65536406	chr14:65536406:A:G	2.43467e-07	-1.66433e-10	-1.10157	2.93236e-05	-1.66433e-10	-0.987213	8.75854e-05	-1.66433e-10	-1.07197
65536485	chr14:65536485:AG:A	1.18888e-07	-1.34884	-0.469527	1.14422e-05	-1.59414	-0.334155	3.98568e-05	-1.38872	-0.470569
65536627	chr14:65536627:A:T	9.08136e-08	-1.22334	-0.864408	8.18204e-06	-1.50882	-0.754845	3.02509e-05	-1.2661	-0.868957
65536708	chr14:65536708:T:C	5.19968e-08	-1.41125	-1.23412	1.27109e-05	-0.591209	-1.23194	1.96977e-05	-1.32893	-1.23515
65536748	chr14:65536748:T:A	7.51675e-08	-1.48264	-0.794196	2.73279e-05	-0.283869	-0.773828	2.11139e-05	-1.56193	-0.932724
65536972	chr14:65536972:T:C	6.71898e-07	-1.66433e-10	-0.0864487	7.12718e-05	-1.66433e-10	-0.0991061	0.000258702	-1.66433e-10	0.0110955
65537488	chr14:65537488:C:T	5.03042e-07	-1.66433e-10	-0.375882	5.4486e-05	-1.66433e-10	-0.367662	0.000193169	-1.66433e-10	-0.281015
65537569	chr14:65537569:A:G	2.52163e-07	-1.66433e-10	-1.06648	2.66222e-05	-1.66433e-10	-1.08386	8.97712e-05	-1.66433e-10	-1.04732
65538495	chr14:65538495:G:A	5.07078e-05	4.23728	-2.72626e-10	0.00167323	3.05691	-2.72626e-10	0.00358805	2.64078	-2.72626e-10
65538697	chr14:65538697:A:G	3.68299e-07	-1.66433e-10	-0.687661	4.42593e-05	-1.66433e-10	-0.575542	0.000133364	-1.66433e-10	-0.651502
65538950	chr14:65538950:A:C	2.48412e-07	-1.66433e-10	-1.08147	2.66743e-05	-1.66433e-10	-1.08191	8.60113e-05	-1.66433e-10	-1.0901
65539080	chr14:65539080:C:T	4.2302e-08	-1.75645	-1.09527	9.57782e-06	-1.07449	-1.03167	1.43314e-05	-1.75609	-1.12604
65539202	chr14:65539202:A:G	2.67123e-07	-1.66433e-10	-1.00885	2.79024e-05	-1.66433e-10	-1.03689	9.37204e-05	-1.66433e-10	-1.00427
65539554	chr14:65539554:A:G	2.24861e-07	-1.66433e-10	-1.18107	2.41215e-05	-1.66433e-10	-1.1825	7.80407e-05	-1.66433e-10	-1.18735
65539864	chr14:65539864:T:A	5.39225e-08	-1.43078	-1.17823	6.223e-06	-1.43307	-1.10428	1.92358e-05	-1.42624	-1.16156
65540384	chr14:65540384:G:C	2.12561e-07	-1.66433e-10	-1.23733	2.28296e-05	-1.66433e-10	-1.23755	7.43287e-05	-1.66433e-10	-1.23608
65540688	chr14:65540688:A:G	2.15863e-07	-1.66433e-10	-1.22191	2.28908e-05	-1.66433e-10	-1.23487	7.50741e-05	-1.66433e-10	-1.22611
65540951	chr14:65540951:G:A	3.2257e-07	-1.66433e-10	-0.820236	3.67295e-05	-1.66433e-10	-0.762027	0.000111827	-1.66433e-10	-0.827625
65541315	chr14:65541315:A:G	2.29137e-07	-1.66433e-10	-1.16224	2.45744e-05	-1.66433e-10	-1.1639	7.94293e-05	-1.66433e-10	-1.16971
65541442	chr14:65541442:T:C	3.7873e-08	-1.75615	-1.20617	4.24876e-06	-1.69888	-1.2201	1.32313e-05	-1.73598	-1.22601
65541517	chr14:65541517:T:C	3.05055e-07	-1.66433e-10	-0.876063	3.1494e-05	-1.66433e-10	-0.915811	0.000105607	-1.66433e-10	-0.884854
65542218	chr14:65542218:T:C	2.4938e-07	-1.66433e-10	-1.07758	2.63436e-05	-1.66433e-10	-1.09438	8.87207e-05	-1.66433e-10	-1.05909
65543001	chr14:65543001:C:T	2.99684e-07	-1.66433e-10	-0.893828	3.20014e-05	-1.66433e-10	-0.899828	9.74922e-05	-1.66433e-10	-0.964809
65543002	chr14:65543002:A:G	2.98545e-07	-1.66433e-10	-0.897635	3.18771e-05	-1.66433e-10	-0.903719	9.71534e-05	-1.66433e-10	-0.96829
65543006	chr14:65543006:C:T	2.98545e-07	-1.66433e-10	-0.897635	3.18771e-05	-1.66433e-10	-0.903719	9.71534e-05	-1.66433e-10	-0.96829
65543071	chr14:65543071:C:T	1.16821e-07	-1.38169	-0.454222	1.15878e-05	-1.46028	-0.455374	5.36712e-05	-1.23701	-0.324699
65543077	chr14:65543077:T:C	2.14325e-07	-1.66433e-10	-1.22906	2.29543e-05	-1.66433e-10	-1.2321	7.52154e-05	-1.66433e-10	-1.22422
65543151	chr14:65543151:C:T	3.3889e-07	-1.66433e-10	-0.770881	3.47117e-05	-1.66433e-10	-0.81853	0.000117265	-1.66433e-10	-0.780142
65543638	chr14:65543638:G:A	1.89764e-06	-1.66433e-10	0.951811	0.000282685	-1.66433e-10	1.27873	0.0009079	-1.66433e-10	1.26655
65543640	chr14:65543640:G:A	2.60752e-07	-1.66433e-10	-1.03298	2.78363e-05	-1.66433e-10	-1.03927	9.45585e-05	-1.66433e-10	-0.995363
65544366	chr14:65544366:T:C	1.37684e-07	-1.67159	-2.72626e-10	1.43671e-05	-1.70067	-2.72626e-10	4.5128e-05	-1.73508	-2.72626e-10
65544879	chr14:65544879:A:G	4.63517e-07	-1.66433e-10	-0.457712	4.71176e-05	-1.66433e-10	-0.51296	0.000162735	-1.66433e-10	-0.452458
65545583	chr14:65545583:C:G	3.83504e-07	-1.66433e-10	-0.647204	4.15523e-05	-1.66433e-10	-0.638654	0.000143089	-1.66433e-10	-0.581111
65545584	chr14:65545584:T:A	3.81157e-07	-1.66433e-10	-0.653345	4.12971e-05	-1.66433e-10	-0.644814	0.000142174	-1.66433e-10	-0.587532
65545896	chr14:65545896:A:G	2.32905e-07	-1.66433e-10	-1.14593	2.47045e-05	-1.66433e-10	-1.15862	8.24971e-05	-1.66433e-10	-1.13182
65545906	chr14:65545906:G:A	4.22473e-08	-1.68889	-1.16412	6.02744e-05	0.610283	-0.876982	1.54151e-05	-1.67979	-1.12945
65546305	chr14:65546305:C:T	5.3067e-08	-1.46617	-1.15883	5.99132e-06	-1.48574	-1.08955	1.93416e-05	-1.45393	-1.12839
65546327	chr14:65546327:A:G	2.99274e-07	-1.66433e-10	-0.895195	3.3883e-05	-1.66433e-10	-0.842694	0.000103809	-1.66433e-10	-0.902032
65546627	chr14:65546627:A:G	6.99857e-07	-1.66433e-10	-0.0456796	7.66046e-05	-1.66433e-10	-0.0269491	0.000264174	-1.66433e-10	0.0320277
65546792	chr14:65546792:TTA:T	1.02627e-07	-1.27821	-0.68725	9.39015e-06	-1.55548	-0.570463	3.40638e-05	-1.32954	-0.686805
65547202	chr14:65547202:G:T	2.5759e-07	-1.04519	-2.72626e-10	8.45276e-05	0.0714709	-2.72626e-10	0.000102325	-0.916431	-2.72626e-10
65547489	chr14:65547489:A:T	1.02761e-07	-1.31864	-0.645512	9.11327e-06	-1.57514	-0.580734	3.40586e-05	-1.37065	-0.645845
65547693	chr14:65547693:A:G	2.24546e-07	-1.66433e-10	-1.18247	2.40881e-05	-1.66433e-10	-1.18389	7.7937e-05	-1.66433e-10	-1.18868
65547841	chr14:65547841:A:G	2.48995e-07	-1.66433e-10	-1.07912	2.63062e-05	-1.66433e-10	-1.0958	8.85829e-05	-1.66433e-10	-1.06064
65547879	chr14:65547879:A:T	5.06719e-08	-1.54317	-1.12802	5.85776e-06	-1.54969	-1.04815	1.86547e-05	-1.52569	-1.0928
65547963	chr14:65547963:T:G	4.34074e-08	-1.60317	-1.22275	1.00496e-05	-0.826649	-1.23142	1.40681e-05	-1.66458	-1.23609
65548526	chr14:65548526:A:C	2.71967e-07	-1.66433e-10	-0.990875	2.84126e-05	-1.66433e-10	-1.01877	9.5586e-05	-1.66433e-10	-0.984554
65548763	chr14:65548763:C:T	2.52283e-07	-1.66433e-10	-1.06601	2.95026e-05	-1.66433e-10	-0.981127	9.03754e-05	-1.66433e-10	-1.04061
65548827	chr14:65548827:T:C	2.33633e-07	-1.66433e-10	-1.1428	2.61013e-05	-1.66433e-10	-1.10362	8.15226e-05	-1.66433e-10	-1.1437
65549130	chr14:65549130:A:T	5.39733e-08	-1.47877	-1.12929	6.15221e-06	-1.49817	-1.05063	1.97511e-05	-1.46692	-1.09446
65549529	chr14:65549529:A:G	4.10639e-08	-1.64387	-1.23756	5.76478e-05	0.81942	-1.13068	1.45953e-05	-1.62957	-1.23431
65549666	chr14:65549666:G:A	1.03094e-07	-1.34699	-0.613922	4.39506e-05	0.0118916	-0.594432	2.78809e-05	-1.43273	-0.783912
65549790	chr14:65549790:C:A	8.04601e-07	-1.66433e-10	0.0937914	8.5964e-05	-1.66433e-10	0.088322	0.000300093	-1.66433e-10	0.159511
65550506	chr14:65550506:C:T	2.14591e-07	-1.66433e-10	-1.22782	2.3076e-05	-1.66433e-10	-1.22681	7.47353e-05	-1.66433e-10	-1.23063
65550684	chr14:65550684:G:A	2.62304e-07	-1.66433e-10	-1.02705	3.12465e-05	-1.66433e-10	-0.9237	9.46836e-05	-1.66433e-10	-0.99404
65550709	chr14:65550709:C:T	2.30516e-07	-1.66433e-10	-1.15623	2.4622e-05	-1.66433e-10	-1.16197	8.17533e-05	-1.66433e-10	-1.14087
65550799	chr14:65550799:T:C	6.83798e-08	-1.23136	-1.14012	5.74376e-06	-1.52421	-1.09328	2.26462e-05	-1.28542	-1.13917
65550906	chr14:65550906:C:CT	2.36036e-07	-1.66433e-10	-1.13257	2.53068e-05	-1.66433e-10	-1.13453	8.17081e-05	-1.66433e-10	-1.14143
65551128	chr14:65551128:CA:C	5.44049e-08	-1.46802	-1.13208	6.19552e-06	-1.48801	-1.05378	1.98958e-05	-1.45656	-1.09751
65551168	chr14:65551168:A:G	1.37165e-07	-1.23547	-0.439905	1.26279e-05	-1.52708	-0.302616	4.53772e-05	-1.28823	-0.441342
65551208	chr14:65551208:C:T	8.18084e-07	-1.66433e-10	0.11041	8.74075e-05	-1.66433e-10	0.104974	0.00030526	-1.66433e-10	0.176584
65551592	chr14:65551592:A:G	2.28395e-06	1.13711	-2.72626e-10	0.000165425	0.742909	-2.72626e-10	0.000388441	0.417561	-2.72626e-10
65551907	chr14:65551907:ATGTT:A	2.42982e-07	-1.66433e-10	-1.10357	2.61325e-05	-1.66433e-10	-1.10243	8.72877e-05	-1.66433e-10	-1.07537
65551941	chr14:65551941:C:T	1.2285e-07	-1.43497	-0.350625	1.21923e-05	-1.50642	-0.35838	5.75272e-05	-1.28622	-0.206101
65552289	chr14:65552289:G:C	6.54117e-07	-1.66433e-10	-0.11327	7.15759e-05	-1.66433e-10	-0.0948475	0.00024647	-1.66433e-10	-0.0373388
65552301	chr14:65552301:A:G	2.21173e-07	-1.66433e-10	-1.19761	2.37276e-05	-1.66433e-10	-1.19897	7.68288e-05	-1.66433e-10	-1.203
65552379	chr14:65552379:T:C	1.76194e-07	-1.42497	-2.72626e-10	2.15244e-05	-1.29642	-2.72626e-10	6.29724e-05	-1.40188	-2.72626e-10
65553304	chr14:65553304:T:G	1.26427e-07	-1.34216	-0.414734	1.24666e-05	-1.42671	-0.415841	5.91781e-05	-1.18148	-0.282549
65553353	chr14:65553353:A:T	3.88859e-08	-1.74665	-1.18928	9.61441e-06	-0.950907	-1.15144	1.31308e-05	-1.76093	-1.20869
65553382	chr14:65553382:A:G	4.93916e-08	-1.53724	-1.15953	5.65709e-06	-1.54177	-1.09092	1.81211e-05	-1.51776	-1.12975
65553941	chr14:65553941:A:AT	2.24507e-07	-1.66433e-10	-1.18265	2.46687e-05	-1.66433e-10	-1.16007	7.86118e-05	-1.66433e-10	-1.18006
65553954	chr14:65553954:G:A	2.58231e-07	-1.66433e-10	-1.0427	2.70427e-05	-1.66433e-10	-1.06819	9.0624e-05	-1.66433e-10	-1.03786
65554606	chr14:65554606:T:C	4.95661e-08	-1.45644	-1.23681	5.30716e-06	-1.46362	-1.23293	1.78325e-05	-1.42711	-1.23645
65554851	chr14:65554851:A:T	7.33453e-08	-1.44105	-0.860324	6.72963e-06	-1.64596	-0.813126	2.46625e-05	-1.49196	-0.847334
65555181	chr14:65555181:G:A	1.61717e-07	-1.51071	-2.72626e-10	2.05039e-05	-1.34499	-2.72626e-10	5.87985e-05	-1.47047	-2.72626e-10
65555329	chr14:65555329:C:T	1.27906e-07	-1.39877	-0.346488	1.27446e-05	-1.46718	-0.353322	6.07124e-05	-1.23529	-0.203143
65555937	chr14:65555937:T:C	2.89182e-07	-1.66433e-10	-0.9295	3.27981e-05	-1.66433e-10	-0.875237	0.000100049	-1.66433e-10	-0.938924
65556085	chr14:65556085:T:C	5.16675e-07	-1.66433e-10	-0.349142	5.60059e-05	-1.66433e-10	-0.34015	0.000198751	-1.66433e-10	-0.252531
65556114	chr14:65556114:T:A	3.90529e-08	-1.75637	-1.17527	4.32721e-06	-1.70593	-1.19475	1.34785e-05	-1.73859	-1.20489
65556413	chr14:65556413:A:T	5.13805e-08	-1.55937	-1.09792	1.31684e-05	-0.66604	-1.12175	1.6582e-05	-1.69137	-1.0449
65556472	chr14:65556472:G:A	5.01655e-08	-1.53098	-1.15025	5.6909e-06	-1.54844	-1.0783	1.82697e-05	-1.52066	-1.11867
65556779	chr14:65556779:G:A	1.24029e-07	-1.4328	-0.343235	1.16905e-05	-1.64126	-0.265576	4.20726e-05	-1.48552	-0.319666
65556865	chr14:65556865:A:G	6.52162e-07	-1.66433e-10	-0.116263	7.13591e-05	-1.66433e-10	-0.0978813	0.000245707	-1.66433e-10	-0.0404401
65557035	chr14:65557035:TG:T	6.93133e-07	-1.66433e-10	-0.0553335	7.58807e-05	-1.66433e-10	-0.0364442	0.000261669	-1.66433e-10	0.022498
65557188	chr14:65557188:G:A	4.12833e-08	-1.66757	-1.20853	6.4779e-06	-1.26812	-1.22909	1.5307e-05	-1.59714	-1.21913
65557243	chr14:65557243:T:C	4.85511e-08	-1.72047	-0.993464	1.33583e-05	-0.85913	-0.91434	1.5638e-05	-1.75978	-1.03509
65557382	chr14:65557382:G:C	1.27412e-07	-1.74913	-2.72626e-10	1.42807e-05	-1.7067	-2.72626e-10	4.43234e-05	-1.75307	-2.72626e-10
65557435	chr14:65557435:G:C	3.78082e-08	-1.75722	-1.20681	4.23554e-06	-1.7023	-1.21979	1.32186e-05	-1.73645	-1.22651
65557823	chr14:65557823:A:G	5.16675e-07	-1.66433e-10	-0.349142	5.60059e-05	-1.66433e-10	-0.34015	0.000198751	-1.66433e-10	-0.252531
65558221	chr14:65558221:A:C	3.51041e-07	-1.66433e-10	-0.735653	3.80984e-05	-1.66433e-10	-0.725435	0.000130511	-1.66433e-10	-0.67312
65558645	chr14:65558645:A:G	7.54189e-08	-1.26563	-1.00787	3.40417e-05	0.156429	-0.994449	2.09437e-05	-1.39629	-1.10645
65558880	chr14:65558880:T:TTA	4.79855e-08	-1.54889	-1.17676	5.45093e-06	-1.55476	-1.11506	1.75173e-05	-1.53116	-1.15023
65559196	chr14:65559196:G:GT	2.72295e-07	-1.66433e-10	-0.989671	2.86409e-05	-1.66433e-10	-1.01077	9.72959e-05	-1.66433e-10	-0.966824
65559222	chr14:65559222:G:A	1.13478e-07	-1.43965	-0.42529	1.06586e-05	-1.65251	-0.346729	3.88555e-05	-1.485	-0.39973
65559536	chr14:65559536:ATAGCTTAGAATTAACTAGGATATAGTACAGTTTCAGCATATAAGTATAGTAACATTTTACAG:A	2.39865e-07	-1.66433e-10	-1.11648	2.57105e-05	-1.66433e-10	-1.11871	8.29819e-05	-1.66433e-10	-1.12596
65559705	chr14:65559705:C:T	2.72534e-07	-1.66433e-10	-0.988791	2.86593e-05	-1.66433e-10	-1.01013	9.73643e-05	-1.66433e-10	-0.966121
65560080	chr14:65560080:A:G	2.7967e-07	-1.66433e-10	-0.962946	2.93713e-05	-1.66433e-10	-0.985587	0.000100025	-1.66433e-10	-0.939158
65560362	chr14:65560362:A:G	3.00689e-07	-1.66433e-10	-0.890478	3.2611e-05	-1.66433e-10	-0.880956	0.000110798	-1.66433e-10	-0.83687
65561038	chr14:65561038:C:T	2.32441e-07	-1.14792	-2.72626e-10	7.15283e-05	-0.095514	-2.72626e-10	9.16062e-05	-1.02708	-2.72626e-10
65561064	chr14:65561064:A:G	2.90953e-07	-1.66433e-10	-0.923395	3.14278e-05	-1.66433e-10	-0.917915	9.82629e-05	-1.66433e-10	-0.956934
65561728	chr14:65561728:A:G	4.20371e-08	-1.70825	-1.14975	1.21906e-05	-0.764237	-1.10071	1.3662e-05	-1.75543	-1.17453
65561787	chr14:65561787:T:C	4.20848e-08	-1.70562	-1.15125	1.23172e-05	-0.752144	-1.10246	1.36577e-05	-1.75451	-1.17577
65561807	chr14:65561807:T:C	2.19508e-07	-1.66433e-10	-1.20517	2.35169e-05	-1.66433e-10	-1.20789	7.74825e-05	-1.66433e-10	-1.19453
65562129	chr14:65562129:T:C	4.22224e-08	-1.70888	-1.14473	1.22404e-05	-0.766486	-1.09438	1.37185e-05	-1.75563	-1.17021
65562150	chr14:65562150:G:A	2.505e-07	-1.66433e-10	-1.07309	2.68701e-05	-1.66433e-10	-1.07459	8.80296e-05	-1.66433e-10	-1.06691
65562200	chr14:65562200:A:C	7.41845e-07	-1.66433e-10	0.0125842	7.92318e-05	-1.66433e-10	0.00677057	0.000275855	-1.66433e-10	0.0752953
65562421	chr14:65562421:T:C	3.19177e-07	-0.83081	-2.72626e-10	3.08647e-05	-0.935994	-2.72626e-10	0.000140095	-0.602263	-2.72626e-10
65562588	chr14:65562588:C:A	2.14098e-07	-1.66433e-10	-1.23012	2.28325e-05	-1.66433e-10	-1.23742	7.45477e-05	-1.66433e-10	-1.23314
65562705	chr14:65562705:G:GAA	4.26257e-08	-1.70643	-1.13767	1.24782e-05	-0.755918	-1.0857	1.38111e-05	-1.75482	-1.16429
65562901	chr14:65562901:G:C	2.58038e-07	-1.66433e-10	-1.04345	2.71927e-05	-1.66433e-10	-1.06266	9.1847e-05	-1.66433e-10	-1.02446
65562960	chr14:65562960:G:A	2.65889e-07	-1.66433e-10	-1.01348	2.79993e-05	-1.66433e-10	-1.03343	9.49073e-05	-1.66433e-10	-0.99168
65563043	chr14:65563043:C:T	5.08318e-08	-1.54212	-1.12591	5.89711e-06	-1.54614	-1.045	1.87123e-05	-1.52355	-1.09186
65563781	chr14:65563781:G:A	2.42056e-07	-1.10739	-2.72626e-10	7.64229e-05	-0.0293241	-2.72626e-10	9.56075e-05	-0.98433	-2.72626e-10
65564296	chr14:65564296:G:T	2.72282e-07	-1.66433e-10	-0.989717	2.86399e-05	-1.66433e-10	-1.01081	9.72933e-05	-1.66433e-10	-0.966851
65564347	chr14:65564347:T:G	5.10919e-08	-1.44336	-1.21957	5.75073e-06	-1.4436	-1.17268	1.81127e-05	-1.43788	-1.21009
65564920	chr14:65564920:T:G	8.86539e-08	-1.08102	-1.0308	7.19768e-06	-1.4299	-0.961952	2.87994e-05	-1.15153	-1.03269
65565384	chr14:65565384:T:C	1.26833e-07	-1.75368	-2.72626e-10	1.36058e-05	-1.75511	-2.72626e-10	4.42459e-05	-1.75482	-2.72626e-10
65565471	chr14:65565471:T:A	4.84225e-07	-1.66433e-10	-0.414007	5.25261e-05	-1.66433e-10	-0.404296	0.000185762	-1.66433e-10	-0.320116
65565948	chr14:65565948:A:G	3.88823e-07	-1.66433e-10	-0.633432	4.83332e-05	-1.66433e-10	-0.487488	0.000153956	-1.66433e-10	-0.507914
65565989	chr14:65565989:A:G	2.39467e-07	-1.66433e-10	-1.11814	2.6925e-05	-1.66433e-10	-1.07255	8.24896e-05	-1.66433e-10	-1.13191
65565990	chr14:65565990:A:G	2.39758e-07	-1.66433e-10	-1.11693	2.69634e-05	-1.66433e-10	-1.07113	8.2584e-05	-1.66433e-10	-1.13077
65566079	chr14:65566079:G:C	1.562e-07	-1.54542	-2.72626e-10	1.93962e-05	-1.40053	-2.72626e-10	5.61373e-05	-1.51678	-2.72626e-10
65566084	chr14:65566084:A:C	5.00222e-08	-1.64282	-1.04127	5.75552e-06	-1.61182	-1.00363	1.59785e-05	-1.74612	-1.02721
65566136	chr14:65566136:A:G	2.17197e-07	-1.66433e-10	-1.21575	2.32148e-05	-1.66433e-10	-1.22082	7.6426e-05	-1.66433e-10	-1.20826
65566143	chr14:65566143:G:A	1.69674e-07	-1.46268	-2.72626e-10	1.74703e-05	-1.50511	-2.72626e-10	6.24581e-05	-1.41009	-2.72626e-10
65566216	chr14:65566216:G:A	4.27735e-08	-1.62734	-1.2133	1.16247e-05	-0.694519	-1.21795	1.38325e-05	-1.68904	-1.22852
65566327	chr14:65566327:T:G	2.29588e-07	-1.16027	-2.72626e-10	2.01536e-05	-1.36223	-2.72626e-10	7.81886e-05	-1.18546	-2.72626e-10
65567112	chr14:65567112:T:C	5.69016e-08	-1.35861	-1.19662	4.79277e-06	-1.60535	-1.19315	1.87921e-05	-1.40345	-1.20769
65567648	chr14:65567648:A:G	2.211e-07	-1.66433e-10	-1.19794	2.37237e-05	-1.66433e-10	-1.19913	7.68123e-05	-1.66433e-10	-1.20322
65568045	chr14:65568045:C:T	3.11632e-07	-1.66433e-10	-0.854733	3.22007e-05	-1.66433e-10	-0.893617	0.000109444	-1.66433e-10	-0.849167
65568048	chr14:65568048:G:C	1.07132e-07	-1.29334	-0.629151	9.90291e-06	-1.56469	-0.508088	3.56249e-05	-1.34231	-0.629229
65568103	chr14:65568103:A:G	5.41704e-08	-1.48274	-1.12168	5.85789e-06	-1.55893	-1.03889	2.18747e-05	-1.34202	-1.11723
65568109	chr14:65568109:C:T	1.27485e-07	-1.74856	-2.72626e-10	1.57399e-05	-1.60941	-2.72626e-10	5.67554e-05	-1.50583	-2.72626e-10
65568253	chr14:65568253:A:G	3.09785e-07	-1.66433e-10	-0.860676	3.51682e-05	-1.66433e-10	-0.805465	0.000107496	-1.66433e-10	-0.867128
65568594	chr14:65568594:T:C	5.21458e-07	-1.66433e-10	-0.339927	5.65232e-05	-1.66433e-10	-0.330956	0.000200703	-1.66433e-10	-0.242753
65568711	chr14:65568711:T:C	4.11605e-08	-1.72128	-1.1578	1.13788e-05	-0.822626	-1.11123	1.35198e-05	-1.75907	-1.18135
65568712	chr14:65568712:G:A	2.6458e-07	-1.66433e-10	-1.01841	2.7855e-05	-1.66433e-10	-1.03859	9.43803e-05	-1.66433e-10	-0.997249
65568978	chr14:65568978:C:A	1.82534e-05	3.21555	-2.72626e-10	0.000809651	2.331	-2.72626e-10	0.00840865	3.49243	-2.72626e-10
65569036	chr14:65569036:A:C	2.15372e-07	-1.66433e-10	-1.22419	2.30478e-05	-1.66433e-10	-1.22803	7.56707e-05	-1.66433e-10	-1.21819
65569395	chr14:65569395:T:C	1.55167e-07	-1.55206	-2.72626e-10	1.88581e-05	-1.42866	-2.72626e-10	5.57766e-05	-1.52323	-2.72626e-10
65569443	chr14:65569443:G:A	3.39285e-07	-1.66433e-10	-0.769715	3.64717e-05	-1.66433e-10	-0.76907	0.000113321	-1.66433e-10	-0.814352
65569745	chr14:65569745:G:A	2.00219e-06	-1.66433e-10	1.00544	0.000246708	-1.66433e-10	1.1426	0.00081505	-1.66433e-10	1.15867
65569759	chr14:65569759:T:A	6.55271e-07	-1.66433e-10	-0.111507	7.17046e-05	-1.66433e-10	-0.0930518	0.000246918	-1.66433e-10	-0.0355228
65569809	chr14:65569809:T:C	3.39442e-07	-1.66433e-10	-0.769251	3.64739e-05	-1.66433e-10	-0.769009	0.000113315	-1.66433e-10	-0.814406
65569856	chr14:65569856:T:C	4.74438e-07	-1.66433e-10	-0.434424	5.1411e-05	-1.66433e-10	-0.425754	0.000181682	-1.66433e-10	-0.342321
65570043	chr14:65570043:T:G	7.74771e-08	-1.24851	-0.99806	3.53874e-05	0.185344	-0.984594	2.13727e-05	-1.38327	-1.09919
65570886	chr14:65570886:T:C	1.94368e-07	-1.3268	-2.72626e-10	5.19571e-05	-0.415189	-2.72626e-10	7.49042e-05	-1.22837	-2.72626e-10
65571797	chr14:65571797:G:A	2.39278e-07	-1.11893	-2.72626e-10	7.49972e-05	-0.0481564	-2.72626e-10	9.45286e-05	-0.995679	-2.72626e-10
65572706	chr14:65572706:A:C	3.3457e-07	-1.66433e-10	-0.78371	3.59566e-05	-1.66433e-10	-0.783295	0.00011183	-1.66433e-10	-0.827605
65572809	chr14:65572809:T:C	6.48264e-07	-1.66433e-10	-0.122258	7.09572e-05	-1.66433e-10	-0.10353	0.000244244	-1.66433e-10	-0.0464116
65573479	chr14:65573479:A:T	2.58983e-07	-1.66433e-10	-1.03979	2.71151e-05	-1.66433e-10	-1.06551	9.09045e-05	-1.66433e-10	-1.03477
65573587	chr14:65573587:G:A	2.58736e-07	-1.66433e-10	-1.04075	2.70919e-05	-1.66433e-10	-1.06637	9.08199e-05	-1.66433e-10	-1.0357
65573795	chr14:65573795:A:G	2.21954e-07	-1.19409	-2.72626e-10	6.52639e-05	-0.187167	-2.72626e-10	8.65936e-05	-1.08336	-2.72626e-10
65573911	chr14:65573911:C:G	2.47731e-07	-1.66433e-10	-1.08421	2.64998e-05	-1.66433e-10	-1.08847	8.26404e-05	-1.66433e-10	-1.13008
65574575	chr14:65574575:G:A	2.33973e-07	-1.14135	-2.72626e-10	7.2293e-05	-0.0848796	-2.72626e-10	9.2259e-05	-1.01998	-2.72626e-10
65574927	chr14:65574927:C:T	1.03736e-07	-1.30144	-0.653272	4.29844e-05	0.0350356	-0.639806	2.65478e-05	-1.4433	-0.822337
65575132	chr14:65575132:A:G	1.97632e-07	-1.31015	-2.72626e-10	5.35455e-05	-0.385075	-2.72626e-10	7.63438e-05	-1.20933	-2.72626e-10
65575462	chr14:65575462:G:A	2.312e-07	-1.15327	-2.72626e-10	7.07887e-05	-0.105907	-2.72626e-10	9.10117e-05	-1.03359	-2.72626e-10
65575676	chr14:65575676:C:T	6.56677e-07	-1.66433e-10	-0.109363	7.13502e-05	-1.66433e-10	-0.0980058	0.00025599	-1.66433e-10	0.000557978
65575741	chr14:65575741:C:T	5.1777e-08	-1.75351	-0.896099	4.96416e-05	-0.0307763	-0.43	1.94098e-05	-1.75386	-0.824936
65575835	chr14:65575835:A:T	2.26609e-07	-1.17333	-2.72626e-10	6.8483e-05	-0.139021	-2.72626e-10	8.90604e-05	-1.05527	-2.72626e-10
65576100	chr14:65576100:G:A	3.08168e-07	-1.66433e-10	-0.865912	3.18724e-05	-1.66433e-10	-0.903865	0.000108237	-1.66433e-10	-0.860257
65576939	chr14:65576939:G:A	2.49947e-07	-1.66433e-10	-1.07531	2.68524e-05	-1.66433e-10	-1.07525	8.5713e-05	-1.66433e-10	-1.09358
65577008	chr14:65577008:C:T	3.29718e-07	-0.798319	-2.72626e-10	2.39783e-05	-1.18846	-2.72626e-10	9.31667e-05	-1.01019	-2.72626e-10
65577327	chr14:65577327:A:G	2.14576e-07	-1.66433e-10	-1.22789	2.34369e-05	-1.66433e-10	-1.2113	7.48934e-05	-1.66433e-10	-1.22851
65577377	chr14:65577377:G:A	5.78737e-07	-1.66433e-10	-0.235708	6.19081e-05	-1.66433e-10	-0.239956	0.000213952	-1.66433e-10	-0.178828
65577411	chr14:65577411:G:A	5.303e-08	-1.75355	-0.872147	1.25043e-05	-1.06643	-0.7731	1.75857e-05	-1.75391	-0.923584
65577608	chr14:65577608:AAT:A	3.00944e-07	-1.66433e-10	-0.889631	3.39762e-05	-1.66433e-10	-0.839946	0.000104596	-1.66433e-10	-0.894479
65577758	chr14:65577758:T:C	3.75735e-08	-1.73837	-1.23189	9.25845e-06	-0.926808	-1.21326	1.27634e-05	-1.76074	-1.23726
65577909	chr14:65577909:A:G	2.11377e-06	-1.66433e-10	1.05967	0.000317126	-1.66433e-10	1.39369	0.00101885	-1.66433e-10	1.38185
65578825	chr14:65578825:G:C	9.23565e-08	-1.23385	-0.837055	4.08511e-05	0.165514	-0.821186	2.41686e-05	-1.38743	-0.972096
65579205	chr14:65579205:G:A	2.56673e-07	-1.66433e-10	-1.04875	2.70617e-05	-1.66433e-10	-1.06749	9.13542e-05	-1.66433e-10	-1.02984
65579230	chr14:65579230:C:T	6.81871e-07	-1.66433e-10	-0.0717146	7.46766e-05	-1.66433e-10	-0.0524397	0.000257376	-1.66433e-10	0.00595541
65579524	chr14:65579524:G:C	9.41654e-08	-1.29451	-0.756996	3.93649e-05	0.0520913	-0.744824	2.44912e-05	-1.43637	-0.909896
65579816	chr14:65579816:G:A	5.51359e-08	-1.51073	-1.07602	1.54955e-05	-0.521996	-1.10306	1.7599e-05	-1.65319	-1.02355
65580098	chr14:65580098:A:G	4.12919e-08	-1.73513	-1.14076	1.0877e-05	-0.890526	-1.08843	1.36944e-05	-1.76091	-1.16668
65580304	chr14:65580304:T:C	3.75895e-08	-1.73249	-1.23734	9.45914e-06	-0.884249	-1.23438	1.28192e-05	-1.76079	-1.23285
65580543	chr14:65580543:A:G	2.57013e-07	-1.66433e-10	-1.04743	2.76617e-05	-1.66433e-10	-1.04556	8.90658e-05	-1.66433e-10	-1.05521
65581077	chr14:65581077:T:C	8.12672e-08	-1.33097	-0.867848	3.41e-05	0.0194076	-0.855718	2.19619e-05	-1.45555	-0.999728
65581118	chr14:65581118:T:C	2.58508e-07	-1.66433e-10	-1.04163	2.78232e-05	-1.66433e-10	-1.03974	8.9573e-05	-1.66433e-10	-1.04953
65581188	chr14:65581188:T:G	2.89596e-07	-1.66433e-10	-0.928069	3.27283e-05	-1.66433e-10	-0.877367	0.000100581	-1.66433e-10	-0.933623
65581301	chr14:65581301:G:A	7.25197e-08	-1.29003	-1.02267	6.34429e-06	-1.56307	-0.954984	2.40588e-05	-1.34064	-1.02344
65581940	chr14:65581940:A:G	2.23379e-07	-1.18768	-2.72626e-10	6.67496e-05	-0.164658	-2.72626e-10	8.76417e-05	-1.07132	-2.72626e-10
65582154	chr14:65582154:C:T	5.29362e-08	-1.69039	-0.937077	1.68655e-05	-0.6928	-0.847538	1.66603e-05	-1.74854	-0.983012
65582383	chr14:65582383:T:C	1.85928e-07	-1.37119	-2.72626e-10	4.7861e-05	-0.497306	-2.72626e-10	7.12577e-05	-1.27828	-2.72626e-10
65582453	chr14:65582453:C:T	2.88959e-07	-1.66433e-10	-0.930269	3.10905e-05	-1.66433e-10	-0.928703	9.74282e-05	-1.66433e-10	-0.965465
65582466	chr14:65582466:C:T	2.36732e-07	-1.66433e-10	-1.12963	2.5392e-05	-1.66433e-10	-1.13117	8.19486e-05	-1.66433e-10	-1.13849
65582687	chr14:65582687:G:A	3.79556e-07	-1.66433e-10	-0.657553	4.11068e-05	-1.66433e-10	-0.649433	0.00014175	-1.66433e-10	-0.590513
65582788	chr14:65582788:TA:T	4.90941e-07	-1.66433e-10	-0.400231	5.32428e-05	-1.66433e-10	-0.390745	0.000188439	-1.66433e-10	-0.305809
65584298	chr14:65584298:A:T	2.78949e-07	-1.66433e-10	-0.965525	2.98188e-05	-1.66433e-10	-0.970467	9.15398e-05	-1.66433e-10	-1.02781
65584380	chr14:65584380:A:G	2.79566e-07	-1.66433e-10	-0.963315	3.15059e-05	-1.66433e-10	-0.915432	9.71073e-05	-1.66433e-10	-0.968764
65584382	chr14:65584382:G:T	9.20228e-08	-1.0932	-0.981319	4.82372e-05	0.477694	-0.967169	2.47956e-05	-1.24778	-1.08614
65584400	chr14:65584400:G:A	2.47511e-07	-1.0851	-2.72626e-10	7.90111e-05	0.00398144	-2.72626e-10	9.80425e-05	-0.95918	-2.72626e-10
65584818	chr14:65584818:G:A	5.08447e-08	-1.4915	-1.17628	1.52886e-05	-0.482021	-1.15648	1.50531e-05	-1.63753	-1.19547
65585252	chr14:65585252:G:A	5.02799e-07	-1.66433e-10	-0.376365	5.44449e-05	-1.66433e-10	-0.368417	0.00019294	-1.66433e-10	-0.2822
65585306	chr14:65585306:C:T	6.82177e-07	-1.66433e-10	-0.0712661	7.47061e-05	-1.66433e-10	-0.0520453	0.000257487	-1.66433e-10	0.00639004
65585323	chr14:65585323:G:A	2.92721e-07	-1.66433e-10	-0.917335	3.29942e-05	-1.66433e-10	-0.869276	0.000101776	-1.66433e-10	-0.921805
65585475	chr14:65585475:C:T	6.82645e-07	-1.66433e-10	-0.0705812	7.47586e-05	-1.66433e-10	-0.0513428	0.000257671	-1.66433e-10	0.0071007
65585648	chr14:65585648:T:C	3.61554e-06	1.59644	-2.72626e-10	0.000257892	1.18693	-2.72626e-10	0.000591401	0.837913	-2.72626e-10
65585754	chr14:65585754:G:A	6.255e-08	-1.41627	-1.04432	6.90363e-06	-1.49929	-0.934269	2.56911e-05	-1.25792	-1.04051
65586066	chr14:65586066:A:G	4.17148e-08	-1.72289	-1.14281	4.82462e-06	-1.72485	-1.06702	1.51403e-05	-1.7173	-1.10992
65586288	chr14:65586288:G:A	3.89515e-08	-1.70612	-1.22812	4.50086e-05	0.498423	-1.05718	1.39408e-05	-1.69665	-1.21311
65586373	chr14:65586373:G:A	3.92736e-08	-1.69747	-1.22853	4.74361e-05	0.552764	-1.05899	1.40624e-05	-1.68731	-1.21377
65586443	chr14:65586443:G:A	4.91873e-08	-1.48542	-1.2155	1.49172e-05	-0.46106	-1.20203	1.46888e-05	-1.63142	-1.22608
65586628	chr14:65586628:C:G	2.32981e-07	-1.66433e-10	-1.1456	2.5988e-05	-1.66433e-10	-1.10797	8.13968e-05	-1.66433e-10	-1.14524
65587005	chr14:65587005:G:A	5.58651e-07	-1.66433e-10	-0.271031	6.06203e-05	-1.66433e-10	-0.260977	0.000216047	-1.66433e-10	-0.169085
65587052	chr14:65587052:G:A	2.14648e-07	-1.66433e-10	-1.22756	2.29917e-05	-1.66433e-10	-1.23047	7.54387e-05	-1.66433e-10	-1.22126
65587113	chr14:65587113:C:T	2.68425e-07	-1.66433e-10	-1.00398	2.82616e-05	-1.66433e-10	-1.0241	9.58873e-05	-1.66433e-10	-0.981408
65587251	chr14:65587251:A:G	1.8594e-07	-1.37113	-2.72626e-10	4.78693e-05	-0.497132	-2.72626e-10	7.12652e-05	-1.27817	-2.72626e-10
65587307	chr14:65587307:C:T	2.36506e-07	-1.66433e-10	-1.13058	2.53678e-05	-1.66433e-10	-1.13212	8.18735e-05	-1.66433e-10	-1.13941
65587522	chr14:65587522:G:A	5.01251e-07	-1.66433e-10	-0.379449	5.43835e-05	-1.66433e-10	-0.369546	0.000192661	-1.66433e-10	-0.28365
65587865	chr14:65587865:T:G	3.06962e-07	-1.66433e-10	-0.869832	3.26892e-05	-1.66433e-10	-0.878561	0.000112546	-1.66433e-10	-0.821218
65588060	chr14:65588060:T:C	1.15878e-07	-1.355	-0.489021	1.10975e-05	-1.60407	-0.354808	3.86378e-05	-1.40116	-0.489191
65588237	chr14:65588237:A:G	5.23326e-07	-1.66433e-10	-0.336352	5.67629e-05	-1.66433e-10	-0.326723	0.000201536	-1.66433e-10	-0.238615
65588432	chr14:65588432:C:T	2.14744e-07	-1.66433e-10	-1.22711	2.30056e-05	-1.66433e-10	-1.22987	7.51653e-05	-1.66433e-10	-1.22489
65588445	chr14:65588445:T:C	2.90221e-07	-1.66433e-10	-0.925912	3.28022e-05	-1.66433e-10	-0.875112	0.000100782	-1.66433e-10	-0.931621
65588578	chr14:65588578:G:C	2.62555e-07	-1.66433e-10	-1.0261	2.76402e-05	-1.66433e-10	-1.04634	9.35359e-05	-1.66433e-10	-1.00624
65588709	chr14:65588709:GAT:G	8.164e-08	-1.28302	-0.911217	3.58311e-05	0.108336	-0.895127	2.21805e-05	-1.41486	-1.03051
65588892	chr14:65588892:G:A	5.26735e-08	-1.47893	-1.15351	5.71882e-06	-1.5469	-1.07495	2.15178e-05	-1.32515	-1.15055
65589001	chr14:65589001:G:A	7.67803e-07	-1.66433e-10	0.0469782	8.19547e-05	-1.66433e-10	0.0405598	0.000285685	-1.66433e-10	0.110308
65589225	chr14:65589225:C:A	8.46945e-08	-1.21497	-0.942539	3.99871e-05	0.250126	-0.927176	2.30098e-05	-1.35299	-1.05567
65589589	chr14:65589589:G:A	7.47681e-07	-1.66433e-10	0.0204202	8.19202e-05	-1.66433e-10	0.0401386	0.000283046	-1.66433e-10	0.101029
65589592	chr14:65589592:C:T	6.3203e-07	-1.66433e-10	-0.147619	6.91125e-05	-1.66433e-10	-0.129872	0.000237744	-1.66433e-10	-0.0733861
65589593	chr14:65589593:G:A	2.07917e-06	-1.66433e-10	1.04317	0.000256505	-1.66433e-10	1.18154	0.000847428	-1.66433e-10	1.19762
65589690	chr14:65589690:C:T	3.73483e-08	-1.73873	-1.23753	8.82388e-06	-0.955943	-1.2322	1.28152e-05	-1.76035	-1.2336
65589734	chr14:65589734:A:G	4.13368e-08	-1.75854	-1.11626	9.20667e-06	-1.08926	-1.05642	1.41489e-05	-1.7494	-1.14555
65589790	chr14:65589790:T:A	1.09328e-07	-1.34117	-0.561031	1.07552e-05	-1.42278	-0.567429	5.11997e-05	-1.17441	-0.434434
65590584	chr14:65590584:A:G	5.7288e-07	-1.66433e-10	-0.245879	7.38948e-05	-1.66433e-10	-0.0629645	0.000209824	-1.66433e-10	-0.19831
65590734	chr14:65590734:A:G	4.0367e-08	-1.72096	-1.17758	4.72612e-05	0.398692	-0.90861	1.4636e-05	-1.71553	-1.14556
65591320	chr14:65591320:T:C	4.0865e-08	-1.73259	-1.1537	4.69182e-06	-1.73444	-1.08534	1.48109e-05	-1.72753	-1.12168
65591886	chr14:65591886:ATACTT:A	2.67878e-07	-1.66433e-10	-1.00602	2.81961e-05	-1.66433e-10	-1.02642	9.55636e-05	-1.66433e-10	-0.984789
65591946	chr14:65591946:T:A	1.06825e-07	-1.14399	-0.781377	5.37084e-05	0.385408	-0.767445	2.77628e-05	-1.29216	-0.928728
65591952	chr14:65591952:G:A	3.21161e-07	-1.66433e-10	-0.824612	3.44925e-05	-1.66433e-10	-0.824865	0.000107461	-1.66433e-10	-0.867451
65592360	chr14:65592360:TG:T	2.53018e-07	-1.66433e-10	-1.0631	2.67129e-05	-1.66433e-10	-1.08046	9.01035e-05	-1.66433e-10	-1.04362
65593979	chr14:65593979:G:A	1.09914e-07	-1.32264	-0.574222	1.03141e-05	-1.5842	-0.447901	3.65291e-05	-1.37158	-0.574893
65593989	chr14:65593989:C:A	7.37095e-08	-1.26358	-1.03284	3.30022e-05	0.151154	-1.02019	2.04919e-05	-1.39918	-1.12537
65594006	chr14:65594006:G:A	5.06334e-08	-1.71649	-0.955455	6.13283e-06	-1.71894	-0.833014	1.8824e-05	-1.71058	-0.898868
65594420	chr14:65594420:A:AG	2.28036e-07	-1.66433e-10	-1.16705	2.44646e-05	-1.66433e-10	-1.16838	7.90899e-05	-1.66433e-10	-1.174
65594606	chr14:65594606:G:A	5.07852e-07	-1.66433e-10	-0.366365	5.50946e-05	-1.66433e-10	-0.356555	0.000195397	-1.66433e-10	-0.269547
65594793	chr14:65594793:C:T	3.05471e-07	-1.66433e-10	-0.8747	3.00533e-05	-1.66433e-10	-0.962633	0.000103625	-1.66433e-10	-0.9038
65594842	chr14:65594842:T:C	5.62375e-08	-1.69352	-0.873449	1.78797e-05	-0.708655	-0.773288	1.76369e-05	-1.75039	-0.924193
65595002	chr14:65595002:T:C	3.21714e-07	-1.66433e-10	-0.822894	3.45791e-05	-1.66433e-10	-0.822356	0.000107696	-1.66433e-10	-0.865267
65595377	chr14:65595377:T:C	2.46451e-07	-1.08939	-2.72626e-10	7.86894e-05	-9.79062e-05	-2.72626e-10	9.76656e-05	-0.963032	-2.72626e-10
65595414	chr14:65595414:T:C	4.0056e-08	-1.75953	-1.14674	4.50266e-06	-1.69063	-1.17031	1.38997e-05	-1.72874	-1.18397
65595605	chr14:65595605:T:C	3.08609e-07	-1.66433e-10	-0.86448	3.16481e-05	-1.66433e-10	-0.91093	0.000108153	-1.66433e-10	-0.861032
65595758	chr14:65595758:G:A	1.66337e-07	-1.48254	-2.72626e-10	1.70029e-05	-1.53222	-2.72626e-10	5.14847e-05	-1.6033	-2.72626e-10
65596307	chr14:65596307:T:C	2.27395e-07	-1.66433e-10	-1.16987	2.42071e-05	-1.66433e-10	-1.17896	8.03666e-05	-1.66433e-10	-1.15798
65596378	chr14:65596378:A:G	5.50371e-07	-1.66433e-10	-0.285963	5.97125e-05	-1.66433e-10	-0.276066	0.000212511	-1.66433e-10	-0.185585
65596630	chr14:65596630:C:T	7.90556e-07	-1.66433e-10	0.0761814	8.43886e-05	-1.66433e-10	0.0698255	0.000294425	-1.66433e-10	0.140443
65596677	chr14:65596677:A:G	1.41042e-07	-1.28965	-0.357843	1.3307e-05	-1.5629	-0.21441	4.6751e-05	-1.33983	-0.359918
65596864	chr14:65596864:C:G	7.83455e-08	-1.22694	-1.00848	3.65728e-05	0.228692	-0.994993	2.16211e-05	-1.36493	-1.10599
65597181	chr14:65597181:T:C	3.97067e-08	-1.69251	-1.22252	4.42807e-06	-1.68676	-1.19089	1.42415e-05	-1.68378	-1.20464
65597187	chr14:65597187:G:A	2.49402e-07	-1.66433e-10	-1.07749	2.66952e-05	-1.66433e-10	-1.08112	8.31609e-05	-1.66433e-10	-1.1238
65597197	chr14:65597197:T:C	1.83193e-07	-1.38602	-2.72626e-10	5.52149e-05	-0.354374	-2.72626e-10	5.58054e-05	-1.52271	-2.72626e-10
65597201	chr14:65597201:TA:T	4.35903e-08	-1.58438	-1.23734	1.12144e-05	-0.714196	-1.23421	1.35259e-05	-1.70457	-1.23541
65597402	chr14:65597402:G:A	1.06242e-07	-1.06936	-0.861476	5.87028e-05	0.530223	-0.823342	2.8293e-05	-1.22288	-0.97909
65597438	chr14:65597438:C:G	4.9369e-08	-1.72623	-0.971006	5.93005e-06	-1.72834	-0.85723	1.83284e-05	-1.72073	-0.9154
65597582	chr14:65597582:C:T	2.38511e-07	-1.66433e-10	-1.12214	2.53286e-05	-1.66433e-10	-1.13367	8.46922e-05	-1.66433e-10	-1.10556
65597592	chr14:65597592:C:T	1.25944e-07	-1.76072	-2.72626e-10	1.39314e-05	-1.73146	-2.72626e-10	4.42577e-05	-1.75455	-2.72626e-10
65597610	chr14:65597610:G:A	7.98929e-08	-1.25979	-0.956076	6.95869e-06	-1.5537	-0.871911	2.65724e-05	-1.31036	-0.954347
65598042	chr14:65598042:G:A	2.52442e-07	-1.66433e-10	-1.06537	2.64746e-05	-1.66433e-10	-1.08942	8.85789e-05	-1.66433e-10	-1.06069
65598109	chr14:65598109:G:A	4.62594e-08	-1.62112	-1.14117	1.15313e-05	-0.79855	-1.122	1.576e-05	-1.72304	-1.06406
65598207	chr14:65598207:G:A	7.18983e-07	-1.66433e-10	-0.0187179	7.68624e-05	-1.66433e-10	-0.0235895	0.00026729	-1.66433e-10	0.043753
65598362	chr14:65598362:A:G	3.19989e-07	-1.66433e-10	-0.82827	3.09262e-05	-1.66433e-10	-0.934004	0.000108608	-1.66433e-10	-0.856834
65598490	chr14:65598490:G:C	3.25814e-07	-1.66433e-10	-0.810229	3.49983e-05	-1.66433e-10	-0.810307	0.000108948	-1.66433e-10	-0.853709
65598916	chr14:65598916:C:G	3.72374e-08	-1.74173	-1.23751	8.96478e-06	-0.941137	-1.23117	1.27896e-05	-1.76059	-1.23536
65598948	chr14:65598948:G:A	7.82059e-08	-1.25197	-0.98524	3.55076e-05	0.175319	-0.971179	2.14832e-05	-1.38822	-1.08909
65599262	chr14:65599262:A:AT	3.04928e-07	-1.66433e-10	-0.876481	3.29363e-05	-1.66433e-10	-0.871032	0.000103314	-1.66433e-10	-0.906812
65599283	chr14:65599283:A:G	3.72149e-08	-1.74854	-1.2313	3.11272e-05	0.144422	-1.07195	1.32143e-05	-1.745	-1.21828
65599305	chr14:65599305:A:G	7.44837e-07	-1.66433e-10	0.0166097	8.17052e-05	-1.66433e-10	0.037511	0.000282171	-1.66433e-10	0.0979318
65599455	chr14:65599455:A:T	7.01354e-07	-1.66433e-10	-0.0435435	7.68214e-05	-1.66433e-10	-0.0241231	0.000265003	-1.66433e-10	0.0351606
65599543	chr14:65599543:T:TA	2.38011e-07	-1.66433e-10	-1.12424	2.47689e-05	-1.66433e-10	-1.15602	8.21717e-05	-1.66433e-10	-1.13577
65600288	chr14:65600288:T:C	5.75339e-08	-1.75034	-0.793841	6.67798e-05	0.120415	-0.284621	2.19721e-05	-1.74707	-0.70774
65600370	chr14:65600370:T:G	4.00598e-08	-1.6812	-1.22498	8.87584e-06	-0.967998	-1.21428	1.34895e-05	-1.75041	-1.19226
65600422	chr14:65600422:T:C	7.97293e-07	-1.66433e-10	0.0846661	8.5055e-05	-1.66433e-10	0.0776909	0.000296765	-1.66433e-10	0.148359
65600598	chr14:65600598:T:G	4.03057e-08	-1.74172	-1.15834	4.6195e-06	-1.74354	-1.09178	1.45761e-05	-1.73788	-1.12731
65600771	chr14:65600771:A:C	2.37778e-07	-1.66433e-10	-1.12522	2.52547e-05	-1.66433e-10	-1.13659	8.44065e-05	-1.66433e-10	-1.10894
65600999	chr14:65600999:G:A	3.13042e-07	-1.66433e-10	-0.85022	3.55264e-05	-1.66433e-10	-0.795331	0.000108494	-1.66433e-10	-0.857887
65601089	chr14:65601089:A:G	1.63343e-07	-1.50071	-2.72626e-10	1.82321e-05	-1.46242	-2.72626e-10	4.98062e-05	-1.63644	-2.72626e-10
65601150	chr14:65601150:T:C	2.43736e-07	-1.66433e-10	-1.10047	2.61325e-05	-1.66433e-10	-1.10243	8.42684e-05	-1.66433e-10	-1.11057
65601265	chr14:65601265:A:C	3.1217e-07	-1.66433e-10	-0.853007	3.22443e-05	-1.66433e-10	-0.892266	0.000109616	-1.66433e-10	-0.847594
65601372	chr14:65601372:A:G	2.29674e-07	-1.66433e-10	-1.15989	2.4637e-05	-1.66433e-10	-1.16136	7.96252e-05	-1.66433e-10	-1.16725
65601484	chr14:65601484:T:G	3.91921e-08	-1.69467	-1.23341	4.2794e-06	-1.69885	-1.21294	1.39968e-05	-1.68411	-1.22164
65601487	chr14:65601487:T:C	2.29017e-07	-1.66433e-10	-1.16276	2.36786e-05	-1.66433e-10	-1.20104	7.87605e-05	-1.66433e-10	-1.17817
65601497	chr14:65601497:A:G	1.8309e-06	-1.66433e-10	0.91601	0.000202432	-1.66433e-10	0.944795	0.000765605	-1.66433e-10	1.09609
65601567	chr14:65601567:A:G	5.17251e-08	-1.49437	-1.15625	5.12156e-06	-1.57255	-1.15959	2.06838e-05	-1.38401	-1.13122
65601602	chr14:65601602:G:C	5.0454e-08	-1.5295	-1.14599	5.04699e-06	-1.59833	-1.14849	1.98871e-05	-1.43609	-1.11842
65601837	chr14:65601837:T:C	2.33082e-07	-1.14517	-2.72626e-10	2.05188e-05	-1.34427	-2.72626e-10	7.97804e-05	-1.1653	-2.72626e-10
65602233	chr14:65602233:T:C	2.36583e-07	-1.66433e-10	-1.13026	2.5134e-05	-1.66433e-10	-1.14139	8.38943e-05	-1.66433e-10	-1.11502
65602316	chr14:65602316:T:A	7.59854e-07	-1.66433e-10	0.0365702	8.11711e-05	-1.66433e-10	0.0309532	0.000283271	-1.66433e-10	0.101824
65602519	chr14:65602519:C:T	5.162e-07	-1.66433e-10	-0.350061	5.59725e-05	-1.66433e-10	-0.340746	0.000198552	-1.66433e-10	-0.253529
65602864	chr14:65602864:C:T	2.64189e-07	-1.66433e-10	-1.01989	2.78633e-05	-1.66433e-10	-1.0383	9.42513e-05	-1.66433e-10	-0.998617
65602949	chr14:65602949:G:A	6.37744e-08	-1.35745	-1.08375	5.74653e-06	-1.59089	-1.02612	2.13141e-05	-1.39991	-1.0853
65603242	chr14:65603242:C:G	7.88121e-07	-1.66433e-10	0.0730965	8.41282e-05	-1.66433e-10	0.0667353	0.000293494	-1.66433e-10	0.137277
65603416	chr14:65603416:C:G	2.4325e-07	-1.66433e-10	-1.10247	2.57657e-05	-1.66433e-10	-1.11656	8.65286e-05	-1.66433e-10	-1.08411
65603699	chr14:65603699:C:G	4.35209e-08	-1.67821	-1.14511	1.53234e-05	-0.546692	-1.08953	1.39205e-05	-1.74135	-1.16987
65604013	chr14:65604013:C:T	4.6409e-08	-1.6719	-1.08716	1.69268e-05	-0.519941	-1.01676	1.46992e-05	-1.73865	-1.11814
65604294	chr14:65604294:G:A	4.03547e-08	-1.73784	-1.161	4.6175e-06	-1.74214	-1.09361	1.45862e-05	-1.73377	-1.13073
65605015	chr14:65605015:T:G	7.15448e-08	-1.2737	-1.05253	2.72535e-05	-0.018029	-1.04239	1.99148e-05	-1.41445	-1.13867
65605248	chr14:65605248:A:G	3.46005e-07	-1.66433e-10	-0.750102	3.55431e-05	-1.66433e-10	-0.794861	0.000121562	-1.66433e-10	-0.744159
65605322	chr14:65605322:C:T	5.06825e-08	-1.6646	-1.00637	1.91756e-05	-0.491765	-0.920205	1.58826e-05	-1.73419	-1.04516
65605760	chr14:65605760:TCTCA:T	1.02649e-07	-1.3345	-0.63074	9.71317e-06	-1.57768	-0.514441	3.42399e-05	-1.38072	-0.63047
65605800	chr14:65605800:TAGAGGAG:T	2.16979e-07	-1.66433e-10	-1.21676	2.38555e-05	-1.66433e-10	-1.19359	7.57104e-05	-1.66433e-10	-1.21767
65606340	chr14:65606340:G:A	2.36841e-07	-1.66433e-10	-1.12917	2.51303e-05	-1.66433e-10	-1.14153	8.40994e-05	-1.66433e-10	-1.11258
65606653	chr14:65606653:A:G	6.96444e-07	-1.66433e-10	-0.0505676	7.62815e-05	-1.66433e-10	-0.0311756	0.000263106	-1.66433e-10	0.0279774
65606993	chr14:65606993:A:G	3.82866e-08	-1.75496	-1.1965	4.3126e-06	-1.75712	-1.14694	1.37153e-05	-1.75277	-1.1733
65607392	chr14:65607392:G:A	3.09275e-07	-1.66433e-10	-0.862325	3.50581e-05	-1.66433e-10	-0.8086	0.000107486	-1.66433e-10	-0.86722
65607917	chr14:65607917:T:G	8.52333e-08	-1.21104	-0.940127	3.42007e-05	0.0942879	-0.927648	2.2816e-05	-1.36334	-1.05378
65607972	chr14:65607972:G:A	2.96072e-07	-1.66433e-10	-0.905954	3.02911e-05	-1.66433e-10	-0.954754	0.000102932	-1.66433e-10	-0.910509
65608179	chr14:65608179:A:C	1.27816e-07	-1.74597	-2.72626e-10	1.39971e-05	-1.72675	-2.72626e-10	4.87288e-05	-1.65831	-2.72626e-10
65608286	chr14:65608286:C:T	4.32501e-08	-1.68346	-1.1461	1.50068e-05	-0.566561	-1.09054	1.38728e-05	-1.74416	-1.17049
65608301	chr14:65608301:G:A	1.42321e-07	-1.63847	-2.72626e-10	1.46214e-05	-1.68312	-2.72626e-10	4.7495e-05	-1.68396	-2.72626e-10
65608609	chr14:65608609:G:A	3.5622e-07	-1.66433e-10	-0.721006	3.82577e-05	-1.66433e-10	-0.721261	0.000134568	-1.66433e-10	-0.642511
65608936	chr14:65608936:T:C	3.93388e-08	-1.75828	-1.16607	4.49181e-06	-1.75966	-1.10369	1.41772e-05	-1.75681	-1.13614
65609251	chr14:65609251:C:T	1.33822e-07	-1.70004	-2.72626e-10	1.74956e-05	-1.50366	-2.72626e-10	5.03501e-05	-1.62558	-2.72626e-10
65609311	chr14:65609311:T:A	6.29679e-08	-1.22733	-1.2266	2.40475e-05	0.0479796	-1.23355	1.88246e-05	-1.37232	-1.2371
65609396	chr14:65609396:T:C	2.25451e-07	-1.17845	-2.72626e-10	2.27275e-05	-1.24203	-2.72626e-10	6.13952e-05	-1.42725	-2.72626e-10
65609634	chr14:65609634:A:G	6.25604e-08	-1.34026	-1.12016	5.55016e-06	-1.57985	-1.07193	2.09041e-05	-1.38511	-1.11952
65609812	chr14:65609812:T:C	4.78708e-08	-1.67542	-1.05263	5.54137e-06	-1.63805	-1.01531	1.56444e-05	-1.75552	-1.03894
65610070	chr14:65610070:T:C	6.64536e-08	-1.33721	-1.06284	5.96127e-06	-1.57753	-1.0028	2.21836e-05	-1.38013	-1.0651
65610098	chr14:65610098:AAAC:A	2.3328e-07	-1.66433e-10	-1.14431	2.6036e-05	-1.66433e-10	-1.10612	8.14664e-05	-1.66433e-10	-1.14439
65610483	chr14:65610483:A:G	3.76225e-07	-1.66433e-10	-0.666368	4.63261e-05	-1.66433e-10	-0.529901	0.000136138	-1.66433e-10	-0.63091
65610508	chr14:65610508:GC:G	2.57828e-07	-1.66433e-10	-1.04426	2.73893e-05	-1.66433e-10	-1.05545	9.15018e-05	-1.66433e-10	-1.02822
65610953	chr14:65610953:G:T	5.4101e-07	-1.66433e-10	-0.303117	5.91321e-05	-1.66433e-10	-0.285832	0.000202848	-1.66433e-10	-0.232123
65611551	chr14:65611551:C:T	1.5828e-07	-1.53219	-2.72626e-10	1.82811e-05	-1.45974	-2.72626e-10	5.47853e-05	-1.54116	-2.72626e-10
65611826	chr14:65611826:A:G	5.27235e-07	-1.66433e-10	-0.32891	5.71909e-05	-1.66433e-10	-0.319212	0.000203124	-1.66433e-10	-0.230765
65612330	chr14:65612330:T:C	2.01523e-07	-1.29065	-2.72626e-10	5.54243e-05	-0.350588	-2.72626e-10	7.79419e-05	-1.18862	-2.72626e-10
65612397	chr14:65612397:C:T	4.19946e-08	-1.75856	-1.10046	8.59359e-06	-1.11266	-1.10193	1.39834e-05	-1.74879	-1.15792
65612786	chr14:65612786:C:T	2.58682e-07	-1.66433e-10	-1.04095	2.7085e-05	-1.66433e-10	-1.06663	9.08025e-05	-1.66433e-10	-1.03589
65613412	chr14:65613412:A:T	6.86751e-08	-1.45896	-0.90821	6.84956e-06	-1.52699	-0.914432	2.96255e-05	-1.31711	-0.838836
65613923	chr14:65613923:C:A	5.02444e-07	-1.66433e-10	-0.377072	5.45119e-05	-1.66433e-10	-0.367187	0.000193137	-1.66433e-10	-0.281182
65614387	chr14:65614387:A:G	3.98047e-08	-1.67779	-1.23478	4.38556e-06	-1.67893	-1.20836	1.39528e-05	-1.67911	-1.22979
65615398	chr14:65615398:C:T	2.39451e-07	-1.66433e-10	-1.11821	2.56821e-05	-1.66433e-10	-1.11981	8.28561e-05	-1.66433e-10	-1.12748
65615484	chr14:65615484:T:C	7.06189e-08	-1.64745	-0.69181	7.22977e-06	-1.69121	-0.696186	2.74908e-05	-1.58058	-0.650154
65615510	chr14:65615510:A:G	2.74113e-07	-1.66433e-10	-0.983015	2.85876e-05	-1.66433e-10	-1.01263	9.62378e-05	-1.66433e-10	-0.977759
65615765	chr14:65615765:T:C	2.74389e-07	-1.66433e-10	-0.982009	2.86145e-05	-1.66433e-10	-1.01169	9.63351e-05	-1.66433e-10	-0.976748
65615777	chr14:65615777:A:G	2.12684e-07	-1.66433e-10	-1.23675	2.28294e-05	-1.66433e-10	-1.23756	7.43845e-05	-1.66433e-10	-1.23533
65615827	chr14:65615827:C:T	2.14217e-07	-1.66433e-10	-1.22957	2.29577e-05	-1.66433e-10	-1.23195	7.49612e-05	-1.66433e-10	-1.22761
65615855	chr14:65615855:A:G	8.84982e-08	-1.24993	-0.863638	4.02162e-05	0.180174	-0.851511	2.36046e-05	-1.3869	-0.996236
65616452	chr14:65616452:A:G	1.26357e-07	-1.75744	-2.72626e-10	1.35319e-05	-1.76056	-2.72626e-10	4.55321e-05	-1.72616	-2.72626e-10
65616485	chr14:65616485:A:G	8.63526e-08	-1.00913	-1.12899	6.78418e-06	-1.37315	-1.07787	2.82506e-05	-1.0787	-1.12477
65617338	chr14:65617338:G:A	3.33293e-07	-1.66433e-10	-0.787534	3.46384e-05	-1.66433e-10	-0.820643	0.000118555	-1.66433e-10	-0.769208
65617777	chr14:65617777:C:T	1.79997e-06	-1.66433e-10	0.898972	0.000267025	-1.66433e-10	1.22173	0.000857969	-1.66433e-10	1.20999
65617782	chr14:65617782:A:C	4.09087e-08	-1.7429	-1.14232	4.71392e-06	-1.74472	-1.07036	1.48397e-05	-1.73912	-1.10816
65618165	chr14:65618165:T:A	2.84944e-07	-1.66433e-10	-0.944261	3.1936e-05	-1.66433e-10	-0.901873	9.90637e-05	-1.66433e-10	-0.948818
65618249	chr14:65618249:T:C	3.20085e-07	-1.66433e-10	-0.82797	3.43912e-05	-1.66433e-10	-0.827807	0.000107164	-1.66433e-10	-0.870224
65618711	chr14:65618711:G:T	3.99239e-08	-1.76071	-1.14887	4.90564e-06	-1.65749	-1.11773	1.52724e-05	-1.70775	-1.11078
65618818	chr14:65618818:T:A	2.94074e-07	-1.66433e-10	-0.912725	3.17577e-05	-1.66433e-10	-0.907472	9.98098e-05	-1.66433e-10	-0.941315
65618990	chr14:65618990:A:G	2.66365e-07	-1.66433e-10	-1.01169	2.78339e-05	-1.66433e-10	-1.03935	9.35156e-05	-1.66433e-10	-1.00645
65619355	chr14:65619355:C:G	2.71875e-07	-1.35615	0.364941	2.67544e-05	-1.6455	0.56659	8.42951e-05	-1.51664	0.406387
65619911	chr14:65619911:G:C	2.47716e-07	-1.08427	-2.72626e-10	3.61042e-05	-0.779197	-2.72626e-10	9.4994e-05	-0.990767	-2.72626e-10
65620238	chr14:65620238:A:G	4.01044e-08	-1.74967	-1.1554	4.60268e-06	-1.75112	-1.08785	1.45003e-05	-1.74662	-1.12379
65620460	chr14:65620460:A:G	3.9999e-08	-1.74279	-1.16491	1.00377e-05	-0.941565	-1.11769	1.34226e-05	-1.76048	-1.18717
65620546	chr14:65620546:G:A	2.66562e-07	-1.66433e-10	-1.01095	2.80688e-05	-1.66433e-10	-1.03095	9.51577e-05	-1.66433e-10	-0.989046
65620623	chr14:65620623:G:C	3.84063e-08	-1.74576	-1.20258	3.54204e-05	0.17363	-0.971949	1.38167e-05	-1.74202	-1.17668
65621172	chr14:65621172:T:C	1.97988e-07	-1.30835	-2.72626e-10	5.37822e-05	-0.380664	-2.72626e-10	7.64287e-05	-1.20822	-2.72626e-10
65621232	chr14:65621232:A:T	6.59928e-07	-1.66433e-10	-0.104425	7.22174e-05	-1.66433e-10	-0.0859256	0.000248733	-1.66433e-10	-0.028203
65621257	chr14:65621257:G:T	4.53119e-08	-1.69424	-1.08875	5.31945e-06	-1.6972	-0.997035	1.66118e-05	-1.68672	-1.04775
65621855	chr14:65621855:C:T	4.25143e-08	-1.71791	-1.12881	4.93727e-06	-1.7201	-1.04869	1.54832e-05	-1.71181	-1.09302
65621952	chr14:65621952:T:C	3.50299e-07	-1.66433e-10	-0.737768	3.59781e-05	-1.66433e-10	-0.782696	0.000123066	-1.66433e-10	-0.731859
65622187	chr14:65622187:C:T	7.47587e-08	-1.5705	-0.711793	7.52341e-06	-1.62994	-0.717644	3.08327e-05	-1.48169	-0.634318
65622380	chr14:65622380:C:G	2.43179e-07	-1.66433e-10	-1.10276	2.60804e-05	-1.66433e-10	-1.10442	8.41026e-05	-1.66433e-10	-1.11254
65622830	chr14:65622830:A:AT	1.34552e-07	-1.6946	-2.72626e-10	1.35569e-05	-1.75871	-2.72626e-10	4.40268e-05	-1.75978	-2.72626e-10
65623009	chr14:65623009:G:C	2.4915e-07	-1.66433e-10	-1.0785	2.62778e-05	-1.66433e-10	-1.09688	8.83056e-05	-1.66433e-10	-1.06378
65623221	chr14:65623221:C:T	6.53331e-08	-1.24721	-1.16985	5.48215e-06	-1.53526	-1.12885	2.1664e-05	-1.30112	-1.16781
65624794	chr14:65624794:C:T	5.16658e-07	-1.66433e-10	-0.349175	5.60252e-05	-1.66433e-10	-0.339805	0.000198527	-1.66433e-10	-0.253655
65624819	chr14:65624819:A:G	6.42152e-08	-1.2592	-1.17511	5.39703e-06	-1.54274	-1.13701	2.12818e-05	-1.31209	-1.17464
65625802	chr14:65625802:C:T	2.74599e-07	-1.66433e-10	-0.981243	2.96539e-05	-1.66433e-10	-0.976012	9.31225e-05	-1.66433e-10	-1.01067
65626107	chr14:65626107:G:A	3.18817e-07	-1.66433e-10	-0.83194	3.29064e-05	-1.66433e-10	-0.871941	0.000112009	-1.66433e-10	-0.826002
65626525	chr14:65626525:T:G	1.34021e-07	-1.44783	-0.250724	1.33157e-05	-1.51838	-0.258286	6.29573e-05	-1.30276	-0.0993665
65627067	chr14:65627067:C:T	2.34519e-07	-1.66433e-10	-1.13902	2.51416e-05	-1.66433e-10	-1.14108	8.12498e-05	-1.66433e-10	-1.14705
65627154	chr14:65627154:G:A	5.1556e-08	-1.4595	-1.19439	5.42722e-06	-1.53708	-1.1371	2.09606e-05	-1.30964	-1.1923
65627345	chr14:65627345:A:G	3.81641e-08	-1.75562	-1.19904	3.07106e-05	0.0366176	-0.977616	1.37336e-05	-1.75323	-1.17151
65627732	chr14:65627732:G:A	4.22872e-08	-1.74285	-1.10922	1.07475e-05	-0.942113	-1.04882	1.40773e-05	-1.76049	-1.13952
65627953	chr14:65627953:T:G	8.68726e-08	-1.25144	-0.880669	3.93206e-05	0.174656	-0.868515	2.32594e-05	-1.38822	-1.00965
65628831	chr14:65628831:G:A	6.43837e-07	-1.66433e-10	-0.129109	7.04627e-05	-1.66433e-10	-0.110523	0.000242575	-1.66433e-10	-0.0532717
65628927	chr14:65628927:T:C	2.60042e-07	-1.66433e-10	-1.03571	2.74114e-05	-1.66433e-10	-1.05465	9.26929e-05	-1.66433e-10	-1.01529
65629286	chr14:65629286:C:T	6.44031e-07	-1.66433e-10	-0.128808	7.04847e-05	-1.66433e-10	-0.11021	0.00024265	-1.66433e-10	-0.0529591
65629287	chr14:65629287:A:G	4.61509e-07	-1.66433e-10	-0.462054	4.99789e-05	-1.66433e-10	-0.454005	0.000176396	-1.66433e-10	-0.37185
65631307	chr14:65631307:A:G	8.37851e-08	-1.6186	-0.549698	8.44189e-06	-1.67229	-0.560113	3.4727e-05	-1.53288	-0.46418
65632216	chr14:65632216:C:T	4.9419e-08	-1.73258	-0.963641	5.94468e-06	-1.73447	-0.848643	1.83444e-05	-1.7274	-0.907858
65632690	chr14:65632690:C:G	2.43461e-07	-1.66433e-10	-1.1016	2.61149e-05	-1.66433e-10	-1.1031	8.42123e-05	-1.66433e-10	-1.11124
65633359	chr14:65633359:C:T	3.01914e-07	-1.66433e-10	-0.886412	2.93553e-05	-1.66433e-10	-0.986132	0.000102516	-1.66433e-10	-0.914558
65633444	chr14:65633444:G:A	2.44436e-07	-1.66433e-10	-1.0976	2.5852e-05	-1.66433e-10	-1.11322	8.68429e-05	-1.66433e-10	-1.08048
65633677	chr14:65633677:G:A	2.62377e-06	-1.66433e-10	1.27581	0.000397878	-1.66433e-10	1.62054	0.00128067	-1.66433e-10	1.61056
65633705	chr14:65633705:G:A	2.74469e-07	-1.66433e-10	-0.981718	2.92695e-05	-1.66433e-10	-0.989061	9.98887e-05	-1.66433e-10	-0.940524
65633822	chr14:65633822:G:A	3.12217e-07	-1.66433e-10	-0.852858	3.36645e-05	-1.66433e-10	-0.849163	0.000105556	-1.66433e-10	-0.885338
65633973	chr14:65633973:C:T	2.62807e-07	-1.66433e-10	-1.02514	2.76833e-05	-1.66433e-10	-1.04478	9.37072e-05	-1.66433e-10	-1.00441
65633974	chr14:65633974:A:G	2.14205e-07	-1.66433e-10	-1.22962	2.29812e-05	-1.66433e-10	-1.23093	7.4232e-05	-1.66433e-10	-1.23739
65633987	chr14:65633987:G:C	2.19128e-07	-1.2069	-2.72626e-10	6.37351e-05	-0.210872	-2.72626e-10	8.52916e-05	-1.0985	-2.72626e-10
65634065	chr14:65634065:C:T	2.56951e-07	-1.66433e-10	-1.04767	2.69164e-05	-1.66433e-10	-1.07287	9.01873e-05	-1.66433e-10	-1.04269
65634134	chr14:65634134:G:A	3.20669e-07	-1.66433e-10	-0.826146	3.30876e-05	-1.66433e-10	-0.866448	0.000112665	-1.66433e-10	-0.82016
65634470	chr14:65634470:G:C	3.43037e-07	-0.758717	-2.72626e-10	3.53366e-05	-0.800688	-2.72626e-10	9.81155e-05	-0.958435	-2.72626e-10
65634501	chr14:65634501:A:G	7.86896e-08	-1.26493	-0.966109	3.5332e-05	0.150111	-0.950929	2.15703e-05	-1.39962	-1.07364
65634997	chr14:65634997:A:G	3.17029e-07	-1.66433e-10	-0.837563	3.27331e-05	-1.66433e-10	-0.87722	0.00011136	-1.66433e-10	-0.831812
65635097	chr14:65635097:C:T	3.11852e-07	-1.66433e-10	-0.854028	3.70113e-05	-1.66433e-10	-0.754384	0.000112201	-1.66433e-10	-0.824293
65635281	chr14:65635281:C:T	2.45335e-07	-1.09393	-2.72626e-10	7.74997e-05	-0.0153329	-2.72626e-10	9.70511e-05	-0.969343	-2.72626e-10
65635314	chr14:65635314:C:T	2.12993e-07	-1.66433e-10	-1.2353	2.28457e-05	-1.66433e-10	-1.23685	7.42787e-05	-1.66433e-10	-1.23676
65635546	chr14:65635546:G:A	6.30858e-08	-1.30925	-1.14281	5.45312e-06	-1.5745	-1.09492	2.09695e-05	-1.35714	-1.14437
65636098	chr14:65636098:C:T	3.91352e-08	-1.75282	-1.17672	3.40551e-05	0.0859219	-0.92355	1.4175e-05	-1.74988	-1.14322
65636121	chr14:65636121:G:A	3.88021e-08	-1.75913	-1.17895	4.36447e-06	-1.69451	-1.1976	1.35307e-05	-1.73146	-1.20816
65636181	chr14:65636181:T:C	3.87432e-06	-1.66433e-10	1.66557	0.000603316	-1.66433e-10	2.03683	0.00194289	-1.66433e-10	2.02735
65636709	chr14:65636709:G:A	9.54588e-08	-1.54516	-0.492702	9.50601e-06	-1.61243	-0.501255	4.04349e-05	-1.44146	-0.403424
65636960	chr14:65636960:A:G	3.49892e-07	-1.66433e-10	-0.738931	3.98343e-05	-1.66433e-10	-0.680878	0.000128644	-1.66433e-10	-0.687536
65637063	chr14:65637063:G:A	2.64248e-07	-1.66433e-10	-1.01967	2.78291e-05	-1.66433e-10	-1.03953	9.42534e-05	-1.66433e-10	-0.998594
65637450	chr14:65637450:C:T	2.22464e-07	-1.66433e-10	-1.19179	2.38835e-05	-1.66433e-10	-1.19242	7.72922e-05	-1.66433e-10	-1.19699
65637469	chr14:65637469:T:C	6.39254e-08	-1.59857	-0.840266	6.51975e-06	-1.6552	-0.83557	2.55548e-05	-1.51171	-0.792043
65637985	chr14:65637985:A:T	4.14229e-08	-1.74574	-1.12698	1.02992e-05	-0.962924	-1.07061	1.38702e-05	-1.75982	-1.15502
65638251	chr14:65638251:G:A	7.77236e-08	-1.25381	-0.989583	3.52097e-05	0.170786	-0.975072	2.1384e-05	-1.39016	-1.09177
65638361	chr14:65638361:T:C	6.00142e-08	-1.31586	-1.18611	5.12392e-06	-1.5805	-1.15119	1.99165e-05	-1.36739	-1.18564
65638480	chr14:65638480:AAAC:A	2.11924e-07	-1.24033	-2.72626e-10	6.04053e-05	-0.264531	-2.72626e-10	8.23373e-05	-1.13376	-2.72626e-10
65638556	chr14:65638556:A:C	2.1254e-07	-1.66433e-10	-1.23742	2.28363e-05	-1.66433e-10	-1.23726	7.42875e-05	-1.66433e-10	-1.23664
65638615	chr14:65638615:A:G	6.15505e-08	-1.29493	-1.18176	5.22291e-06	-1.56695	-1.14561	2.04061e-05	-1.34746	-1.18129
65638748	chr14:65638748:A:G	3.1105e-07	-1.66433e-10	-0.8566	3.53218e-05	-1.66433e-10	-0.801106	0.000107901	-1.66433e-10	-0.863367
65639105	chr14:65639105:A:G	2.14368e-07	-1.66433e-10	-1.22886	2.29302e-05	-1.66433e-10	-1.23315	7.518e-05	-1.66433e-10	-1.2247
65639847	chr14:65639847:T:C	6.98181e-07	-1.66433e-10	-0.0480766	7.46366e-05	-1.66433e-10	-0.0529759	0.000259308	-1.66433e-10	0.0134368
65640493	chr14:65640493:G:A	5.37979e-08	-1.6778	-0.933524	6.53931e-06	-1.67975	-0.808021	2.00856e-05	-1.6689	-0.875676
65640765	chr14:65640765:CT:C	5.12457e-08	-1.69664	-0.963282	6.19382e-06	-1.6984	-0.843649	1.90544e-05	-1.68885	-0.908436
65640918	chr14:65640918:A:G	5.3409e-08	-1.46506	-1.15352	5.74813e-06	-1.54158	-1.07516	2.17104e-05	-1.31626	-1.15054
65640954	chr14:65640954:A:G	6.81935e-08	-1.29462	-1.07959	5.92605e-06	-1.56711	-1.01914	2.25707e-05	-1.34652	-1.08141
65641068	chr14:65641068:T:A	1.34143e-07	-1.69765	-2.72626e-10	1.5421e-05	-1.62988	-2.72626e-10	4.6533e-05	-1.70442	-2.72626e-10
65641123	chr14:65641123:A:G	3.28123e-07	-1.66433e-10	-0.803166	3.73799e-05	-1.66433e-10	-0.744474	0.000113737	-1.66433e-10	-0.810694
65641300	chr14:65641300:C:T	8.72442e-08	-1.17919	-0.948655	4.20966e-05	0.308218	-0.933857	2.34852e-05	-1.3274	-1.06081
65641497	chr14:65641497:A:G	5.03663e-08	-1.70045	-0.976782	6.06929e-06	-1.70213	-0.860231	1.86846e-05	-1.69287	-0.924014
65642004	chr14:65642004:A:G	3.37705e-07	-1.66433e-10	-0.774384	3.68157e-05	-1.66433e-10	-0.759681	0.000115402	-1.66433e-10	-0.796158
65642084	chr14:65642084:G:A	2.58777e-07	-1.66433e-10	-1.04059	2.72735e-05	-1.66433e-10	-1.05969	9.21475e-05	-1.66433e-10	-1.02119
65642413	chr14:65642413:G:A	5.23034e-08	-1.66207	-0.977425	6.29879e-06	-1.66405	-0.861195	1.94532e-05	-1.6521	-0.924475
65642787	chr14:65642787:T:G	2.12563e-07	-1.66433e-10	-1.23732	2.28748e-05	-1.66433e-10	-1.23557	7.42201e-05	-1.66433e-10	-1.23755
65643045	chr14:65643045:C:G	1.25954e-07	-1.76064	-2.72626e-10	1.35788e-05	-1.7571	-2.72626e-10	4.48957e-05	-1.74024	-2.72626e-10
65643432	chr14:65643432:G:A	4.10642e-08	-1.74574	-1.13568	1.01997e-05	-0.961991	-1.08126	1.37636e-05	-1.75983	-1.16272
65643610	chr14:65643610:T:C	8.39507e-08	-1.3077	-0.858629	9.72626e-06	-1.28273	-0.808048	3.19478e-05	-1.21132	-0.869158
65643859	chr14:65643859:A:G	5.1628e-07	-1.66433e-10	-0.349907	5.59618e-05	-1.66433e-10	-0.340938	0.000198593	-1.66433e-10	-0.253326
65643910	chr14:65643910:T:C	3.86728e-08	-1.71508	-1.22633	1.06176e-05	-0.797939	-1.20516	1.28369e-05	-1.7578	-1.23446
65643935	chr14:65643935:A:G	3.92081e-08	-1.76085	-1.16682	4.72701e-06	-1.67399	-1.13832	1.47806e-05	-1.71931	-1.13196
65643952	chr14:65643952:G:A	4.53201e-07	-1.66433e-10	-0.480219	4.90448e-05	-1.66433e-10	-0.472872	0.000173061	-1.66433e-10	-0.390936
65644301	chr14:65644301:T:A	1.46924e-07	-1.74598	0.139343	9.38124e-05	-0.314956	0.490646	5.69231e-05	-1.71636	0.213483
65645123	chr14:65645123:G:C	4.12035e-08	-1.73331	-1.14472	1.08975e-05	-0.884579	-1.09249	1.36444e-05	-1.76086	-1.17039
65645183	chr14:65645183:T:A	3.97819e-08	-1.75711	-1.15603	4.41216e-06	-1.70286	-1.17838	1.36844e-05	-1.73697	-1.19135
65645956	chr14:65645956:A:G	4.89531e-07	-1.66433e-10	-0.403107	6.22267e-05	-1.66433e-10	-0.234823	0.000178472	-1.66433e-10	-0.360152
65646035	chr14:65646035:G:A	1.35341e-07	-1.68876	-2.72626e-10	1.56197e-05	-1.61707	-2.72626e-10	4.69295e-05	-1.69593	-2.72626e-10
65646453	chr14:65646453:T:G	6.13133e-08	-1.30224	-1.17831	5.0683e-06	-1.56851	-1.17409	2.01672e-05	-1.34878	-1.19174
65646515	chr14:65646515:C:T	8.14857e-08	-1.47655	-0.719581	8.1596e-06	-1.53831	-0.728102	3.56956e-05	-1.33602	-0.633532
65646778	chr14:65646778:A:G	2.36607e-07	-1.66433e-10	-1.13015	2.5031e-05	-1.66433e-10	-1.14549	8.17081e-05	-1.66433e-10	-1.14143
65646898	chr14:65646898:C:T	2.44855e-07	-1.66433e-10	-1.09589	2.627e-05	-1.66433e-10	-1.09718	8.46908e-05	-1.66433e-10	-1.10557
65647119	chr14:65647119:G:A	8.20017e-08	-1.44975	-0.740063	8.20194e-06	-1.51282	-0.748412	3.61442e-05	-1.30154	-0.655523
65648323	chr14:65648323:T:A	2.84411e-07	-1.66433e-10	-0.946134	3.20794e-05	-1.66433e-10	-0.897392	9.87372e-05	-1.66433e-10	-0.95212
65648527	chr14:65648527:A:G	8.01923e-07	-1.66433e-10	0.0904564	8.57645e-05	-1.66433e-10	0.0859984	0.000299202	-1.66433e-10	0.156537
65648625	chr14:65648625:A:G	2.28194e-07	-1.66433e-10	-1.16636	2.4491e-05	-1.66433e-10	-1.1673	7.91317e-05	-1.66433e-10	-1.17347
65649061	chr14:65649061:T:G	1.29832e-07	-1.73031	-2.72626e-10	1.40862e-05	-1.72041	-2.72626e-10	4.39757e-05	-1.76094	-2.72626e-10
65649309	chr14:65649309:A:T	2.86969e-07	-1.66433e-10	-0.937181	3.24059e-05	-1.66433e-10	-0.887268	9.9643e-05	-1.66433e-10	-0.942988
65649534	chr14:65649534:C:T	2.46583e-07	-1.66433e-10	-1.08886	2.591e-05	-1.66433e-10	-1.11098	8.65126e-05	-1.66433e-10	-1.08429
65649904	chr14:65649904:T:A	8.17898e-08	-1.18112	-1.01129	3.95343e-05	0.309528	-0.997967	2.24024e-05	-1.32644	-1.10897
65649916	chr14:65649916:A:G	3.3182e-07	-0.791963	-2.72626e-10	3.18665e-05	-0.904051	-2.72626e-10	0.000145138	-0.566894	-2.72626e-10
65650003	chr14:65650003:A:G	1.27711e-07	-1.74678	-2.72626e-10	1.56935e-05	-1.61236	-2.72626e-10	4.77069e-05	-1.6795	-2.72626e-10
65650072	chr14:65650072:G:A	3.81014e-08	-1.75206	-1.20424	3.18711e-05	0.0736482	-0.977554	1.36963e-05	-1.74956	-1.1779
65650078	chr14:65650078:C:T	1.35802e-07	-1.68536	-2.72626e-10	1.36469e-05	-1.75209	-2.72626e-10	4.57478e-05	-1.72144	-2.72626e-10
65650153	chr14:65650153:G:T	3.35759e-07	-1.66433e-10	-0.780161	3.81167e-05	-1.66433e-10	-0.724953	0.000123131	-1.66433e-10	-0.731335
65650354	chr14:65650354:AG:A	4.75481e-07	-1.66433e-10	-0.432228	5.14273e-05	-1.66433e-10	-0.425438	0.000182144	-1.66433e-10	-0.339785
65651294	chr14:65651294:C:T	7.44052e-08	-1.59658	-0.690452	8.01772e-06	-1.55473	-0.729223	2.40884e-05	-1.72662	-0.636228
65652137	chr14:65652137:A:G	4.06062e-07	-1.66433e-10	-0.590049	4.9016e-05	-1.66433e-10	-0.473461	0.000147813	-1.66433e-10	-0.548631
65652782	chr14:65652782:A:C	3.99669e-07	-1.66433e-10	-0.605919	4.60971e-05	-1.66433e-10	-0.534856	0.000137506	-1.66433e-10	-0.620915
65652800	chr14:65652800:A:G	3.29519e-07	-1.66433e-10	-0.798923	3.76941e-05	-1.66433e-10	-0.736103	0.000114675	-1.66433e-10	-0.802475
65652859	chr14:65652859:C:T	4.9472e-07	-1.66433e-10	-0.392564	5.35191e-05	-1.66433e-10	-0.385568	0.000189599	-1.66433e-10	-0.299672
65653082	chr14:65653082:A:G	4.22203e-08	-1.69081	-1.16285	1.30702e-05	-0.680392	-1.11488	1.36309e-05	-1.74705	-1.1852
65653108	chr14:65653108:A:G	5.17664e-07	-1.66433e-10	-0.347229	5.61129e-05	-1.66433e-10	-0.338242	0.000199146	-1.66433e-10	-0.250544
65653215	chr14:65653215:T:A	2.28674e-07	-1.66433e-10	-1.16426	2.37164e-05	-1.66433e-10	-1.19944	7.87229e-05	-1.66433e-10	-1.17865
65653278	chr14:65653278:A:T	2.15157e-07	-1.66433e-10	-1.22519	2.31396e-05	-1.66433e-10	-1.22406	7.48975e-05	-1.66433e-10	-1.22846
65653297	chr14:65653297:G:C	1.08866e-07	-0.996683	-0.909758	6.26935e-05	0.669916	-0.897266	2.8851e-05	-1.15099	-1.03145
65653344	chr14:65653344:A:G	2.12516e-07	-1.66433e-10	-1.23754	2.28549e-05	-1.66433e-10	-1.23644	7.42344e-05	-1.66433e-10	-1.23735
65653443	chr14:65653443:GAAGAA:G	3.49611e-07	-0.739734	-2.72626e-10	3.92896e-05	-0.694646	-2.72626e-10	9.8994e-05	-0.949522	-2.72626e-10
65653720	chr14:65653720:T:C	3.29151e-07	-1.66433e-10	-0.800039	3.7331e-05	-1.66433e-10	-0.745782	0.000120608	-1.66433e-10	-0.752037
65653877	chr14:65653877:C:G	2.35911e-07	-1.66433e-10	-1.1331	2.5311e-05	-1.66433e-10	-1.13437	8.16973e-05	-1.66433e-10	-1.14156
65653932	chr14:65653932:G:A	4.27926e-08	-1.68236	-1.15783	1.36086e-05	-0.646196	-1.10871	1.37444e-05	-1.74278	-1.18117
65653957	chr14:65653957:C:T	4.38109e-08	-1.67892	-1.13775	1.41275e-05	-0.634157	-1.08333	1.40054e-05	-1.74122	-1.16392
65654206	chr14:65654206:T:C	1.25916e-07	-1.76094	-2.72626e-10	1.36553e-05	-1.75148	-2.72626e-10	4.39758e-05	-1.76094	-2.72626e-10
65654404	chr14:65654404:C:T	3.26641e-07	-1.66433e-10	-0.807693	3.73291e-05	-1.66433e-10	-0.745834	0.000113646	-1.66433e-10	-0.811496
65654650	chr14:65654650:C:T	2.18165e-07	-1.2113	-2.72626e-10	1.8168e-05	-1.46594	-2.72626e-10	6.67186e-05	-1.3441	-2.72626e-10
65654774	chr14:65654774:A:G	1.09667e-07	-1.13522	-0.763889	5.76126e-05	0.427235	-0.7391	2.92234e-05	-1.27179	-0.897825
65654835	chr14:65654835:T:G	1.45481e-07	-1.5581	-0.05841	1.45195e-05	-1.62054	-0.069582	6.52412e-05	-1.45365	0.0871615
65655409	chr14:65655409:G:A	1.25923e-07	-1.76089	-2.72626e-10	1.67764e-05	-1.54564	-2.72626e-10	4.49671e-05	-1.73865	-2.72626e-10
65655542	chr14:65655542:A:C	3.02938e-07	-1.66433e-10	-0.883027	3.5845e-05	-1.66433e-10	-0.786403	0.000108892	-1.66433e-10	-0.854228
65655614	chr14:65655614:CAT:C	1.14404e-06	-1.66433e-10	0.445765	0.000128224	-1.66433e-10	0.488171	0.000458656	-1.66433e-10	0.58372
65655707	chr14:65655707:C:T	3.23933e-07	-1.66433e-10	-0.816018	3.47825e-05	-1.66433e-10	-0.816493	0.000108311	-1.66433e-10	-0.859573
65655737	chr14:65655737:C:T	3.25521e-07	-1.66433e-10	-0.811127	3.68853e-05	-1.66433e-10	-0.757795	0.000119187	-1.66433e-10	-0.763891
65655738	chr14:65655738:G:A	5.55346e-07	-1.66433e-10	-0.276965	6.49777e-05	-1.66433e-10	-0.191562	0.000199406	-1.66433e-10	-0.249236
65656007	chr14:65656007:TG:T	3.79824e-08	-1.72835	-1.23108	9.58613e-06	-0.873456	-1.23183	1.27701e-05	-1.75997	-1.23751
65656081	chr14:65656081:A:C	2.18995e-07	-1.20751	-2.72626e-10	6.3687e-05	-0.211627	-2.72626e-10	8.5377e-05	-1.0975	-2.72626e-10
65656102	chr14:65656102:G:C	3.18867e-07	-1.66433e-10	-0.831782	3.42339e-05	-1.66433e-10	-0.832389	0.000106698	-1.66433e-10	-0.874576
65656819	chr14:65656819:A:G	2.30444e-07	-1.66433e-10	-1.15655	2.62503e-05	-1.66433e-10	-1.09793	8.46211e-05	-1.66433e-10	-1.1064
65656852	chr14:65656852:T:G	2.15226e-07	-1.66433e-10	-1.22487	2.31473e-05	-1.66433e-10	-1.22373	7.4918e-05	-1.66433e-10	-1.22819
65656860	chr14:65656860:A:G	2.39556e-07	-1.66433e-10	-1.11777	2.56941e-05	-1.66433e-10	-1.11934	8.28964e-05	-1.66433e-10	-1.12699
65657289	chr14:65657289:T:G	5.16699e-07	-1.66433e-10	-0.349096	5.60088e-05	-1.66433e-10	-0.340099	0.000198762	-1.66433e-10	-0.252475
65657372	chr14:65657372:A:G	5.1739e-07	-1.66433e-10	-0.347758	5.60837e-05	-1.66433e-10	-0.338762	0.000199039	-1.66433e-10	-0.251079
65657386	chr14:65657386:A:C	7.79152e-08	-1.04974	-1.1912	4.25964e-05	0.571433	-1.18527	2.25938e-05	-1.19972	-1.22719
65657867	chr14:65657867:T:G	9.90542e-08	-1.11912	-0.881768	5.23101e-05	0.454085	-0.862502	2.71649e-05	-1.25935	-0.98331
65657923	chr14:65657923:A:G	2.1988e-07	-1.20347	-2.72626e-10	6.4067e-05	-0.205677	-2.72626e-10	8.57008e-05	-1.09372	-2.72626e-10
65657943	chr14:65657943:C:CA	3.98055e-08	-1.71607	-1.19648	4.62485e-05	0.439715	-0.971293	1.44907e-05	-1.70389	-1.16718
65658453	chr14:65658453:G:A	4.79198e-08	-1.71466	-1.01237	5.73572e-06	-1.71617	-0.902719	1.77097e-05	-1.7077	-0.962773
65658625	chr14:65658625:CAAG:C	1.55664e-07	-1.41587	-0.132981	1.53594e-05	-1.4907	-0.143176	7.42097e-05	-1.26468	0.0269986
65658672	chr14:65658672:T:C	1.31204e-07	-1.7198	-2.72626e-10	1.35327e-05	-1.7605	-2.72626e-10	4.46846e-05	-1.74495	-2.72626e-10
65658932	chr14:65658932:A:G	6.74822e-08	-1.25966	-1.12503	5.74739e-06	-1.54365	-1.07321	2.2323e-05	-1.31238	-1.12658
65658935	chr14:65658935:T:G	2.35978e-07	-1.66433e-10	-1.13282	2.53141e-05	-1.66433e-10	-1.13425	8.1706e-05	-1.66433e-10	-1.14145
65659210	chr14:65659210:A:T	7.53851e-07	-1.66433e-10	0.0286392	8.0498e-05	-1.66433e-10	0.0226263	0.000280521	-1.66433e-10	0.0920687
65659512	chr14:65659512:A:G	1.44933e-07	-1.46091	-0.159369	1.44182e-05	-1.52952	-0.167594	6.83994e-05	-1.31803	-0.00118485
65659585	chr14:65659585:C:T	5.25526e-07	-1.66433e-10	-0.332156	5.69997e-05	-1.66433e-10	-0.322561	0.000202422	-1.66433e-10	-0.234228
65659708	chr14:65659708:C:T	1.32261e-07	-1.71178	-2.72626e-10	1.37112e-05	-1.74739	-2.72626e-10	4.54891e-05	-1.72711	-2.72626e-10
65659816	chr14:65659816:A:G	4.32498e-07	-1.66433e-10	-0.526979	4.41063e-05	-1.66433e-10	-0.579003	0.00015193	-1.66433e-10	-0.521161
65659869	chr14:65659869:A:C	2.3e-07	-1.66433e-10	-1.15847	2.37517e-05	-1.66433e-10	-1.19795	7.90692e-05	-1.66433e-10	-1.17426
65660061	chr14:65660061:T:C	4.91197e-08	-1.69679	-1.0055	5.88553e-06	-1.69835	-0.894764	1.81851e-05	-1.68867	-0.955312
65660374	chr14:65660374:A:G	4.11049e-08	-1.68722	-1.19321	4.64883e-06	-1.68879	-1.1402	1.48356e-05	-1.67775	-1.1698
65660536	chr14:65660536:C:G	2.89502e-07	-1.66433e-10	-0.928394	3.26198e-05	-1.66433e-10	-0.880688	0.000100405	-1.66433e-10	-0.935366
65660805	chr14:65660805:A:C	1.27521e-07	-1.74828	-2.72626e-10	1.57536e-05	-1.60854	-2.72626e-10	5.68119e-05	-1.50484	-2.72626e-10
65660952	chr14:65660952:T:C	2.78522e-07	-1.66433e-10	-0.967059	3.13621e-05	-1.66433e-10	-0.920007	9.67283e-05	-1.66433e-10	-0.972676
65660960	chr14:65660960:C:T	2.32865e-07	-1.66433e-10	-1.14609	2.49871e-05	-1.66433e-10	-1.14725	8.06939e-05	-1.66433e-10	-1.15392
65661299	chr14:65661299:A:G	2.81055e-07	-1.66433e-10	-0.958007	3.02337e-05	-1.66433e-10	-0.956651	9.52971e-05	-1.66433e-10	-0.987582
65661520	chr14:65661520:A:T	6.96401e-08	-1.42178	-0.931437	7.80058e-06	-1.50415	-0.807263	2.86374e-05	-1.26254	-0.927324
65661920	chr14:65661920:T:C	5.16675e-07	-1.66433e-10	-0.349142	5.60059e-05	-1.66433e-10	-0.34015	0.000198751	-1.66433e-10	-0.252531
65662423	chr14:65662423:C:A	1.07472e-07	-1.23563	-0.683694	1.25983e-05	-1.20638	-0.625668	4.10222e-05	-1.13252	-0.69795
65662436	chr14:65662436:G:T	9.60004e-08	-1.29801	-0.734192	9.52943e-06	-1.38385	-0.727368	4.44577e-05	-1.12113	-0.628914
65662526	chr14:65662526:A:C	2.12859e-07	-1.66433e-10	-1.23593	2.29414e-05	-1.66433e-10	-1.23266	7.42562e-05	-1.66433e-10	-1.23706
65663453	chr14:65663453:C:T	2.28957e-07	-1.16302	-2.72626e-10	2.01939e-05	-1.36023	-2.72626e-10	7.8203e-05	-1.18527	-2.72626e-10
65663932	chr14:65663932:G:A	2.40745e-07	-1.66433e-10	-1.11282	2.58209e-05	-1.66433e-10	-1.11442	8.32919e-05	-1.66433e-10	-1.12223
65664673	chr14:65664673:T:A	1.25933e-07	-1.76081	-2.72626e-10	1.3589e-05	-1.75635	-2.72626e-10	4.48287e-05	-1.74173	-2.72626e-10
65665008	chr14:65665008:G:T	1.29567e-07	-1.73236	-2.72626e-10	1.35449e-05	-1.7596	-2.72626e-10	4.41032e-05	-1.75805	-2.72626e-10
65665190	chr14:65665190:C:T	2.48995e-07	-1.66433e-10	-1.07912	2.68146e-05	-1.66433e-10	-1.07666	8.63952e-05	-1.66433e-10	-1.08565
65665562	chr14:65665562:C:T	3.90652e-08	-1.69841	-1.23291	4.68421e-05	0.562238	-1.08106	1.40219e-05	-1.68327	-1.22069
65665730	chr14:65665730:C:T	1.42586e-07	-1.21849	-0.41812	1.30734e-05	-1.51525	-0.279775	4.71367e-05	-1.27288	-0.418653
65666050	chr14:65666050:A:G	2.12188e-07	-1.23908	-2.72626e-10	6.03896e-05	-0.264791	-2.72626e-10	8.24269e-05	-1.13267	-2.72626e-10
65666193	chr14:65666193:C:T	1.25919e-07	-1.76091	-2.72626e-10	1.36932e-05	-1.74871	-2.72626e-10	4.39786e-05	-1.76088	-2.72626e-10
65666247	chr14:65666247:A:G	3.95942e-07	-1.66433e-10	-0.615287	4.13919e-05	-1.66433e-10	-0.642521	0.000148459	-1.66433e-10	-0.544273
65666468	chr14:65666468:C:G	1.18297e-07	-1.25332	-0.57004	1.08333e-05	-1.53941	-0.443572	3.91699e-05	-1.30632	-0.570355
65666890	chr14:65666890:G:A	1.37815e-07	-1.48827	-0.18237	1.35292e-05	-1.56608	-0.19468	6.18646e-05	-1.37256	-0.0470695
65667004	chr14:65667004:C:T	5.14861e-08	-1.64612	-1.00913	6.16258e-06	-1.64859	-0.898521	1.91536e-05	-1.63492	-0.957171
65667187	chr14:65667187:A:G	7.00446e-08	-1.19441	-1.15302	5.79401e-06	-1.49927	-1.10951	2.31267e-05	-1.25159	-1.152
65667572	chr14:65667572:C:T	6.44031e-07	-1.66433e-10	-0.128808	7.04847e-05	-1.66433e-10	-0.11021	0.00024265	-1.66433e-10	-0.0529591
65667811	chr14:65667811:A:G	1.25997e-07	-1.7603	-2.72626e-10	1.39804e-05	-1.72795	-2.72626e-10	4.43304e-05	-1.75291	-2.72626e-10
65667833	chr14:65667833:T:C	3.87933e-08	-1.70428	-1.23403	4.47862e-05	0.524278	-1.08798	1.38979e-05	-1.69002	-1.22282
65668103	chr14:65668103:C:G	2.63523e-07	-1.02242	-2.72626e-10	2.67058e-05	-1.08073	-2.72626e-10	6.92502e-05	-1.30686	-2.72626e-10
65668753	chr14:65668753:G:C	3.10389e-07	-1.66433e-10	-0.858728	3.51649e-05	-1.66433e-10	-0.805559	0.000107623	-1.66433e-10	-0.865947
65669129	chr14:65669129:C:T	2.56748e-07	-1.66433e-10	-1.04846	2.70653e-05	-1.66433e-10	-1.06736	9.13457e-05	-1.66433e-10	-1.02993
65669157	chr14:65669157:T:C	2.3884e-07	-1.66433e-10	-1.12076	2.56179e-05	-1.66433e-10	-1.12232	8.26578e-05	-1.66433e-10	-1.12987
65669445	chr14:65669445:C:A	4.26088e-08	-1.69159	-1.1529	5.58479e-05	0.539309	-0.882284	1.58323e-05	-1.66952	-1.11301
65669501	chr14:65669501:A:G	2.25098e-07	-1.66433e-10	-1.18002	2.41531e-05	-1.66433e-10	-1.18119	7.81271e-05	-1.66433e-10	-1.18624
65669699	chr14:65669699:A:C	5.22919e-07	-1.66433e-10	-0.337129	6.68923e-05	-1.66433e-10	-0.162522	0.000191021	-1.66433e-10	-0.292197
65669954	chr14:65669954:C:T	4.29922e-07	-1.66433e-10	-0.532953	4.65634e-05	-1.66433e-10	-0.524791	0.000163713	-1.66433e-10	-0.446465
65671375	chr14:65671375:C:G	2.88902e-06	-1.66433e-10	1.37212	0.000441071	-1.66433e-10	1.7236	0.00141984	-1.66433e-10	1.71372
65671556	chr14:65671556:C:T	6.35787e-08	-1.34422	-1.10005	1.58909e-05	-0.451389	-1.14847	2.44569e-05	-1.24907	-1.0986
65672799	chr14:65672799:T:G	4.73204e-08	-1.68222	-1.0574	5.60241e-06	-1.68444	-0.957966	1.74195e-05	-1.67362	-1.01337
65673105	chr14:65673105:T:A	2.72946e-07	-1.66433e-10	-0.987282	2.94686e-05	-1.66433e-10	-0.98228	9.25554e-05	-1.66433e-10	-1.01677
65673833	chr14:65673833:A:C	2.16924e-07	-1.66433e-10	-1.21701	2.35218e-05	-1.66433e-10	-1.20768	7.53857e-05	-1.66433e-10	-1.22196
65674728	chr14:65674728:A:G	6.27633e-08	-1.26592	-1.19127	5.25797e-06	-1.54764	-1.15822	2.07963e-05	-1.31887	-1.19093
65675438	chr14:65675438:A:G	3.25115e-07	-1.66433e-10	-0.812376	3.3516e-05	-1.66433e-10	-0.853584	0.000114197	-1.66433e-10	-0.806657
65675782	chr14:65675782:A:G	4.00389e-08	-1.75162	-1.15508	4.58786e-06	-1.71764	-1.12455	1.45798e-05	-1.74721	-1.11773
65675806	chr14:65675806:A:G	1.96154e-07	-1.4209	0.10325	1.93333e-05	-1.49926	0.0954802	9.06297e-05	-1.30221	0.264411
65675950	chr14:65675950:T:C	2.1259e-07	-1.66433e-10	-1.23719	2.28322e-05	-1.66433e-10	-1.23744	7.43849e-05	-1.66433e-10	-1.23533
65676626	chr14:65676626:C:G	4.17097e-07	-1.66433e-10	-0.563237	4.51512e-05	-1.66433e-10	-0.55559	0.000158515	-1.66433e-10	-0.478735
65677037	chr14:65677037:C:T	1.6782e-07	-1.50068	0.0270105	1.64428e-05	-1.68564	0.119921	5.74326e-05	-1.54348	0.0495087
65677062	chr14:65677062:A:G	5.41488e-08	-1.68838	-0.916442	6.64203e-06	-1.68836	-0.783834	2.02524e-05	-1.67967	-0.856639
65677434	chr14:65677434:T:C	2.79392e-07	-1.66433e-10	-0.96394	3.14703e-05	-1.66433e-10	-0.916564	9.70408e-05	-1.66433e-10	-0.96945
65677472	chr14:65677472:A:G	2.15813e-07	-1.66433e-10	-1.22214	2.32448e-05	-1.66433e-10	-1.21953	7.516e-05	-1.66433e-10	-1.22496
65677542	chr14:65677542:C:A	3.22215e-07	-1.66433e-10	-0.821337	3.35031e-05	-1.66433e-10	-0.853967	0.00011444	-1.66433e-10	-0.80453
65677774	chr14:65677774:A:G	5.2295e-08	-1.70528	-0.934377	6.37743e-06	-1.70681	-0.806035	1.95093e-05	-1.69744	-0.876246
65677912	chr14:65677912:A:C	8.50697e-08	-1.30804	-0.845042	7.68701e-06	-1.57471	-0.751366	2.83366e-05	-1.35871	-0.841716
65678259	chr14:65678259:C:T	5.23553e-07	-1.66433e-10	-0.335917	5.67867e-05	-1.66433e-10	-0.326305	0.000201624	-1.66433e-10	-0.238176
65678363	chr14:65678363:C:T	5.54693e-08	-1.68281	-0.897917	6.80068e-06	-1.68589	-0.762696	2.07504e-05	-1.67549	-0.836526
65678430	chr14:65678430:C:A	2.5812e-07	-1.66433e-10	-1.04313	2.70303e-05	-1.66433e-10	-1.06865	9.06021e-05	-1.66433e-10	-1.0381
65678481	chr14:65678481:C:G	2.42948e-07	-1.66433e-10	-1.10371	2.60463e-05	-1.66433e-10	-1.10573	8.40047e-05	-1.66433e-10	-1.11371
65678600	chr14:65678600:C:A	3.85822e-08	-1.7069	-1.23686	4.23948e-05	0.49521	-1.11379	1.37499e-05	-1.69352	-1.23002
65678656	chr14:65678656:G:A	2.64884e-07	-1.66433e-10	-1.01726	2.78722e-05	-1.66433e-10	-1.03798	9.43403e-05	-1.66433e-10	-0.997673
65678678	chr14:65678678:C:T	8.80199e-08	-1.08867	-1.03032	4.72567e-05	0.506558	-1.01657	2.43502e-05	-1.23039	-1.12165
65678782	chr14:65678782:A:G	1.66048e-07	-1.48852	0.00423571	1.65434e-05	-1.55647	-0.0031467	7.53561e-05	-1.37996	0.157604
65679371	chr14:65679371:T:C	2.0031e-07	-1.29669	-2.72626e-10	1.8143e-05	-1.46732	-2.72626e-10	6.86363e-05	-1.31576	-2.72626e-10
65679574	chr14:65679574:A:G	3.80184e-08	-1.73538	-1.22311	5.03422e-06	-1.55146	-1.19788	1.36335e-05	-1.72648	-1.20557
65680047	chr14:65680047:T:C	8.98765e-08	-1.06704	-1.03108	4.90692e-05	0.544927	-1.0173	2.47892e-05	-1.21222	-1.12195
65680437	chr14:65680437:T:C	2.69137e-07	-1.66433e-10	-1.00134	2.83097e-05	-1.66433e-10	-1.0224	9.60093e-05	-1.66433e-10	-0.980136
65680834	chr14:65680834:T:C	2.78359e-07	-1.66433e-10	-0.967646	3.00389e-05	-1.66433e-10	-0.963113	9.472e-05	-1.66433e-10	-0.993656
65681528	chr14:65681528:G:T	9.92723e-08	-0.99654	-1.00215	5.73545e-05	0.672049	-0.988405	2.69645e-05	-1.14883	-1.10123
65681631	chr14:65681631:C:G	5.07809e-08	-1.71717	-0.951863	6.17505e-06	-1.71852	-0.826573	1.89029e-05	-1.71012	-0.895148
65683036	chr14:65683036:G:A	3.25247e-07	-1.66433e-10	-0.811971	3.77125e-05	-1.66433e-10	-0.735615	0.00011788	-1.66433e-10	-0.774913
65683158	chr14:65683158:C:T	1.81453e-06	-1.66433e-10	0.907027	0.000264085	-1.66433e-10	1.21066	0.00086187	-1.66433e-10	1.21452
65683256	chr14:65683256:G:A	1.21227e-06	-1.66433e-10	0.503697	0.00015026	-1.66433e-10	0.646763	0.000487202	-1.66433e-10	0.644097
65683538	chr14:65683538:G:A	3.03391e-07	-1.66433e-10	-0.881534	3.24075e-05	-1.66433e-10	-0.887216	9.86173e-05	-1.66433e-10	-0.953334
65683633	chr14:65683633:C:T	3.78655e-06	1.64266	-2.72626e-10	0.000325911	1.42102	-2.72626e-10	0.000756657	1.08433	-2.72626e-10
65684406	chr14:65684406:C:A	3.75038e-07	-1.66433e-10	-0.669528	4.02986e-05	-1.66433e-10	-0.66929	0.000124613	-1.66433e-10	-0.719368
65684680	chr14:65684680:T:C	3.80723e-07	-1.66433e-10	-0.654484	4.35347e-05	-1.66433e-10	-0.592048	0.000140531	-1.66433e-10	-0.599153
65684901	chr14:65684901:G:A	1.04657e-07	-1.38192	-0.563947	1.00645e-05	-1.61992	-0.436668	3.49509e-05	-1.42632	-0.564318
65685286	chr14:65685286:A:G	3.10979e-07	-1.66433e-10	-0.856831	3.52905e-05	-1.66433e-10	-0.801994	0.000107833	-1.66433e-10	-0.863998
65685300	chr14:65685300:T:C	2.35697e-07	-1.13401	-2.72626e-10	1.91929e-05	-1.41107	-2.72626e-10	7.11738e-05	-1.27946	-2.72626e-10
65685316	chr14:65685316:A:G	1.27575e-07	-1.74785	-2.72626e-10	1.42559e-05	-1.70843	-2.72626e-10	4.43305e-05	-1.75291	-2.72626e-10
65685319	chr14:65685319:A:C	2.6007e-07	-1.66433e-10	-1.0356	2.70363e-05	-1.66433e-10	-1.06843	9.02774e-05	-1.66433e-10	-1.04169
65685711	chr14:65685711:CG:C	2.65666e-07	-1.66433e-10	-1.01432	2.85872e-05	-1.66433e-10	-1.01265	9.22517e-05	-1.66433e-10	-1.02006
65685749	chr14:65685749:G:A	3.63127e-07	-1.66433e-10	-0.701803	4.14171e-05	-1.66433e-10	-0.641912	0.000133736	-1.66433e-10	-0.648716
65686402	chr14:65686402:G:A	7.15049e-07	-1.72619	1.70198	0.00010815	-1.72117	2.03908	0.000358508	-1.69661	2.03398
65686509	chr14:65686509:T:C	3.06266e-06	-1.66433e-10	1.43048	0.00046077	-1.66433e-10	1.76729	0.00151939	-1.66433e-10	1.78148
65687420	chr14:65687420:G:A	3.39661e-07	-1.66433e-10	-0.768607	3.64661e-05	-1.66433e-10	-0.769224	0.000113275	-1.66433e-10	-0.814765
65687478	chr14:65687478:T:G	2.29399e-07	-1.66433e-10	-1.16109	2.46059e-05	-1.66433e-10	-1.16262	7.95325e-05	-1.66433e-10	-1.16842
65688168	chr14:65688168:A:G	2.66215e-07	-1.66433e-10	-1.01225	2.86467e-05	-1.66433e-10	-1.01057	9.24404e-05	-1.66433e-10	-1.01802
65688213	chr14:65688213:T:A	3.38889e-07	-1.66433e-10	-0.770883	3.8473e-05	-1.66433e-10	-0.715651	0.000124271	-1.66433e-10	-0.722117
65688469	chr14:65688469:T:C	2.52374e-07	-1.66433e-10	-1.06564	2.80962e-05	-1.66433e-10	-1.02997	8.74105e-05	-1.66433e-10	-1.07397
65688853	chr14:65688853:C:T	3.36039e-07	-1.66433e-10	-0.779329	3.60776e-05	-1.66433e-10	-0.779934	0.000112129	-1.66433e-10	-0.824927
65689001	chr14:65689001:A:G	3.07794e-07	-1.66433e-10	-0.867124	3.2061e-05	-1.66433e-10	-0.897965	0.000109177	-1.66433e-10	-0.851611
65689218	chr14:65689218:GTAT:G	2.90544e-07	-1.66433e-10	-0.9248	3.00017e-05	-1.66433e-10	-0.964353	0.000100384	-1.66433e-10	-0.935578
65689255	chr14:65689255:A:G	2.76615e-07	-1.66433e-10	-0.973929	3.1124e-05	-1.66433e-10	-0.927629	9.60725e-05	-1.66433e-10	-0.979478
65689382	chr14:65689382:C:T	2.57512e-07	-1.66433e-10	-1.04549	3.16572e-05	-1.66433e-10	-0.91064	9.32233e-05	-1.66433e-10	-1.00958
65689819	chr14:65689819:G:GAGCCAC	2.21812e-07	-1.19473	-2.72626e-10	6.49899e-05	-0.191375	-2.72626e-10	8.66493e-05	-1.08271	-2.72626e-10
65689901	chr14:65689901:T:G	3.08161e-07	-1.66433e-10	-0.865934	3.1469e-05	-1.66433e-10	-0.916605	0.000107171	-1.66433e-10	-0.870151
65689951	chr14:65689951:A:G	5.16675e-07	-1.66433e-10	-0.349142	5.60059e-05	-1.66433e-10	-0.34015	0.000198751	-1.66433e-10	-0.252531
65690150	chr14:65690150:A:G	3.08808e-07	-0.863835	-2.72626e-10	2.25816e-05	-1.24847	-2.72626e-10	8.65799e-05	-1.08351	-2.72626e-10
65690221	chr14:65690221:T:A	2.90865e-07	-1.66433e-10	-0.923696	2.9791e-05	-1.66433e-10	-0.9714	0.000100982	-1.66433e-10	-0.929637
65690492	chr14:65690492:T:A	4.18367e-07	-1.66433e-10	-0.560198	4.26973e-05	-1.66433e-10	-0.611471	0.000147021	-1.66433e-10	-0.554006
65690570	chr14:65690570:T:C	2.55249e-07	-1.66433e-10	-1.05431	2.6911e-05	-1.66433e-10	-1.07307	9.07589e-05	-1.66433e-10	-1.03637
65690655	chr14:65690655:T:C	4.62592e-08	-1.63235	-1.12995	2.04061e-05	-0.225472	-1.1243	1.42607e-05	-1.70804	-1.17903
65691043	chr14:65691043:A:G	2.26557e-07	-1.17356	-2.72626e-10	6.7232e-05	-0.157458	-2.72626e-10	8.86217e-05	-1.0602	-2.72626e-10
65691143	chr14:65691143:C:A	8.7378e-08	-1.07136	-1.05496	4.70407e-05	0.538084	-1.05268	2.41583e-05	-1.21422	-1.14573
65691664	chr14:65691664:G:A	2.73135e-07	-1.66433e-10	-0.986591	2.77753e-05	-1.66433e-10	-1.04146	9.40391e-05	-1.66433e-10	-1.00087
65691868	chr14:65691868:T:G	2.82247e-07	-1.66433e-10	-0.953773	3.18078e-05	-1.66433e-10	-0.905896	9.79992e-05	-1.66433e-10	-0.959622
65692017	chr14:65692017:G:A	5.82476e-07	-1.66433e-10	-0.229267	6.30116e-05	-1.66433e-10	-0.222288	0.000224432	-1.66433e-10	-0.13101
65692072	chr14:65692072:A:G	1.93647e-07	-1.49877	0.168247	1.91168e-05	-1.5718	0.156758	8.9211e-05	-1.38393	0.330351
65692204	chr14:65692204:G:A	3.92729e-07	-1.66433e-10	-0.623436	4.44583e-05	-1.66433e-10	-0.571056	0.000135245	-1.66433e-10	-0.63749
65693055	chr14:65693055:C:G	2.3689e-07	-1.12896	-2.72626e-10	7.26017e-05	-0.0806177	-2.72626e-10	9.31187e-05	-1.01071	-2.72626e-10
65693069	chr14:65693069:G:C	3.38991e-06	-1.66433e-10	1.532	0.000513809	-1.66433e-10	1.87624	0.00168194	-1.66433e-10	1.88312
65693314	chr14:65693314:A:G	3.57384e-07	-1.66433e-10	-0.717745	3.62815e-05	-1.66433e-10	-0.774297	0.000127258	-1.66433e-10	-0.698363
65693333	chr14:65693333:C:T	2.37149e-07	-1.66433e-10	-1.12787	2.52578e-05	-1.66433e-10	-1.13647	8.37805e-05	-1.66433e-10	-1.11638
65693612	chr14:65693612:G:T	2.1837e-07	-1.66433e-10	-1.21036	2.30232e-05	-1.66433e-10	-1.22911	7.5843e-05	-1.66433e-10	-1.21592
65694036	chr14:65694036:CCTGT:C	9.94373e-08	-0.990539	-1.00649	5.83262e-05	0.69324	-0.992796	2.73394e-05	-1.1323	-1.10395
65694109	chr14:65694109:C:A	5.40759e-08	-1.3687	-1.23747	2.55247e-05	0.110976	-1.23694	1.61572e-05	-1.53133	-1.23088
65694256	chr14:65694256:T:G	2.61878e-07	-1.66433e-10	-1.02868	2.7211e-05	-1.66433e-10	-1.06199	9.09012e-05	-1.66433e-10	-1.03481
65694274	chr14:65694274:TCTTC:T	3.75402e-06	-1.66433e-10	1.63403	0.000572174	-1.66433e-10	1.98384	0.00187462	-1.66433e-10	1.99158
65694620	chr14:65694620:A:G	3.48672e-07	-1.66433e-10	-0.742424	3.7449e-05	-1.66433e-10	-0.742628	0.000116189	-1.66433e-10	-0.789364
65694801	chr14:65694801:C:T	4.12854e-08	-1.64717	-1.22888	9.31269e-06	-0.937249	-1.19698	1.28678e-05	-1.75336	-1.23649
65694810	chr14:65694810:G:A	3.9157e-07	-1.66433e-10	-0.626391	4.2329e-05	-1.66433e-10	-0.620135	0.000148231	-1.66433e-10	-0.545809
65695081	chr14:65695081:C:T	1.07322e-07	-0.934464	-0.986259	6.60141e-05	0.79588	-0.971618	2.91906e-05	-1.08251	-1.08822
65695393	chr14:65695393:CCT:C	3.21254e-07	-1.66433e-10	-0.824324	3.15702e-05	-1.66433e-10	-0.913394	0.000108908	-1.66433e-10	-0.854075
65695553	chr14:65695553:A:G	2.65996e-07	-1.66433e-10	-1.01307	2.76128e-05	-1.66433e-10	-1.04733	9.23276e-05	-1.66433e-10	-1.01924
65695864	chr14:65695864:A:G	2.33452e-07	-1.66433e-10	-1.14358	2.52016e-05	-1.66433e-10	-1.1387	8.0117e-05	-1.66433e-10	-1.16109
65696031	chr14:65696031:C:A	9.2256e-08	-1.32324	-0.74875	2.52043e-05	-0.444483	-0.694108	3.37129e-05	-1.24124	-0.785457
65696175	chr14:65696175:C:T	2.39632e-07	-1.11745	-2.72626e-10	7.38233e-05	-0.0639319	-2.72626e-10	9.41861e-05	-0.999309	-2.72626e-10
65696188	chr14:65696188:C:T	1.29717e-07	-1.7312	-2.72626e-10	1.65991e-05	-1.55626	-2.72626e-10	6.06563e-05	-1.43936	-2.72626e-10
65696840	chr14:65696840:A:G	9.5443e-07	-1.66433e-10	0.264559	0.000100573	-1.66433e-10	0.245274	0.000375947	-1.66433e-10	0.384867
65696960	chr14:65696960:C:T	2.0737e-07	-1.26205	-2.72626e-10	1.36829e-05	-1.74946	-2.72626e-10	4.95224e-05	-1.64216	-2.72626e-10
65697062	chr14:65697062:G:A	6.52348e-08	-1.37476	-1.04381	5.53196e-06	-1.61302	-1.04205	2.12882e-05	-1.41691	-1.06951
65697350	chr14:65697350:G:T	3.30045e-07	-1.66433e-10	-0.797326	3.74378e-05	-1.66433e-10	-0.742927	0.000120952	-1.66433e-10	-0.749185
65697512	chr14:65697512:T:G	2.96841e-07	-1.66433e-10	-0.90336	3.35805e-05	-1.66433e-10	-0.851662	0.000103001	-1.66433e-10	-0.909847
65697554	chr14:65697554:T:C	2.72272e-07	-1.66433e-10	-0.989755	2.86321e-05	-1.66433e-10	-1.01108	9.72092e-05	-1.66433e-10	-0.967716
65697627	chr14:65697627:T:C	3.58794e-07	-1.66433e-10	-0.713807	4.0905e-05	-1.66433e-10	-0.654355	0.000132084	-1.66433e-10	-0.661143
65697660	chr14:65697660:G:C	3.06172e-07	-1.66433e-10	-0.872408	3.30074e-05	-1.66433e-10	-0.868875	0.000103582	-1.66433e-10	-0.904217
65697899	chr14:65697899:C:T	8.37707e-08	-1.34356	-0.824909	7.6952e-06	-1.59642	-0.728587	2.7988e-05	-1.39135	-0.821454
65698082	chr14:65698082:C:T	7.94877e-08	-1.33615	-0.8848	7.23512e-06	-1.59174	-0.794919	2.65588e-05	-1.38455	-0.880666
65698151	chr14:65698151:G:A	5.56214e-08	-1.61944	-0.958545	6.47122e-06	-1.58295	-0.915295	1.7562e-05	-1.73604	-0.942801
65698321	chr14:65698321:C:G	2.47352e-07	-1.66433e-10	-1.08574	2.65084e-05	-1.66433e-10	-1.08814	8.54561e-05	-1.66433e-10	-1.09658
65699682	chr14:65699682:C:T	1.33287e-07	-1.70405	-2.72626e-10	1.77578e-05	-1.48878	-2.72626e-10	5.04482e-05	-1.62363	-2.72626e-10
65700641	chr14:65700641:C:T	2.89317e-07	-1.66433e-10	-0.929032	3.04696e-05	-1.66433e-10	-0.948876	0.000102065	-1.66433e-10	-0.918969
65700729	chr14:65700729:G:C	2.90696e-07	-1.66433e-10	-0.924277	2.97756e-05	-1.66433e-10	-0.971918	0.000100927	-1.66433e-10	-0.930188
65700738	chr14:65700738:T:C	2.60977e-07	-1.66433e-10	-1.03212	2.73052e-05	-1.66433e-10	-1.05853	9.15942e-05	-1.66433e-10	-1.02721
65701392	chr14:65701392:T:G	1.66034e-07	-1.49742	0.0130539	1.63679e-05	-1.57145	0.00116806	7.56013e-05	-1.38178	0.162671
65701812	chr14:65701812:A:G	1.65121e-07	-1.48988	-2.72626e-10	1.66833e-05	-1.5512	-2.72626e-10	5.37669e-05	-1.55992	-2.72626e-10
65702422	chr14:65702422:T:G	3.52416e-07	-1.66433e-10	-0.731743	4.01294e-05	-1.66433e-10	-0.673497	0.0001296	-1.66433e-10	-0.68013
65702437	chr14:65702437:C:T	3.3456e-06	-1.66433e-10	1.51885	0.000515422	-1.66433e-10	1.87938	0.00165346	-1.66433e-10	1.86605
65702639	chr14:65702639:G:A	2.66831e-07	-1.66433e-10	-1.00994	2.87211e-05	-1.66433e-10	-1.00797	9.26598e-05	-1.66433e-10	-1.01565
65703203	chr14:65703203:C:A	3.82345e-07	-1.66433e-10	-0.650233	4.10916e-05	-1.66433e-10	-0.649802	0.000127006	-1.66433e-10	-0.70035
65703204	chr14:65703204:T:C	1.57684e-07	-1.53596	-2.72626e-10	1.63153e-05	-1.57351	-2.72626e-10	5.77199e-05	-1.48898	-2.72626e-10
65703305	chr14:65703305:C:T	2.85546e-07	-1.34432	0.402172	2.80684e-05	-1.63789	0.606926	8.83188e-05	-1.50864	0.445015
65703587	chr14:65703587:CA:C	1.26018e-07	-1.76013	-2.72626e-10	4.30041e-05	-0.604311	-2.72626e-10	5.20879e-05	-1.59165	-2.72626e-10
65703779	chr14:65703779:A:G	2.71448e-07	-1.66433e-10	-0.992786	2.81395e-05	-1.66433e-10	-1.02843	9.42122e-05	-1.66433e-10	-0.999032
65704415	chr14:65704415:G:A	6.00924e-08	-1.65461	-0.846059	7.40756e-06	-1.65993	-0.703175	2.25728e-05	-1.64751	-0.780322
65704823	chr14:65704823:T:C	8.85552e-08	-1.13471	-0.978221	4.52794e-05	0.409698	-0.962452	2.4493e-05	-1.27279	-1.0734
65704970	chr14:65704970:T:C	2.82079e-07	-1.66433e-10	-0.954367	2.96267e-05	-1.66433e-10	-0.976931	0.000100858	-1.66433e-10	-0.930866
65705015	chr14:65705015:A:G	3.2366e-07	-1.66433e-10	-0.816863	3.33068e-05	-1.66433e-10	-0.859845	0.000112005	-1.66433e-10	-0.826038
65705028	chr14:65705028:C:T	3.39899e-07	-1.66433e-10	-0.767907	4.05121e-05	-1.66433e-10	-0.664006	0.000122825	-1.66433e-10	-0.733819
65705137	chr14:65705137:A:C	3.66641e-07	-1.66433e-10	-0.692173	4.1879e-05	-1.66433e-10	-0.630822	0.000135135	-1.66433e-10	-0.638303
65705582	chr14:65705582:A:T	1.69857e-07	-1.16517	-0.296428	1.63366e-05	-1.27497	-0.297228	7.73697e-05	-1.03383	-0.162161
65706032	chr14:65706032:C:G	1.7506e-07	-1.51317	0.0817452	1.74196e-05	-1.58192	0.0739108	7.93365e-05	-1.41337	0.242485
65706485	chr14:65706485:A:C	5.96001e-07	-1.66433e-10	-0.206313	6.47012e-05	-1.66433e-10	-0.195828	0.000231145	-1.66433e-10	-0.101535
65706581	chr14:65706581:G:T	2.90865e-07	-1.66433e-10	-0.923696	2.9791e-05	-1.66433e-10	-0.9714	0.000100982	-1.66433e-10	-0.929637
65706603	chr14:65706603:A:G	3.0014e-07	-1.66433e-10	-0.892307	3.3923e-05	-1.66433e-10	-0.841514	0.000104114	-1.66433e-10	-0.899095
65706818	chr14:65706818:A:G	2.27438e-07	-1.66433e-10	-1.16968	2.43945e-05	-1.66433e-10	-1.17125	7.88784e-05	-1.66433e-10	-1.17667
65707113	chr14:65707113:T:C	3.06941e-07	-0.8699	-2.72626e-10	0.000108531	0.321433	-2.72626e-10	0.000123378	-0.729326	-2.72626e-10
65707222	chr14:65707222:C:G	3.95265e-07	-1.66433e-10	-0.617	4.51613e-05	-1.66433e-10	-0.555366	0.000145894	-1.66433e-10	-0.5617
65707262	chr14:65707262:C:T	5.12382e-07	-1.75153	1.39404	7.48865e-05	-1.74786	1.69822	0.000245482	-1.7329	1.69154
65707398	chr14:65707398:T:C	2.23396e-07	-1.66433e-10	-1.18761	2.33494e-05	-1.66433e-10	-1.21504	7.74151e-05	-1.66433e-10	-1.1954
65709675	chr14:65709675:T:G	1.47179e-07	-1.14534	-0.459569	1.09334e-05	-1.44651	-0.527276	6.1761e-05	-1.07366	-0.347654
65709765	chr14:65709765:G:A	3.95265e-07	-1.66433e-10	-0.617	4.51613e-05	-1.66433e-10	-0.555366	0.000145894	-1.66433e-10	-0.5617
65709886	chr14:65709886:A:G	4.03245e-07	-1.66433e-10	-0.59701	4.5846e-05	-1.66433e-10	-0.540318	0.000148902	-1.66433e-10	-0.541295
65710434	chr14:65710434:T:C	2.65432e-07	-1.66433e-10	-1.0152	2.75655e-05	-1.66433e-10	-1.04904	9.21628e-05	-1.66433e-10	-1.02102
65711362	chr14:65711362:T:G	3.03962e-07	-1.66433e-10	-0.879652	3.44197e-05	-1.66433e-10	-0.826977	0.000105373	-1.66433e-10	-0.887079
65711613	chr14:65711613:G:A	3.02673e-07	-1.66433e-10	-0.883904	3.4276e-05	-1.66433e-10	-0.831162	0.00010495	-1.66433e-10	-0.891099
65711627	chr14:65711627:A:T	3.30615e-07	-1.66433e-10	-0.795602	3.7563e-05	-1.66433e-10	-0.739588	0.000114428	-1.66433e-10	-0.804636
65711969	chr14:65711969:G:C	2.49487e-05	3.52802	-2.72626e-10	0.00081644	2.33935	-2.72626e-10	0.0106276	3.72663	-2.72626e-10
65712128	chr14:65712128:T:A	2.14448e-07	-1.66433e-10	-1.22849	2.33903e-05	-1.66433e-10	-1.21329	7.48023e-05	-1.66433e-10	-1.22973
65712830	chr14:65712830:A:G	3.37812e-07	-1.66433e-10	-0.774067	3.47621e-05	-1.66433e-10	-0.81708	0.000118623	-1.66433e-10	-0.768632
65712892	chr14:65712892:T:C	5.58961e-07	-1.66433e-10	-0.270476	7.18295e-05	-1.66433e-10	-0.0913117	0.000204256	-1.66433e-10	-0.225209
65712898	chr14:65712898:T:G	1.7693e-07	-1.4208	-2.72626e-10	1.77638e-05	-1.48845	-2.72626e-10	5.69086e-05	-1.50314	-2.72626e-10
65713351	chr14:65713351:G:T	2.51685e-07	-1.06838	-2.72626e-10	7.96983e-05	0.0126415	-2.72626e-10	9.94576e-05	-0.944849	-2.72626e-10
65713535	chr14:65713535:C:G	4.82722e-07	-1.66433e-10	-0.417115	5.23332e-05	-1.66433e-10	-0.407976	0.000185066	-1.66433e-10	-0.323869
65713674	chr14:65713674:A:G	5.38939e-07	-1.66433e-10	-0.306954	5.84722e-05	-1.66433e-10	-0.297055	0.000207838	-1.66433e-10	-0.207824
65713721	chr14:65713721:T:C	5.03955e-07	-1.66433e-10	-0.374068	5.4648e-05	-1.66433e-10	-0.364695	0.000193661	-1.66433e-10	-0.278473
65713832	chr14:65713832:C:A	3.21984e-07	-1.66433e-10	-0.822054	3.83856e-05	-1.66433e-10	-0.717925	0.000116065	-1.66433e-10	-0.79043
65714277	chr14:65714277:C:T	2.90005e-07	-1.15713	0.23047	9.22759e-05	-0.168056	0.327232	0.000105053	-1.05985	0.169731
65714670	chr14:65714670:G:A	1.66575e-07	-1.58355	0.102444	1.68182e-05	-1.72808	0.184939	6.55733e-05	-1.63994	0.278525
65715302	chr14:65715302:A:G	3.98469e-08	-1.69997	-1.21155	5.5941e-06	-1.46376	-1.18013	1.44308e-05	-1.68611	-1.1891
65715323	chr14:65715323:A:C	2.26744e-07	-1.66433e-10	-1.17274	2.43249e-05	-1.66433e-10	-1.17411	7.86592e-05	-1.66433e-10	-1.17946
65715365	chr14:65715365:A:G	4.56504e-06	1.82963	-2.72626e-10	0.00038446	1.58623	-2.72626e-10	0.000721143	1.03626	-2.72626e-10
65715660	chr14:65715660:A:G	9.50145e-08	-1.51214	-0.530385	9.63958e-06	-1.69927	-0.400457	3.17386e-05	-1.55634	-0.530707
65715694	chr14:65715694:C:T	3.51552e-07	-1.66433e-10	-0.734199	4.00404e-05	-1.66433e-10	-0.675718	0.00012928	-1.66433e-10	-0.682604
65715718	chr14:65715718:T:C	7.24016e-08	-1.46906	-0.845266	6.95903e-06	-1.66943	-0.756137	2.39668e-05	-1.52246	-0.845454
65716344	chr14:65716344:A:G	5.15125e-07	-1.66433e-10	-0.352147	5.5874e-05	-1.66433e-10	-0.342507	0.000198223	-1.66433e-10	-0.25519
65716579	chr14:65716579:A:G	2.84388e-06	-1.66433e-10	1.35637	0.000425994	-1.66433e-10	1.68882	0.00139475	-1.66433e-10	1.69589
65716631	chr14:65716631:T:G	8.01287e-08	-1.44433	-0.768593	7.6705e-06	-1.6629	-0.665325	2.67296e-05	-1.49458	-0.764229
65716999	chr14:65716999:G:T	1.26509e-07	-1.75624	-2.72626e-10	1.36286e-05	-1.75344	-2.72626e-10	4.3978e-05	-1.76089	-2.72626e-10
65717790	chr14:65717790:C:T	3.01531e-07	-1.66433e-10	-0.887684	3.09023e-05	-1.66433e-10	-0.934775	0.000103713	-1.66433e-10	-0.902952
65718251	chr14:65718251:G:A	5.07333e-07	-1.66433e-10	-0.367388	5.50449e-05	-1.66433e-10	-0.357457	0.000195108	-1.66433e-10	-0.27103
65718513	chr14:65718513:C:T	3.172e-07	-1.66433e-10	-0.837022	3.31333e-05	-1.66433e-10	-0.865067	0.000113688	-1.66433e-10	-0.811126
65719114	chr14:65719114:T:A	2.74572e-07	-1.66433e-10	-0.981342	2.86295e-05	-1.66433e-10	-1.01117	9.63652e-05	-1.66433e-10	-0.976436
65719209	chr14:65719209:T:C	2.67166e-07	-1.66433e-10	-1.00868	2.81112e-05	-1.66433e-10	-1.02944	9.5242e-05	-1.66433e-10	-0.98816
65719937	chr14:65719937:A:G	2.71752e-07	-1.66433e-10	-0.991664	2.85815e-05	-1.66433e-10	-1.01285	9.70269e-05	-1.66433e-10	-0.969593
65720349	chr14:65720349:T:C	5.64597e-08	-1.62011	-0.942915	1.86834e-05	-0.525418	-0.912553	2.22471e-05	-1.66292	-0.779452
65720373	chr14:65720373:T:C	4.19694e-08	-1.75593	-1.10368	4.59612e-06	-1.70777	-1.13263	1.42189e-05	-1.74008	-1.14992
65720393	chr14:65720393:G:A	8.58659e-08	-1.50395	-0.639822	8.59492e-06	-1.69505	-0.519384	2.86679e-05	-1.5485	-0.640299
65720610	chr14:65720610:C:T	2.71752e-07	-1.66433e-10	-0.991664	2.85815e-05	-1.66433e-10	-1.01285	9.70269e-05	-1.66433e-10	-0.969593
65720630	chr14:65720630:G:A	4.89543e-07	-1.66433e-10	-0.403082	5.30096e-05	-1.66433e-10	-0.395134	0.000187643	-1.66433e-10	-0.310041
65720652	chr14:65720652:A:G	2.29918e-07	-1.66433e-10	-1.15883	2.46524e-05	-1.66433e-10	-1.16073	7.96615e-05	-1.66433e-10	-1.16679
65720726	chr14:65720726:G:A	4.09582e-08	-1.68192	-1.20208	5.90503e-06	-1.42364	-1.16616	1.49293e-05	-1.66503	-1.17623
65721192	chr14:65721192:G:A	3.0582e-07	-1.66433e-10	-0.873559	3.3536e-05	-1.66433e-10	-0.852987	0.000110817	-1.66433e-10	-0.836702
65721401	chr14:65721401:C:T	4.66702e-07	-1.66433e-10	-0.450864	5.05294e-05	-1.66433e-10	-0.443052	0.000178299	-1.66433e-10	-0.361116
65721645	chr14:65721645:CT:C	4.16872e-08	-1.75378	-1.11258	4.91351e-06	-1.6984	-1.07522	1.41608e-05	-1.7603	-1.1338
65722164	chr14:65722164:T:A	5.70693e-08	-1.31864	-1.23365	3.38635e-05	0.394239	-1.23751	1.86297e-05	-1.38293	-1.23689
65722649	chr14:65722649:C:G	2.56542e-07	-1.04927	-2.72626e-10	8.23614e-05	0.0455108	-2.72626e-10	0.000101644	-0.923103	-2.72626e-10
65722739	chr14:65722739:A:G	2.56407e-06	-1.66433e-10	1.25279	0.000383175	-1.66433e-10	1.58289	0.00124893	-1.66433e-10	1.58546
65723044	chr14:65723044:T:C	2.73845e-07	-1.66433e-10	-0.983994	2.8786e-05	-1.66433e-10	-1.00572	9.7807e-05	-1.66433e-10	-0.961585
65724028	chr14:65724028:AT:A	2.64032e-07	-1.66433e-10	-1.02048	2.74328e-05	-1.66433e-10	-1.05387	9.16866e-05	-1.66433e-10	-1.02621
65724488	chr14:65724488:T:C	8.69599e-08	-1.55991	-0.571201	8.44781e-06	-1.7173	-0.514401	3.2335e-05	-1.62007	-0.448364
65725064	chr14:65725064:T:A	7.56055e-08	-1.20224	-1.06879	3.58825e-05	0.271867	-1.05722	2.14434e-05	-1.33427	-1.1449
65725422	chr14:65725422:ACTT:A	1.26464e-07	-1.7566	-2.72626e-10	1.39232e-05	-1.73205	-2.72626e-10	4.41749e-05	-1.75643	-2.72626e-10
65726005	chr14:65726005:C:T	2.60322e-07	-1.66433e-10	-1.03464	2.72526e-05	-1.66433e-10	-1.06046	9.1402e-05	-1.66433e-10	-1.02931
65726009	chr14:65726009:T:C	8.97491e-08	-1.5451	-0.554439	8.67416e-06	-1.70896	-0.496297	3.33935e-05	-1.60651	-0.429707
65726036	chr14:65726036:G:A	8.6184e-08	-1.49471	-0.645357	8.54588e-06	-1.68925	-0.530908	2.89218e-05	-1.53957	-0.640414
65726081	chr14:65726081:A:G	2.26596e-07	-1.66433e-10	-1.17339	2.43091e-05	-1.66433e-10	-1.17476	7.86101e-05	-1.66433e-10	-1.18008
65726197	chr14:65726197:G:T	3.76567e-08	-1.7608	-1.20725	2.01953e-05	-0.359748	-1.00041	1.34851e-05	-1.76078	-1.18222
65726940	chr14:65726940:C:T	5.35708e-08	-1.73741	-0.87814	6.59382e-06	-1.739	-0.740477	2.00189e-05	-1.73295	-0.814952
65727216	chr14:65727216:AGCTCCACTAG:A	4.01083e-07	-1.66433e-10	-0.602388	4.30281e-05	-1.66433e-10	-0.603753	0.000132599	-1.66433e-10	-0.657249
65727301	chr14:65727301:T:C	1.67173e-07	-1.55481	0.0772863	1.66134e-05	-1.71467	0.159276	6.544e-05	-1.61562	0.252175
65727813	chr14:65727813:T:C	7.19911e-08	-1.34384	-0.976172	2.4174e-05	-0.205951	-0.974379	2.00173e-05	-1.4667	-1.08128
65727914	chr14:65727914:C:G	1.6452e-07	-1.49353	-2.72626e-10	1.66602e-05	-1.55258	-2.72626e-10	5.36624e-05	-1.56187	-2.72626e-10
65728485	chr14:65728485:C:T	2.78093e-07	-1.66433e-10	-0.968599	3.13047e-05	-1.66433e-10	-0.921837	9.65659e-05	-1.66433e-10	-0.974355
65728582	chr14:65728582:A:G	1.61427e-07	-1.5125	-2.72626e-10	3.83414e-05	-0.719077	-2.72626e-10	6.25019e-05	-1.40938	-2.72626e-10
65728686	chr14:65728686:TA:T	4.43764e-08	-1.61514	-1.18871	1.1185e-05	-0.762688	-1.18835	1.45508e-05	-1.6606	-1.20633
65728728	chr14:65728728:T:A	2.12528e-07	-1.66433e-10	-1.23748	2.29031e-05	-1.66433e-10	-1.23434	7.42319e-05	-1.66433e-10	-1.23739
65728865	chr14:65728865:G:A	1.02086e-07	-1.37269	-0.598053	9.58346e-06	-1.62756	-0.478005	3.3634e-05	-1.43748	-0.591558
65729238	chr14:65729238:G:A	3.36069e-06	-1.66433e-10	1.52334	0.000517909	-1.66433e-10	1.88419	0.00166936	-1.66433e-10	1.87562
65729444	chr14:65729444:A:G	1.55355e-07	-1.55084	-2.72626e-10	1.40288e-05	-1.72449	-2.72626e-10	5.53368e-05	-1.53114	-2.72626e-10
65729545	chr14:65729545:T:A	2.36702e-07	-1.66433e-10	-1.12976	2.53591e-05	-1.66433e-10	-1.13247	8.20205e-05	-1.66433e-10	-1.13761
65729601	chr14:65729601:G:A	5.11713e-07	-1.66433e-10	-0.358791	5.53754e-05	-1.66433e-10	-0.351472	0.000185859	-1.66433e-10	-0.319595
65729858	chr14:65729858:T:C	5.68592e-07	-1.66433e-10	-0.253393	5.91334e-05	-1.66433e-10	-0.28581	0.000204471	-1.66433e-10	-0.224157
65730659	chr14:65730659:G:A	3.19972e-07	-1.66433e-10	-0.828321	3.62487e-05	-1.66433e-10	-0.775202	0.000116995	-1.66433e-10	-0.78245
65731003	chr14:65731003:C:G	2.39045e-07	-1.66433e-10	-1.1199	2.56346e-05	-1.66433e-10	-1.12166	8.27097e-05	-1.66433e-10	-1.12924
65731048	chr14:65731048:T:C	4.21566e-07	-1.66433e-10	-0.55258	4.52192e-05	-1.66433e-10	-0.554086	0.000139142	-1.66433e-10	-0.609086
65731207	chr14:65731207:G:A	5.97895e-08	-1.71274	-0.79298	7.44865e-06	-1.71648	-0.641098	2.24925e-05	-1.70857	-0.722833
65731412	chr14:65731412:C:T	2.75002e-07	-1.66433e-10	-0.979778	2.8919e-05	-1.66433e-10	-1.00111	9.8237e-05	-1.66433e-10	-0.957199
65731417	chr14:65731417:A:G	2.50273e-06	-1.66433e-10	1.22858	0.000373567	-1.66433e-10	1.55749	0.00121749	-1.66433e-10	1.55997
65731710	chr14:65731710:G:T	2.64515e-06	-1.66433e-10	1.28393	0.000380154	-1.66433e-10	1.57497	0.00122174	-1.66433e-10	1.56345
65731847	chr14:65731847:C:A	3.43686e-07	-1.66433e-10	-0.756827	3.73071e-05	-1.66433e-10	-0.746423	0.000127553	-1.66433e-10	-0.696049
65731967	chr14:65731967:C:T	2.62584e-07	-1.66433e-10	-1.02599	2.72993e-05	-1.66433e-10	-1.05874	9.11917e-05	-1.66433e-10	-1.03162
65732085	chr14:65732085:G:A	2.38507e-07	-1.66433e-10	-1.12216	2.55762e-05	-1.66433e-10	-1.12395	8.25433e-05	-1.66433e-10	-1.13126
65732357	chr14:65732357:T:C	2.7836e-07	-1.66433e-10	-0.967639	2.92583e-05	-1.66433e-10	-0.989442	9.9493e-05	-1.66433e-10	-0.944493
65732421	chr14:65732421:C:G	7.73989e-08	-1.43346	-0.814127	2.40837e-05	-0.374594	-0.809476	2.14502e-05	-1.53902	-0.939822
65732492	chr14:65732492:C:T	2.31073e-07	-1.15382	-2.72626e-10	1.89177e-05	-1.42551	-2.72626e-10	6.99606e-05	-1.29665	-2.72626e-10
65732567	chr14:65732567:C:T	2.50838e-07	-1.07175	-2.72626e-10	7.94849e-05	0.00996084	-2.72626e-10	9.92317e-05	-0.947124	-2.72626e-10
65732636	chr14:65732636:T:A	2.75015e-07	-1.66433e-10	-0.979728	2.89205e-05	-1.66433e-10	-1.00106	9.82421e-05	-1.66433e-10	-0.957146
65732717	chr14:65732717:T:C	1.27528e-07	-1.74822	-2.72626e-10	1.36258e-05	-1.75364	-2.72626e-10	4.44939e-05	-1.74923	-2.72626e-10
65732944	chr14:65732944:G:A	4.13978e-08	-1.73981	-1.13352	4.35217e-06	-1.73638	-1.15855	1.36712e-05	-1.75591	-1.17338
65733114	chr14:65733114:A:C	2.2134e-07	-1.66433e-10	-1.19686	2.33982e-05	-1.66433e-10	-1.21295	7.78928e-05	-1.66433e-10	-1.18925
65733459	chr14:65733459:A:G	4.54545e-08	-1.55762	-1.22222	2.77843e-05	0.192099	-1.23324	1.74963e-05	-1.45425	-1.22834
65733740	chr14:65733740:T:C	6.92312e-08	-1.41294	-0.946166	2.18366e-05	-0.340082	-0.941939	1.95499e-05	-1.52362	-1.04799
65733949	chr14:65733949:TG:T	4.95185e-07	-1.66433e-10	-0.391624	5.38188e-05	-1.66433e-10	-0.379984	0.000190437	-1.66433e-10	-0.295259
65733959	chr14:65733959:G:A	2.1283e-07	-1.66433e-10	-1.23606	2.29518e-05	-1.66433e-10	-1.23221	7.42519e-05	-1.66433e-10	-1.23712
65733974	chr14:65733974:A:G	2.71752e-07	-1.66433e-10	-0.991664	2.85815e-05	-1.66433e-10	-1.01285	9.70269e-05	-1.66433e-10	-0.969593
65734050	chr14:65734050:G:A	4.00652e-08	-1.7449	-1.16114	4.27711e-06	-1.73011	-1.18222	1.34231e-05	-1.75299	-1.19461
65734493	chr14:65734493:C:T	2.12854e-07	-1.66433e-10	-1.23595	2.29559e-05	-1.66433e-10	-1.23203	7.42564e-05	-1.66433e-10	-1.23706
65734655	chr14:65734655:G:C	8.71166e-08	-1.59084	-0.538472	8.60924e-06	-1.73067	-0.4821	3.26504e-05	-1.64522	-0.413507
65735158	chr14:65735158:A:G	1.40723e-07	-1.57567	-0.0740994	1.40476e-05	-1.72615	0.00299904	5.46974e-05	-1.63488	0.092115
65735613	chr14:65735613:TTA:T	1.51249e-07	-0.896635	-0.680991	1.19248e-05	-1.27568	-0.611306	4.38472e-05	-1.11035	-0.653524
65736288	chr14:65736288:T:C	2.97594e-07	-1.66433e-10	-0.900827	3.36765e-05	-1.66433e-10	-0.848805	0.000103288	-1.66433e-10	-0.907059
65736521	chr14:65736521:T:C	4.53662e-07	-1.66433e-10	-0.479204	4.92743e-05	-1.66433e-10	-0.468204	0.000173598	-1.66433e-10	-0.387841
65736733	chr14:65736733:G:A	1.46096e-07	-1.61229	-2.72626e-10	1.54017e-05	-1.63113	-2.72626e-10	4.93638e-05	-1.64536	-2.72626e-10
65737089	chr14:65737089:C:T	5.53995e-08	-1.60942	-0.972566	5.53897e-06	-1.74599	-0.907805	1.83972e-05	-1.66613	-0.966256
65737704	chr14:65737704:A:G	2.87929e-07	-1.66433e-10	-0.933842	3.2393e-05	-1.66433e-10	-0.887666	0.000104704	-1.66433e-10	-0.893448
65737871	chr14:65737871:C:T	5.48162e-08	-1.59212	-1.00045	5.40142e-06	-1.74029	-0.938657	1.81332e-05	-1.65229	-0.994545
65738941	chr14:65738941:G:A	2.20395e-07	-1.66433e-10	-1.20114	2.31006e-05	-1.66433e-10	-1.22575	7.61678e-05	-1.66433e-10	-1.21164
65739235	chr14:65739235:A:G	3.5105e-06	-1.66433e-10	1.56696	0.000545137	-1.66433e-10	1.93543	0.00175674	-1.66433e-10	1.92663
65739250	chr14:65739250:A:G	1.2106e-07	-1.66625	-0.134021	1.27988e-05	-1.75756	-0.0586927	4.76393e-05	-1.7088	0.0278794
65739561	chr14:65739561:C:T	1.81268e-07	-1.39658	-2.72626e-10	1.64278e-05	-1.56663	-2.72626e-10	5.89269e-05	-1.46828	-2.72626e-10
65740258	chr14:65740258:A:G	7.08531e-08	-1.42677	-0.909176	2.17992e-05	-0.37241	-0.911324	1.9648e-05	-1.53479	-1.03181
65740332	chr14:65740332:G:T	4.02544e-08	-1.74118	-1.16016	4.25822e-06	-1.73511	-1.18165	1.34046e-05	-1.75534	-1.19365
65740562	chr14:65740562:T:C	3.97634e-08	-1.67931	-1.2343	5.50868e-06	-1.42211	-1.23717	1.40533e-05	-1.66417	-1.23755
65740595	chr14:65740595:G:T	5.76071e-08	-1.70981	-0.833098	7.12707e-06	-1.71269	-0.68902	2.16351e-05	-1.70446	-0.765801
65741035	chr14:65741035:T:C	6.82405e-08	-1.75572	-0.6178	7.96394e-06	-1.72694	-0.563738	2.68113e-05	-1.7609	-0.494862
65741265	chr14:65741265:T:G	2.87703e-07	-1.66433e-10	-0.934628	2.99188e-05	-1.66433e-10	-0.967119	0.000101038	-1.66433e-10	-0.929086
65741395	chr14:65741395:A:G	2.12778e-07	-1.66433e-10	-1.23631	2.29409e-05	-1.66433e-10	-1.23269	7.42431e-05	-1.66433e-10	-1.23724
65741511	chr14:65741511:A:T	3.55278e-07	-1.66433e-10	-0.723654	3.7012e-05	-1.66433e-10	-0.754364	0.000127963	-1.66433e-10	-0.692844
65741590	chr14:65741590:G:C	2.58336e-06	-1.66433e-10	1.26029	0.000387553	-1.66433e-10	1.59424	0.00126323	-1.66433e-10	1.59685
65742680	chr14:65742680:CT:C	2.23934e-06	-1.66433e-10	1.11738	0.000332381	-1.66433e-10	1.44068	0.00108347	-1.66433e-10	1.44334
65742737	chr14:65742737:G:A	2.38382e-07	-1.66433e-10	-1.12268	2.55597e-05	-1.66433e-10	-1.12459	8.24842e-05	-1.66433e-10	-1.13197
65743065	chr14:65743065:A:G	3.12882e-07	-1.23739	0.386662	9.49706e-05	-0.302314	0.490275	0.000112514	-1.14753	0.326021
65743922	chr14:65743922:A:T	4.10657e-07	-1.66433e-10	-0.578798	4.45572e-05	-1.66433e-10	-0.568832	0.000156167	-1.66433e-10	-0.493653
65745051	chr14:65745051:A:G	2.13541e-07	-1.66433e-10	-1.23273	2.29591e-05	-1.66433e-10	-1.23189	7.43916e-05	-1.66433e-10	-1.23524
65745227	chr14:65745227:TG:T	4.02744e-08	-1.67935	-1.22149	5.53324e-06	-1.41977	-1.23506	1.41346e-05	-1.66288	-1.23308
65745373	chr14:65745373:ATGTATTTTT:A	1.11895e-07	-1.41706	-0.461928	1.07655e-05	-1.66013	-0.329131	3.68149e-05	-1.48494	-0.453741
65745586	chr14:65745586:C:T	1.2753e-07	-1.74821	-2.72626e-10	1.63833e-05	-1.56934	-2.72626e-10	4.91233e-05	-1.65025	-2.72626e-10
65745653	chr14:65745653:A:G	5.81411e-08	-1.75216	-0.781526	7.82315e-06	-1.59817	-0.710345	2.42304e-05	-1.66531	-0.691665
65746268	chr14:65746268:G:A	4.87592e-08	-1.62189	-1.08777	1.20659e-05	-0.785686	-1.08954	1.69088e-05	-1.66744	-1.04931
65746355	chr14:65746355:G:A	4.50014e-07	-1.66433e-10	-0.487276	4.88517e-05	-1.66433e-10	-0.476817	0.000172055	-1.66433e-10	-0.396766
65746498	chr14:65746498:A:G	3.06212e-07	-1.66433e-10	-0.872279	3.50203e-05	-1.66433e-10	-0.80968	0.000110519	-1.66433e-10	-0.839393
65746747	chr14:65746747:G:A	4.61784e-08	-1.60279	-1.16125	4.42661e-06	-1.73757	-1.1404	1.55324e-05	-1.66197	-1.13968
65747502	chr14:65747502:C:T	6.16817e-08	-1.51963	-0.954938	5.84525e-06	-1.71616	-0.883814	2.02954e-05	-1.58914	-0.945046
65747511	chr14:65747511:A:G	4.23326e-07	-1.66433e-10	-0.548412	4.54083e-05	-1.66433e-10	-0.549911	0.000139732	-1.66433e-10	-0.604857
65747699	chr14:65747699:C:T	3.17851e-07	-1.66433e-10	-0.834973	3.06762e-05	-1.66433e-10	-0.942119	0.000107729	-1.66433e-10	-0.864959
65747785	chr14:65747785:A:G	3.07896e-07	-1.66433e-10	-0.866795	3.5229e-05	-1.66433e-10	-0.803738	0.000111153	-1.66433e-10	-0.833675
65747788	chr14:65747788:G:A	2.29181e-07	-1.66433e-10	-1.16204	2.45853e-05	-1.66433e-10	-1.16346	7.94617e-05	-1.66433e-10	-1.16931
65747844	chr14:65747844:TCAC:T	1.47241e-07	-1.60448	-2.72626e-10	1.55284e-05	-1.62294	-2.72626e-10	4.97582e-05	-1.63741	-2.72626e-10
65747985	chr14:65747985:GT:G	3.11944e-07	-1.66433e-10	-0.85373	3.01878e-05	-1.66433e-10	-0.958167	0.000105809	-1.66433e-10	-0.882944
65748093	chr14:65748093:A:G	3.79071e-08	-1.7476	-1.21382	4.22346e-06	-1.72625	-1.1987	1.35692e-05	-1.75088	-1.1859
65748124	chr14:65748124:A:T	4.79824e-08	-1.65716	-1.06856	4.92066e-06	-1.75677	-1.0154	1.61917e-05	-1.6983	-1.06178
65748751	chr14:65748751:T:A	4.10863e-07	-1.66433e-10	-0.578296	4.45856e-05	-1.66433e-10	-0.568195	0.000156268	-1.66433e-10	-0.49301
65749115	chr14:65749115:G:T	5.21591e-08	-1.64208	-1.00018	5.33301e-06	-1.7536	-0.938085	1.75465e-05	-1.68741	-0.992321
65749338	chr14:65749338:G:A	9.95787e-06	2.60956	-2.72626e-10	0.000430466	1.69926	-2.72626e-10	0.00108904	1.44847	-2.72626e-10
65749560	chr14:65749560:C:T	8.7588e-08	-1.57493	-0.548981	9.1042e-06	-1.73258	-0.424286	2.94561e-05	-1.61948	-0.5422
65750108	chr14:65750108:G:C	5.41949e-08	-1.65265	-0.951318	5.6311e-06	-1.75792	-0.87938	1.83637e-05	-1.69485	-0.93936
65750154	chr14:65750154:AG:A	5.27499e-08	-1.65036	-0.980637	5.45137e-06	-1.7575	-0.91224	1.78582e-05	-1.69283	-0.969292
65751487	chr14:65751487:T:C	1.26026e-07	-1.76006	-2.72626e-10	1.37191e-05	-1.74682	-2.72626e-10	4.40098e-05	-1.76017	-2.72626e-10
65751816	chr14:65751816:G:A	3.30395e-07	-1.66433e-10	-0.796268	3.44985e-05	-1.66433e-10	-0.824692	0.000118731	-1.66433e-10	-0.767722
65751877	chr14:65751877:C:T	4.46599e-08	-1.5832	-1.21428	2.56739e-05	0.109029	-1.22916	1.70535e-05	-1.48616	-1.22206
65751925	chr14:65751925:TAGGG:T	1.10315e-07	-1.64399	-0.249226	1.16517e-05	-1.60859	-0.301565	3.72835e-05	-1.74637	-0.17966
65752224	chr14:65752224:T:G	1.28982e-07	-1.73688	-2.72626e-10	1.38053e-05	-1.74055	-2.72626e-10	4.7731e-05	-1.679	-2.72626e-10
65752229	chr14:65752229:G:C	2.38194e-07	-1.66433e-10	-1.12347	2.55391e-05	-1.66433e-10	-1.1254	8.24123e-05	-1.66433e-10	-1.13285
65752976	chr14:65752976:A:G	7.22349e-08	-1.67384	-0.642792	7.65495e-06	-1.75867	-0.571587	2.65579e-05	-1.71629	-0.548964
65753094	chr14:65753094:A:G	3.49572e-07	-1.66433e-10	-0.739846	3.5906e-05	-1.66433e-10	-0.784703	0.000122807	-1.66433e-10	-0.733969
65753198	chr14:65753198:G:A	5.16988e-08	-1.63069	-1.02043	5.13042e-06	-1.74815	-0.982271	1.77446e-05	-1.68535	-0.983152
65753448	chr14:65753448:A:G	2.54527e-07	-1.66433e-10	-1.05715	2.68554e-05	-1.66433e-10	-1.07514	9.06025e-05	-1.66433e-10	-1.0381
65754139	chr14:65754139:C:T	1.83011e-07	-1.38701	-2.72626e-10	2.06027e-05	-1.34019	-2.72626e-10	5.41084e-05	-1.55359	-2.72626e-10
65754481	chr14:65754481:C:A	4.57895e-07	-1.66433e-10	-0.469916	4.98191e-05	-1.66433e-10	-0.457208	0.000175428	-1.66433e-10	-0.377352
65754906	chr14:65754906:TTTGA:T	1.48968e-07	-1.59282	-2.72626e-10	1.44135e-05	-1.69744	-2.72626e-10	5.08015e-05	-1.61666	-2.72626e-10
65755053	chr14:65755053:T:C	6.9251e-08	-1.46061	-0.898211	2.04487e-05	-0.446619	-0.901067	1.92531e-05	-1.56373	-1.02318
65755062	chr14:65755062:G:T	5.17848e-08	-1.6725	-0.976954	5.4662e-06	-1.76039	-0.906631	1.76703e-05	-1.70984	-0.962853
65755197	chr14:65755197:T:C	3.50453e-07	-1.66433e-10	-0.737328	4.03955e-05	-1.66433e-10	-0.666888	0.000127071	-1.66433e-10	-0.699834
65755298	chr14:65755298:C:T	2.54824e-06	-1.66433e-10	1.2466	0.000386402	-1.66433e-10	1.59127	0.00124548	-1.66433e-10	1.58269
65755720	chr14:65755720:T:C	5.00512e-08	-1.71885	-0.964656	6.0533e-06	-1.72133	-0.843674	1.86067e-05	-1.71292	-0.908136
65756126	chr14:65756126:G:GT	3.13024e-07	-1.66433e-10	-0.850277	3.24269e-05	-1.66433e-10	-0.886618	0.000110053	-1.66433e-10	-0.843618
65756642	chr14:65756642:G:A	1.36041e-07	-1.6836	-2.72626e-10	1.57617e-05	-1.60803	-2.72626e-10	4.69932e-05	-1.69458	-2.72626e-10
65756674	chr14:65756674:C:G	1.13341e-07	-1.61001	-0.256148	1.20606e-05	-1.56789	-0.307774	3.75298e-05	-1.73134	-0.188105
65756778	chr14:65756778:C:T	5.09522e-08	-1.66504	-1.00063	6.09893e-06	-1.66999	-0.887503	1.88838e-05	-1.65819	-0.948093
65757314	chr14:65757314:G:T	2.51917e-07	-1.66433e-10	-1.06745	2.65926e-05	-1.66433e-10	-1.08497	8.95772e-05	-1.66433e-10	-1.04948
65757504	chr14:65757504:G:A	8.9591e-07	-1.66433e-10	0.201284	0.000123321	-1.66433e-10	0.449186	0.00038196	-1.66433e-10	0.400736
65757519	chr14:65757519:T:A	8.84104e-07	-1.66433e-10	0.188019	0.000121559	-1.66433e-10	0.434792	0.000376564	-1.66433e-10	0.386507
65757528	chr14:65757528:C:A	8.56973e-07	-1.66433e-10	0.156851	0.000117522	-1.66433e-10	0.401015	0.000364229	-1.66433e-10	0.353202
65757814	chr14:65757814:G:A	2.65424e-07	-1.66433e-10	-1.01523	2.7962e-05	-1.66433e-10	-1.03476	9.47096e-05	-1.66433e-10	-0.993766
65758139	chr14:65758139:T:G	4.53357e-07	-1.66433e-10	-0.479875	4.92977e-05	-1.66433e-10	-0.467729	0.000173525	-1.66433e-10	-0.388258
65758236	chr14:65758236:C:T	3.73839e-07	-1.66433e-10	-0.672731	4.49882e-05	-1.66433e-10	-0.559205	0.000135594	-1.66433e-10	-0.634917
65758434	chr14:65758434:T:A	5.46294e-08	-1.63144	-0.964549	5.44437e-06	-1.7519	-0.919122	1.85776e-05	-1.68164	-0.940984
65758489	chr14:65758489:G:A	4.58051e-07	-1.66433e-10	-0.469575	4.98355e-05	-1.66433e-10	-0.456879	0.000175489	-1.66433e-10	-0.377002
65758579	chr14:65758579:T:C	2.79929e-07	-0.962019	-2.72626e-10	9.38459e-05	0.176048	-2.72626e-10	0.000111456	-0.830947	-2.72626e-10
65758738	chr14:65758738:CAT:C	6.43314e-08	-1.38424	-1.04826	2.06857e-05	-0.289532	-1.04663	1.83285e-05	-1.50053	-1.13559
65758939	chr14:65758939:AGT:A	1.55909e-07	-1.54729	-2.72626e-10	1.70608e-05	-1.52882	-2.72626e-10	4.98859e-05	-1.63484	-2.72626e-10
65759382	chr14:65759382:C:T	5.74262e-08	-1.71551	-0.830542	6.25081e-06	-1.75767	-0.775226	2.01536e-05	-1.74184	-0.799358
65759421	chr14:65759421:A:T	3.49323e-07	-1.66433e-10	-0.740558	3.78337e-05	-1.66433e-10	-0.732406	0.000131396	-1.66433e-10	-0.666365
65759746	chr14:65759746:G:A	2.46731e-07	-1.66433e-10	-1.08826	2.64988e-05	-1.66433e-10	-1.08851	8.56167e-05	-1.66433e-10	-1.0947
65760167	chr14:65760167:G:A	6.43136e-08	-1.43005	-1.00273	1.97521e-05	-0.381318	-1.00103	1.8262e-05	-1.53827	-1.10149
65760262	chr14:65760262:C:T	4.99677e-08	-1.703	-0.982175	6.00827e-06	-1.70714	-0.865332	1.85076e-05	-1.69823	-0.928164
65760268	chr14:65760268:C:T	2.57566e-07	-1.66433e-10	-1.04528	2.69723e-05	-1.66433e-10	-1.0708	9.03831e-05	-1.66433e-10	-1.04052
65760417	chr14:65760417:T:C	4.42717e-07	-1.66433e-10	-0.503624	4.81624e-05	-1.66433e-10	-0.491029	0.000169337	-1.66433e-10	-0.412693
65760458	chr14:65760458:G:A	1.26212e-07	-1.75859	-2.72626e-10	1.3573e-05	-1.75753	-2.72626e-10	4.4063e-05	-1.75896	-2.72626e-10
65760464	chr14:65760464:T:G	5.69228e-07	-1.66433e-10	-0.252275	6.15075e-05	-1.66433e-10	-0.246447	0.00021225	-1.66433e-10	-0.186817
65760787	chr14:65760787:G:T	6.71627e-08	-1.29348	-1.09596	7.15629e-06	-1.39438	-1.00323	2.8061e-05	-1.11759	-1.09261
65761035	chr14:65761035:G:A	4.79637e-08	-1.66003	-1.06608	4.95274e-06	-1.75667	-1.00899	1.62694e-05	-1.7037	-1.0516
65761065	chr14:65761065:T:G	2.59769e-07	-1.66433e-10	-1.03676	2.74274e-05	-1.66433e-10	-1.05406	9.27146e-05	-1.66433e-10	-1.01505
65761074	chr14:65761074:T:G	5.05311e-08	-1.67457	-0.999401	5.20203e-06	-1.75947	-0.957085	1.79387e-05	-1.71443	-0.943194
65761115	chr14:65761115:T:C	2.443e-06	-1.66433e-10	1.20443	0.000368913	-1.66433e-10	1.54495	0.0011892	-1.66433e-10	1.53646
65761372	chr14:65761372:T:G	1.26639e-07	-1.75521	-2.72626e-10	1.35766e-05	-1.75726	-2.72626e-10	4.41607e-05	-1.75675	-2.72626e-10
65761674	chr14:65761674:T:C	2.63934e-07	-1.02086	-2.72626e-10	8.50058e-05	0.0771124	-2.72626e-10	0.000104324	-0.89708	-2.72626e-10
65762147	chr14:65762147:A:G	2.39653e-06	-1.66433e-10	1.18522	0.000360857	-1.66433e-10	1.52287	0.00116338	-1.66433e-10	1.5145
65762269	chr14:65762269:A:G	2.46706e-07	-1.66433e-10	-1.08836	2.60775e-05	-1.66433e-10	-1.10453	8.76818e-05	-1.66433e-10	-1.07087
65762641	chr14:65762641:T:C	1.16642e-07	-1.52716	-0.310286	1.21989e-05	-1.70551	-0.158756	3.90571e-05	-1.5753	-0.304252
65763130	chr14:65763130:G:A	2.49889e-07	-1.66433e-10	-1.07554	2.75955e-05	-1.66433e-10	-1.04795	8.97117e-05	-1.66433e-10	-1.04798
65763314	chr14:65763314:C:A	2.96234e-07	-1.56862	0.663215	0.000245925	0.116725	1.0227	0.000107126	-1.52249	0.651916
65763430	chr14:65763430:C:T	3.03111e-07	-0.882455	-2.72626e-10	0.000104678	0.285278	-2.72626e-10	0.000121231	-0.746886	-2.72626e-10
65763696	chr14:65763696:A:G	1.10615e-07	-1.53319	-0.357305	4.60417e-05	-0.197852	-0.338206	3.15961e-05	-1.53129	-0.560261
65763724	chr14:65763724:C:T	5.01251e-08	-1.62757	-1.05447	5.95285e-06	-1.62747	-0.954264	1.85177e-05	-1.61932	-1.00653
65763795	chr14:65763795:T:C	2.46897e-07	-1.66433e-10	-1.08758	2.64281e-05	-1.66433e-10	-1.09118	8.55675e-05	-1.66433e-10	-1.09528
65763938	chr14:65763938:T:C	1.37433e-07	-1.67342	-2.72626e-10	1.4732e-05	-1.67558	-2.72626e-10	4.76685e-05	-1.68031	-2.72626e-10
65764247	chr14:65764247:T:C	2.36674e-06	-1.66433e-10	1.17271	0.000340659	-1.66433e-10	1.46528	0.00108977	-1.66433e-10	1.44915
65764558	chr14:65764558:A:T	2.64548e-07	-1.66433e-10	-1.01853	2.79324e-05	-1.66433e-10	-1.03582	9.45821e-05	-1.66433e-10	-0.995113
65764742	chr14:65764742:A:G	2.97004e-07	-0.902811	-2.72626e-10	0.000101347	0.252947	-2.72626e-10	0.000118624	-0.768619	-2.72626e-10
65765368	chr14:65765368:A:G	5.35305e-08	-1.50948	-1.10683	2.43404e-05	-0.119405	-1.05406	2.12596e-05	-1.49219	-0.995586
65765625	chr14:65765625:A:G	3.73916e-07	-1.66433e-10	-0.672523	4.01075e-05	-1.66433e-10	-0.674044	0.000124077	-1.66433e-10	-0.723682
65765756	chr14:65765756:A:G	5.00874e-08	-1.44847	-1.23432	1.15031e-05	-0.692781	-1.2302	1.86136e-05	-1.38316	-1.23752
65765884	chr14:65765884:T:C	5.90194e-08	-1.54487	-0.973814	2.51799e-05	-0.237979	-0.901584	2.50791e-05	-1.54056	-0.781992
65766031	chr14:65766031:G:A	3.61289e-07	-1.66433e-10	-0.706879	4.1022e-05	-1.66433e-10	-0.651497	0.000132703	-1.66433e-10	-0.656465
65766076	chr14:65766076:T:C	6.8288e-08	-1.62349	-0.749336	8.73431e-06	-1.62826	-0.570091	2.62473e-05	-1.64752	-0.6295
65766240	chr14:65766240:T:TA	5.09646e-08	-1.51479	-1.15064	2.23102e-05	-0.15646	-1.1041	1.98669e-05	-1.50725	-1.04828
65766675	chr14:65766675:G:A	2.45431e-07	-1.66433e-10	-1.09354	2.62843e-05	-1.66433e-10	-1.09663	8.47452e-05	-1.66433e-10	-1.10493
65766874	chr14:65766874:T:C	3.54695e-07	-1.66433e-10	-0.725296	4.02513e-05	-1.66433e-10	-0.670465	0.000130211	-1.66433e-10	-0.675428
65766894	chr14:65766894:C:G	3.5804e-07	-1.66433e-10	-0.71591	4.06582e-05	-1.66433e-10	-0.660406	0.000131515	-1.66433e-10	-0.665461
65767570	chr14:65767570:A:G	2.01403e-06	-1.66433e-10	1.01134	0.000299928	-1.66433e-10	1.33794	0.00096739	-1.66433e-10	1.33002
65767730	chr14:65767730:C:T	7.50473e-08	-1.45089	-0.82755	3.57556e-05	0.034752	-0.823652	2.4367e-05	-1.43473	-0.916624
65768082	chr14:65768082:A:G	3.65669e-07	-1.66433e-10	-0.694828	3.92002e-05	-1.66433e-10	-0.696925	0.000121417	-1.66433e-10	-0.745353
65768125	chr14:65768125:C:T	1.71401e-06	-1.66433e-10	0.850037	0.000210724	-1.66433e-10	0.984943	0.00069721	-1.66433e-10	1.00251
65768169	chr14:65768169:T:C	4.08153e-07	-1.66433e-10	-0.584914	4.66466e-05	-1.66433e-10	-0.523007	0.00015078	-1.66433e-10	-0.528762
65768298	chr14:65768298:T:C	5.83304e-08	-1.43586	-1.09457	2.95155e-05	0.059501	-1.04019	2.32887e-05	-1.41739	-0.979223
65768375	chr14:65768375:G:A	4.1052e-07	-1.66433e-10	-0.579132	4.46089e-05	-1.66433e-10	-0.567673	0.000156205	-1.66433e-10	-0.493412
65768444	chr14:65768444:T:C	2.5279e-07	-1.66433e-10	-1.06399	2.88788e-05	-1.66433e-10	-1.0025	8.86865e-05	-1.66433e-10	-1.05947
65768924	chr14:65768924:A:G	5.73627e-08	-1.44809	-1.09907	2.84586e-05	0.0278421	-1.045	2.2843e-05	-1.43078	-0.98516
65768972	chr14:65768972:T:C	5.8807e-08	-1.46931	-1.05299	2.85501e-05	-0.022784	-0.991162	2.37669e-05	-1.45222	-0.924066
65769217	chr14:65769217:C:T	1.29672e-07	-1.73155	-2.72626e-10	1.41218e-05	-1.71788	-2.72626e-10	4.39762e-05	-1.76093	-2.72626e-10
65769575	chr14:65769575:C:T	1.27414e-07	-1.74912	-2.72626e-10	1.62899e-05	-1.57506	-2.72626e-10	4.81993e-05	-1.66924	-2.72626e-10
65769772	chr14:65769772:C:T	3.74805e-07	-1.66433e-10	-0.67015	4.34335e-05	-1.66433e-10	-0.594375	0.00013641	-1.66433e-10	-0.628916
65769932	chr14:65769932:C:G	3.54695e-07	-1.66433e-10	-0.725296	4.02513e-05	-1.66433e-10	-0.670465	0.000130211	-1.66433e-10	-0.675428
65770050	chr14:65770050:G:A	5.54273e-08	-1.64772	-0.933763	6.75027e-06	-1.64852	-0.807503	2.06775e-05	-1.64122	-0.874316
65770099	chr14:65770099:T:C	2.71232e-07	-0.993582	-2.72626e-10	8.79206e-05	0.110827	-2.72626e-10	0.000107532	-0.86679	-2.72626e-10
65770235	chr14:65770235:A:C	6.76026e-08	-1.66074	-0.722165	8.16424e-06	-1.7507	-0.515144	2.47149e-05	-1.69235	-0.644826
65770289	chr14:65770289:G:A	3.69374e-07	-1.66433e-10	-0.684746	4.43723e-05	-1.66433e-10	-0.572992	0.000133898	-1.66433e-10	-0.647502
65770729	chr14:65770729:C:G	2.04485e-06	-1.66433e-10	1.02652	0.000304912	-1.66433e-10	1.35442	0.000983397	-1.66433e-10	1.34643
65771248	chr14:65771248:C:T	2.84776e-07	-0.332576	-0.612276	3.97995e-05	-0.0656873	-0.616065	7.29465e-05	-0.551882	-0.702973
65771913	chr14:65771913:G:A	4.48922e-07	-1.66433e-10	-0.489707	4.88294e-05	-1.66433e-10	-0.477275	0.000171774	-1.66433e-10	-0.398401
65771983	chr14:65771983:G:A	5.53719e-08	-1.62655	-0.955933	2.89558e-05	-0.109235	-0.8906	1.86968e-05	-1.59296	-1.02326
65772045	chr14:65772045:T:C	5.56451e-08	-1.43756	-1.14001	2.73158e-05	0.0332808	-1.09142	2.17983e-05	-1.42969	-1.03306
65772572	chr14:65772572:C:T	6.34934e-08	-1.36906	-1.07656	3.47757e-05	0.199053	-1.01574	2.56969e-05	-1.3529	-0.94531
65772604	chr14:65772604:T:C	2.01363e-07	-1.29145	-2.72626e-10	2.77266e-05	-1.04321	-2.72626e-10	7.56312e-05	-1.21871	-2.72626e-10
65772652	chr14:65772652:T:C	9.49594e-08	-1.36276	-0.680348	5.07291e-05	0.220726	-0.659833	2.87056e-05	-1.35316	-0.834327
65772683	chr14:65772683:C:G	7.50532e-08	-1.40658	-0.871774	4.00699e-05	0.11395	-0.788931	3.30508e-05	-1.39424	-0.652294
65772739	chr14:65772739:C:T	6.29053e-08	-1.36081	-1.09411	3.47063e-05	0.217809	-1.03649	2.53089e-05	-1.34432	-0.969108
65772807	chr14:65772807:C:T	3.6425e-07	-1.66433e-10	-0.698715	3.90342e-05	-1.66433e-10	-0.701169	0.000120918	-1.66433e-10	-0.749469
65773008	chr14:65773008:G:A	3.7355e-07	-1.66433e-10	-0.673503	4.32829e-05	-1.66433e-10	-0.597849	0.000135965	-1.66433e-10	-0.632186
65773123	chr14:65773123:T:C	2.31111e-06	-1.66433e-10	1.14893	0.000345161	-1.66433e-10	1.47841	0.00112373	-1.66433e-10	1.47983
65773321	chr14:65773321:A:G	3.55544e-06	-1.66433e-10	1.57968	0.000545288	-1.66433e-10	1.93571	0.00177407	-1.66433e-10	1.93645
65773419	chr14:65773419:T:G	6.37441e-08	-1.38129	-1.06039	3.44093e-05	0.169803	-0.997082	2.5909e-05	-1.36596	-0.924032
65773565	chr14:65773565:G:A	6.23974e-08	-1.62212	-0.840915	7.20057e-06	-1.73451	-0.656939	2.24691e-05	-1.65829	-0.774143
65773728	chr14:65773728:C:T	2.07634e-07	-1.26078	-2.72626e-10	1.86864e-05	-1.43781	-2.72626e-10	5.54868e-05	-1.52844	-2.72626e-10
65773860	chr14:65773860:G:T	1.2616e-07	-1.759	-2.72626e-10	1.38835e-05	-1.7349	-2.72626e-10	4.39971e-05	-1.76046	-2.72626e-10
65773916	chr14:65773916:T:C	4.28395e-08	-1.71085	-1.12825	1.29124e-05	-0.712177	-1.09524	1.47561e-05	-1.69671	-1.15621
65774011	chr14:65774011:T:A	4.31408e-08	-1.70695	-1.12514	1.31828e-05	-0.694919	-1.09177	1.48584e-05	-1.69243	-1.15358
65774049	chr14:65774049:G:A	1.07709e-07	-1.4071	-0.510024	5.42455e-05	0.12057	-0.492655	3.16197e-05	-1.39874	-0.692063
65774065	chr14:65774065:A:G	6.57524e-08	-1.17627	-1.23439	1.74561e-05	-0.269102	-1.23682	2.59973e-05	-1.06036	-1.22623
65774079	chr14:65774079:G:A	6.17821e-08	-1.72197	-0.750977	7.80303e-06	-1.76086	-0.550239	2.27126e-05	-1.73926	-0.682397
65774149	chr14:65774149:A:C	3.36864e-07	-1.66433e-10	-0.776876	3.46503e-05	-1.66433e-10	-0.820301	0.000118249	-1.66433e-10	-0.771785
65774163	chr14:65774163:C:T	2.94445e-07	-1.66433e-10	-0.911462	3.32325e-05	-1.66433e-10	-0.862078	0.000102095	-1.66433e-10	-0.918681
65774350	chr14:65774350:T:C	7.13024e-08	-1.17152	-1.15811	1.93735e-05	-0.262365	-1.13934	2.72889e-05	-1.0555	-1.18261
65774800	chr14:65774800:T:G	2.24131e-06	-1.66433e-10	1.11826	0.000336441	-1.66433e-10	1.45282	0.00108499	-1.66433e-10	1.44474
65774861	chr14:65774861:G:A	4.01919e-08	-1.67708	-1.22581	1.78918e-05	-0.245897	-1.23537	1.50129e-05	-1.60437	-1.2313
65774955	chr14:65774955:G:T	9.78282e-08	-1.35513	-0.658209	5.29361e-05	0.240197	-0.636718	2.94849e-05	-1.34518	-0.815518
65775063	chr14:65775063:G:A	1.04047e-07	-1.44223	-0.509481	5.00602e-05	0.039954	-0.492334	3.0533e-05	-1.43351	-0.692269
65775290	chr14:65775290:A:T	3.98738e-07	-1.66433e-10	-0.608251	4.72611e-05	-1.66433e-10	-0.50992	0.000141086	-1.66433e-10	-0.595211
65775596	chr14:65775596:A:G	4.11529e-08	-1.6585	-1.22076	4.00476e-06	-1.74524	-1.23288	1.38944e-05	-1.69472	-1.21838
65776081	chr14:65776081:A:G	3.01334e-07	-1.66433e-10	-0.888336	3.4148e-05	-1.66433e-10	-0.834902	0.000104574	-1.66433e-10	-0.89469
65776186	chr14:65776186:T:C	8.7316e-08	-1.12206	-1.00496	2.47099e-05	-0.184873	-0.973529	3.2972e-05	-1.00159	-1.04733
65776256	chr14:65776256:G:A	3.91939e-08	-1.69351	-1.23452	3.94091e-06	-1.7567	-1.23749	1.33245e-05	-1.72157	-1.2334
65776327	chr14:65776327:G:C	2.75907e-07	-1.66433e-10	-0.976493	3.31975e-05	-1.66433e-10	-0.863133	9.99388e-05	-1.66433e-10	-0.940023
65776362	chr14:65776362:C:T	7.20637e-08	-1.40966	-0.909343	3.6288e-05	0.118175	-0.892294	2.26392e-05	-1.40004	-1.02486
65776676	chr14:65776676:AG:A	2.77584e-07	-1.66433e-10	-0.970433	2.99454e-05	-1.66433e-10	-0.966231	9.41896e-05	-1.66433e-10	-0.999271
65777296	chr14:65777296:A:G	2.73404e-07	-1.66433e-10	-0.985604	3.03481e-05	-1.66433e-10	-0.952874	9.82828e-05	-1.66433e-10	-0.956732
65777466	chr14:65777466:A:G	2.49263e-07	-1.66433e-10	-1.07805	2.6383e-05	-1.66433e-10	-1.09289	8.88097e-05	-1.66433e-10	-1.05809
65778245	chr14:65778245:T:C	2.89154e-07	-1.66433e-10	-0.929596	3.26779e-05	-1.66433e-10	-0.878907	0.00010042	-1.66433e-10	-0.935223
65778359	chr14:65778359:T:C	4.41867e-08	-1.70091	-1.10722	4.68664e-06	-1.75799	-1.0629	1.51261e-05	-1.72759	-1.10057
65778447	chr14:65778447:A:G	1.85238e-07	-1.37491	-2.72626e-10	1.64574e-05	-1.56483	-2.72626e-10	5.79963e-05	-1.4842	-2.72626e-10
65778481	chr14:65778481:G:A	8.88472e-08	-1.42758	-0.682059	4.38643e-05	0.0761941	-0.6607	2.68637e-05	-1.41811	-0.835694
65778508	chr14:65778508:A:G	4.11816e-07	-1.66433e-10	-0.57598	4.89691e-05	-1.66433e-10	-0.474417	0.000145763	-1.66433e-10	-0.562601
65778632	chr14:65778632:G:A	4.13458e-08	-1.68659	-1.188	4.05146e-06	-1.75484	-1.21169	1.40759e-05	-1.71652	-1.18359
65778644	chr14:65778644:C:T	1.63987e-07	-1.49677	-2.72626e-10	1.54588e-05	-1.62743	-2.72626e-10	5.41921e-05	-1.55205	-2.72626e-10
65778667	chr14:65778667:G:A	2.46043e-07	-1.66433e-10	-1.09105	2.60657e-05	-1.66433e-10	-1.10499	8.76136e-05	-1.66433e-10	-1.07164
65778747	chr14:65778747:A:G	2.57189e-07	-1.66433e-10	-1.04674	2.85739e-05	-1.66433e-10	-1.01311	9.26046e-05	-1.66433e-10	-1.01624
65778752	chr14:65778752:G:C	3.76993e-07	-1.66433e-10	-0.664329	4.0422e-05	-1.66433e-10	-0.666233	0.000124996	-1.66433e-10	-0.716297
65778854	chr14:65778854:A:G	2.21064e-07	-1.66433e-10	-1.1981	2.3216e-05	-1.66433e-10	-1.22077	7.67759e-05	-1.66433e-10	-1.20369
65778894	chr14:65778894:G:A	2.30268e-07	-1.66433e-10	-1.15731	2.44786e-05	-1.66433e-10	-1.16781	8.10298e-05	-1.66433e-10	-1.14976
65778957	chr14:65778957:C:T	2.14658e-07	-1.66433e-10	-1.22751	2.36483e-05	-1.66433e-10	-1.20232	7.65598e-05	-1.66433e-10	-1.20651
65778999	chr14:65778999:C:G	3.74478e-07	-1.66433e-10	-0.671023	4.33932e-05	-1.66433e-10	-0.595305	0.000136286	-1.66433e-10	-0.629826
65779032	chr14:65779032:C:T	2.18227e-07	-1.66433e-10	-1.21102	2.3028e-05	-1.66433e-10	-1.22889	7.58443e-05	-1.66433e-10	-1.2159
65779033	chr14:65779033:C:A	2.30268e-07	-1.66433e-10	-1.15731	2.44786e-05	-1.66433e-10	-1.16781	8.10298e-05	-1.66433e-10	-1.14976
65779484	chr14:65779484:A:T	2.97103e-07	-1.66433e-10	-0.902475	3.36239e-05	-1.66433e-10	-0.850368	0.000107135	-1.66433e-10	-0.870489
65779598	chr14:65779598:C:T	2.13675e-07	-1.66433e-10	-1.2321	2.28336e-05	-1.66433e-10	-1.23738	7.42196e-05	-1.66433e-10	-1.23755
65779874	chr14:65779874:G:A	9.09293e-08	-1.35975	-0.726723	4.89741e-05	0.231706	-0.706021	2.76939e-05	-1.34979	-0.873574
65779919	chr14:65779919:G:A	4.69448e-07	-1.66433e-10	-0.444999	5.10528e-05	-1.66433e-10	-0.432745	0.000179977	-1.66433e-10	-0.351751
65779964	chr14:65779964:C:T	7.60752e-08	-1.60306	-0.661771	9.03124e-06	-1.7261	-0.438815	2.76871e-05	-1.64281	-0.580802
65780636	chr14:65780636:G:A	3.5436e-07	-0.726242	-2.72626e-10	0.000124893	0.461849	-2.72626e-10	0.000148921	-0.541168	-2.72626e-10
65781294	chr14:65781294:A:G	9.39052e-08	-1.53729	-0.516976	6.19172e-05	0.17816	-0.417968	3.17167e-05	-1.48755	-0.600183
65781330	chr14:65781330:A:T	4.43976e-07	-1.66433e-10	-0.500784	4.82963e-05	-1.66433e-10	-0.488251	0.000169839	-1.66433e-10	-0.409733
65781743	chr14:65781743:A:G	5.79773e-08	-1.30339	-1.23311	1.42653e-05	-0.471635	-1.23614	2.27014e-05	-1.19824	-1.22391
65782012	chr14:65782012:G:C	2.88162e-07	-1.66433e-10	-0.933034	3.31965e-05	-1.66433e-10	-0.863162	0.000100381	-1.66433e-10	-0.935606
65782049	chr14:65782049:C:T	1.2633e-07	-1.75766	-2.72626e-10	1.36814e-05	-1.74957	-2.72626e-10	4.39784e-05	-1.76088	-2.72626e-10
65782053	chr14:65782053:AC:A	3.4441e-07	-1.66433e-10	-0.754724	3.53877e-05	-1.66433e-10	-0.799242	0.000120969	-1.66433e-10	-0.749048
65782096	chr14:65782096:C:T	1.22716e-06	-1.66433e-10	0.515899	0.00017432	-1.66433e-10	0.795287	0.00056343	-1.66433e-10	0.789463
65782177	chr14:65782177:C:T	1.4476e-07	-1.62148	-2.72626e-10	1.46074e-05	-1.68408	-2.72626e-10	4.99852e-05	-1.63285	-2.72626e-10
65782346	chr14:65782346:G:T	9.45233e-08	-1.67135	-0.376364	3.36955e-05	-0.555779	-0.292464	3.19271e-05	-1.65294	-0.428186
65782818	chr14:65782818:G:C	1.7944e-06	-1.66433e-10	0.895869	0.000265448	-1.66433e-10	1.21581	0.000856055	-1.66433e-10	1.20775
65783439	chr14:65783439:A:G	4.30355e-08	-1.59901	-1.23551	2.37632e-05	0.0398342	-1.2373	1.64763e-05	-1.5054	-1.23726
65783514	chr14:65783514:G:A	1.01457e-07	-1.31208	-0.664842	5.79123e-05	0.336781	-0.643458	3.06833e-05	-1.30056	-0.820306
65783556	chr14:65783556:T:G	4.35295e-08	-1.58624	-1.23687	2.48735e-05	0.0845077	-1.23631	1.67429e-05	-1.48905	-1.23755
65783693	chr14:65783693:C:G	6.14266e-08	-1.40865	-1.07007	5.31135e-06	-1.63864	-1.05712	1.97709e-05	-1.46841	-1.09196
65783820	chr14:65783820:A:T	2.13429e-06	-1.66433e-10	1.06933	0.000317715	-1.66433e-10	1.39555	0.00102304	-1.66433e-10	1.38595
65783961	chr14:65783961:A:G	4.45886e-08	-1.61195	-1.18713	2.31818e-05	-0.00907288	-1.21317	1.681e-05	-1.5222	-1.20041
65784238	chr14:65784238:A:G	4.20684e-08	-1.65976	-1.1975	1.27369e-05	-0.623579	-1.19752	1.48042e-05	-1.63767	-1.212
65784281	chr14:65784281:G:T	4.93572e-08	-1.59148	-1.10599	2.2783e-05	-0.0808929	-1.1587	1.82926e-05	-1.50968	-1.12841
65784332	chr14:65784332:T:C	5.08003e-08	-1.6976	-0.971052	1.01848e-05	-1.15392	-0.890795	2.04917e-05	-1.6474	-0.877168
65784477	chr14:65784477:A:C	3.06894e-07	-1.66433e-10	-0.870054	3.47536e-05	-1.66433e-10	-0.817322	0.000106263	-1.66433e-10	-0.878664
65784725	chr14:65784725:T:TA	4.36386e-07	-1.66433e-10	-0.518029	4.69761e-05	-1.66433e-10	-0.515968	0.000145516	-1.66433e-10	-0.564296
65785273	chr14:65785273:T:C	2.86232e-07	-0.939752	-2.72626e-10	9.089e-05	0.144043	-2.72626e-10	0.00011297	-0.81746	-2.72626e-10
65785661	chr14:65785661:A:G	2.52937e-07	-1.66433e-10	-1.06342	2.75102e-05	-1.66433e-10	-1.05105	8.62522e-05	-1.66433e-10	-1.08731
65785872	chr14:65785872:A:G	8.72847e-08	-0.927137	-1.20024	2.64456e-05	0.12634	-1.21686	3.45234e-05	-0.813601	-1.18934
65786164	chr14:65786164:C:A	2.22659e-07	-1.66433e-10	-1.19092	2.43699e-05	-1.66433e-10	-1.17226	7.88931e-05	-1.66433e-10	-1.17649
65786219	chr14:65786219:A:G	4.05266e-08	-1.73328	-1.16132	4.37385e-06	-1.75892	-1.13104	1.39488e-05	-1.75116	-1.15802
65786368	chr14:65786368:CAG:C	2.77033e-07	-1.66433e-10	-0.972419	2.99209e-05	-1.66433e-10	-0.96705	0.000101243	-1.66433e-10	-0.927053
65786372	chr14:65786372:G:A	2.41902e-07	-1.66433e-10	-1.10802	2.5841e-05	-1.66433e-10	-1.11364	8.54304e-05	-1.66433e-10	-1.09688
65786731	chr14:65786731:T:C	9.87005e-07	-1.66433e-10	0.298119	0.000135059	-1.66433e-10	0.540107	0.000415548	-1.66433e-10	0.485018
65786739	chr14:65786739:G:A	5.72569e-08	-1.48136	-1.06764	9.66001e-06	-1.01006	-1.08755	2.086e-05	-1.48209	-1.02465
65786995	chr14:65786995:G:A	4.5354e-07	-1.66433e-10	-0.479472	5.71769e-05	-1.66433e-10	-0.319456	0.000165268	-1.66433e-10	-0.43701
65787097	chr14:65787097:A:T	1.6559e-07	-1.63492	0.147877	2.16173e-05	-1.61259	0.320472	6.41564e-05	-1.66245	0.279198
65787220	chr14:65787220:A:G	3.80786e-07	-1.66433e-10	-0.654318	3.89488e-05	-1.66433e-10	-0.70336	0.000133854	-1.66433e-10	-0.647834
65787477	chr14:65787477:G:T	8.7627e-08	-1.54409	-0.579372	1.02005e-05	-1.55583	-0.487339	3.22484e-05	-1.57349	-0.497624
65787860	chr14:65787860:A:C	6.58773e-08	-1.66122	-0.747543	1.91832e-05	-0.689824	-0.721747	2.01709e-05	-1.65913	-0.881209
65787863	chr14:65787863:T:C	7.74398e-08	-1.4219	-0.825155	6.68906e-06	-1.64456	-0.820574	2.48216e-05	-1.47969	-0.85318
65788679	chr14:65788679:A:C	3.66145e-08	-1.75856	-1.23756	7.33711e-06	-1.13511	-1.23755	1.28724e-05	-1.75382	-1.23568
65788690	chr14:65788690:G:A	8.14521e-08	-1.72609	-0.470452	1.02877e-05	-1.72504	-0.309612	3.05678e-05	-1.72682	-0.397814
65788758	chr14:65788758:T:G	2.13097e-07	-1.66433e-10	-1.23481	2.28336e-05	-1.66433e-10	-1.23737	7.42475e-05	-1.66433e-10	-1.23718
65788762	chr14:65788762:C:T	2.12942e-07	-1.66433e-10	-1.23553	2.30199e-05	-1.66433e-10	-1.22925	7.47572e-05	-1.66433e-10	-1.23034
65789327	chr14:65789327:C:T	3.0159e-07	-1.66433e-10	-0.887486	3.22532e-05	-1.66433e-10	-0.89199	0.000101256	-1.66433e-10	-0.926929
65789446	chr14:65789446:G:C	2.54971e-07	-1.66433e-10	-1.05541	2.65097e-05	-1.66433e-10	-1.08809	9.03365e-05	-1.66433e-10	-1.04104
65789505	chr14:65789505:G:A	7.94997e-08	-1.3511	-0.8697	6.68387e-06	-1.60248	-0.863433	2.50401e-05	-1.41558	-0.908525
65789592	chr14:65789592:G:A	2.14435e-07	-1.66433e-10	-1.22855	2.32932e-05	-1.66433e-10	-1.21745	7.55339e-05	-1.66433e-10	-1.22
65789618	chr14:65789618:C:T	4.50123e-08	-1.56535	-1.22427	1.53882e-05	-0.404277	-1.22773	1.61101e-05	-1.55609	-1.20904
65789754	chr14:65789754:A:T	7.92855e-08	-1.65147	-0.572034	2.6478e-05	-0.652469	-0.436823	3.57486e-05	-1.63938	-0.328688
65789771	chr14:65789771:T:C	1.26011e-07	-1.64512	-0.115073	4.36425e-05	-0.634023	0.0444484	5.75401e-05	-1.63102	0.138923
65789945	chr14:65789945:G:T	2.1297e-07	-1.66433e-10	-1.2354	2.28977e-05	-1.66433e-10	-1.23457	7.46697e-05	-1.66433e-10	-1.23151
65789998	chr14:65789998:C:T	2.33658e-07	-1.66433e-10	-1.14269	2.47792e-05	-1.66433e-10	-1.1556	8.20225e-05	-1.66433e-10	-1.13759
65790250	chr14:65790250:C:T	3.68321e-08	-1.75374	-1.23645	6.06713e-06	-1.32542	-1.2373	1.28474e-05	-1.7588	-1.23263
65790252	chr14:65790252:T:C	2.12705e-07	-1.66433e-10	-1.23665	2.29686e-05	-1.66433e-10	-1.23148	7.45701e-05	-1.66433e-10	-1.23284
65790485	chr14:65790485:G:T	1.30876e-07	-1.72231	-2.72626e-10	1.36323e-05	-1.75316	-2.72626e-10	4.39871e-05	-1.76068	-2.72626e-10
65790522	chr14:65790522:T:G	2.24734e-07	-1.66433e-10	-1.18164	2.39198e-05	-1.66433e-10	-1.1909	7.90347e-05	-1.66433e-10	-1.17469
65790565	chr14:65790565:G:A	2.15567e-07	-1.66433e-10	-1.22328	2.32141e-05	-1.66433e-10	-1.22085	7.51145e-05	-1.66433e-10	-1.22557
65790576	chr14:65790576:G:A	7.78582e-08	-1.64017	-0.601496	2.58486e-05	-0.614825	-0.498524	3.39539e-05	-1.62653	-0.393047
65790701	chr14:65790701:C:T	8.08811e-08	-1.64626	-0.557318	2.65773e-05	-0.634703	-0.450845	3.54883e-05	-1.63303	-0.34235
65790732	chr14:65790732:C:T	2.24604e-07	-1.66433e-10	-1.18222	2.38705e-05	-1.66433e-10	-1.19296	7.87953e-05	-1.66433e-10	-1.17773
65790736	chr14:65790736:A:G	2.25787e-07	-1.66433e-10	-1.17696	2.39832e-05	-1.66433e-10	-1.18825	7.92237e-05	-1.66433e-10	-1.17231
65790749	chr14:65790749:A:G	6.02088e-08	-1.63641	-0.862324	1.97622e-05	-0.601817	-0.780019	2.53082e-05	-1.62191	-0.691548
65791093	chr14:65791093:A:C	2.26498e-07	-1.66433e-10	-1.17382	2.40115e-05	-1.66433e-10	-1.18707	7.92985e-05	-1.66433e-10	-1.17136
65791314	chr14:65791314:C:A	5.36635e-08	-1.64877	-0.965051	1.54354e-05	-0.67683	-0.952111	1.72238e-05	-1.64695	-1.05134
65791429	chr14:65791429:G:A	2.14009e-07	-1.66433e-10	-1.23054	2.32138e-05	-1.66433e-10	-1.22086	7.52989e-05	-1.66433e-10	-1.22312
65791817	chr14:65791817:C:G	5.75502e-08	-1.72867	-0.815228	6.0737e-06	-1.69426	-0.867376	1.96229e-05	-1.68426	-0.883623
65791862	chr14:65791862:T:C	2.13902e-07	-1.66433e-10	-1.23104	2.28913e-05	-1.66433e-10	-1.23485	7.47567e-05	-1.66433e-10	-1.23034
65791965	chr14:65791965:C:T	5.2536e-08	-1.65242	-0.982637	1.51097e-05	-0.681192	-0.969077	1.68883e-05	-1.65212	-1.06583
65792197	chr14:65792197:C:G	2.20605e-07	-1.66433e-10	-1.20018	2.34898e-05	-1.66433e-10	-1.20904	7.73228e-05	-1.66433e-10	-1.19659
65792238	chr14:65792238:A:G	2.21008e-07	-1.66433e-10	-1.19836	2.35274e-05	-1.66433e-10	-1.20744	7.74713e-05	-1.66433e-10	-1.19467
65792428	chr14:65792428:A:G	2.4316e-07	-0.507886	-0.594948	8.04161e-05	0.527494	-0.505887	9.2364e-05	-0.416222	-0.602622
65792447	chr14:65792447:G:C	5.69141e-08	-1.7037	-0.851315	1.87101e-05	-0.501487	-0.935055	2.03989e-05	-1.63364	-0.895455
65792675	chr14:65792675:G:A	4.5276e-07	-1.66433e-10	-0.481193	5.70208e-05	-1.66433e-10	-0.32219	0.000165055	-1.66433e-10	-0.438303
65792676	chr14:65792676:T:C	5.12177e-08	-1.75383	-0.906639	1.34101e-05	-0.928888	-0.84071	2.09939e-05	-1.74708	-0.753263
65792710	chr14:65792710:A:G	1.12118e-07	-1.74261	-0.134394	2.41721e-05	-1.22805	0.047649	4.85475e-05	-1.74199	0.0799559
65792774	chr14:65792774:A:G	2.19577e-07	-1.66433e-10	-1.20485	2.34302e-05	-1.66433e-10	-1.21158	7.71169e-05	-1.66433e-10	-1.19926
65793001	chr14:65793001:G:A	7.93034e-08	-1.56874	-0.654537	7.38844e-06	-1.7203	-0.64539	2.53384e-05	-1.61144	-0.700816
65793076	chr14:65793076:C:T	3.23409e-07	-0.817639	-2.72626e-10	0.000102924	0.26838	-2.72626e-10	0.000127044	-0.70005	-2.72626e-10
65793147	chr14:65793147:G:A	6.38518e-08	-1.7301	-0.70989	1.01076e-05	-1.4675	-0.584824	2.58894e-05	-1.73948	-0.551271
65793497	chr14:65793497:C:T	4.70553e-08	-1.63696	-1.10827	4.56693e-06	-1.74502	-1.10175	1.55856e-05	-1.67449	-1.12375
65793661	chr14:65793661:T:C	3.9216e-08	-1.73253	-1.19494	5.47719e-06	-1.45979	-1.20522	1.33456e-05	-1.73994	-1.21345
65793844	chr14:65793844:G:A	2.63938e-07	-1.66433e-10	-1.02084	2.82961e-05	-1.66433e-10	-1.02288	8.97022e-05	-1.66433e-10	-1.04809
65793884	chr14:65793884:C:A	8.11965e-08	-1.73708	-0.462598	1.12918e-05	-1.43691	-0.504623	2.49251e-05	-1.74435	-0.584356
65793936	chr14:65793936:C:T	6.11758e-08	-1.73314	-0.749667	6.43079e-06	-1.70104	-0.803467	2.07271e-05	-1.69197	-0.821164
65794179	chr14:65794179:C:T	3.53315e-07	-1.66433e-10	-0.729196	4.02857e-05	-1.66433e-10	-0.66961	0.000122294	-1.66433e-10	-0.738151
65794204	chr14:65794204:G:A	2.32957e-07	-1.66433e-10	-1.1457	2.57318e-05	-1.66433e-10	-1.11788	8.25531e-05	-1.66433e-10	-1.13114
65794265	chr14:65794265:TG:T	1.42857e-07	-1.57024	-0.0644696	1.33196e-05	-1.72078	-0.0555895	4.50776e-05	-1.61203	-0.124164
65794343	chr14:65794343:G:A	7.44894e-08	-1.56397	-0.721933	6.91875e-06	-1.71813	-0.713242	2.38576e-05	-1.60679	-0.765683
65794617	chr14:65794617:G:A	4.61503e-08	-1.52944	-1.23521	4.18952e-06	-1.69677	-1.23625	1.53696e-05	-1.57748	-1.23471
65794650	chr14:65794650:C:T	9.78139e-08	-1.61939	-0.394097	9.03549e-06	-1.73945	-0.424999	3.24022e-05	-1.65614	-0.410212
65794802	chr14:65794802:G:A	6.66013e-08	-1.16252	-1.23532	5.31859e-06	-1.46014	-1.23426	2.07773e-05	-1.27457	-1.23615
65794902	chr14:65794902:A:G	7.06774e-08	-1.74098	-0.597453	7.52909e-06	-1.7602	-0.586635	2.3532e-05	-1.74472	-0.641498
65794994	chr14:65794994:T:C	8.91435e-08	-1.76093	-0.345382	9.51318e-06	-1.73461	-0.378318	3.07582e-05	-1.76067	-0.357759
65795523	chr14:65795523:G:A	8.11558e-08	-1.23213	-0.968059	6.83809e-06	-1.44253	-1.00057	2.46327e-05	-1.3666	-0.973905
65795773	chr14:65795773:A:G	1.33354e-07	-1.70355	-2.72626e-10	1.353e-05	-1.76069	-2.72626e-10	4.4442e-05	-1.7504	-2.72626e-10
65796076	chr14:65796076:C:G	4.64185e-08	-1.60089	-1.15797	4.52098e-06	-1.68966	-1.16722	1.57801e-05	-1.62818	-1.15765
65796261	chr14:65796261:A:T	1.26969e-07	-1.75261	-2.72626e-10	1.42638e-05	-1.70788	-2.72626e-10	4.47718e-05	-1.743	-2.72626e-10
65796318	chr14:65796318:G:A	4.65717e-08	-1.63819	-1.11737	4.58851e-06	-1.71347	-1.12859	1.58916e-05	-1.66188	-1.11691
65796537	chr14:65796537:A:G	4.85569e-08	-1.49107	-1.22275	4.58762e-06	-1.61473	-1.22751	1.63056e-05	-1.53013	-1.22295
65796565	chr14:65796565:A:C	1.31878e-07	-1.71468	-2.72626e-10	1.48348e-05	-1.66863	-2.72626e-10	4.57565e-05	-1.72125	-2.72626e-10
65796689	chr14:65796689:C:T	1.38294e-07	-1.22545	-0.441729	2.62546e-05	-0.742677	-0.35509	3.81466e-05	-1.43767	-0.465475
65796792	chr14:65796792:G:T	2.78302e-07	-1.66433e-10	-0.967849	2.98356e-05	-1.66433e-10	-0.969904	9.48337e-05	-1.66433e-10	-0.992456
65796810	chr14:65796810:A:G	2.84744e-07	-1.66433e-10	-0.944965	3.38697e-05	-1.66433e-10	-0.843086	0.000102505	-1.66433e-10	-0.914672
65797142	chr14:65797142:T:C	5.5035e-08	-1.45417	-1.13442	5.11966e-06	-1.58777	-1.14475	1.84326e-05	-1.49628	-1.13418
65797289	chr14:65797289:T:C	5.0906e-08	-1.44362	-1.22295	4.79858e-06	-1.57972	-1.21757	1.70375e-05	-1.48671	-1.22246
65797303	chr14:65797303:T:C	5.19172e-08	-1.42395	-1.22295	4.8709e-06	-1.56476	-1.21757	1.73527e-05	-1.46838	-1.22246
65797369	chr14:65797369:T:C	1.80816e-07	-0.817823	-0.581253	2.41044e-05	-0.695639	-0.487572	5.80842e-05	-0.926159	-0.556528
65797400	chr14:65797400:A:G	5.45453e-08	-1.45251	-1.14502	5.07337e-06	-1.58686	-1.15474	1.82569e-05	-1.4954	-1.14464
65797468	chr14:65797468:A:G	5.38217e-08	-1.45468	-1.1562	5.01283e-06	-1.58819	-1.16542	1.80202e-05	-1.49715	-1.15594
65797512	chr14:65797512:G:A	5.31144e-08	-1.4715	-1.15261	4.96675e-06	-1.60098	-1.16187	1.78021e-05	-1.51311	-1.15215
65797629	chr14:65797629:C:T	5.44544e-08	-1.45697	-1.14222	5.07401e-06	-1.58929	-1.15219	1.82425e-05	-1.49885	-1.14198
65797685	chr14:65797685:T:A	6.13512e-08	-1.41331	-1.06664	4.6971e-06	-1.69247	-1.12619	1.7033e-05	-1.60729	-1.10213
65797687	chr14:65797687:T:A	5.1221e-08	-1.51561	-1.14479	4.86159e-06	-1.62941	-1.15483	1.7236e-05	-1.55311	-1.14448
65797689	chr14:65797689:T:A	1.92295e-07	-1.33752	-2.72626e-10	1.74175e-05	-1.50813	-2.72626e-10	6.40787e-05	-1.38447	-2.72626e-10
65797691	chr14:65797691:T:A	2.11207e-07	-1.24372	-2.72626e-10	1.88018e-05	-1.43165	-2.72626e-10	7.01519e-05	-1.29392	-2.72626e-10
65797697	chr14:65797697:T:C	2.12722e-07	-1.66433e-10	-1.23657	2.28322e-05	-1.66433e-10	-1.23743	7.43788e-05	-1.66433e-10	-1.23541
65797703	chr14:65797703:C:T	2.53141e-07	-1.66433e-10	-1.06261	2.76609e-05	-1.66433e-10	-1.04559	9.0914e-05	-1.66433e-10	-1.03467
65797749	chr14:65797749:A:G	3.93276e-07	-1.66433e-10	-0.622044	4.20993e-05	-1.66433e-10	-0.625576	0.000131416	-1.66433e-10	-0.666214
65797819	chr14:65797819:T:C	2.78636e-07	-1.66433e-10	-0.966649	2.92556e-05	-1.66433e-10	-0.989534	9.84e-05	-1.66433e-10	-0.955541
65797959	chr14:65797959:A:G	2.01167e-07	-1.29242	-2.72626e-10	1.80509e-05	-1.47241	-2.72626e-10	6.68999e-05	-1.34138	-2.72626e-10
65798175	chr14:65798175:A:G	1.87592e-07	-0.774651	-0.587636	2.5146e-05	-0.646632	-0.494275	6.01585e-05	-0.884867	-0.562731
65798472	chr14:65798472:T:G	5.26772e-08	-1.44836	-1.18402	4.90769e-06	-1.58331	-1.19149	1.76252e-05	-1.49129	-1.18397
65798558	chr14:65798558:T:C	2.21732e-07	-0.676006	-0.51908	2.98383e-05	-0.549329	-0.420487	7.06734e-05	-0.794701	-0.491811
65798678	chr14:65798678:G:T	5.27115e-08	-1.48546	-1.14626	4.94805e-06	-1.61062	-1.15599	1.76921e-05	-1.52549	-1.14597
65798681	chr14:65798681:T:C	5.19355e-08	-1.49981	-1.14674	4.89346e-06	-1.62127	-1.15644	1.74501e-05	-1.53879	-1.14645
65798695	chr14:65798695:C:T	3.49058e-07	-1.66433e-10	-0.741317	3.66628e-05	-1.66433e-10	-0.763844	0.000125081	-1.66433e-10	-0.715617
65798810	chr14:65798810:G:A	2.52376e-07	-1.66433e-10	-1.06564	2.75438e-05	-1.66433e-10	-1.04983	9.05101e-05	-1.66433e-10	-1.03912
65798836	chr14:65798836:G:A	2.12774e-07	-1.66433e-10	-1.23632	2.28992e-05	-1.66433e-10	-1.23451	7.4252e-05	-1.66433e-10	-1.23712
65798851	chr14:65798851:T:C	5.4418e-08	-1.47194	-1.12792	5.08745e-06	-1.60034	-1.13849	1.82522e-05	-1.51279	-1.1275
65798889	chr14:65798889:A:T	2.13889e-07	-1.66433e-10	-1.2311	2.29143e-05	-1.66433e-10	-1.23384	7.48863e-05	-1.66433e-10	-1.22861
65798943	chr14:65798943:AG:A	1.47591e-07	-1.57594	-0.0261684	1.24332e-05	-1.75533	-0.0899074	4.77951e-05	-1.62638	-0.0512781
65799064	chr14:65799064:C:T	5.08908e-08	-1.46148	-1.2054	4.83294e-06	-1.59246	-1.19769	1.70637e-05	-1.50296	-1.20466
65799211	chr14:65799211:A:G	1.88912e-07	-1.31377	-0.0415029	2.97081e-05	-0.878574	-0.0956134	7.12513e-05	-1.18478	-0.0935889
65799362	chr14:65799362:T:A	4.86056e-08	-1.48431	-1.22851	4.62722e-06	-1.60928	-1.22437	1.63142e-05	-1.52431	-1.22823
65799478	chr14:65799478:T:C	2.12756e-07	-1.66433e-10	-1.23641	2.30666e-05	-1.66433e-10	-1.22722	7.4627e-05	-1.66433e-10	-1.23208
65799503	chr14:65799503:T:C	2.71111e-07	-1.66433e-10	-0.994026	2.97658e-05	-1.66433e-10	-0.972248	9.64705e-05	-1.66433e-10	-0.975344
65799690	chr14:65799690:T:C	2.88672e-07	-1.66433e-10	-0.931264	3.02798e-05	-1.66433e-10	-0.955124	0.000102056	-1.66433e-10	-0.919056
65799959	chr14:65799959:G:T	6.47984e-08	-1.67598	-0.749294	1.09524e-05	-1.18375	-0.7883	2.26388e-05	-1.69164	-0.733272
65800106	chr14:65800106:G:T	4.9187e-08	-1.51897	-1.18196	4.66609e-06	-1.6356	-1.18969	1.65391e-05	-1.55739	-1.18146
65800148	chr14:65800148:C:G	2.21816e-07	-1.66433e-10	-1.19471	2.39709e-05	-1.66433e-10	-1.18877	7.68501e-05	-1.66433e-10	-1.20272
65800390	chr14:65800390:G:A	2.1329e-07	-1.66433e-10	-1.2339	2.28676e-05	-1.66433e-10	-1.23589	7.46324e-05	-1.66433e-10	-1.23201
65800642	chr14:65800642:C:T	1.77223e-07	-0.999524	-0.419625	3.88688e-05	-0.370953	-0.334462	4.89001e-05	-1.21105	-0.443749
65801358	chr14:65801358:A:G	8.11802e-07	0.089513	0.0131885	4.18745e-05	-0.877329	0.246398	0.000244945	-0.158041	0.114494
65802588	chr14:65802588:G:A	2.59098e-07	-1.66433e-10	-1.03935	2.63098e-05	-1.66433e-10	-1.09566	8.93903e-05	-1.66433e-10	-1.05157
65802596	chr14:65802596:G:A	1.80505e-07	-1.4008	-2.72626e-10	1.65646e-05	-1.55834	-2.72626e-10	6.01015e-05	-1.44855	-2.72626e-10
65802859	chr14:65802859:A:G	3.30817e-07	-1.66433e-10	-0.79499	3.7622e-05	-1.66433e-10	-0.738019	0.000114545	-1.66433e-10	-0.803616
65802930	chr14:65802930:A:C	2.71198e-06	1.90397	-0.595093	0.000939481	3.15665	-0.67693	0.00101707	2.00165	-0.62155
65803027	chr14:65803027:C:T	2.86897e-07	-1.66433e-10	-0.937432	3.42148e-05	-1.66433e-10	-0.832947	0.000103985	-1.66433e-10	-0.900335
65803154	chr14:65803154:A:G	2.90791e-06	-0.129695	1.50833	0.000178503	-1.03034	1.84934	0.000946244	-0.367645	1.67557
65803191	chr14:65803191:A:G	2.58847e-07	-1.66433e-10	-1.04032	2.7075e-05	-1.66433e-10	-1.067	9.04566e-05	-1.66433e-10	-1.03971
65803486	chr14:65803486:G:A	2.66516e-07	-1.01112	-2.72626e-10	4.99082e-05	-0.455422	-2.72626e-10	0.000126946	-0.70082	-2.72626e-10
65803524	chr14:65803524:G:A	4.60746e-08	-1.58711	-1.17918	5.40777e-06	-1.50528	-1.17249	1.44706e-05	-1.69516	-1.1773
65803557	chr14:65803557:C:T	1.33531e-07	-1.70223	-2.72626e-10	1.35578e-05	-1.75865	-2.72626e-10	4.42723e-05	-1.75422	-2.72626e-10
65803559	chr14:65803559:C:A	2.8315e-07	-1.66433e-10	-0.95058	3.18974e-05	-1.66433e-10	-0.903083	9.84508e-05	-1.66433e-10	-0.955024
65803578	chr14:65803578:G:A	2.44913e-07	-1.66433e-10	-1.09565	2.57028e-05	-1.66433e-10	-1.11901	8.5423e-05	-1.66433e-10	-1.09697
65803624	chr14:65803624:C:T	5.55187e-08	-1.49951	-1.08032	5.43326e-06	-1.61634	-1.05673	1.92893e-05	-1.5192	-1.06582
65803692	chr14:65803692:C:T	4.81616e-08	-1.56458	-1.15741	4.70036e-06	-1.66405	-1.15391	1.6567e-05	-1.58296	-1.15421
65803733	chr14:65803733:C:T	2.14271e-07	-1.66433e-10	-1.22931	2.29488e-05	-1.66433e-10	-1.23234	7.50515e-05	-1.66433e-10	-1.22641
65804149	chr14:65804149:G:A	2.62936e-07	-1.66433e-10	-1.02464	2.80583e-05	-1.66433e-10	-1.03132	8.67956e-05	-1.66433e-10	-1.08102
65804526	chr14:65804526:GGCTC:G	4.09001e-08	-1.73678	-1.14864	4.78165e-06	-1.71008	-1.09074	1.52843e-05	-1.726	-1.09176
65804622	chr14:65804622:C:G	3.17764e-07	-1.66433e-10	-0.835247	3.81698e-05	-1.66433e-10	-0.723562	0.000115218	-1.66433e-10	-0.797756
65804794	chr14:65804794:T:C	2.27778e-07	-1.16818	-2.72626e-10	1.94308e-05	-1.39874	-2.72626e-10	6.9166e-05	-1.30807	-2.72626e-10
65804931	chr14:65804931:C:G	2.81807e-07	-1.36682	0.411482	2.51985e-05	-1.54092	0.402103	8.57328e-05	-1.47839	0.385047
65805092	chr14:65805092:A:G	3.73777e-07	-1.66433e-10	-0.672895	4.50132e-05	-1.66433e-10	-0.558652	0.00013608	-1.66433e-10	-0.631341
65805638	chr14:65805638:T:C	1.26795e-07	-1.75399	-2.72626e-10	1.39924e-05	-1.72709	-2.72626e-10	4.42955e-05	-1.7537	-2.72626e-10
65805842	chr14:65805842:A:G	1.69631e-07	-1.7427	0.27977	1.75841e-05	-1.7605	0.261885	5.72281e-05	-1.75919	0.261652
65805929	chr14:65805929:A:G	7.80947e-08	-1.75738	-0.481251	1.38515e-05	-1.30907	-0.428141	2.90862e-05	-1.74067	-0.433643
65805946	chr14:65805946:G:A	7.69394e-08	-1.74008	-0.513462	1.51298e-05	-1.18931	-0.45963	2.9083e-05	-1.70974	-0.464689
65806116	chr14:65806116:A:G	4.69273e-08	-1.60665	-1.14131	7.65498e-06	-1.16164	-1.16861	1.63371e-05	-1.6114	-1.13975
65807020	chr14:65807020:C:T	4.67418e-08	-1.52161	-1.2303	1.17657e-05	-0.670616	-1.2298	1.74891e-05	-1.45336	-1.22964
65808324	chr14:65808324:G:A	7.38651e-07	-1.66433e-10	0.00827021	8.18947e-05	-1.66433e-10	0.0398281	0.000251723	-1.66433e-10	-0.0162523
65808689	chr14:65808689:G:T	4.34317e-07	-1.66433e-10	-0.522781	4.49618e-05	-1.66433e-10	-0.559794	0.000143676	-1.66433e-10	-0.577019
65808979	chr14:65808979:T:A	5.45512e-08	-1.42844	-1.16897	5.19146e-06	-1.56138	-1.15721	1.87812e-05	-1.44915	-1.16257
65809037	chr14:65809037:A:G	4.45945e-08	-1.57655	-1.2224	1.01459e-05	-0.826837	-1.2217	1.7753e-05	-1.44871	-1.21932
65809105	chr14:65809105:A:G	4.84327e-05	4.19138	-2.72626e-10	0.00194085	3.20527	-2.72626e-10	0.0273974	4.67362	-2.72626e-10
65809292	chr14:65809292:C:T	2.85682e-07	-1.66433e-10	-0.941678	3.38852e-05	-1.66433e-10	-0.842628	0.000102786	-1.66433e-10	-0.911927
65809806	chr14:65809806:T:C	8.22898e-07	-1.66433e-10	0.116277	9.11077e-05	-1.66433e-10	0.146436	0.00028105	-1.66433e-10	0.0939511
65810047	chr14:65810047:C:A	2.90206e-07	-1.66433e-10	-0.925964	3.43181e-05	-1.66433e-10	-0.829932	0.000104672	-1.66433e-10	-0.89375
65810257	chr14:65810257:T:TTATTTCTTTTTTA	4.52462e-08	-1.64709	-1.13735	5.30129e-06	-1.55624	-1.14142	1.49273e-05	-1.68603	-1.15536
65810559	chr14:65810559:C:T	4.9749e-08	-1.59994	-1.08962	1.14354e-05	-0.831664	-1.09723	1.84512e-05	-1.52932	-1.10013
65810567	chr14:65810567:T:G	4.63429e-08	-1.58953	-1.17096	1.0802e-05	-0.805837	-1.18003	1.72602e-05	-1.51612	-1.18006
65810649	chr14:65810649:G:A	5.06809e-08	-1.57839	-1.09261	1.20499e-05	-0.776572	-1.09998	1.89184e-05	-1.50161	-1.10283
65810730	chr14:65810730:G:A	2.17182e-07	-1.66433e-10	-1.21582	2.30523e-05	-1.66433e-10	-1.22784	7.53498e-05	-1.66433e-10	-1.22244
65810939	chr14:65810939:G:A	6.37678e-08	-1.758	-0.683306	9.33162e-06	-1.41167	-0.720526	2.16664e-05	-1.71842	-0.750397
65811261	chr14:65811261:A:G	4.14924e-07	-0.568459	-2.72626e-10	5.10786e-05	-0.432241	-2.72626e-10	0.000126147	-0.707134	-2.72626e-10
65811478	chr14:65811478:A:G	1.69841e-07	-1.7496	0.287911	2.58967e-05	-1.34117	0.229677	5.52459e-05	-1.69345	0.160666
65811751	chr14:65811751:T:A	1.75186e-07	-1.74552	0.314809	2.72306e-05	-1.31772	0.256454	5.72142e-05	-1.68403	0.186254
65811802	chr14:65811802:C:T	1.84249e-07	-1.74054	0.360265	2.93139e-05	-1.28837	0.300828	6.04759e-05	-1.67194	0.229604
65812129	chr14:65812129:ACACT:A	2.12745e-07	-1.66433e-10	-1.23646	2.28906e-05	-1.66433e-10	-1.23488	7.42471e-05	-1.66433e-10	-1.23718
65812235	chr14:65812235:AACCTCC:A	4.11617e-08	-1.76008	-1.11897	4.8139e-06	-1.70581	-1.08829	1.43151e-05	-1.76023	-1.12304
65812274	chr14:65812274:T:A	2.25624e-07	-1.72958	0.551894	3.71801e-05	-1.24017	0.490333	7.4163e-05	-1.65504	0.416727
65812733	chr14:65812733:C:T	2.27728e-07	-1.1684	-2.72626e-10	1.92586e-05	-1.40765	-2.72626e-10	6.8758e-05	-1.31399	-2.72626e-10
65812818	chr14:65812818:C:T	2.79372e-07	-1.75447	0.790458	4.15438e-05	-1.35787	0.719009	8.83826e-05	-1.70451	0.641606
65813057	chr14:65813057:C:T	3.19201e-07	-0.830735	-2.72626e-10	2.86467e-05	-1.01057	-2.72626e-10	0.000132365	-0.659018	-2.72626e-10
65813085	chr14:65813085:C:T	6.75936e-08	-1.20978	-1.17326	0.000178015	2.05221	-1.23595	3.01245e-05	-0.93652	-1.20272
65813715	chr14:65813715:T:G	3.69478e-08	-1.76032	-1.22673	4.88605e-06	-1.54495	-1.23427	1.28863e-05	-1.75875	-1.22967
65814552	chr14:65814552:T:C	3.71969e-07	-1.66433e-10	-0.677746	3.81274e-05	-1.66433e-10	-0.724672	0.000128648	-1.66433e-10	-0.687501
65814857	chr14:65814857:A:G	3.87472e-07	0.382955	-1.01987	2.15342e-05	-0.258381	-1.03759	0.000158733	0.602921	-1.08028
65815717	chr14:65815717:G:A	6.81434e-07	-1.66433e-10	-0.0723569	7.46783e-05	-1.66433e-10	-0.0524172	0.000222246	-1.66433e-10	-0.140795
65817036	chr14:65817036:T:C	3.78099e-08	-1.72683	-1.23715	5.69429e-06	-1.38939	-1.23676	1.29814e-05	-1.74351	-1.23755
65817319	chr14:65817319:T:G	3.86671e-08	-1.70441	-1.23716	6.04933e-06	-1.32897	-1.23669	1.31992e-05	-1.72687	-1.23756
65817450	chr14:65817450:T:C	3.52543e-07	-1.66433e-10	-0.731382	4.24859e-05	-1.66433e-10	-0.616436	0.00012963	-1.66433e-10	-0.6799
65817555	chr14:65817555:TCCATACACACA:T	4.63952e-07	-1.71953	1.26275	6.22833e-05	-1.44818	1.21427	0.00014567	-1.71815	1.15491
65818817	chr14:65818817:C:T	4.43147e-07	-1.66433e-10	-0.502655	5.51205e-05	-1.66433e-10	-0.356085	0.000173266	-1.66433e-10	-0.389751
65819039	chr14:65819039:CACACACACACATTACACCACATAA:C	5.48084e-08	-1.46104	-1.13167	5.75666e-06	-1.51399	-1.10126	2.10075e-05	-1.39574	-1.10396
65819403	chr14:65819403:G:A	2.13371e-07	-1.66433e-10	-1.23352	2.33332e-05	-1.66433e-10	-1.21573	7.48991e-05	-1.66433e-10	-1.22844
65819643	chr14:65819643:G:A	2.86967e-07	-1.66433e-10	-0.937189	3.08762e-05	-1.66433e-10	-0.935622	9.64047e-05	-1.66433e-10	-0.976026
65820148	chr14:65820148:C:T	3.75571e-07	-1.66433e-10	-0.668108	3.82697e-05	-1.66433e-10	-0.720947	0.000122906	-1.66433e-10	-0.733161
65820477	chr14:65820477:T:C	2.418e-07	-1.66433e-10	-1.10844	2.53082e-05	-1.66433e-10	-1.13448	8.40727e-05	-1.66433e-10	-1.1129
65820613	chr14:65820613:G:T	6.55937e-08	-1.25441	-1.15867	1.17177e-05	-0.767927	-1.13658	2.02304e-05	-1.39085	-1.14654
65821054	chr14:65821054:G:T	5.08391e-07	-1.66433e-10	-0.365305	5.58912e-05	-1.66433e-10	-0.342199	0.000167844	-1.66433e-10	-0.421545
65821192	chr14:65821192:C:T	8.77412e-08	-1.56062	-0.561548	8.56743e-06	-1.64458	-0.573058	3.15467e-05	-1.54189	-0.55122
65821203	chr14:65821203:C:A	9.98242e-08	-0.790358	-1.20279	0.000343785	2.50163	-1.02722	4.78303e-05	-0.501351	-1.17557
65821220	chr14:65821220:G:C	2.13456e-07	-1.66433e-10	-1.23313	2.28347e-05	-1.66433e-10	-1.23733	7.43113e-05	-1.66433e-10	-1.23632
65821256	chr14:65821256:T:C	5.42326e-08	-1.36726	-1.23602	9.43218e-06	-0.886528	-1.23495	1.83639e-05	-1.39881	-1.23538
65821852	chr14:65821852:A:G	4.78845e-07	-1.66433e-10	-0.425178	5.05489e-05	-1.66433e-10	-0.442665	0.000156832	-1.66433e-10	-0.489405
65821912	chr14:65821912:G:T	2.77606e-07	-1.53927	0.568913	3.90935e-05	-1.12494	0.42529	7.92124e-05	-1.58936	0.416913
65822023	chr14:65822023:A:G	2.14126e-07	-1.66433e-10	-1.22999	2.28301e-05	-1.66433e-10	-1.23753	7.42385e-05	-1.66433e-10	-1.2373
65822180	chr14:65822180:T:C	1.86755e-06	-1.66433e-10	0.935828	0.000231602	-1.66433e-10	1.07941	0.000724118	-1.66433e-10	1.04037
65822606	chr14:65822606:G:A	2.08698e-07	-1.25567	-2.72626e-10	1.81406e-05	-1.46745	-2.72626e-10	6.58742e-05	-1.35683	-2.72626e-10
65822632	chr14:65822632:G:A	6.43464e-08	-1.31287	-1.11941	7.02663e-06	-1.33961	-1.07629	1.96172e-05	-1.49163	-1.07655
65822863	chr14:65822863:C:T	4.81119e-08	-1.65192	-1.07111	4.8228e-06	-1.70663	-1.08562	1.6668e-05	-1.64698	-1.08411
65823014	chr14:65823014:A:G	8.97849e-07	-1.66433e-10	0.203446	9.54683e-05	-1.66433e-10	0.193188	0.000312896	-1.66433e-10	0.201291
65823408	chr14:65823408:G:T	5.68271e-08	-1.32461	-1.23193	5.9324e-06	-1.35389	-1.23129	1.95435e-05	-1.33971	-1.23223
65823410	chr14:65823410:G:C	3.95514e-07	-1.66433e-10	-0.61637	4.53641e-05	-1.66433e-10	-0.550885	0.000147906	-1.66433e-10	-0.548006
65823431	chr14:65823431:T:C	2.82837e-07	-1.66433e-10	-0.951684	3.08659e-05	-1.66433e-10	-0.935954	9.952e-05	-1.66433e-10	-0.944222
65823437	chr14:65823437:T:C	3.54883e-07	-1.66433e-10	-0.724768	3.70657e-05	-1.66433e-10	-0.752914	0.000119695	-1.66433e-10	-0.759634
65824276	chr14:65824276:A:C	3.08532e-07	-1.66433e-10	-0.864731	3.5879e-05	-1.66433e-10	-0.785454	0.000114276	-1.66433e-10	-0.805961
65824294	chr14:65824294:A:C	2.12513e-07	-1.66433e-10	-1.23755	2.283e-05	-1.66433e-10	-1.23753	7.42241e-05	-1.66433e-10	-1.23749
65824297	chr14:65824297:T:A	2.12513e-07	-1.66433e-10	-1.23755	2.283e-05	-1.66433e-10	-1.23753	7.42241e-05	-1.66433e-10	-1.23749
65824578	chr14:65824578:T:C	2.13602e-07	-1.66433e-10	-1.23244	2.29974e-05	-1.66433e-10	-1.23023	7.4899e-05	-1.66433e-10	-1.22844
65825267	chr14:65825267:A:C	5.2103e-08	-1.46	-1.18333	4.60562e-06	-1.67002	-1.16831	1.72812e-05	-1.5288	-1.16617
65825275	chr14:65825275:G:A	3.94089e-08	-1.73654	-1.18602	4.41469e-06	-1.74558	-1.13509	1.40916e-05	-1.75364	-1.14536
65825463	chr14:65825463:C:G	2.12922e-07	-1.66433e-10	-1.23563	2.2874e-05	-1.66433e-10	-1.23561	7.44272e-05	-1.66433e-10	-1.23476
65825681	chr14:65825681:A:C	3.42665e-07	-1.66433e-10	-0.759801	3.76664e-05	-1.66433e-10	-0.736839	0.000122932	-1.66433e-10	-0.732949
65825734	chr14:65825734:T:C	2.40593e-07	-1.66433e-10	-1.11345	2.63786e-05	-1.66433e-10	-1.09305	8.54526e-05	-1.66433e-10	-1.09662
65825771	chr14:65825771:AG:A	3.65487e-08	-1.76043	-1.23748	3.92458e-06	-1.76083	-1.23752	1.27906e-05	-1.75852	-1.23735
65825848	chr14:65825848:C:T	3.65673e-08	-1.75987	-1.23753	3.92572e-06	-1.76051	-1.23755	1.2806e-05	-1.75742	-1.23725
65826102	chr14:65826102:C:T	4.19408e-08	-1.63709	-1.22321	4.58131e-06	-1.61293	-1.23069	1.4091e-05	-1.66934	-1.22971
65826199	chr14:65826199:A:G	4.2854e-08	-1.67972	-1.15903	4.58763e-06	-1.76092	-1.08132	1.54018e-05	-1.70551	-1.10459
65826202	chr14:65826202:A:G	7.39334e-08	-1.38063	-0.912761	6.03826e-06	-1.64163	-0.925861	2.376e-05	-1.44679	-0.929781
65826214	chr14:65826214:A:G	2.12851e-07	-1.66433e-10	-1.23596	2.28424e-05	-1.66433e-10	-1.23699	7.43045e-05	-1.66433e-10	-1.23641
65826410	chr14:65826410:G:A	2.15652e-07	-1.66433e-10	-1.22289	2.33274e-05	-1.66433e-10	-1.21598	7.62354e-05	-1.66433e-10	-1.21075
65826556	chr14:65826556:C:T	1.60062e-06	-1.66433e-10	0.781592	0.000177978	-1.66433e-10	0.816056	0.000567557	-1.66433e-10	0.79676
65826695	chr14:65826695:T:G	3.02328e-07	-1.66433e-10	-0.885043	3.24031e-05	-1.66433e-10	-0.887353	0.00010454	-1.66433e-10	-0.895007
65826782	chr14:65826782:G:A	3.6621e-08	-1.75901	-1.23692	3.93754e-06	-1.758	-1.23705	1.27607e-05	-1.76066	-1.23755
65827050	chr14:65827050:T:C	2.15412e-07	-1.66433e-10	-1.224	2.30568e-05	-1.66433e-10	-1.22765	7.48773e-05	-1.66433e-10	-1.22873
65827425	chr14:65827425:T:C	7.50107e-08	-1.30833	-0.9706	5.77026e-06	-1.60139	-1.0115	2.28643e-05	-1.37405	-1.04096
65827563	chr14:65827563:G:A	1.39634e-06	-1.66433e-10	0.645053	0.000154857	-1.66433e-10	0.676894	0.000494489	-1.66433e-10	0.658944
65827957	chr14:65827957:C:A	4.7512e-07	-0.432989	-2.72626e-10	4.54985e-05	-0.547928	-2.72626e-10	0.000146397	-0.558258	-2.72626e-10
65827997	chr14:65827997:C:T	2.68123e-07	-1.66433e-10	-1.00511	2.92296e-05	-1.66433e-10	-0.990425	9.52617e-05	-1.66433e-10	-0.987954
65828059	chr14:65828059:G:A	1.37779e-06	-1.66433e-10	0.631683	0.000152847	-1.66433e-10	0.663833	0.000487723	-1.66433e-10	0.645167
65828732	chr14:65828732:T:C	2.6584e-07	-1.66433e-10	-1.01366	2.89933e-05	-1.66433e-10	-0.998541	9.45062e-05	-1.66433e-10	-0.995916
65828976	chr14:65828976:A:G	4.33113e-07	-0.525557	-2.72626e-10	4.04876e-05	-0.664611	-2.72626e-10	0.000130424	-0.673793	-2.72626e-10
65829360	chr14:65829360:T:C	6.6237e-08	-1.20511	-1.1982	5.06952e-06	-1.52574	-1.21662	2.12134e-05	-1.28238	-1.20757
65829369	chr14:65829369:A:G	3.6813e-08	-1.75565	-1.23506	3.935e-06	-1.76006	-1.23564	1.277e-05	-1.76064	-1.23684
65829489	chr14:65829489:T:C	9.22925e-08	-1.6392	-0.432394	7.77084e-06	-1.76068	-0.554549	2.50353e-05	-1.71364	-0.610652
65829790	chr14:65829790:A:G	3.66674e-07	-0.692082	-2.72626e-10	3.48127e-05	-0.815624	-2.72626e-10	0.000111928	-0.826725	-2.72626e-10
65829906	chr14:65829906:C:T	3.70154e-08	-1.74885	-1.23638	3.96659e-06	-1.75147	-1.23623	1.30253e-05	-1.74315	-1.23454
65830059	chr14:65830059:A:G	2.94882e-07	-1.66433e-10	-0.90998	3.15972e-05	-1.66433e-10	-0.912539	0.000104228	-1.66433e-10	-0.898002
65830277	chr14:65830277:T:C	8.01617e-08	-1.50498	-0.707532	8.60513e-06	-1.39035	-0.822896	3.01207e-05	-1.3359	-0.803465
65830285	chr14:65830285:G:A	4.7184e-07	-1.66433e-10	-0.439915	5.67887e-05	-1.66433e-10	-0.326269	0.000179796	-1.66433e-10	-0.352761
65830408	chr14:65830408:C:T	8.28422e-08	-1.2799	-0.899718	6.68963e-06	-1.48457	-0.980481	2.1674e-05	-1.48314	-0.985326
65830422	chr14:65830422:G:A	1.84244e-06	2.00487	-1.08258	0.000196691	2.03801	-1.12198	0.000583531	1.93731	-1.1128
65830464	chr14:65830464:A:G	1.29707e-06	-1.66433e-10	0.57131	0.000145688	-1.66433e-10	0.615859	0.000457797	-1.66433e-10	0.581845
65830493	chr14:65830493:T:C	2.14436e-07	-1.66433e-10	-1.22854	2.31199e-05	-1.66433e-10	-1.22491	7.52465e-05	-1.66433e-10	-1.22381
65830501	chr14:65830501:T:C	1.24873e-07	-0.535685	-1.23357	8.44623e-06	-1.00654	-1.22534	3.82937e-05	-0.667787	-1.23151
65830649	chr14:65830649:C:T	3.74316e-07	-1.66433e-10	-0.671455	3.92718e-05	-1.66433e-10	-0.695101	0.000129837	-1.66433e-10	-0.678298
65830822	chr14:65830822:C:T	1.74231e-06	-1.66433e-10	0.866412	0.000217059	-1.66433e-10	1.01456	0.000715808	-1.66433e-10	1.02883
65831020	chr14:65831020:G:A	2.89787e-07	-1.66433e-10	-0.92741	3.17065e-05	-1.66433e-10	-0.909085	0.00010382	-1.66433e-10	-0.901922
65831462	chr14:65831462:C:T	4.39926e-08	-1.5774	-1.23513	4.68961e-06	-1.58442	-1.23584	1.48664e-05	-1.61106	-1.23442
65831556	chr14:65831556:C:T	1.41426e-07	-1.64478	-2.72626e-10	1.46746e-05	-1.67949	-2.72626e-10	4.77412e-05	-1.67879	-2.72626e-10
65831768	chr14:65831768:C:T	9.06112e-08	-0.937031	-1.15295	7.77423e-06	-1.20542	-1.10937	2.8637e-05	-1.06593	-1.12395
65832117	chr14:65832117:A:G	2.72096e-07	-1.66433e-10	-0.990402	2.90903e-05	-1.66433e-10	-0.995201	9.23509e-05	-1.66433e-10	-1.01899
65832176	chr14:65832176:G:A	4.13162e-08	-1.63925	-1.23605	4.43346e-06	-1.64001	-1.23641	1.41241e-05	-1.6614	-1.2353
65832293	chr14:65832293:A:C	2.1587e-07	-1.66433e-10	-1.22188	2.34487e-05	-1.66433e-10	-1.21079	7.63159e-05	-1.66433e-10	-1.2097
65832396	chr14:65832396:AT:A	8.20403e-08	-1.00052	-1.18882	6.79046e-06	-1.24112	-1.20896	2.25583e-05	-1.21703	-1.21145
65832667	chr14:65832667:G:A	2.15352e-07	-1.66433e-10	-1.22428	2.3071e-05	-1.66433e-10	-1.22703	7.52377e-05	-1.66433e-10	-1.22393
65832692	chr14:65832692:C:G	2.15092e-07	-1.66433e-10	-1.22549	2.30332e-05	-1.66433e-10	-1.22867	7.50886e-05	-1.66433e-10	-1.22591
65832792	chr14:65832792:A:C	2.17006e-07	-1.66433e-10	-1.21663	2.32527e-05	-1.66433e-10	-1.21918	7.54634e-05	-1.66433e-10	-1.22093
65833263	chr14:65833263:G:A	4.02992e-08	-1.72657	-1.17366	4.2303e-06	-1.74181	-1.18152	1.36756e-05	-1.74451	-1.18445
65833558	chr14:65833558:C:T	3.83733e-07	-1.66433e-10	-0.646609	4.25287e-05	-1.66433e-10	-0.615427	0.000142693	-1.66433e-10	-0.583888
65833989	chr14:65833989:T:C	4.03953e-08	-1.7603	-1.13754	4.41723e-06	-1.76063	-1.11947	1.4395e-05	-1.76049	-1.11721
65834225	chr14:65834225:G:A	3.37794e-07	-1.66433e-10	-0.77412	3.72512e-05	-1.66433e-10	-0.747924	0.000124826	-1.66433e-10	-0.717663
65834982	chr14:65834982:C:T	3.10666e-07	-1.66433e-10	-0.857837	3.51563e-05	-1.66433e-10	-0.805804	0.000115067	-1.66433e-10	-0.799064
65835048	chr14:65835048:A:G	3.11427e-07	-1.66433e-10	-0.855392	3.52474e-05	-1.66433e-10	-0.803215	0.000115383	-1.66433e-10	-0.796326
65835058	chr14:65835058:A:G	1.75551e-07	-1.74271	0.31408	2.19452e-05	-1.71363	0.436571	7.12935e-05	-1.731	0.453224
65835806	chr14:65835806:G:A	2.49468e-07	-1.54079	0.463564	2.90743e-05	-1.52739	0.531642	8.63592e-05	-1.59525	0.509181
65836101	chr14:65836101:C:T	4.22098e-07	-1.66433e-10	-0.551317	4.67178e-05	-1.66433e-10	-0.521481	0.000152363	-1.66433e-10	-0.518318
65836211	chr14:65836211:C:G	3.92903e-08	-1.70758	-1.218	4.07874e-06	-1.74111	-1.21871	1.38617e-05	-1.70655	-1.20889
65836226	chr14:65836226:A:G	2.16327e-07	-1.66433e-10	-1.21977	2.32977e-05	-1.66433e-10	-1.21725	7.58399e-05	-1.66433e-10	-1.21596
65836722	chr14:65836722:G:GT	2.12663e-07	-1.66433e-10	-1.23685	2.28349e-05	-1.66433e-10	-1.23731	7.42207e-05	-1.66433e-10	-1.23754
65837092	chr14:65837092:A:T	2.25128e-07	-1.66433e-10	-1.17989	2.4282e-05	-1.66433e-10	-1.17587	7.98425e-05	-1.66433e-10	-1.16452
65837335	chr14:65837335:A:G	3.17133e-07	-0.837233	-2.72626e-10	2.99113e-05	-0.967371	-2.72626e-10	9.66609e-05	-0.973373	-2.72626e-10
65837362	chr14:65837362:A:G	1.4771e-07	-1.6013	-2.72626e-10	1.68502e-05	-1.54124	-2.72626e-10	5.57208e-05	-1.52423	-2.72626e-10
65837656	chr14:65837656:A:T	6.07828e-08	-1.76009	-0.729162	6.79022e-06	-1.75982	-0.690299	2.26479e-05	-1.7603	-0.664218
65837696	chr14:65837696:C:T	6.70956e-07	-1.66433e-10	-0.0878518	7.51537e-05	-1.66433e-10	-0.0460718	0.000239417	-1.66433e-10	-0.0663732
65837752	chr14:65837752:C:T	3.66628e-08	-1.7582	-1.23659	3.9359e-06	-1.7593	-1.23617	1.27984e-05	-1.76092	-1.23434
65838035	chr14:65838035:G:A	2.12798e-07	-1.66433e-10	-1.23621	2.28819e-05	-1.66433e-10	-1.23526	7.44343e-05	-1.66433e-10	-1.23466
65838139	chr14:65838139:A:C	2.12981e-07	-1.66433e-10	-1.23535	2.30092e-05	-1.66433e-10	-1.22971	7.46183e-05	-1.66433e-10	-1.2322
65838428	chr14:65838428:G:T	6.29879e-07	-1.66433e-10	-0.151028	7.01569e-05	-1.66433e-10	-0.114872	0.00022829	-1.66433e-10	-0.113966
65838629	chr14:65838629:G:A	2.98617e-07	-1.66433e-10	-0.897394	3.24984e-05	-1.66433e-10	-0.884417	0.000105967	-1.66433e-10	-0.881451
65838702	chr14:65838702:G:C	9.1944e-07	-1.36669	1.5939	0.000120202	-1.30677	1.73034	0.000355903	-1.40906	1.73914
65838762	chr14:65838762:G:A	5.21643e-07	-1.66433e-10	-0.339572	5.80443e-05	-1.66433e-10	-0.3044	0.000185366	-1.66433e-10	-0.322248
65839399	chr14:65839399:C:T	3.46857e-06	2.04176	-0.486821	0.000272565	1.73551	-0.493244	0.00139576	2.15436	-0.457745
65839479	chr14:65839479:C:T	5.45562e-07	-1.66433e-10	-0.294739	6.05511e-05	-1.66433e-10	-0.262118	0.000193736	-1.66433e-10	-0.278086
65840343	chr14:65840343:G:A	1.83792e-06	-1.35465	2.27448	0.000254911	-1.27398	2.44928	0.000741213	-1.37775	2.44146
65840393	chr14:65840393:C:T	3.24071e-06	1.48699	-2.72626e-10	0.000237693	1.10537	-2.72626e-10	0.00104716	1.40925	-2.72626e-10
65840796	chr14:65840796:C:T	6.76007e-07	-1.66433e-10	-0.0803523	7.38893e-05	-1.66433e-10	-0.0630383	0.00024423	-1.66433e-10	-0.0464711
65840840	chr14:65840840:C:T	2.12847e-07	-1.66433e-10	-1.23598	2.2889e-05	-1.66433e-10	-1.23495	7.43978e-05	-1.66433e-10	-1.23516
65840885	chr14:65840885:C:T	2.32372e-07	-1.66433e-10	-1.14822	2.54179e-05	-1.66433e-10	-1.13015	8.19873e-05	-1.66433e-10	-1.13802
65841095	chr14:65841095:T:C	1.17025e-07	-1.16916	-0.665012	1.18069e-05	-1.20458	-0.692345	4.21618e-05	-1.11415	-0.688916
65841509	chr14:65841509:AC:A	1.47776e-07	-1.60086	-2.72626e-10	1.85721e-05	-1.44395	-2.72626e-10	5.47497e-05	-1.54181	-2.72626e-10
65841713	chr14:65841713:T:C	3.57177e-07	-1.66433e-10	-0.718324	3.80304e-05	-1.66433e-10	-0.727221	0.000123601	-1.66433e-10	-0.727519
65841742	chr14:65841742:G:A	2.20007e-07	-1.66433e-10	-1.2029	2.39137e-05	-1.66433e-10	-1.19115	7.84493e-05	-1.66433e-10	-1.18213
65841836	chr14:65841836:T:C	3.33391e-07	-1.66433e-10	-0.787239	3.61201e-05	-1.66433e-10	-0.778756	0.000116241	-1.66433e-10	-0.788917
65841875	chr14:65841875:A:G	5.95434e-07	-1.66433e-10	-0.207266	6.93241e-05	-1.66433e-10	-0.126814	0.000217636	-1.66433e-10	-0.161757
65842066	chr14:65842066:T:C	2.13233e-07	-0.839532	-0.394637	2.03449e-05	-0.901961	-0.450814	7.16128e-05	-0.857927	-0.415381
65842084	chr14:65842084:A:G	1.27746e-07	-1.74651	-2.72626e-10	1.39578e-05	-1.72957	-2.72626e-10	4.53758e-05	-1.7296	-2.72626e-10
65842116	chr14:65842116:A:T	3.12724e-06	-0.260427	1.71178	0.000365599	-0.290931	1.82686	0.00115107	-0.380987	1.88486
65842202	chr14:65842202:T:C	3.72739e-08	-1.74101	-1.23726	3.96393e-06	-1.75164	-1.23673	1.28358e-05	-1.75678	-1.23556
65842208	chr14:65842208:T:C	5.76908e-06	-1.66433e-10	2.06371	0.000633585	-1.66433e-10	2.08579	0.00201066	-1.66433e-10	2.06164
65842238	chr14:65842238:G:A	2.62719e-07	-1.66433e-10	-1.02547	2.82915e-05	-1.66433e-10	-1.02305	9.29029e-05	-1.66433e-10	-1.01303
65842384	chr14:65842384:G:A	5.17078e-08	-1.76037	-0.890579	5.62618e-06	-1.76092	-0.877256	1.83209e-05	-1.75676	-0.879775
65842709	chr14:65842709:C:T	2.75371e-07	-1.66433e-10	-0.978435	3.0167e-05	-1.66433e-10	-0.958859	9.70953e-05	-1.66433e-10	-0.968888
65842885	chr14:65842885:T:C	5.67525e-08	-1.7418	-0.816056	6.0761e-06	-1.75554	-0.805707	2.0432e-05	-1.72274	-0.80474
65842897	chr14:65842897:A:C	3.02986e-07	-0.0615746	-0.821294	3.3574e-05	-0.0552055	-0.796649	0.000104257	-0.125718	-0.772
65843614	chr14:65843614:A:G	4.80226e-08	-1.48757	-1.23731	4.96909e-06	-1.52685	-1.23552	1.66138e-05	-1.50202	-1.23233
65843832	chr14:65843832:G:A	1.26787e-07	-1.31891	-0.43514	1.27557e-05	-1.33932	-0.480307	4.30188e-05	-1.32664	-0.456302
65843943	chr14:65843943:C:T	2.15619e-07	-1.66433e-10	-1.22304	2.30097e-05	-1.66433e-10	-1.22969	7.51736e-05	-1.66433e-10	-1.22478
65844159	chr14:65844159:G:C	2.06998e-07	-0.889046	-0.3748	2.15813e-05	-0.960907	-0.332872	6.97682e-05	-0.998872	-0.300531
65844273	chr14:65844273:T:A	2.14403e-07	-1.66433e-10	-1.2287	2.32014e-05	-1.66433e-10	-1.22139	7.58755e-05	-1.66433e-10	-1.21549
65844304	chr14:65844304:A:C	3.03669e-07	-1.66433e-10	-0.880617	3.27468e-05	-1.66433e-10	-0.876803	0.000105616	-1.66433e-10	-0.884767
65844495	chr14:65844495:AAG:A	2.87406e-07	-1.66433e-10	-0.93566	3.04679e-05	-1.66433e-10	-0.948931	0.000100548	-1.66433e-10	-0.933948
65844631	chr14:65844631:T:C	4.24762e-07	-1.66433e-10	-0.545027	4.88107e-05	-1.66433e-10	-0.477658	0.000154213	-1.66433e-10	-0.506246
65844662	chr14:65844662:C:T	3.50963e-07	-1.66433e-10	-0.735876	3.86488e-05	-1.66433e-10	-0.711091	0.000123911	-1.66433e-10	-0.725015
65844750	chr14:65844750:G:A	2.64015e-07	-1.66433e-10	-1.02055	2.84266e-05	-1.66433e-10	-1.01828	9.33628e-05	-1.66433e-10	-1.00809
65845130	chr14:65845130:C:A	2.68481e-07	-1.66433e-10	-1.00378	2.8523e-05	-1.66433e-10	-1.0149	9.39605e-05	-1.66433e-10	-1.00171
65845255	chr14:65845255:A:G	2.23301e-07	-1.66433e-10	-1.18804	2.39338e-05	-1.66433e-10	-1.19031	7.74714e-05	-1.66433e-10	-1.19467
65845641	chr14:65845641:T:C	2.34825e-07	-1.66433e-10	-1.13771	2.54448e-05	-1.66433e-10	-1.1291	8.30897e-05	-1.66433e-10	-1.12466
65845680	chr14:65845680:GCTGT:G	2.14593e-07	-1.66433e-10	-1.22781	2.30512e-05	-1.66433e-10	-1.22789	7.47717e-05	-1.66433e-10	-1.23014
65845689	chr14:65845689:GGAA:G	2.2012e-07	-1.66433e-10	-1.20238	2.36434e-05	-1.66433e-10	-1.20252	7.65265e-05	-1.66433e-10	-1.20694
65845693	chr14:65845693:TCTGGCACCAATTTTTTTTTCCCAAGACAGA:T	2.20145e-07	-1.66433e-10	-1.20227	2.3646e-05	-1.66433e-10	-1.20241	7.65342e-05	-1.66433e-10	-1.20684
65845777	chr14:65845777:A:C	2.42585e-07	-1.66433e-10	-1.10521	2.62978e-05	-1.66433e-10	-1.09612	8.56374e-05	-1.66433e-10	-1.09446
65845797	chr14:65845797:A:G	1.47431e-07	-0.56272	-1.04048	1.60428e-05	-0.516569	-1.07378	5.43432e-05	-0.48723	-1.06203
65846396	chr14:65846396:T:C	2.46474e-07	-1.66433e-10	-1.0893	2.61549e-05	-1.66433e-10	-1.10157	8.45826e-05	-1.66433e-10	-1.10685
65846518	chr14:65846518:T:C	8.13625e-07	-1.66433e-10	0.104944	9.02954e-05	-1.66433e-10	0.13748	0.000292028	-1.66433e-10	0.132268
65846807	chr14:65846807:T:C	2.86586e-07	-1.66433e-10	-0.938517	2.98302e-05	-1.66433e-10	-0.970084	9.93e-05	-1.66433e-10	-0.946435
65846849	chr14:65846849:A:G	1.56974e-07	-1.33027	-0.210201	1.57755e-05	-1.35029	-0.256862	5.32909e-05	-1.33697	-0.231848
65846857	chr14:65846857:A:G	2.4297e-07	-1.66433e-10	-1.10362	2.63444e-05	-1.66433e-10	-1.09435	8.57975e-05	-1.66433e-10	-1.09259
65847194	chr14:65847194:G:A	2.2992e-07	-1.66433e-10	-1.15882	2.4679e-05	-1.66433e-10	-1.15966	7.97029e-05	-1.66433e-10	-1.16628
65847340	chr14:65847340:T:C	1.18018e-06	-1.66433e-10	0.476868	0.000127937	-1.66433e-10	0.485934	0.000410645	-1.66433e-10	0.473149
65847592	chr14:65847592:C:T	1.54274e-07	-1.55782	-2.72626e-10	1.82419e-05	-1.46188	-2.72626e-10	5.88932e-05	-1.46886	-2.72626e-10
65847831	chr14:65847831:G:A	2.89333e-07	-1.66433e-10	-0.928977	3.00824e-05	-1.66433e-10	-0.961668	0.000100179	-1.66433e-10	-0.937625
65847837	chr14:65847837:G:A	5.18267e-07	-1.60374	1.25768	5.60584e-05	-1.48842	1.14921	0.000146082	-1.63047	1.07006
65847869	chr14:65847869:TTTA:T	1.27303e-07	-1.16467	-0.585309	1.29232e-05	-1.18525	-0.621336	4.35036e-05	-1.16977	-0.601966
65847876	chr14:65847876:T:G	2.27642e-07	-1.16878	-2.72626e-10	2.26886e-05	-1.24375	-2.72626e-10	7.8403e-05	-1.18272	-2.72626e-10
65848473	chr14:65848473:A:C	2.18584e-07	-1.66433e-10	-1.20939	2.33491e-05	-1.66433e-10	-1.21505	7.59319e-05	-1.66433e-10	-1.21474
65848536	chr14:65848536:A:T	2.12869e-07	-1.66433e-10	-1.23588	2.28304e-05	-1.66433e-10	-1.23751	7.42375e-05	-1.66433e-10	-1.23731
65848541	chr14:65848541:G:T	5.5184e-07	0.0277213	-0.311018	6.21636e-05	0.0418339	-0.27767	0.000190045	-0.0475744	-0.249744
65848782	chr14:65848782:G:A	2.32074e-07	-1.66433e-10	-1.1495	2.49143e-05	-1.66433e-10	-1.15017	8.04307e-05	-1.66433e-10	-1.15719
65848872	chr14:65848872:G:C	1.36495e-06	-1.66433e-10	0.622316	0.000151528	-1.66433e-10	0.655162	0.000497011	-1.66433e-10	0.66403
65848890	chr14:65848890:C:T	1.5449e-07	-1.2704	-0.286032	1.51485e-05	-1.28922	-0.358489	5.16778e-05	-1.2783	-0.32125
65849165	chr14:65849165:G:A	7.18035e-08	-1.75757	-0.565055	6.86032e-06	-1.75518	-0.684668	2.1996e-05	-1.73894	-0.714782
65849851	chr14:65849851:T:A	2.126e-07	-1.66433e-10	-1.23714	2.2831e-05	-1.66433e-10	-1.23749	7.42885e-05	-1.66433e-10	-1.23662
65850122	chr14:65850122:T:A	3.71353e-07	-1.66433e-10	-0.679402	4.09749e-05	-1.66433e-10	-0.652647	0.000131265	-1.66433e-10	-0.667361
65850394	chr14:65850394:G:T	5.15324e-06	-0.153902	2.10473	0.000610149	-0.183846	2.23194	0.0019118	-0.275124	2.28634
65850481	chr14:65850481:T:C	2.25277e-07	-1.66433e-10	-1.17923	2.43598e-05	-1.66433e-10	-1.17267	7.85725e-05	-1.66433e-10	-1.18056
65850894	chr14:65850894:T:C	2.25795e-07	-1.66433e-10	-1.17693	2.46743e-05	-1.66433e-10	-1.15984	8.12193e-05	-1.66433e-10	-1.14743
65850908	chr14:65850908:T:C	2.33959e-07	-1.66433e-10	-1.14141	2.53431e-05	-1.66433e-10	-1.1331	8.27861e-05	-1.66433e-10	-1.12832
65851532	chr14:65851532:TG:T	3.69927e-07	-1.66433e-10	-0.683249	3.89681e-05	-1.66433e-10	-0.702863	0.000129385	-1.66433e-10	-0.681785
65851911	chr14:65851911:G:A	7.17399e-08	-1.75136	-0.572148	7.92785e-06	-1.74101	-0.554213	2.63193e-05	-1.72176	-0.552515
65852212	chr14:65852212:C:T	2.37278e-07	-1.66433e-10	-1.12732	2.51995e-05	-1.66433e-10	-1.13878	8.22523e-05	-1.66433e-10	-1.13479
65852741	chr14:65852741:T:C	2.34203e-07	-1.66433e-10	-1.14037	2.52325e-05	-1.66433e-10	-1.13748	8.31273e-05	-1.66433e-10	-1.12421
65852806	chr14:65852806:G:A	1.04271e-06	-1.66433e-10	0.35302	0.000115941	-1.66433e-10	0.387475	0.000400133	-1.66433e-10	0.447216
65852878	chr14:65852878:G:A	1.56337e-07	-1.54454	-2.72626e-10	1.599e-05	-1.59364	-2.72626e-10	5.18712e-05	-1.59582	-2.72626e-10
65853062	chr14:65853062:C:T	3.70785e-07	-1.66433e-10	-0.680933	3.91892e-05	-1.66433e-10	-0.697205	0.000128016	-1.66433e-10	-0.692429
65853321	chr14:65853321:C:T	5.76044e-08	-1.73042	-0.812536	6.28394e-06	-1.739	-0.788611	2.10588e-05	-1.70446	-0.792801
65853397	chr14:65853397:A:T	2.50547e-07	-1.66433e-10	-1.07291	2.7201e-05	-1.66433e-10	-1.06235	8.85679e-05	-1.66433e-10	-1.06081
65853562	chr14:65853562:C:T	3.23279e-07	-1.66433e-10	-0.818039	3.55264e-05	-1.66433e-10	-0.795329	0.000114035	-1.66433e-10	-0.808077
65853571	chr14:65853571:A:G	2.16799e-07	-0.894922	-0.322662	2.10018e-05	-0.954689	-0.366311	7.34356e-05	-0.910542	-0.337629
65854224	chr14:65854224:G:A	2.18825e-07	-1.66433e-10	-1.20828	2.34205e-05	-1.66433e-10	-1.212	7.64698e-05	-1.66433e-10	-1.20769
65854291	chr14:65854291:G:T	3.149e-07	-1.66433e-10	-0.844302	3.33779e-05	-1.66433e-10	-0.857714	0.000109151	-1.66433e-10	-0.851851
65854314	chr14:65854314:T:C	2.24192e-07	-1.66433e-10	-1.18405	2.40559e-05	-1.66433e-10	-1.18523	7.77852e-05	-1.66433e-10	-1.19063
65854537	chr14:65854537:G:A	3.71043e-07	-1.66433e-10	-0.680236	3.92157e-05	-1.66433e-10	-0.69653	0.000128104	-1.66433e-10	-0.691738
65854659	chr14:65854659:A:G	4.2261e-07	-0.778926	0.22882	3.99977e-05	-0.842848	0.166063	0.000141115	-0.798684	0.203675
65854957	chr14:65854957:G:A	1.44787e-07	-1.2889	-0.332391	1.43247e-05	-1.31125	-0.392371	4.8928e-05	-1.29831	-0.355917
65856192	chr14:65856192:C:G	4.12692e-07	-1.66433e-10	-0.573854	4.7416e-05	-1.66433e-10	-0.506647	0.00014952	-1.66433e-10	-0.537152
65856234	chr14:65856234:C:T	2.12512e-07	-1.66433e-10	-1.23756	2.28585e-05	-1.66433e-10	-1.23628	7.4464e-05	-1.66433e-10	-1.23427
65856241	chr14:65856241:A:G	1.26308e-07	-1.75783	-2.72626e-10	1.35397e-05	-1.75998	-2.72626e-10	4.40463e-05	-1.75934	-2.72626e-10
65856243	chr14:65856243:T:C	2.15736e-07	-1.66433e-10	-1.2225	2.29983e-05	-1.66433e-10	-1.23019	7.45256e-05	-1.66433e-10	-1.23344
65856679	chr14:65856679:A:G	2.25987e-07	-1.66433e-10	-1.17608	2.41932e-05	-1.66433e-10	-1.17953	7.80186e-05	-1.66433e-10	-1.18763
65856966	chr14:65856966:A:T	4.07194e-07	-0.587267	-2.72626e-10	3.35671e-05	-0.852059	-2.72626e-10	0.000147487	-0.55084	-2.72626e-10
65857163	chr14:65857163:A:G	1.26936e-07	-1.75287	-2.72626e-10	1.36894e-05	-1.74899	-2.72626e-10	4.51045e-05	-1.7356	-2.72626e-10
65857608	chr14:65857608:A:T	2.58317e-07	-1.66433e-10	-1.04237	2.69924e-05	-1.66433e-10	-1.07005	8.94675e-05	-1.66433e-10	-1.05071
65857732	chr14:65857732:C:T	3.44859e-07	-1.66433e-10	-0.753421	3.64674e-05	-1.66433e-10	-0.769187	0.000119103	-1.66433e-10	-0.764589
65858070	chr14:65858070:C:T	1.0719e-06	-1.66433e-10	0.38063	0.00011574	-1.66433e-10	0.385738	0.000369951	-1.66433e-10	0.368789
65858241	chr14:65858241:C:T	2.21944e-07	-1.66433e-10	-1.19413	2.39108e-05	-1.66433e-10	-1.19128	7.77895e-05	-1.66433e-10	-1.19057
65858504	chr14:65858504:TG:T	4.64645e-08	-1.76014	-0.997725	4.61903e-06	-1.75784	-1.07758	1.47544e-05	-1.75965	-1.09339
65858775	chr14:65858775:C:T	4.36844e-08	-1.76094	-1.05862	4.3877e-06	-1.76007	-1.12674	1.41257e-05	-1.75702	-1.13957
65858902	chr14:65858902:TATG:T	3.23633e-07	-1.66433e-10	-0.816945	3.42696e-05	-1.66433e-10	-0.831347	0.000111889	-1.66433e-10	-0.827078
65858960	chr14:65858960:G:T	3.54181e-07	-1.66433e-10	-0.726749	3.74553e-05	-1.66433e-10	-0.742459	0.000122332	-1.66433e-10	-0.737843
65858962	chr14:65858962:T:G	3.61508e-07	-1.66433e-10	-0.706271	3.82182e-05	-1.66433e-10	-0.722296	0.000124835	-1.66433e-10	-0.717587
65858963	chr14:65858963:C:A	3.53389e-07	-1.66433e-10	-0.728986	3.73723e-05	-1.66433e-10	-0.744677	0.00012206	-1.66433e-10	-0.740067
65859321	chr14:65859321:G:A	2.7078e-07	-1.66433e-10	-0.995247	2.82096e-05	-1.66433e-10	-1.02595	9.37371e-05	-1.66433e-10	-1.00409
65859481	chr14:65859481:G:A	2.53258e-07	-1.66433e-10	-1.06215	2.65053e-05	-1.66433e-10	-1.08826	8.77749e-05	-1.66433e-10	-1.06981
65859508	chr14:65859508:C:T	3.51536e-07	-1.66433e-10	-0.734244	3.71716e-05	-1.66433e-10	-0.750062	0.000121401	-1.66433e-10	-0.74548
65859577	chr14:65859577:T:C	3.54232e-07	-1.66433e-10	-0.726605	3.74528e-05	-1.66433e-10	-0.742524	0.000122326	-1.66433e-10	-0.737893
65859593	chr14:65859593:C:T	2.40741e-07	-1.66433e-10	-1.11283	2.5305e-05	-1.66433e-10	-1.1346	8.35391e-05	-1.66433e-10	-1.11927
65859952	chr14:65859952:A:G	3.87966e-06	-0.997206	2.66415	0.00050669	-0.948359	2.81065	0.00164159	-1.03166	2.8905
65859974	chr14:65859974:C:T	2.19078e-07	-1.66433e-10	-1.20713	2.34843e-05	-1.66433e-10	-1.20927	7.59251e-05	-1.66433e-10	-1.21483
65860042	chr14:65860042:G:T	1.30755e-07	-1.72323	-2.72626e-10	1.48432e-05	-1.66806	-2.72626e-10	4.61859e-05	-1.71191	-2.72626e-10
65860172	chr14:65860172:G:A	2.35583e-07	-1.66433e-10	-1.13449	2.51952e-05	-1.66433e-10	-1.13895	8.10615e-05	-1.66433e-10	-1.14937
65860260	chr14:65860260:C:G	5.37987e-07	-0.308722	-2.72626e-10	5.64934e-05	-0.331482	-2.72626e-10	0.000160813	-0.46434	-2.72626e-10
65860431	chr14:65860431:C:T	5.54776e-08	-1.75871	-0.821867	6.08867e-06	-1.75901	-0.800167	2.00237e-05	-1.74373	-0.803934
65860489	chr14:65860489:GAA:G	3.87848e-07	-1.66433e-10	-0.635942	4.09685e-05	-1.66433e-10	-0.652804	0.000133859	-1.66433e-10	-0.647794
65860572	chr14:65860572:C:G	2.48561e-07	-0.479265	-0.601601	2.96031e-05	-0.405676	-0.572052	9.18024e-05	-0.484459	-0.540484
65860757	chr14:65860757:C:G	1.03615e-06	-1.66433e-10	0.346716	0.000108646	-1.66433e-10	0.322492	0.000356496	-1.66433e-10	0.331743
65861042	chr14:65861042:G:A	2.2626e-07	-1.66433e-10	-1.17487	2.43419e-05	-1.66433e-10	-1.17341	7.86475e-05	-1.66433e-10	-1.17961
65861133	chr14:65861133:C:T	5.215e-07	-1.66433e-10	-0.339846	5.48505e-05	-1.66433e-10	-0.360995	0.000179704	-1.66433e-10	-0.353272
65861497	chr14:65861497:G:T	2.15929e-07	-1.66433e-10	-1.22161	2.34159e-05	-1.66433e-10	-1.21219	7.66707e-05	-1.66433e-10	-1.20506
65861682	chr14:65861682:A:T	4.00645e-06	-1.66433e-10	1.69911	0.000439137	-1.66433e-10	1.7192	0.00139631	-1.66433e-10	1.697
65861735	chr14:65861735:T:G	3.52586e-07	-1.66433e-10	-0.73126	3.88112e-05	-1.66433e-10	-0.706898	0.000124349	-1.66433e-10	-0.721491
65861762	chr14:65861762:T:C	4.39065e-07	-1.66433e-10	-0.511909	4.62783e-05	-1.66433e-10	-0.530934	0.00015151	-1.66433e-10	-0.52393
65862204	chr14:65862204:C:T	2.25363e-07	-1.66433e-10	-1.17884	2.42462e-05	-1.66433e-10	-1.17735	7.83522e-05	-1.66433e-10	-1.18337
65862279	chr14:65862279:T:C	1.57716e-07	-1.01266	-0.523105	1.54364e-05	-1.06864	-0.560241	5.33936e-05	-1.03016	-0.536729
65862499	chr14:65862499:T:A	2.07453e-07	-1.26165	-2.72626e-10	2.14311e-05	-1.30077	-2.72626e-10	7.01452e-05	-1.29401	-2.72626e-10
65862615	chr14:65862615:G:A	2.18241e-07	-1.66433e-10	-1.21096	2.37265e-05	-1.66433e-10	-1.19901	7.77877e-05	-1.66433e-10	-1.1906
65862896	chr14:65862896:TA:T	2.17051e-07	-1.66433e-10	-1.21642	2.35673e-05	-1.66433e-10	-1.20575	7.72145e-05	-1.66433e-10	-1.19799
65862989	chr14:65862989:G:A	2.1744e-07	-1.66433e-10	-1.21463	2.3618e-05	-1.66433e-10	-1.2036	7.74072e-05	-1.66433e-10	-1.1955
65863201	chr14:65863201:C:G	2.17021e-07	-1.66433e-10	-1.21656	2.3562e-05	-1.66433e-10	-1.20597	7.72066e-05	-1.66433e-10	-1.1981
65863844	chr14:65863844:G:C	1.04292e-07	-1.68834	-0.261014	9.14779e-06	-1.68906	-0.46303	2.84079e-05	-1.71031	-0.4876
65863858	chr14:65863858:A:G	2.20117e-07	-1.66433e-10	-1.2024	2.39668e-05	-1.66433e-10	-1.18894	7.86659e-05	-1.66433e-10	-1.17937
65863862	chr14:65863862:C:T	2.62889e-07	-1.66433e-10	-1.02483	2.79572e-05	-1.66433e-10	-1.03493	9.21134e-05	-1.66433e-10	-1.02156
65863885	chr14:65863885:G:A	4.09446e-07	-1.66433e-10	-0.581751	4.69065e-05	-1.66433e-10	-0.51745	0.000148358	-1.66433e-10	-0.54495
65863972	chr14:65863972:G:A	5.23276e-07	-1.66433e-10	-0.336446	5.50666e-05	-1.66433e-10	-0.357064	0.000180395	-1.66433e-10	-0.349433
65863999	chr14:65863999:G:A	2.34325e-07	-1.66433e-10	-1.13985	2.52933e-05	-1.66433e-10	-1.13507	8.22789e-05	-1.66433e-10	-1.13447
65864003	chr14:65864003:T:G	7.23418e-08	-1.09758	-1.21757	7.8533e-06	-1.0807	-1.22397	2.58667e-05	-1.06885	-1.22277
65864330	chr14:65864330:T:G	4.25112e-07	-0.544203	-2.72626e-10	4.47069e-05	-0.565478	-2.72626e-10	0.000128487	-0.68875	-2.72626e-10
65864849	chr14:65864849:C:T	6.59123e-08	-1.51887	-0.889358	6.46105e-06	-1.51532	-0.984496	1.91143e-05	-1.58453	-1.00962
65864850	chr14:65864850:A:G	9.94291e-08	-1.74319	-0.253923	1.05119e-05	-1.74862	-0.264478	3.44949e-05	-1.74773	-0.256043
65865128	chr14:65865128:T:C	2.4362e-07	-1.66433e-10	-1.10095	2.55914e-05	-1.66433e-10	-1.12335	8.4663e-05	-1.66433e-10	-1.1059
65865293	chr14:65865293:C:CTCTT	2.28857e-07	-1.66433e-10	-1.16346	2.50626e-05	-1.66433e-10	-1.14423	8.25504e-05	-1.66433e-10	-1.13117
65865688	chr14:65865688:G:A	1.02335e-07	-1.40805	-0.560245	1.03599e-05	-1.42965	-0.598013	3.47204e-05	-1.41873	-0.578528
65865830	chr14:65865830:C:T	2.20594e-07	-1.66433e-10	-1.20023	2.40412e-05	-1.66433e-10	-1.18584	7.88935e-05	-1.66433e-10	-1.17648
65866047	chr14:65866047:C:T	4.23779e-07	-1.66433e-10	-0.547342	4.85883e-05	-1.66433e-10	-0.482225	0.000153605	-1.66433e-10	-0.510198
65866549	chr14:65866549:A:G	1.40752e-07	-0.82127	-0.828285	9.42174e-06	-1.19016	-0.932425	3.21432e-05	-1.14853	-0.925854
65866633	chr14:65866633:G:A	2.13475e-07	-1.66433e-10	-1.23304	2.28539e-05	-1.66433e-10	-1.23649	7.44985e-05	-1.66433e-10	-1.2338
65866676	chr14:65866676:T:G	2.65018e-07	-1.66433e-10	-1.01676	2.81095e-05	-1.66433e-10	-1.0295	9.25323e-05	-1.66433e-10	-1.01702
65866914	chr14:65866914:G:A	5.44852e-07	-1.66433e-10	-0.296041	5.73078e-05	-1.66433e-10	-0.317169	0.00018774	-1.66433e-10	-0.309521
65866952	chr14:65866952:G:A	9.90944e-08	-1.73462	-0.265867	9.38552e-06	-1.74284	-0.383601	3.01674e-05	-1.70989	-0.427934
65867240	chr14:65867240:T:A	2.76508e-07	-1.66433e-10	-0.974316	3.11299e-05	-1.66433e-10	-0.927439	9.94338e-05	-1.66433e-10	-0.945089
65867418	chr14:65867418:T:C	2.13789e-07	-1.66433e-10	-1.23157	2.30314e-05	-1.66433e-10	-1.22875	7.47769e-05	-1.66433e-10	-1.23007
65867462	chr14:65867462:T:C	2.13946e-07	-1.66433e-10	-1.23083	2.30515e-05	-1.66433e-10	-1.22788	7.48374e-05	-1.66433e-10	-1.22926
65867620	chr14:65867620:C:T	3.02248e-07	-1.66433e-10	-0.885308	3.13032e-05	-1.66433e-10	-0.921887	0.000104536	-1.66433e-10	-0.895049
65867714	chr14:65867714:G:A	2.12875e-07	-1.66433e-10	-1.23585	2.28304e-05	-1.66433e-10	-1.23751	7.42511e-05	-1.66433e-10	-1.23713
65867820	chr14:65867820:A:G	5.10798e-07	-1.66433e-10	-0.360582	5.90783e-05	-1.66433e-10	-0.286743	0.000185994	-1.66433e-10	-0.318865
65867869	chr14:65867869:G:T	4.85798e-07	-1.66433e-10	-0.410763	5.61348e-05	-1.66433e-10	-0.337851	0.000176996	-1.66433e-10	-0.368455
65867885	chr14:65867885:A:G	2.1285e-07	-1.66433e-10	-1.23597	2.283e-05	-1.66433e-10	-1.23753	7.42467e-05	-1.66433e-10	-1.23719
65867899	chr14:65867899:C:T	2.27609e-07	-1.66433e-10	-1.16893	2.44326e-05	-1.66433e-10	-1.16969	7.89423e-05	-1.66433e-10	-1.17586
65868170	chr14:65868170:G:A	4.39521e-08	-1.59303	-1.22043	4.65778e-06	-1.59848	-1.22859	1.56714e-05	-1.56175	-1.23099
65868310	chr14:65868310:C:A	2.35818e-07	-1.66433e-10	-1.1335	2.51752e-05	-1.66433e-10	-1.13975	8.37248e-05	-1.66433e-10	-1.11705
65868383	chr14:65868383:A:G	2.36628e-07	-1.66433e-10	-1.13006	2.49261e-05	-1.66433e-10	-1.14969	8.2301e-05	-1.66433e-10	-1.1342
65868441	chr14:65868441:T:C	7.27243e-08	-1.23024	-1.07964	7.40778e-06	-1.24877	-1.1143	2.56197e-05	-1.18316	-1.11806
65868451	chr14:65868451:A:G	2.37263e-07	-1.66433e-10	-1.12739	2.49864e-05	-1.66433e-10	-1.14727	8.25166e-05	-1.66433e-10	-1.13158
65868549	chr14:65868549:A:C	3.08005e-07	-1.66433e-10	-0.86644	3.29635e-05	-1.66433e-10	-0.870205	0.000106099	-1.66433e-10	-0.880208
65868884	chr14:65868884:T:G	3.44042e-07	-1.58643	0.830641	3.53325e-05	-1.60028	0.799472	0.000116248	-1.60219	0.813334
65868915	chr14:65868915:A:G	2.27586e-07	-1.66433e-10	-1.16903	2.44304e-05	-1.66433e-10	-1.16978	7.89354e-05	-1.66433e-10	-1.17595
65869034	chr14:65869034:G:C	2.62716e-07	-1.66433e-10	-1.02548	2.79393e-05	-1.66433e-10	-1.03557	9.20522e-05	-1.66433e-10	-1.02223
65869086	chr14:65869086:T:C	1.43228e-07	-1.63212	-2.72626e-10	1.51461e-05	-1.64786	-2.72626e-10	4.95297e-05	-1.64201	-2.72626e-10
65869212	chr14:65869212:G:T	1.36674e-07	-1.67896	-2.72626e-10	1.45009e-05	-1.6914	-2.72626e-10	4.73547e-05	-1.68691	-2.72626e-10
65869244	chr14:65869244:C:T	4.44518e-08	-1.60949	-1.19266	4.82111e-06	-1.60343	-1.18917	1.6868e-05	-1.54054	-1.17862
65869321	chr14:65869321:A:G	2.79741e-07	-1.66433e-10	-0.962691	2.90946e-05	-1.66433e-10	-0.995053	9.58269e-05	-1.66433e-10	-0.982038
65869532	chr14:65869532:C:T	1.62655e-07	-0.304321	-1.2006	1.48696e-05	-0.447687	-1.2186	5.41197e-05	-0.337704	-1.21568
65869705	chr14:65869705:C:T	4.58085e-08	-1.59731	-1.17478	4.97055e-06	-1.59112	-1.17096	1.74696e-05	-1.52542	-1.1587
65870300	chr14:65870300:G:A	1.2748e-07	-1.7486	-2.72626e-10	1.36376e-05	-1.75277	-2.72626e-10	4.40463e-05	-1.75934	-2.72626e-10
65870345	chr14:65870345:A:G	1.40716e-07	-1.64981	-2.72626e-10	1.49162e-05	-1.66316	-2.72626e-10	4.87544e-05	-1.65779	-2.72626e-10
65870431	chr14:65870431:G:A	4.0106e-07	-1.66433e-10	-0.602444	4.29581e-05	-1.66433e-10	-0.605381	0.000147269	-1.66433e-10	-0.552321
65870492	chr14:65870492:T:C	5.40402e-07	-1.66433e-10	-0.304242	6.2782e-05	-1.66433e-10	-0.225938	0.000208635	-1.66433e-10	-0.203993
65870599	chr14:65870599:G:A	1.48809e-07	-1.59389	-2.72626e-10	1.37098e-05	-1.74749	-2.72626e-10	4.7327e-05	-1.6875	-2.72626e-10
65870840	chr14:65870840:C:T	3.44573e-06	-0.269906	1.81824	0.000404751	-0.283864	1.92153	0.00126408	-0.380683	1.97821
65870964	chr14:65870964:C:T	2.14164e-07	-1.66433e-10	-1.22981	2.28849e-05	-1.66433e-10	-1.23513	7.45653e-05	-1.66433e-10	-1.23291
65871006	chr14:65871006:A:C	2.33312e-07	-1.66433e-10	-1.14418	2.51858e-05	-1.66433e-10	-1.13933	8.24128e-05	-1.66433e-10	-1.13284
65871028	chr14:65871028:G:A	2.20436e-07	-1.66433e-10	-1.20095	2.35964e-05	-1.66433e-10	-1.20451	7.71377e-05	-1.66433e-10	-1.19899
65871264	chr14:65871264:C:A	2.12913e-07	-1.74057	0.504896	2.59062e-05	-1.72239	0.61127	8.87841e-05	-1.73581	0.67744
65871297	chr14:65871297:A:G	2.94536e-07	-1.66433e-10	-0.911155	3.15548e-05	-1.66433e-10	-0.91388	0.000101642	-1.66433e-10	-0.923123
65871526	chr14:65871526:A:G	1.33778e-07	-0.49569	-1.20468	1.39654e-05	-0.539208	-1.18981	4.78409e-05	-0.481867	-1.19483
65871594	chr14:65871594:A:G	2.15068e-07	-1.66433e-10	-1.2256	2.30283e-05	-1.66433e-10	-1.22888	7.49352e-05	-1.66433e-10	-1.22796
65871786	chr14:65871786:A:C	7.5406e-07	-1.47986	1.50877	7.56291e-05	-1.49764	1.45787	0.000235728	-1.56069	1.47879
65871953	chr14:65871953:C:T	2.19226e-07	-1.66433e-10	-1.20645	2.34648e-05	-1.66433e-10	-1.2101	7.66838e-05	-1.66433e-10	-1.20489
65872300	chr14:65872300:A:G	5.72488e-07	-1.51874	1.27217	5.77605e-05	-1.53538	1.22607	0.000180423	-1.59318	1.2439
65873007	chr14:65873007:G:A	7.5016e-08	-1.43375	-0.845103	7.49459e-06	-1.50283	-0.848594	2.51576e-05	-1.47023	-0.849195
65873785	chr14:65873785:C:T	2.23156e-07	-1.66433e-10	-1.18868	2.42387e-05	-1.66433e-10	-1.17766	7.86215e-05	-1.66433e-10	-1.17994
65873850	chr14:65873850:C:T	2.23054e-07	-1.66433e-10	-1.18914	2.42264e-05	-1.66433e-10	-1.17816	7.85829e-05	-1.66433e-10	-1.18043
65873871	chr14:65873871:C:T	4.36423e-08	-1.65471	-1.16582	4.59434e-06	-1.64045	-1.20033	1.41567e-05	-1.68782	-1.20658
65874417	chr14:65874417:T:A	6.97688e-08	-1.43435	-0.917016	6.95172e-06	-1.50271	-0.92391	2.33511e-05	-1.47014	-0.923795
65874902	chr14:65874902:T:A	6.93547e-08	-1.54037	-0.816947	7.02598e-06	-1.59651	-0.819477	2.34295e-05	-1.56999	-0.820595
65874924	chr14:65874924:A:T	2.01336e-07	-1.29158	-2.72626e-10	2.09232e-05	-1.32475	-2.72626e-10	6.91248e-05	-1.30867	-2.72626e-10
65875170	chr14:65875170:T:G	2.89375e-07	-1.66433e-10	-0.928834	3.09943e-05	-1.66433e-10	-0.931804	9.9855e-05	-1.66433e-10	-0.940862
65875353	chr14:65875353:C:A	6.43063e-08	-1.53005	-0.902845	6.50318e-06	-1.58799	-0.905325	2.17023e-05	-1.56076	-0.906401
65875385	chr14:65875385:A:G	3.02606e-07	-1.66433e-10	-0.884124	3.26658e-05	-1.66433e-10	-0.879277	0.000104497	-1.66433e-10	-0.895424
65876156	chr14:65876156:T:C	3.44657e-07	-1.66433e-10	-0.754005	3.64145e-05	-1.66433e-10	-0.77064	0.000120725	-1.66433e-10	-0.75107
65876336	chr14:65876336:T:C	2.21526e-07	-1.66433e-10	-1.19601	2.37025e-05	-1.66433e-10	-1.20003	7.81628e-05	-1.66433e-10	-1.18579
65876450	chr14:65876450:G:T	4.84204e-07	-1.49139	1.07734	4.86692e-05	-1.51056	1.03	0.000151593	-1.57171	1.04833
65876491	chr14:65876491:G:A	2.56175e-06	-1.66433e-10	1.25189	0.000310018	-1.66433e-10	1.37102	0.00103521	-1.66433e-10	1.39778
65876529	chr14:65876529:G:A	3.72003e-08	-1.74763	-1.23261	4.03094e-06	-1.74385	-1.22776	1.34745e-05	-1.71552	-1.22826
65877073	chr14:65877073:C:G	2.369e-07	-1.66433e-10	-1.12892	2.58582e-05	-1.66433e-10	-1.11298	8.37669e-05	-1.66433e-10	-1.11654
65877297	chr14:65877297:G:A	2.1656e-07	-1.21869	-2.72626e-10	2.56284e-05	-1.1219	-2.72626e-10	7.71627e-05	-1.19867	-2.72626e-10
65877873	chr14:65877873:A:G	2.92367e-07	-1.66433e-10	-0.918547	3.13095e-05	-1.66433e-10	-0.921686	0.000100837	-1.66433e-10	-0.931079
65878190	chr14:65878190:C:A	7.51755e-07	-1.68436	1.71022	9.56922e-05	-1.65217	1.8477	0.000324794	-1.68051	1.91912
65878358	chr14:65878358:T:C	2.98699e-07	-0.897119	-2.72626e-10	2.66379e-05	-1.08327	-2.72626e-10	9.03213e-05	-1.04121	-2.72626e-10
65878651	chr14:65878651:G:C	7.24315e-08	-1.61156	-0.702355	7.66213e-06	-1.64507	-0.684246	2.69788e-05	-1.54628	-0.703248
65878679	chr14:65878679:A:G	3.91923e-07	-1.66433e-10	-0.625489	4.2643e-05	-1.66433e-10	-0.612745	0.000137969	-1.66433e-10	-0.617551
65878932	chr14:65878932:T:TAA	3.94771e-07	-1.66433e-10	-0.618249	4.29553e-05	-1.66433e-10	-0.605447	0.000138978	-1.66433e-10	-0.610268
65879317	chr14:65879317:G:T	2.36772e-07	-1.66433e-10	-1.12946	2.50551e-05	-1.66433e-10	-1.14453	8.10999e-05	-1.66433e-10	-1.1489
65879553	chr14:65879553:G:T	6.5305e-07	-0.841567	0.726665	5.32995e-05	-0.993391	0.603711	0.000146197	-1.102	0.542373
65880224	chr14:65880224:A:G	4.69433e-08	-1.61434	-1.13327	4.67566e-06	-1.64659	-1.17665	1.47429e-05	-1.66897	-1.18485
65880400	chr14:65880400:G:A	4.8482e-08	-1.75182	-0.96354	5.35803e-06	-1.74073	-0.946278	1.7491e-05	-1.75383	-0.929071
65880694	chr14:65880694:G:A	9.37273e-08	-1.68873	-0.367435	9.30069e-06	-1.71189	-0.423632	2.95401e-05	-1.72339	-0.435439
65881719	chr14:65881719:C:T	1.70097e-07	-1.46019	-2.72626e-10	1.696e-05	-1.53475	-2.72626e-10	5.71007e-05	-1.49976	-2.72626e-10
65881742	chr14:65881742:T:C	7.77391e-07	-1.66433e-10	0.0593875	8.9744e-05	-1.66433e-10	0.131355	0.000297906	-1.66433e-10	0.152198
65882014	chr14:65882014:T:G	4.5614e-08	-1.61001	-1.16633	4.57713e-06	-1.64329	-1.20124	1.44632e-05	-1.66622	-1.20675
65882087	chr14:65882087:T:G	2.30461e-07	-1.66433e-10	-1.15648	2.43845e-05	-1.66433e-10	-1.17166	8.02904e-05	-1.66433e-10	-1.15893
65882513	chr14:65882513:G:A	3.92783e-07	-0.976341	0.353044	3.90254e-05	-0.983671	0.282278	0.000136388	-0.95695	0.327875
65882549	chr14:65882549:C:T	7.50832e-07	-1.66433e-10	0.0246258	8.66909e-05	-1.66433e-10	0.0967426	0.000287663	-1.66433e-10	0.117207
65882870	chr14:65882870:G:T	7.90529e-07	-1.66433e-10	0.0761465	9.10273e-05	-1.66433e-10	0.145553	0.000303018	-1.66433e-10	0.169212
65883316	chr14:65883316:TG:T	3.6933e-08	-1.75915	-1.2283	3.96953e-06	-1.75766	-1.2293	1.28264e-05	-1.7609	-1.23217
65883370	chr14:65883370:A:G	3.74459e-07	-1.66367	0.992597	3.65429e-05	-1.62482	0.857701	0.000119806	-1.64979	0.891079
65883378	chr14:65883378:T:C	2.0422e-06	-1.66433e-10	1.02523	0.00022308	-1.66433e-10	1.04192	0.000713681	-1.66433e-10	1.02585
65883442	chr14:65883442:G:T	2.32859e-07	-1.66433e-10	-1.14612	2.51718e-05	-1.66433e-10	-1.13988	8.20648e-05	-1.66433e-10	-1.13707
65883792	chr14:65883792:A:G	1.5685e-07	-1.54126	-2.72626e-10	1.65534e-05	-1.55902	-2.72626e-10	5.43929e-05	-1.54835	-2.72626e-10
65884015	chr14:65884015:C:T	2.80503e-07	-1.15865	0.19868	2.81909e-05	-1.15716	0.130552	9.79021e-05	-1.13458	0.173968
65884265	chr14:65884265:T:G	8.20488e-08	-1.74545	-0.443796	9.31387e-06	-1.74466	-0.389437	3.101e-05	-1.73647	-0.373804
65884886	chr14:65884886:T:C	1.07248e-06	-1.66433e-10	0.381175	0.000131893	-1.66433e-10	0.516385	0.000417865	-1.66433e-10	0.490578
65884949	chr14:65884949:A:C	8.04066e-08	-1.76086	-0.4486	9.17062e-06	-1.75825	-0.391353	3.02866e-05	-1.75775	-0.376131
65884980	chr14:65884980:C:T	2.23334e-07	-1.66433e-10	-1.18789	2.38155e-05	-1.66433e-10	-1.19527	7.76371e-05	-1.66433e-10	-1.19254
65885563	chr14:65885563:A:G	1.15158e-07	-1.74138	-0.108873	1.32105e-05	-1.7406	-0.0440028	4.40168e-05	-1.73245	-0.0275571
65885903	chr14:65885903:A:G	7.35689e-08	-1.06106	-1.23727	9.16681e-06	-0.912561	-1.23746	3.15053e-05	-0.858457	-1.23597
65886350	chr14:65886350:G:T	1.25967e-07	-1.76054	-2.72626e-10	1.36461e-05	-1.75215	-2.72626e-10	4.40088e-05	-1.76019	-2.72626e-10
65886366	chr14:65886366:C:T	2.15287e-07	-1.66433e-10	-1.22458	2.3081e-05	-1.66433e-10	-1.2266	7.53017e-05	-1.66433e-10	-1.22308
65886608	chr14:65886608:C:A	1.96783e-06	-1.66433e-10	0.988129	0.000236362	-1.66433e-10	1.09976	0.000785798	-1.66433e-10	1.12212
65886680	chr14:65886680:G:A	2.21896e-07	-1.66433e-10	-1.19435	2.37213e-05	-1.66433e-10	-1.19924	7.73559e-05	-1.66433e-10	-1.19616
65886699	chr14:65886699:T:A	1.67338e-07	-1.47654	-2.72626e-10	1.75941e-05	-1.49804	-2.72626e-10	5.79592e-05	-1.48484	-2.72626e-10
65887030	chr14:65887030:C:T	2.22786e-07	-1.3389	0.148556	2.78701e-05	-1.26179	0.223737	9.29387e-05	-1.25672	0.244084
65887247	chr14:65887247:T:C	1.4039e-07	-1.65213	-2.72626e-10	1.48748e-05	-1.66594	-2.72626e-10	4.87553e-05	-1.65777	-2.72626e-10
65887381	chr14:65887381:A:G	2.52415e-06	-1.66433e-10	1.2371	0.000275985	-1.66433e-10	1.25474	0.000881972	-1.66433e-10	1.23758
65887532	chr14:65887532:A:G	2.22118e-07	-1.66433e-10	-1.19335	2.41121e-05	-1.66433e-10	-1.18289	7.8201e-05	-1.66433e-10	-1.1853
65887749	chr14:65887749:A:G	7.46778e-07	-1.66433e-10	0.0192118	9.15705e-05	-1.66433e-10	0.151502	0.000289512	-1.66433e-10	0.123617
65887759	chr14:65887759:C:T	2.03568e-07	-1.37328	0.0927259	2.21238e-05	-1.46211	0.19316	7.30273e-05	-1.43045	0.176698
65887762	chr14:65887762:C:T	3.69437e-07	-1.54921	0.864636	3.43246e-05	-1.60917	0.77943	0.000124677	-1.55967	0.840809
65887764	chr14:65887764:G:A	2.87067e-07	-1.66433e-10	-0.936841	3.13791e-05	-1.66433e-10	-0.919463	0.000100337	-1.66433e-10	-0.936042
65887888	chr14:65887888:T:C	4.13201e-08	-1.63776	-1.23745	4.18692e-06	-1.69618	-1.23746	1.35015e-05	-1.70459	-1.23719
65888149	chr14:65888149:A:T	3.47177e-07	-1.66433e-10	-0.746721	3.65951e-05	-1.66433e-10	-0.765692	0.000123594	-1.66433e-10	-0.727582
65888162	chr14:65888162:T:A	2.70932e-07	-1.66433e-10	-0.994687	2.90694e-05	-1.66433e-10	-0.995921	9.29347e-05	-1.66433e-10	-1.01268
65888435	chr14:65888435:A:G	5.38948e-07	-1.66433e-10	-0.306937	5.68211e-05	-1.66433e-10	-0.325699	0.000182551	-1.66433e-10	-0.337549
65888764	chr14:65888764:A:G	1.43996e-07	-1.62677	-2.72626e-10	1.45402e-05	-1.68869	-2.72626e-10	4.90986e-05	-1.65075	-2.72626e-10
65888787	chr14:65888787:G:A	3.13885e-07	-1.66433e-10	-0.847528	3.40761e-05	-1.66433e-10	-0.83701	0.000109555	-1.66433e-10	-0.848151
65889029	chr14:65889029:T:C	3.34466e-07	-1.66433e-10	-0.784021	3.49417e-05	-1.66433e-10	-0.811927	0.000114617	-1.66433e-10	-0.802984
65889161	chr14:65889161:A:T	7.56152e-07	-1.56226	1.59395	5.70111e-05	-1.73494	1.41258	0.000199968	-1.69247	1.44605
65889274	chr14:65889274:G:C	2.00728e-06	-1.66433e-10	1.00798	0.000217335	-1.66433e-10	1.01583	0.000697134	-1.66433e-10	1.0024
65889446	chr14:65889446:C:T	8.76343e-07	-1.66433e-10	0.179202	9.2304e-05	-1.66433e-10	0.159481	0.00029684	-1.66433e-10	0.148612
65889549	chr14:65889549:A:G	1.1069e-07	-1.13166	-0.758161	9.0381e-06	-1.41808	-0.746081	3.4577e-05	-1.23946	-0.76193
65889623	chr14:65889623:G:A	9.45628e-07	0.255293	-2.72626e-10	7.65821e-05	-0.0272439	-2.72626e-10	0.000242731	-0.0526293	-2.72626e-10
65889632	chr14:65889632:A:G	2.2952e-07	-1.66433e-10	-1.16056	2.44975e-05	-1.66433e-10	-1.16703	7.94161e-05	-1.66433e-10	-1.16988
65889756	chr14:65889756:A:T	1.74409e-06	-1.66433e-10	0.86743	0.000188799	-1.66433e-10	0.875077	0.000605869	-1.66433e-10	0.862083
65889874	chr14:65889874:G:A	3.12226e-07	-1.66433e-10	-0.852829	3.3859e-05	-1.66433e-10	-0.843402	0.000108853	-1.66433e-10	-0.854587
65890241	chr14:65890241:A:T	1.29104e-07	-1.73594	-2.72626e-10	1.40099e-05	-1.72584	-2.72626e-10	4.62915e-05	-1.70962	-2.72626e-10
65890761	chr14:65890761:C:T	1.27571e-07	-1.74789	-2.72626e-10	1.353e-05	-1.7607	-2.72626e-10	4.42553e-05	-1.75461	-2.72626e-10
65891350	chr14:65891350:ATAT:A	1.99925e-07	-0.874642	-0.423971	1.71411e-05	-1.0446	-0.479528	6.21108e-05	-0.968544	-0.447118
65891544	chr14:65891544:G:A	1.26624e-07	-1.75533	-2.72626e-10	1.3534e-05	-1.7604	-2.72626e-10	4.40476e-05	-1.75931	-2.72626e-10
65891969	chr14:65891969:G:A	1.08268e-07	-0.853399	-1.05855	9.57401e-06	-1.01915	-1.0874	3.42343e-05	-0.940935	-1.07042
65892187	chr14:65892187:C:T	8.68877e-08	-1.27085	-0.861091	7.31321e-06	-1.51859	-0.857337	2.71598e-05	-1.36642	-0.876426
65892386	chr14:65892386:G:A	1.79545e-06	-1.66433e-10	0.896456	0.000194114	-1.66433e-10	0.902838	0.000623028	-1.66433e-10	0.890011
65892566	chr14:65892566:A:G	1.67849e-07	-0.661558	-0.811934	1.18705e-05	-1.05981	-0.831743	4.85986e-05	-0.808163	-0.852824
65892598	chr14:65892598:C:T	5.11219e-07	-1.66433e-10	-0.359757	5.65268e-05	-1.66433e-10	-0.330891	0.000179195	-1.66433e-10	-0.356105
65893394	chr14:65893394:G:C	1.76137e-07	-1.23779	-0.187507	1.38817e-05	-1.45938	-0.27565	5.17389e-05	-1.36823	-0.230146
65893457	chr14:65893457:T:A	6.23024e-08	-1.29453	-1.17003	6.29849e-06	-1.36031	-1.16499	2.20692e-05	-1.28335	-1.16705
65893467	chr14:65893467:A:C	2.18485e-07	-1.66433e-10	-1.20984	2.37424e-05	-1.66433e-10	-1.19834	7.66934e-05	-1.66433e-10	-1.20477
65894140	chr14:65894140:G:A	6.11496e-08	-1.73996	-0.743274	7.21227e-06	-1.73706	-0.652762	2.29561e-05	-1.73936	-0.671642
65894214	chr14:65894214:G:T	2.01888e-07	-0.152153	-1.13669	2.2819e-05	-0.0952734	-1.14274	7.63533e-05	-0.0585417	-1.15067
65894439	chr14:65894439:CAAAG:C	3.96707e-07	-1.66433e-10	-0.613358	4.19206e-05	-1.66433e-10	-0.629828	0.000135856	-1.66433e-10	-0.632984
65894575	chr14:65894575:T:C	1.70771e-07	-1.16707	-0.289157	1.30953e-05	-1.42274	-0.370616	4.91487e-05	-1.3227	-0.327031
65894636	chr14:65894636:G:T	2.76865e-07	-1.66433e-10	-0.973026	2.96646e-05	-1.66433e-10	-0.975652	9.81021e-05	-1.66433e-10	-0.958572
65895545	chr14:65895545:C:T	1.66893e-07	-1.4792	-2.72626e-10	1.73995e-05	-1.50917	-2.72626e-10	5.58221e-05	-1.52241	-2.72626e-10
65895709	chr14:65895709:C:T	6.15221e-07	-1.66433e-10	-0.174574	6.82114e-05	-1.66433e-10	-0.142995	0.000218098	-1.66433e-10	-0.159638
65896181	chr14:65896181:A:G	1.2852e-07	-1.74047	-2.72626e-10	1.35601e-05	-1.75847	-2.72626e-10	4.45386e-05	-1.74822	-2.72626e-10
65896344	chr14:65896344:T:A	9.95838e-08	-1.09825	-0.897307	7.94248e-06	-1.39828	-0.895097	3.04795e-05	-1.21503	-0.912502
65896511	chr14:65896511:G:A	9.69455e-08	-1.10721	-0.915192	7.75129e-06	-1.40442	-0.913329	2.97351e-05	-1.22184	-0.930414
65896847	chr14:65896847:A:G	2.34728e-07	-1.66433e-10	-1.13813	2.54372e-05	-1.66433e-10	-1.12939	8.22436e-05	-1.66433e-10	-1.1349
65897256	chr14:65897256:G:C	2.30963e-07	-1.66433e-10	-1.1543	2.51635e-05	-1.66433e-10	-1.14021	8.11985e-05	-1.66433e-10	-1.14768
65897472	chr14:65897472:T:C	4.33891e-08	-1.76089	-1.06546	4.77199e-06	-1.7604	-1.04244	1.60361e-05	-1.7545	-1.01524
65897473	chr14:65897473:T:A	4.34658e-08	-1.76093	-1.06365	4.77923e-06	-1.76079	-1.04053	1.60427e-05	-1.75614	-1.01318
65897604	chr14:65897604:G:C	2.21867e-07	-0.112095	-1.08238	2.52728e-05	-0.0472302	-1.08865	8.45364e-05	-0.00745528	-1.09994
65897787	chr14:65897787:C:T	2.54129e-07	-0.887157	-0.171555	1.8582e-05	-1.23704	-0.206378	7.29894e-05	-1.01852	-0.235748
65898182	chr14:65898182:G:A	2.48617e-07	-1.66433e-10	-1.08064	2.74817e-05	-1.66433e-10	-1.05208	8.72454e-05	-1.66433e-10	-1.07586
65898845	chr14:65898845:C:G	5.92859e-07	-1.66433e-10	-0.211599	6.21983e-05	-1.66433e-10	-0.235279	0.00020166	-1.66433e-10	-0.237996
65899126	chr14:65899126:G:C	1.5369e-07	-0.970471	-0.591144	1.8541e-05	-0.931917	-0.513705	5.55341e-05	-0.989343	-0.538241
65899355	chr14:65899355:A:G	2.17812e-07	-1.66433e-10	-1.21292	2.35714e-05	-1.66433e-10	-1.20557	7.65692e-05	-1.66433e-10	-1.20639
65899593	chr14:65899593:C:T	3.30513e-07	-1.15952	0.363609	2.72135e-05	-1.29306	0.231162	9.86393e-05	-1.24388	0.290764
65899693	chr14:65899693:C:T	2.00522e-07	-1.29563	-2.72626e-10	2.08769e-05	-1.32697	-2.72626e-10	7.02102e-05	-1.29309	-2.72626e-10
65899824	chr14:65899824:G:C	1.26458e-07	-1.75664	-2.72626e-10	1.35364e-05	-1.76022	-2.72626e-10	4.40337e-05	-1.75963	-2.72626e-10
65899961	chr14:65899961:T:G	2.3048e-07	-1.66433e-10	-1.15639	2.51675e-05	-1.66433e-10	-1.14005	8.13592e-05	-1.66433e-10	-1.14571
65900146	chr14:65900146:C:T	3.74949e-07	-1.5088	0.839039	4.08054e-05	-1.59865	0.941853	0.000142225	-1.56702	0.979849
65900574	chr14:65900574:A:G	4.18925e-07	0.574372	-1.13324	4.88138e-05	0.662777	-1.14037	0.000160581	0.682356	-1.14814
65900675	chr14:65900675:T:G	7.36313e-08	-1.26592	-1.03156	6.19456e-06	-1.51773	-1.02421	2.31946e-05	-1.36522	-1.03544
65900969	chr14:65900969:C:T	4.15754e-07	-0.658794	0.0923329	2.70394e-05	-1.06211	-0.0061967	0.000115206	-0.848415	0.0505587
65901173	chr14:65901173:A:G	7.14667e-08	-1.25217	-1.07516	5.9843e-06	-1.50799	-1.06848	2.24929e-05	-1.35273	-1.07866
65901227	chr14:65901227:A:G	1.54399e-06	-1.66433e-10	0.745573	0.000167117	-1.66433e-10	0.753088	0.000536688	-1.66433e-10	0.740835
65901267	chr14:65901267:G:C	6.7549e-08	-1.18109	-1.20261	5.51272e-06	-1.45719	-1.20136	2.10964e-05	-1.28815	-1.20733
65901328	chr14:65901328:A:G	3.31458e-07	-1.66433e-10	-0.793055	3.62947e-05	-1.66433e-10	-0.773936	0.000115959	-1.66433e-10	-0.791342
65901379	chr14:65901379:G:A	1.93257e-07	-1.33253	-2.72626e-10	1.78313e-05	-1.48465	-2.72626e-10	6.4236e-05	-1.38202	-2.72626e-10
65901400	chr14:65901400:T:C	7.22617e-08	-1.25011	-1.06615	6.04495e-06	-1.50665	-1.05973	2.27187e-05	-1.35111	-1.07029
65901541	chr14:65901541:C:T	2.88449e-07	-1.66433e-10	-0.932039	3.14637e-05	-1.66433e-10	-0.916772	0.000101052	-1.66433e-10	-0.928941
65902209	chr14:65902209:T:C	1.28807e-07	-1.73824	-2.72626e-10	1.40796e-05	-1.72088	-2.72626e-10	4.62783e-05	-1.70991	-2.72626e-10
65902349	chr14:65902349:TC:T	5.21518e-07	-0.405233	0.0654221	3.28998e-05	-0.866087	-0.00605402	0.000144861	-0.61061	0.0418001
65902417	chr14:65902417:G:A	1.64876e-07	-0.920488	-0.570874	1.98353e-05	-0.894416	-0.483727	6.40166e-05	-0.863807	-0.521632
65902548	chr14:65902548:G:A	2.12533e-07	-1.66433e-10	-1.23746	2.28515e-05	-1.66433e-10	-1.23659	7.42475e-05	-1.66433e-10	-1.23718
65902587	chr14:65902587:C:T	2.13447e-07	-1.66433e-10	-1.23317	2.30097e-05	-1.66433e-10	-1.22969	7.46682e-05	-1.66433e-10	-1.23153
65902706	chr14:65902706:A:C	1.29211e-07	-1.73511	-2.72626e-10	1.4449e-05	-1.69498	-2.72626e-10	4.56573e-05	-1.72342	-2.72626e-10
65903757	chr14:65903757:A:G	8.63843e-08	-1.5452	-0.592546	1.05636e-05	-1.51747	-0.490724	3.2142e-05	-1.55091	-0.523511
65903822	chr14:65903822:G:A	7.17772e-07	-1.66433e-10	-0.0204035	7.92596e-05	-1.66433e-10	0.00712222	0.000252975	-1.66433e-10	-0.0112914
65904051	chr14:65904051:A:G	7.32586e-07	-1.66433e-10	2.4569e-05	8.09096e-05	-1.66433e-10	0.027726	0.000258198	-1.66433e-10	0.00914672
65904258	chr14:65904258:C:G	1.77522e-06	-1.66433e-10	0.885123	0.000191927	-1.66433e-10	0.891509	0.000616372	-1.66433e-10	0.879269
65904544	chr14:65904544:G:A	6.1525e-07	-1.31042	1.13589	6.24145e-05	-1.45438	1.22257	0.000232342	-1.37367	1.27731
65904977	chr14:65904977:G:C	6.42585e-07	-1.66433e-10	-0.131056	6.77241e-05	-1.66433e-10	-0.150164	0.00021893	-1.66433e-10	-0.155828
65905122	chr14:65905122:G:A	2.61493e-07	-0.644468	-0.385678	1.75014e-05	-1.02791	-0.475412	7.27885e-05	-0.829802	-0.427221
65905376	chr14:65905376:C:T	2.12731e-07	-1.66433e-10	-1.23653	2.28976e-05	-1.66433e-10	-1.23457	7.43594e-05	-1.66433e-10	-1.23567
65905711	chr14:65905711:C:A	4.80902e-08	-1.74264	-0.980839	5.17091e-06	-1.71512	-1.00744	1.67061e-05	-1.69762	-1.03119
65905801	chr14:65905801:G:A	2.14799e-07	-1.66433e-10	-1.22685	2.30139e-05	-1.66433e-10	-1.22951	7.47752e-05	-1.66433e-10	-1.23009
65905957	chr14:65905957:A:G	7.75848e-08	-1.27561	-0.969569	6.53491e-06	-1.52247	-0.965982	2.43515e-05	-1.37157	-0.980419
65906084	chr14:65906084:AC:A	3.47728e-07	-0.843061	0.0979264	2.32198e-05	-1.21564	-0.00495685	9.65873e-05	-1.02383	0.049694
65906089	chr14:65906089:C:T	8.49014e-08	-1.0868	-1.06826	6.76579e-06	-1.38716	-1.06657	2.61711e-05	-1.20125	-1.07867
65906214	chr14:65906214:A:G	4.44234e-07	-0.500204	-2.72626e-10	3.68381e-05	-0.759073	-2.72626e-10	0.000125181	-0.714823	-2.72626e-10
65906277	chr14:65906277:A:G	7.9525e-08	-1.19019	-1.03029	6.5173e-06	-1.46223	-1.02892	2.47367e-05	-1.29412	-1.04218
65906666	chr14:65906666:A:T	2.85379e-07	-1.66433e-10	-0.942738	3.11625e-05	-1.66433e-10	-0.926392	0.000100021	-1.66433e-10	-0.939201
65906667	chr14:65906667:C:T	2.85379e-07	-1.66433e-10	-0.942738	3.11625e-05	-1.66433e-10	-0.926392	0.000100021	-1.66433e-10	-0.939201
65906797	chr14:65906797:A:G	2.13767e-07	-1.66433e-10	-1.23167	2.30549e-05	-1.66433e-10	-1.22773	7.47826e-05	-1.66433e-10	-1.23
65906937	chr14:65906937:G:T	1.40075e-06	-1.66433e-10	0.648211	0.000151293	-1.66433e-10	0.653608	0.000486455	-1.66433e-10	0.642564
65906943	chr14:65906943:G:A	2.12682e-07	-1.66433e-10	-1.23676	2.28738e-05	-1.66433e-10	-1.23562	7.43086e-05	-1.66433e-10	-1.23635
65906968	chr14:65906968:G:A	7.72226e-08	-1.20153	-1.04834	6.35341e-06	-1.47014	-1.04648	2.40351e-05	-1.30497	-1.0601
65906970	chr14:65906970:A:G	9.56218e-08	-1.05808	-0.978078	8.964e-06	-1.15061	-1.02178	2.76846e-05	-1.18805	-1.03565
65907096	chr14:65907096:GGAAA:G	2.12998e-07	-1.23527	-2.72626e-10	1.76385e-05	-1.49552	-2.72626e-10	6.71912e-05	-1.33704	-2.72626e-10
65907132	chr14:65907132:G:A	2.16402e-07	-1.66433e-10	-1.21942	2.31945e-05	-1.66433e-10	-1.22169	7.52926e-05	-1.66433e-10	-1.2232
65907226	chr14:65907226:C:G	1.63194e-07	-1.21158	-0.29003	1.39319e-05	-1.36861	-0.362816	5.00264e-05	-1.30061	-0.331418
65907305	chr14:65907305:TCTGTTACAG:T	7.35967e-08	-1.20102	-1.09693	6.08679e-06	-1.46417	-1.09532	2.30742e-05	-1.29891	-1.10696
65907397	chr14:65907397:G:A	2.36568e-07	-1.66433e-10	-1.13032	2.60072e-05	-1.66433e-10	-1.10723	8.28751e-05	-1.66433e-10	-1.12725
65907443	chr14:65907443:G:T	3.04381e-07	-0.603805	-0.274472	2.02024e-05	-0.989532	-0.370273	8.46578e-05	-0.790064	-0.3159
65907646	chr14:65907646:C:T	1.2779e-07	-1.74616	-2.72626e-10	1.35374e-05	-1.76015	-2.72626e-10	4.4352e-05	-1.75242	-2.72626e-10
65908505	chr14:65908505:A:G	1.65583e-07	-0.343762	-1.14332	1.83577e-05	-0.307039	-1.14852	6.18064e-05	-0.263048	-1.15753
65908528	chr14:65908528:G:C	2.12923e-07	-1.66433e-10	-1.23562	2.296e-05	-1.66433e-10	-1.23185	7.44952e-05	-1.66433e-10	-1.23385
65908736	chr14:65908736:G:A	9.70894e-07	-1.32379	1.60545	9.9961e-05	-1.45836	1.69753	0.000371646	-1.38219	1.75556
65908783	chr14:65908783:G:A	1.81283e-07	-0.288923	-1.10757	2.0151e-05	-0.249237	-1.11312	6.77917e-05	-0.204336	-1.12381
65908889	chr14:65908889:T:C	2.62429e-07	-1.66433e-10	-1.02657	2.85322e-05	-1.66433e-10	-1.01457	9.18472e-05	-1.66433e-10	-1.02446
65908952	chr14:65908952:G:A	1.27824e-07	-1.7459	-2.72626e-10	1.35397e-05	-1.75998	-2.72626e-10	4.4378e-05	-1.75184	-2.72626e-10
65908960	chr14:65908960:T:C	1.46834e-07	-0.369915	-1.23734	1.6389e-05	-0.331689	-1.23731	5.52448e-05	-0.29529	-1.23752
65909142	chr14:65909142:C:A	6.64238e-07	-1.31174	1.21382	6.80714e-05	-1.4478	1.30275	0.000253105	-1.37123	1.36045
65909168	chr14:65909168:C:T	1.75623e-07	-0.267752	-1.16047	1.95438e-05	-0.22789	-1.16506	6.59007e-05	-0.183207	-1.17323
65909347	chr14:65909347:A:G	6.35684e-08	-1.62922	-0.815218	7.36096e-06	-1.62661	-0.742806	2.35361e-05	-1.63065	-0.755394
65909862	chr14:65909862:A:G	1.18642e-06	0.482137	-2.72626e-10	0.000143109	0.598003	-2.72626e-10	0.000518439	0.706241	-2.72626e-10
65910032	chr14:65910032:T:G	3.52099e-07	-1.66433e-10	-0.732642	3.84559e-05	-1.66433e-10	-0.716096	0.000123389	-1.66433e-10	-0.729242
65910620	chr14:65910620:G:A	6.91369e-08	-1.48729	-0.87318	6.96392e-06	-1.61551	-0.809359	2.40226e-05	-1.54037	-0.825212
65911026	chr14:65911026:A:G	2.25383e-07	-1.66433e-10	-1.17876	2.40671e-05	-1.66433e-10	-1.18476	7.80497e-05	-1.66433e-10	-1.18724
65911135	chr14:65911135:G:T	8.16256e-08	-1.27428	-0.920135	7.78332e-06	-1.45404	-0.859579	2.76663e-05	-1.34963	-0.874739
65911295	chr14:65911295:T:C	2.57719e-07	-1.66433e-10	-1.04468	2.81975e-05	-1.66433e-10	-1.02637	9.05989e-05	-1.66433e-10	-1.03814
65911613	chr14:65911613:A:G	2.65524e-06	-1.66433e-10	1.28773	0.000276942	-1.66433e-10	1.2582	0.000891735	-1.66433e-10	1.24859
65912160	chr14:65912160:A:G	2.81837e-07	0.281007	-1.23623	3.22643e-05	0.344575	-1.23622	0.000106871	0.363837	-1.23679
65912482	chr14:65912482:T:C	2.46645e-07	-1.66433e-10	-1.0886	2.64043e-05	-1.66433e-10	-1.09208	8.53117e-05	-1.66433e-10	-1.09827
65912595	chr14:65912595:C:A	1.37916e-06	-1.66433e-10	0.632672	0.000148983	-1.66433e-10	0.638228	0.000478402	-1.66433e-10	0.62587
65912631	chr14:65912631:G:C	5.09277e-07	-1.66433e-10	-0.363564	5.37339e-05	-1.66433e-10	-0.381563	0.000174127	-1.66433e-10	-0.384796
65912733	chr14:65912733:T:C	1.18374e-07	-1.64939	-0.173317	1.20309e-05	-1.70905	-0.169075	4.25717e-05	-1.6767	-0.116691
65912753	chr14:65912753:G:A	1.02109e-06	-1.35112	1.6832	0.000105806	-1.48115	1.77715	0.000392674	-1.40923	1.83763
65913005	chr14:65913005:C:T	9.31296e-07	-1.50113	1.74115	9.78359e-05	-1.61029	1.82797	0.000360607	-1.55115	1.89436
65913345	chr14:65913345:C:T	1.29503e-07	-1.73285	-2.72626e-10	1.45849e-05	-1.68562	-2.72626e-10	4.59716e-05	-1.71656	-2.72626e-10
65914017	chr14:65914017:T:A	9.40686e-07	-0.569697	0.81975	6.18859e-05	-0.946681	0.706367	0.000265779	-0.732438	0.770522
65914128	chr14:65914128:T:C	3.2166e-07	0.353771	-1.17683	3.67387e-05	0.419534	-1.18131	0.000121931	0.446919	-1.18804
65914482	chr14:65914482:T:C	1.43035e-07	-1.63346	-2.72626e-10	1.42269e-05	-1.71047	-2.72626e-10	4.7838e-05	-1.67676	-2.72626e-10
65914851	chr14:65914851:T:C	6.61295e-08	-1.53164	-0.873299	7.24638e-06	-1.53453	-0.850575	2.56561e-05	-1.444	-0.855799
65915117	chr14:65915117:A:T	2.132e-07	-1.66433e-10	-1.23432	2.2882e-05	-1.66433e-10	-1.23526	7.43047e-05	-1.66433e-10	-1.23641
65915343	chr14:65915343:C:T	1.08574e-06	-1.35467	1.74813	0.00011273	-1.48603	1.84542	0.000418811	-1.41487	1.90771
65915406	chr14:65915406:T:A	2.22543e-07	-1.66433e-10	-1.19144	2.42593e-05	-1.66433e-10	-1.1768	7.82369e-05	-1.66433e-10	-1.18484
65915438	chr14:65915438:A:G	7.94341e-07	-0.493834	0.574791	5.19897e-05	-0.882841	0.46828	0.000223811	-0.662009	0.528229
65915694	chr14:65915694:C:A	1.05389e-06	-0.731439	1.09512	8.20914e-05	-1.06045	1.10268	0.000302087	-0.962297	1.12843
65916040	chr14:65916040:T:A	2.1362e-07	-1.66433e-10	-1.23235	2.30223e-05	-1.66433e-10	-1.22914	7.46684e-05	-1.66433e-10	-1.23152
65916177	chr14:65916177:A:G	9.78326e-08	-0.984269	-1.02903	9.20661e-06	-1.07808	-1.0676	2.83797e-05	-1.11864	-1.08027
65916682	chr14:65916682:T:G	2.15123e-07	-1.66433e-10	-1.22535	2.33953e-05	-1.66433e-10	-1.21307	7.56356e-05	-1.66433e-10	-1.21865
65916953	chr14:65916953:C:A	2.15577e-07	-1.66433e-10	-1.22324	2.32816e-05	-1.66433e-10	-1.21794	7.54275e-05	-1.66433e-10	-1.22141
65917034	chr14:65917034:T:G	3.98354e-07	-1.5492	0.939989	4.28833e-05	-1.6405	1.03338	0.000150486	-1.60208	1.07137
65917097	chr14:65917097:G:C	1.26409e-07	-1.75704	-2.72626e-10	1.3728e-05	-1.74617	-2.72626e-10	4.40031e-05	-1.76032	-2.72626e-10
65917197	chr14:65917197:A:G	7.25014e-07	-1.58586	1.5755	8.01181e-05	-1.66876	1.68666	0.000282266	-1.63568	1.73395
65917294	chr14:65917294:T:A	2.19268e-07	-1.66433e-10	-1.20626	2.36718e-05	-1.66433e-10	-1.20132	7.67392e-05	-1.66433e-10	-1.20417
65918478	chr14:65918478:C:T	2.22564e-07	-1.66433e-10	-1.19134	2.37427e-05	-1.66433e-10	-1.19833	7.71413e-05	-1.66433e-10	-1.19894
65919172	chr14:65919172:G:A	1.25916e-07	-1.76094	-2.72626e-10	1.36612e-05	-1.75104	-2.72626e-10	4.40278e-05	-1.75976	-2.72626e-10
65919559	chr14:65919559:C:A	3.2795e-07	-1.66433e-10	-0.803695	3.52998e-05	-1.66433e-10	-0.80173	0.000111568	-1.66433e-10	-0.829946
65919563	chr14:65919563:C:T	2.21513e-07	-1.66433e-10	-1.19607	2.37886e-05	-1.66433e-10	-1.1964	7.74792e-05	-1.66433e-10	-1.19457
65920289	chr14:65920289:G:A	6.10474e-07	-1.66433e-10	-0.18232	6.72502e-05	-1.66433e-10	-0.157187	0.000214934	-1.66433e-10	-0.17425
65920297	chr14:65920297:C:T	2.18776e-07	-1.66433e-10	-1.20851	2.36163e-05	-1.66433e-10	-1.20367	7.65609e-05	-1.66433e-10	-1.20649
65920351	chr14:65920351:G:A	5.96865e-07	-1.66433e-10	-0.204864	6.58e-05	-1.66433e-10	-0.178986	0.000210285	-1.66433e-10	-0.196117
65920400	chr14:65920400:C:T	5.91654e-07	-0.286279	0.0726455	3.90237e-05	-0.711648	0.0102097	0.000173411	-0.454257	0.0653402
65920763	chr14:65920763:A:G	7.48399e-08	-1.06311	-1.21809	6.48699e-06	-1.2668	-1.22901	2.42237e-05	-1.13173	-1.22552
65920974	chr14:65920974:C:T	1.35469e-07	-0.46999	-1.21782	1.5058e-05	-0.433226	-1.22047	5.07487e-05	-0.393646	-1.22405
65921089	chr14:65921089:T:C	2.12912e-07	-1.66433e-10	-1.23567	2.29019e-05	-1.66433e-10	-1.23439	7.43961e-05	-1.66433e-10	-1.23518
65921162	chr14:65921162:T:C	2.40178e-06	-1.66433e-10	1.18741	0.000261244	-1.66433e-10	1.19985	0.000835334	-1.66433e-10	1.18325
65921765	chr14:65921765:A:G	2.13479e-07	-1.66433e-10	-1.23302	2.2906e-05	-1.66433e-10	-1.23421	7.453e-05	-1.66433e-10	-1.23338
65922480	chr14:65922480:G:A	2.7535e-07	-0.978512	-2.72626e-10	3.24036e-05	-0.887337	-2.72626e-10	0.000101871	-0.920874	-2.72626e-10
65922553	chr14:65922553:T:C	2.14002e-07	-1.66433e-10	-1.23057	2.29462e-05	-1.66433e-10	-1.23246	7.46879e-05	-1.66433e-10	-1.23126
65923683	chr14:65923683:T:G	1.29878e-07	-1.72996	-2.72626e-10	1.46001e-05	-1.68458	-2.72626e-10	4.59914e-05	-1.71613	-2.72626e-10
65923985	chr14:65923985:T:G	4.91967e-08	-1.65227	-1.04846	5.20593e-06	-1.68027	-1.03553	1.75737e-05	-1.64018	-1.038
65924203	chr14:65924203:A:G	5.95725e-07	-1.63615	1.42937	6.04834e-05	-1.642	1.37876	0.000204287	-1.64379	1.41874
65924381	chr14:65924381:G:A	1.26778e-06	-1.53708	2.08555	0.00012454	-1.57621	2.03522	0.00044008	-1.55089	2.09326
65924599	chr14:65924599:A:G	7.47615e-07	-1.66433e-10	0.0203322	8.29432e-05	-1.66433e-10	0.0525494	0.000264525	-1.66433e-10	0.0333548
65924647	chr14:65924647:C:T	4.6582e-07	-1.66433e-10	-0.452757	4.97212e-05	-1.66433e-10	-0.459175	0.000159353	-1.66433e-10	-0.473462
65924756	chr14:65924756:C:T	1.08405e-06	-1.66433e-10	0.391905	0.000121251	-1.66433e-10	0.432258	0.000387085	-1.66433e-10	0.414064
65924879	chr14:65924879:C:T	6.92035e-07	-1.66433e-10	-0.0569195	7.68182e-05	-1.66433e-10	-0.0241647	0.000245251	-1.66433e-10	-0.0422994
65924891	chr14:65924891:C:T	2.14325e-07	-1.66433e-10	-1.22906	2.2951e-05	-1.66433e-10	-1.23224	7.46043e-05	-1.66433e-10	-1.23238
65925056	chr14:65925056:C:T	2.12548e-07	-1.66433e-10	-1.23739	2.28496e-05	-1.66433e-10	-1.23667	7.42982e-05	-1.66433e-10	-1.23649
65925065	chr14:65925065:C:T	1.22546e-07	-1.50781	-0.280262	1.19226e-05	-1.55135	-0.335821	4.14469e-05	-1.52485	-0.295318
65925170	chr14:65925170:C:T	2.16009e-07	-1.66433e-10	-1.22124	2.32099e-05	-1.66433e-10	-1.22103	7.51749e-05	-1.66433e-10	-1.22476
65925431	chr14:65925431:C:T	2.39463e-07	0.0936954	-1.21185	2.71151e-05	0.148882	-1.2144	9.18694e-05	0.195425	-1.21964
65925526	chr14:65925526:C:T	1.29296e-07	-1.73445	-2.72626e-10	1.45202e-05	-1.69007	-2.72626e-10	4.58332e-05	-1.71957	-2.72626e-10
65925680	chr14:65925680:T:G	1.65817e-07	-0.805311	-0.680359	1.47063e-05	-1.03	-0.647328	5.13991e-05	-0.951536	-0.653424
65926208	chr14:65926208:C:G	3.28398e-07	-1.66433e-10	-0.802328	3.50416e-05	-1.66433e-10	-0.809072	0.000114813	-1.66433e-10	-0.801275
65926433	chr14:65926433:A:G	2.28864e-07	-1.66433e-10	-1.16343	2.49974e-05	-1.66433e-10	-1.14683	8.08358e-05	-1.66433e-10	-1.15216
65926671	chr14:65926671:A:G	2.16543e-07	-1.66433e-10	-1.21877	2.31522e-05	-1.66433e-10	-1.22352	7.52451e-05	-1.66433e-10	-1.22383
65926705	chr14:65926705:G:A	1.25982e-06	-1.62017	2.16234	0.000135247	-1.69095	2.23245	0.000467536	-1.65953	2.26242
65926810	chr14:65926810:A:G	2.16433e-07	-1.66433e-10	-1.21928	2.34452e-05	-1.66433e-10	-1.21094	7.60018e-05	-1.66433e-10	-1.21382
65926859	chr14:65926859:G:A	2.12512e-07	-1.66433e-10	-1.23756	2.2849e-05	-1.66433e-10	-1.2367	7.42406e-05	-1.66433e-10	-1.23727
65927182	chr14:65927182:T:C	6.79813e-07	-1.66433e-10	-0.0747381	7.23385e-05	-1.66433e-10	-0.0842508	0.000235345	-1.66433e-10	-0.0835298
65927213	chr14:65927213:A:T	5.03156e-07	-1.66433e-10	-0.375655	5.40356e-05	-1.66433e-10	-0.375963	0.000175661	-1.66433e-10	-0.376023
65927500	chr14:65927500:G:A	4.28255e-07	-1.66433e-10	-0.536836	4.56445e-05	-1.66433e-10	-0.544723	0.00014666	-1.66433e-10	-0.556467
65928110	chr14:65928110:G:A	4.86853e-07	-1.66433e-10	-0.408594	5.622e-05	-1.66433e-10	-0.336334	0.000192359	-1.66433e-10	-0.285218
65928515	chr14:65928515:T:C	7.06617e-07	-1.3168	1.28074	6.68605e-05	-1.44119	1.27819	0.000238065	-1.3831	1.31106
65928622	chr14:65928622:T:C	1.5398e-07	-0.393195	-1.16654	1.9654e-05	-0.213226	-1.1741	5.88071e-05	-0.29004	-1.18028
65928733	chr14:65928733:A:G	3.52806e-07	-1.66433e-10	-0.730638	3.97939e-05	-1.66433e-10	-0.681892	0.000126746	-1.66433e-10	-0.702394
65929450	chr14:65929450:C:T	5.76479e-08	-1.52498	-1.01722	5.69051e-06	-1.63868	-0.98813	1.962e-05	-1.58107	-0.986962
65929562	chr14:65929562:C:T	2.283e-07	-1.66433e-10	-1.1659	2.49404e-05	-1.66433e-10	-1.14912	8.06599e-05	-1.66433e-10	-1.15434
65929798	chr14:65929798:G:A	8.31705e-08	-1.40222	-0.773445	8.16163e-06	-1.54616	-0.720006	2.77559e-05	-1.47768	-0.743459
65929833	chr14:65929833:T:C	2.38917e-07	-1.66433e-10	-1.12044	2.62138e-05	-1.66433e-10	-1.09932	8.46594e-05	-1.66433e-10	-1.10594
65930468	chr14:65930468:C:T	7.6884e-07	-1.13025	1.17858	8.81516e-05	-1.03211	1.14556	0.00026833	-1.15289	1.20053
65930609	chr14:65930609:G:A	2.52597e-07	-1.66433e-10	-1.06476	2.69813e-05	-1.66433e-10	-1.07046	8.72252e-05	-1.66433e-10	-1.07609
65930651	chr14:65930651:A:G	6.35745e-07	-1.3956	1.25384	7.23835e-05	-1.24056	1.15693	0.00024125	-1.28243	1.22368
65930664	chr14:65930664:G:C	6.69416e-08	-1.17486	-1.21787	6.36989e-06	-1.29618	-1.21784	2.24798e-05	-1.2191	-1.21286
65930771	chr14:65930771:T:C	1.43e-07	-1.63371	-2.72626e-10	1.4812e-05	-1.67017	-2.72626e-10	4.84187e-05	-1.66469	-2.72626e-10
65931317	chr14:65931317:T:C	2.12648e-07	-1.66433e-10	-1.23692	2.28299e-05	-1.66433e-10	-1.23753	7.42226e-05	-1.66433e-10	-1.23751
65931419	chr14:65931419:T:C	2.70927e-07	-1.66433e-10	-0.994705	2.98922e-05	-1.66433e-10	-0.968008	9.62211e-05	-1.66433e-10	-0.977932
65931840	chr14:65931840:C:T	2.61277e-07	-1.66433e-10	-1.03097	2.74509e-05	-1.66433e-10	-1.05321	8.88387e-05	-1.66433e-10	-1.05776
65931892	chr14:65931892:G:C	2.5661e-07	-1.66433e-10	-1.049	2.73549e-05	-1.66433e-10	-1.05671	8.96401e-05	-1.66433e-10	-1.04878
65931973	chr14:65931973:T:C	2.31788e-07	-1.66433e-10	-1.15073	2.48841e-05	-1.66433e-10	-1.15138	7.99636e-05	-1.66433e-10	-1.16301
65932192	chr14:65932192:C:T	4.36364e-07	-1.66433e-10	-0.51808	4.56195e-05	-1.66433e-10	-0.545271	0.000147617	-1.66433e-10	-0.549958
65932527	chr14:65932527:C:T	6.24597e-07	1.07803	-1.23748	7.00616e-05	1.12131	-1.23754	0.000247062	1.20249	-1.23743
65932574	chr14:65932574:C:T	2.74719e-07	-1.66433e-10	-0.980805	3.00625e-05	-1.66433e-10	-0.962328	9.66864e-05	-1.66433e-10	-0.973109
65932937	chr14:65932937:A:G	3.87899e-08	-1.70142	-1.23697	3.98172e-06	-1.7465	-1.23739	1.31293e-05	-1.73218	-1.23756
65932981	chr14:65932981:G:A	5.84854e-07	-0.225193	-2.72626e-10	8.06414e-05	0.0244057	-2.72626e-10	0.00024148	-0.0577959	-2.72626e-10
65933279	chr14:65933279:G:A	4.26457e-08	-1.75335	-1.09028	4.52494e-06	-1.72806	-1.12794	1.47345e-05	-1.73765	-1.11674
65933731	chr14:65933731:T:G	2.82563e-06	-1.66433e-10	1.34993	0.000282979	-1.66433e-10	1.27977	0.000968677	-1.66433e-10	1.33135
65933914	chr14:65933914:G:A	2.75926e-07	-1.66433e-10	-0.976421	3.01939e-05	-1.66433e-10	-0.957966	9.71026e-05	-1.66433e-10	-0.968813
65934020	chr14:65934020:C:A	3.81329e-08	-1.72959	-1.22589	3.98606e-06	-1.75369	-1.22911	1.30783e-05	-1.74644	-1.22719
65934088	chr14:65934088:A:G	2.91902e-07	-1.66433e-10	-0.920138	3.1111e-05	-1.66433e-10	-0.928047	0.000100877	-1.66433e-10	-0.930675
65934255	chr14:65934255:T:C	2.1713e-07	-1.66433e-10	-1.21606	2.31809e-05	-1.66433e-10	-1.22228	7.54482e-05	-1.66433e-10	-1.22113
65934477	chr14:65934477:C:T	1.35826e-07	-1.68518	-2.72626e-10	1.45603e-05	-1.68731	-2.72626e-10	4.60151e-05	-1.71561	-2.72626e-10
65934549	chr14:65934549:C:T	6.67614e-07	-1.66433e-10	-0.0928456	7.61181e-05	-1.66433e-10	-0.0333205	0.000240958	-1.66433e-10	-0.0599603
65935266	chr14:65935266:A:G	1.57213e-07	-1.53896	-2.72626e-10	1.66412e-05	-1.55373	-2.72626e-10	5.71106e-05	-1.49959	-2.72626e-10
65935287	chr14:65935287:CAAAGAA:C	2.26017e-07	-1.66433e-10	-1.17595	2.45401e-05	-1.66433e-10	-1.1653	7.98696e-05	-1.66433e-10	-1.16419
65935975	chr14:65935975:TATA:T	2.33476e-07	-1.66433e-10	-1.14348	2.57295e-05	-1.66433e-10	-1.11797	8.27665e-05	-1.66433e-10	-1.12856
65936201	chr14:65936201:T:C	1.34039e-05	2.56545	0.341303	0.00125217	2.41093	0.356097	0.00392414	2.32037	0.409956
65936267	chr14:65936267:C:T	4.36313e-08	-1.65802	-1.16276	4.28531e-06	-1.72879	-1.18162	1.43584e-05	-1.70862	-1.17163
65936318	chr14:65936318:T:A	4.10719e-08	-1.75852	-1.12272	4.60211e-06	-1.74043	-1.09866	1.46744e-05	-1.75358	-1.1049
65936381	chr14:65936381:TA:T	2.58341e-07	-1.66433e-10	-1.04227	2.79235e-05	-1.66433e-10	-1.03614	9.16126e-05	-1.66433e-10	-1.02701
65936715	chr14:65936715:G:A	4.26485e-07	-1.66433e-10	-0.540979	4.59579e-05	-1.66433e-10	-0.537881	0.000148483	-1.66433e-10	-0.544113
65936739	chr14:65936739:T:C	2.50295e-07	-1.66433e-10	-1.07392	2.77417e-05	-1.66433e-10	-1.04267	8.88635e-05	-1.66433e-10	-1.05748
65936970	chr14:65936970:G:A	3.30059e-07	-1.66433e-10	-0.797285	3.53552e-05	-1.66433e-10	-0.80016	0.000112411	-1.66433e-10	-0.822423
65937410	chr14:65937410:G:A	3.2476e-07	-1.66433e-10	-0.813469	3.48248e-05	-1.66433e-10	-0.815278	0.00011075	-1.66433e-10	-0.837304
65937412	chr14:65937412:C:T	3.30059e-07	-1.66433e-10	-0.797285	3.53552e-05	-1.66433e-10	-0.80016	0.000112411	-1.66433e-10	-0.822423
65937525	chr14:65937525:T:C	5.03961e-07	-1.66433e-10	-0.374057	5.53707e-05	-1.66433e-10	-0.351555	0.000177356	-1.66433e-10	-0.366419
65937715	chr14:65937715:T:C	4.09518e-08	-1.6994	-1.18476	4.36427e-06	-1.69895	-1.19321	1.45044e-05	-1.68235	-1.18778
65937743	chr14:65937743:A:G	6.34694e-07	-1.66433e-10	-0.143413	7.00386e-05	-1.66433e-10	-0.11656	0.000223094	-1.66433e-10	-0.136988
65937774	chr14:65937774:T:C	4.07078e-08	-1.69446	-1.19568	4.34241e-06	-1.69377	-1.2034	1.44334e-05	-1.67652	-1.19851
65938024	chr14:65938024:G:C	2.14577e-07	-1.66433e-10	-1.22789	2.30566e-05	-1.66433e-10	-1.22766	7.51706e-05	-1.66433e-10	-1.22482
65938166	chr14:65938166:A:G	3.43762e-07	-0.756606	-2.72626e-10	3.81739e-05	-0.723454	-2.72626e-10	0.000138354	-0.614768	-2.72626e-10
65938178	chr14:65938178:T:C	5.02641e-07	-1.66433e-10	-0.376679	5.52023e-05	-1.66433e-10	-0.354602	0.000176799	-1.66433e-10	-0.36957
65938506	chr14:65938506:T:C	3.543e-07	-1.66433e-10	-0.726412	3.80424e-05	-1.66433e-10	-0.726907	0.000123458	-1.66433e-10	-0.728679
65938712	chr14:65938712:T:A	4.236e-07	-0.461916	-0.0858496	4.94078e-05	-0.250852	-0.214645	0.000157418	-0.335323	-0.150351
65939197	chr14:65939197:A:G	1.1511e-06	1.48785	-1.03594	9.26522e-05	1.24154	-1.0783	0.000301617	1.2561	-1.09152
65939243	chr14:65939243:T:C	3.3494e-07	-1.66433e-10	-0.782605	3.59257e-05	-1.66433e-10	-0.784154	0.000114175	-1.66433e-10	-0.806849
65939366	chr14:65939366:C:T	3.33508e-07	-1.66433e-10	-0.786887	3.57745e-05	-1.66433e-10	-0.788371	0.000113701	-1.66433e-10	-0.811013
65939506	chr14:65939506:T:C	2.30155e-07	-1.66433e-10	-1.1578	2.44319e-05	-1.66433e-10	-1.16972	7.98771e-05	-1.66433e-10	-1.16409
65939705	chr14:65939705:A:G	1.35159e-07	-1.6901	-2.72626e-10	1.51331e-05	-1.64872	-2.72626e-10	5.20969e-05	-1.59148	-2.72626e-10
65939869	chr14:65939869:G:A	3.39333e-07	-1.66433e-10	-0.769572	3.63859e-05	-1.66433e-10	-0.771424	0.000115562	-1.66433e-10	-0.794772
65940156	chr14:65940156:C:T	2.44259e-07	-1.09833	-2.72626e-10	2.49446e-05	-1.14895	-2.72626e-10	9.01636e-05	-1.04296	-2.72626e-10
65940226	chr14:65940226:G:A	8.04154e-07	-1.66433e-10	0.093235	8.51449e-05	-1.66433e-10	0.0787478	0.000274829	-1.66433e-10	0.0715682
65940344	chr14:65940344:A:C	1.00804e-05	3.83993	-1.21814	0.000798288	3.54036	-1.2235	0.00283301	3.62532	-1.22081
65940465	chr14:65940465:C:T	1.11878e-05	2.8404	-0.114384	0.000995971	2.65747	-0.119362	0.00316885	2.60233	-0.0857879
65940528	chr14:65940528:G:A	7.67056e-08	-1.02532	-1.23126	6.6125e-06	-1.25109	-1.22555	2.5135e-05	-1.09109	-1.22923
65940621	chr14:65940621:T:C	3.23281e-07	-0.242195	-0.575839	3.88072e-05	-0.0404728	-0.666529	0.000120001	-0.139021	-0.618063
65940658	chr14:65940658:C:A	5.86447e-07	-1.66433e-10	-0.222473	6.32167e-05	-1.66433e-10	-0.219039	0.000205586	-1.66433e-10	-0.218714
65940970	chr14:65940970:A:G	1.26408e-07	-1.75704	-2.72626e-10	1.45048e-05	-1.69113	-2.72626e-10	4.53922e-05	-1.72924	-2.72626e-10
65941146	chr14:65941146:G:T	3.95694e-07	-1.66433e-10	-0.615915	4.23272e-05	-1.66433e-10	-0.620177	0.000145444	-1.66433e-10	-0.564792
65941166	chr14:65941166:A:G	3.91297e-07	-1.66433e-10	-0.627088	4.24345e-05	-1.66433e-10	-0.617646	0.000137944	-1.66433e-10	-0.61773
65941401	chr14:65941401:G:A	3.42543e-07	-0.76016	-2.72626e-10	3.3152e-05	-0.864504	-2.72626e-10	9.96496e-05	-0.942921	-2.72626e-10
65941497	chr14:65941497:T:G	2.93057e-07	-1.66433e-10	-0.916187	3.26423e-05	-1.66433e-10	-0.879997	0.000103617	-1.66433e-10	-0.903875
65941664	chr14:65941664:A:C	3.37494e-07	-1.66433e-10	-0.775007	3.61905e-05	-1.66433e-10	-0.77681	0.000115032	-1.66433e-10	-0.799375
65941759	chr14:65941759:A:G	3.88425e-06	2.89334	-1.22521	0.000312478	2.60819	-1.22926	0.00109763	2.68346	-1.22714
65941774	chr14:65941774:C:T	3.31429e-07	-1.66433e-10	-0.793142	3.55478e-05	-1.66433e-10	-0.794728	0.000113026	-1.66433e-10	-0.816965
65942559	chr14:65942559:T:C	2.35914e-07	-1.66433e-10	-1.13309	2.50968e-05	-1.66433e-10	-1.14287	8.14896e-05	-1.66433e-10	-1.14411
65942610	chr14:65942610:T:C	4.08704e-08	-1.67291	-1.21324	4.2803e-06	-1.69311	-1.21847	1.43376e-05	-1.66631	-1.21539
65942701	chr14:65942701:A:AT	2.20043e-07	-1.66433e-10	-1.20273	2.34977e-05	-1.66433e-10	-1.2087	7.62683e-05	-1.66433e-10	-1.21032
65942726	chr14:65942726:C:T	2.27304e-07	-1.66433e-10	-1.17027	2.42174e-05	-1.66433e-10	-1.17854	7.85796e-05	-1.66433e-10	-1.18047
65942870	chr14:65942870:T:C	2.49441e-07	-1.66433e-10	-1.07733	2.62132e-05	-1.66433e-10	-1.09934	8.54288e-05	-1.66433e-10	-1.0969
65943119	chr14:65943119:A:T	2.21022e-07	-1.66433e-10	-1.19829	2.35869e-05	-1.66433e-10	-1.20491	7.65488e-05	-1.66433e-10	-1.20665
65943563	chr14:65943563:A:G	2.21418e-07	-1.66433e-10	-1.1965	2.36321e-05	-1.66433e-10	-1.203	7.66921e-05	-1.66433e-10	-1.20478
65943747	chr14:65943747:G:A	3.38493e-07	-1.66433e-10	-0.772051	3.62161e-05	-1.66433e-10	-0.776104	0.000115126	-1.66433e-10	-0.798552
65943843	chr14:65943843:T:C	4.25621e-07	-1.66433e-10	-0.543007	4.57612e-05	-1.66433e-10	-0.54217	0.000149504	-1.66433e-10	-0.537255
65944008	chr14:65944008:T:TG	3.50984e-07	-1.66433e-10	-0.735815	3.75566e-05	-1.66433e-10	-0.739757	0.000119313	-1.66433e-10	-0.76283
65944115	chr14:65944115:C:T	3.51459e-07	-1.66433e-10	-0.734463	3.76086e-05	-1.66433e-10	-0.738374	0.000119475	-1.66433e-10	-0.761472
65944138	chr14:65944138:T:C	5.763e-07	-1.66433e-10	-0.239927	6.22027e-05	-1.66433e-10	-0.235209	0.000201973	-1.66433e-10	-0.236445
65944394	chr14:65944394:G:T	3.20599e-07	-1.66433e-10	-0.826364	3.43197e-05	-1.66433e-10	-0.829886	0.000109281	-1.66433e-10	-0.850655
65944436	chr14:65944436:G:A	2.99238e-06	2.58075	-1.17349	0.000277376	2.42128	-1.16151	0.000831123	2.33123	-1.15303
65944608	chr14:65944608:A:G	2.60608e-06	1.70644	-0.437396	0.000256347	1.57686	-0.395932	0.000783913	1.48332	-0.363603
65944763	chr14:65944763:T:A	7.3415e-07	-1.66433e-10	0.00215717	7.47682e-05	-1.66433e-10	-0.0512145	0.000247553	-1.66433e-10	-0.0329567
65945047	chr14:65945047:A:G	3.82111e-07	-1.66433e-10	-0.650845	4.07554e-05	-1.66433e-10	-0.658019	0.00014002	-1.66433e-10	-0.602796
65945211	chr14:65945211:T:C	2.55384e-07	-1.66433e-10	-1.05379	2.82416e-05	-1.66433e-10	-1.02481	9.08448e-05	-1.66433e-10	-1.03543
65945517	chr14:65945517:G:A	8.01322e-08	-1.02018	-1.1927	6.87021e-06	-1.25169	-1.18672	2.68539e-05	-1.07502	-1.17915
65945581	chr14:65945581:G:C	2.11257e-07	-0.594598	-0.64888	2.49418e-05	-0.423222	-0.72584	7.80142e-05	-0.507315	-0.680376
65945728	chr14:65945728:A:G	5.3138e-08	-1.48718	-1.13648	5.32637e-06	-1.5485	-1.14444	1.86756e-05	-1.4778	-1.13956
65945970	chr14:65945970:AC:A	2.24157e-07	-1.66433e-10	-1.18421	2.43786e-05	-1.66433e-10	-1.1719	7.89555e-05	-1.66433e-10	-1.1757
65946672	chr14:65946672:T:C	2.3253e-07	-0.139873	-1.00766	2.99655e-05	0.070784	-1.03634	8.89343e-05	-0.0442315	-1.01245
65946685	chr14:65946685:G:A	7.5327e-08	-1.04219	-1.23253	6.42275e-06	-1.27526	-1.2305	2.48605e-05	-1.10398	-1.22733
65946764	chr14:65946764:G:A	2.98933e-07	-1.66433e-10	-0.896335	3.31876e-05	-1.66433e-10	-0.86343	0.00010567	-1.66433e-10	-0.884256
65946942	chr14:65946942:C:T	1.06143e-06	1.3894	-1.01858	0.000137229	1.59955	-1.04351	0.000377777	1.42085	-1.03112
65946943	chr14:65946943:C:T	2.90319e-07	-1.66433e-10	-0.925575	3.21872e-05	-1.66433e-10	-0.894039	0.000102581	-1.66433e-10	-0.913933
65947068	chr14:65947068:C:T	6.31019e-07	-1.66433e-10	-0.14922	6.80318e-05	-1.66433e-10	-0.145631	0.000221268	-1.66433e-10	-0.145207
65947572	chr14:65947572:A:G	2.0341e-07	-0.609461	-0.671871	2.35749e-05	-0.447089	-0.758335	7.37684e-05	-0.531253	-0.712398
65947886	chr14:65947886:C:A	1.00142e-07	-1.16763	-0.822338	1.15049e-05	-1.02854	-0.894301	3.56945e-05	-1.11872	-0.850866
65948062	chr14:65948062:C:T	4.60315e-07	-0.464645	-2.72626e-10	5.37494e-05	-0.381274	-2.72626e-10	0.000181299	-0.344435	-2.72626e-10
65948243	chr14:65948243:G:A	1.26831e-07	-1.18334	-0.570357	1.28077e-05	-1.27444	-0.54112	4.49212e-05	-1.211	-0.528667
65948422	chr14:65948422:G:A	2.99364e-07	-1.66433e-10	-0.894896	3.24287e-05	-1.66433e-10	-0.886562	0.000106712	-1.66433e-10	-0.874449
65948706	chr14:65948706:A:G	2.03754e-07	-1.27964	-2.72626e-10	2.00364e-05	-1.36806	-2.72626e-10	7.01507e-05	-1.29394	-2.72626e-10
65948761	chr14:65948761:C:T	1.8226e-06	-1.66433e-10	0.911464	0.000204274	-1.66433e-10	0.953856	0.000637677	-1.66433e-10	0.913251
65948776	chr14:65948776:C:T	2.97877e-07	-1.66433e-10	-0.899875	3.12685e-05	-1.66433e-10	-0.922994	0.00010142	-1.66433e-10	-0.925307
65949254	chr14:65949254:CA:C	2.28969e-07	-1.66433e-10	-1.16297	2.41633e-05	-1.66433e-10	-1.18077	7.92055e-05	-1.66433e-10	-1.17254
65949316	chr14:65949316:G:A	7.72235e-08	-1.11876	-1.13109	9.06803e-06	-1.02115	-1.1397	3.10172e-05	-0.963166	-1.14687
65949508	chr14:65949508:T:C	5.49019e-08	-1.45008	-1.14093	6.07474e-06	-1.45102	-1.11044	2.01083e-05	-1.44486	-1.09859
65949659	chr14:65949659:G:T	2.41391e-07	-1.66433e-10	-1.11014	2.57193e-05	-1.66433e-10	-1.11836	8.30299e-05	-1.66433e-10	-1.12538
65949660	chr14:65949660:A:T	2.41391e-07	-1.66433e-10	-1.11014	2.57193e-05	-1.66433e-10	-1.11836	8.30299e-05	-1.66433e-10	-1.12538
65949696	chr14:65949696:T:A	2.35712e-07	-1.66433e-10	-1.13395	2.54241e-05	-1.66433e-10	-1.12991	8.25041e-05	-1.66433e-10	-1.13173
65950424	chr14:65950424:T:C	2.40264e-07	-1.66433e-10	-1.11482	2.60503e-05	-1.66433e-10	-1.10558	8.53567e-05	-1.66433e-10	-1.09774
65950526	chr14:65950526:C:A	2.29189e-07	-1.66433e-10	-1.16201	2.43018e-05	-1.66433e-10	-1.17506	7.92345e-05	-1.66433e-10	-1.17217
65950570	chr14:65950570:C:T	4.93248e-08	-1.76023	-0.937903	5.36622e-06	-1.75791	-0.927569	1.77334e-05	-1.76047	-0.908657
65950706	chr14:65950706:T:C	2.65073e-07	-1.66433e-10	-1.01655	2.86754e-05	-1.66433e-10	-1.00957	9.64602e-05	-1.66433e-10	-0.975451
65950850	chr14:65950850:TC:T	3.04608e-07	-1.66793	0.790404	3.58022e-05	-1.68147	0.893869	0.00013057	-1.62058	0.947909
65951005	chr14:65951005:T:C	9.07491e-08	-1.73725	-0.351211	1.01504e-05	-1.72813	-0.319957	3.34736e-05	-1.72523	-0.308596
65951009	chr14:65951009:A:G	1.02791e-07	-1.7359	-0.227963	1.15407e-05	-1.72609	-0.193645	3.81202e-05	-1.72326	-0.180572
65951033	chr14:65951033:A:G	9.45312e-08	-0.870296	-1.17733	7.79022e-06	-1.14196	-1.17078	3.0783e-05	-0.954681	-1.16294
65951242	chr14:65951242:C:T	1.93094e-07	-1.73886	0.405484	2.24137e-05	-1.71766	0.461727	7.51974e-05	-1.72512	0.500656
65951594	chr14:65951594:G:A	2.12611e-07	-1.66433e-10	-1.23709	2.28299e-05	-1.66433e-10	-1.23754	7.42196e-05	-1.66433e-10	-1.23755
65951750	chr14:65951750:T:A	7.59577e-08	-1.06365	-1.20273	6.48784e-06	-1.29828	-1.1974	2.48737e-05	-1.13922	-1.19155
65952237	chr14:65952237:G:A	1.42504e-07	-1.63719	-2.72626e-10	1.84512e-05	-1.45048	-2.72626e-10	5.47938e-05	-1.541	-2.72626e-10
65952268	chr14:65952268:G:A	1.61853e-07	-1.50987	-2.72626e-10	1.6981e-05	-1.53351	-2.72626e-10	5.41039e-05	-1.55368	-2.72626e-10
65952381	chr14:65952381:G:C	4.19953e-07	0.626005	-1.18242	4.73904e-05	0.70991	-1.2171	0.000152149	0.698095	-1.21782
65952470	chr14:65952470:A:C	2.18536e-07	-1.66433e-10	-1.20961	2.36791e-05	-1.66433e-10	-1.20102	7.66987e-05	-1.66433e-10	-1.2047
65952866	chr14:65952866:T:G	2.48491e-07	-1.66433e-10	-1.08115	2.72261e-05	-1.66433e-10	-1.06143	8.79698e-05	-1.66433e-10	-1.06759
65952892	chr14:65952892:T:C	2.40044e-07	-1.66433e-10	-1.11573	2.55516e-05	-1.66433e-10	-1.12491	8.33482e-05	-1.66433e-10	-1.12155
65953034	chr14:65953034:C:T	3.67058e-08	-1.75733	-1.23629	3.98202e-06	-1.74632	-1.23749	1.28405e-05	-1.75442	-1.23756
65953429	chr14:65953429:G:T	9.07773e-07	-1.66433e-10	0.214438	0.000102395	-1.66433e-10	0.263235	0.000355272	-1.66433e-10	0.328302
65953500	chr14:65953500:A:G	2.12889e-07	-1.66433e-10	-1.23578	2.28508e-05	-1.66433e-10	-1.23662	7.4321e-05	-1.66433e-10	-1.23619
65953759	chr14:65953759:G:C	2.21328e-07	-1.66433e-10	-1.19691	2.38012e-05	-1.66433e-10	-1.19587	7.86473e-05	-1.66433e-10	-1.17961
65954096	chr14:65954096:A:G	5.37951e-06	-1.66433e-10	1.9938	0.000606601	-1.66433e-10	2.04226	0.00198161	-1.66433e-10	2.04709
65954377	chr14:65954377:A:C	1.02597e-07	-1.60758	-0.358173	1.16854e-05	-1.63119	-0.276074	3.86305e-05	-1.62025	-0.270285
65954405	chr14:65954405:G:A	1.89565e-07	-1.35183	-2.72626e-10	2.74706e-05	-1.05249	-2.72626e-10	7.76226e-05	-1.19272	-2.72626e-10
65954691	chr14:65954691:A:G	2.27356e-07	-1.66433e-10	-1.17004	2.46924e-05	-1.66433e-10	-1.15911	8.01077e-05	-1.66433e-10	-1.16121
65955051	chr14:65955051:C:A	4.05726e-07	-1.66433e-10	-0.590877	4.30019e-05	-1.66433e-10	-0.604362	0.000140397	-1.66433e-10	-0.600108
65955372	chr14:65955372:G:C	1.26173e-07	-1.7589	-2.72626e-10	1.36459e-05	-1.75216	-2.72626e-10	4.40439e-05	-1.75939	-2.72626e-10
65956042	chr14:65956042:C:T	2.73434e-07	-1.66433e-10	-0.985496	2.9758e-05	-1.66433e-10	-0.972509	9.7577e-05	-1.66433e-10	-0.963939
65956406	chr14:65956406:T:G	2.66031e-07	-1.66433e-10	-1.01294	2.89335e-05	-1.66433e-10	-1.00061	9.48683e-05	-1.66433e-10	-0.992091
65956817	chr14:65956817:T:C	2.71192e-07	-1.66433e-10	-0.993729	2.9198e-05	-1.66433e-10	-0.991506	9.47234e-05	-1.66433e-10	-0.99362
65956861	chr14:65956861:C:T	2.13142e-07	-1.66433e-10	-1.2346	2.28751e-05	-1.66433e-10	-1.23556	7.44237e-05	-1.66433e-10	-1.23481
65956946	chr14:65956946:G:C	6.14449e-08	-1.33654	-1.14187	6.21334e-06	-1.38602	-1.15289	2.12929e-05	-1.33742	-1.14879
65957051	chr14:65957051:C:T	2.24147e-07	-1.66433e-10	-1.18425	2.43246e-05	-1.66433e-10	-1.17412	7.91642e-05	-1.66433e-10	-1.17306
65957059	chr14:65957059:A:G	2.57179e-07	-1.66433e-10	-1.04678	2.83637e-05	-1.66433e-10	-1.0205	9.18707e-05	-1.66433e-10	-1.0242
65957454	chr14:65957454:T:C	2.12095e-07	-0.166992	-1.07253	2.04261e-05	-0.280345	-1.06845	6.27886e-05	-0.345291	-1.05952
65957538	chr14:65957538:C:T	5.66154e-07	-1.66433e-10	-0.25769	5.95068e-05	-1.66433e-10	-0.279516	0.000194444	-1.66433e-10	-0.274439
65957887	chr14:65957887:C:A	4.63159e-08	-1.56763	-1.19344	5.6418e-06	-1.46832	-1.16709	1.6579e-05	-1.5653	-1.17114
65957985	chr14:65957985:G:GC	2.20383e-07	-1.66433e-10	-1.20119	2.38512e-05	-1.66433e-10	-1.19377	7.76141e-05	-1.66433e-10	-1.19283
65958052	chr14:65958052:T:C	6.36456e-08	-1.61306	-0.830162	6.82623e-06	-1.56595	-0.878884	2.2549e-05	-1.5328	-0.896086
65958100	chr14:65958100:T:C	1.31149e-07	-1.72022	-2.72626e-10	1.45379e-05	-1.68885	-2.72626e-10	4.63752e-05	-1.70782	-2.72626e-10
65958118	chr14:65958118:G:T	4.74281e-08	-1.52374	-1.2136	5.51122e-06	-1.44374	-1.21509	1.74282e-05	-1.4742	-1.21229
65958177	chr14:65958177:C:T	9.05351e-08	-0.90823	-1.18259	9.15074e-06	-0.956589	-1.19518	3.27617e-05	-0.85818	-1.19714
65958224	chr14:65958224:T:C	1.16462e-07	-0.833155	-1.00584	1.4922e-05	-0.717858	-0.944913	4.06523e-05	-0.862385	-0.977141
65958413	chr14:65958413:T:A	2.13001e-07	-1.66433e-10	-1.23526	2.29067e-05	-1.66433e-10	-1.23418	7.44113e-05	-1.66433e-10	-1.23497
65958441	chr14:65958441:A:C	5.25325e-08	-1.67962	-0.955503	5.74797e-06	-1.71882	-0.897944	1.84144e-05	-1.73602	-0.895427
65958565	chr14:65958565:A:G	2.77051e-07	-1.3195	0.34715	2.63459e-05	-1.55166	0.457368	9.28585e-05	-1.49254	0.479039
65958769	chr14:65958769:T:C	1.13628e-07	-1.24179	-0.621838	1.05207e-05	-1.35234	-0.659918	3.6444e-05	-1.31667	-0.632139
65958859	chr14:65958859:T:C	9.60359e-07	-1.66433e-10	0.270752	0.000101072	-1.66433e-10	0.25023	0.000332286	-1.66433e-10	0.261414
65958900	chr14:65958900:G:A	7.49445e-07	-1.76095	1.78372	9.46617e-05	-1.7549	1.9396	0.00031378	-1.74807	1.95218
65959044	chr14:65959044:G:A	6.08933e-07	-1.66433e-10	-0.184848	6.34732e-05	-1.66433e-10	-0.214988	0.00020943	-1.66433e-10	-0.200189
65959156	chr14:65959156:T:C	2.85897e-07	0.155311	-1.09623	2.71347e-05	0.0409811	-1.10577	8.0663e-05	-0.0391236	-1.11518
65959159	chr14:65959159:G:A	3.71855e-07	-1.66433e-10	-0.678051	3.85016e-05	-1.66433e-10	-0.714907	0.000127215	-1.66433e-10	-0.698705
65959160	chr14:65959160:T:G	4.03707e-08	-1.67903	-1.21942	4.27977e-06	-1.7068	-1.2049	1.38293e-05	-1.71027	-1.20752
65959358	chr14:65959358:A:G	2.1439e-07	-1.66433e-10	-1.22876	2.30939e-05	-1.66433e-10	-1.22604	7.51403e-05	-1.66433e-10	-1.22522
65960108	chr14:65960108:C:T	2.13464e-07	-0.0035005	-1.22959	2.02691e-05	-0.12418	-1.23233	6.15825e-05	-0.190596	-1.23361
65960258	chr14:65960258:A:G	2.14741e-07	-1.66433e-10	-1.22712	2.30433e-05	-1.66433e-10	-1.22823	7.49938e-05	-1.66433e-10	-1.22718
65960524	chr14:65960524:G:A	9.34927e-08	-0.821734	-1.23694	1.25739e-05	-0.619197	-1.21479	3.56795e-05	-0.750669	-1.21934
65960930	chr14:65960930:G:A	8.07108e-07	-1.66433e-10	0.0969024	8.80257e-05	-1.66433e-10	0.112022	0.000294518	-1.66433e-10	0.140759
65961051	chr14:65961051:A:G	7.23369e-08	-1.49778	-0.817438	6.71385e-06	-1.65367	-0.807768	2.37498e-05	-1.58081	-0.796199
65961193	chr14:65961193:C:T	4.33256e-07	-1.06857	0.543341	6.40978e-05	-0.863193	0.657997	0.000173521	-1.04028	0.651997
65961569	chr14:65961569:G:T	3.89729e-07	-1.66433e-10	-0.631104	4.15803e-05	-1.66433e-10	-0.637981	0.000131857	-1.66433e-10	-0.662866
65961619	chr14:65961619:A:G	5.65108e-07	-1.66433e-10	-0.259538	6.2409e-05	-1.66433e-10	-0.231897	0.000207175	-1.66433e-10	-0.211015
65961920	chr14:65961920:A:G	1.30573e-07	-0.97125	-0.753373	1.81277e-05	-0.837706	-0.63046	4.97419e-05	-0.9664	-0.671333
65961994	chr14:65961994:G:A	6.0306e-07	-1.66433e-10	-0.194538	6.66833e-05	-1.66433e-10	-0.165653	0.000221782	-1.66433e-10	-0.142888
65962030	chr14:65962030:C:A	3.4608e-07	-1.66433e-10	-0.749886	3.71256e-05	-1.66433e-10	-0.751301	0.000117934	-1.66433e-10	-0.774458
65962319	chr14:65962319:G:A	5.04925e-07	-1.66433e-10	-0.372145	5.60082e-05	-1.66433e-10	-0.340108	0.000185828	-1.66433e-10	-0.31976
65962416	chr14:65962416:G:A	1.39145e-07	-1.66104	-2.72626e-10	1.49255e-05	-1.66254	-2.72626e-10	5.0095e-05	-1.63066	-2.72626e-10
65962603	chr14:65962603:G:A	3.80379e-08	-1.74173	-1.21624	4.2402e-06	-1.70703	-1.21397	1.34763e-05	-1.72501	-1.21864
65962629	chr14:65962629:A:G	2.12518e-07	-1.66433e-10	-1.23753	2.28462e-05	-1.66433e-10	-1.23682	7.42958e-05	-1.66433e-10	-1.23653
65962691	chr14:65962691:T:C	1.00403e-07	-1.51373	-0.473635	9.43403e-06	-1.66337	-0.457915	3.33546e-05	-1.59321	-0.444173
65962788	chr14:65962788:G:A	9.0572e-08	-1.51769	-0.572718	8.5163e-06	-1.66538	-0.558247	3.00784e-05	-1.59554	-0.545232
65962951	chr14:65962951:C:T	5.12525e-07	-1.66433e-10	-0.357206	5.35302e-05	-1.66433e-10	-0.385361	0.000176239	-1.66433e-10	-0.372741
65963399	chr14:65963399:A:G	7.41968e-07	-1.66433e-10	0.0127505	8.27196e-05	-1.66433e-10	0.0498495	0.000274744	-1.66433e-10	0.0712573
65963605	chr14:65963605:G:A	5.78181e-07	-1.64178	1.40511	6.96004e-05	-1.69039	1.56755	0.000224145	-1.70905	1.57676
65963924	chr14:65963924:G:A	4.20189e-08	-1.68755	-1.17089	4.51314e-06	-1.71409	-1.14453	1.45635e-05	-1.7169	-1.14916
65963972	chr14:65963972:C:T	5.52902e-08	-1.6484	-0.935559	6.13502e-06	-1.62408	-0.927517	1.89367e-05	-1.65253	-0.950946
65964085	chr14:65964085:C:T	2.82091e-07	-1.66433e-10	-0.954327	3.06596e-05	-1.66433e-10	-0.942661	0.000100592	-1.66433e-10	-0.933504
65964121	chr14:65964121:C:T	3.26167e-07	-1.66433e-10	-0.809146	3.52178e-05	-1.66433e-10	-0.804056	0.000115663	-1.66433e-10	-0.793904
65964676	chr14:65964676:C:T	8.34406e-08	-1.08636	-1.08606	1.04749e-05	-0.934857	-1.08176	2.94108e-05	-1.08308	-1.08014
65965036	chr14:65965036:T:C	7.94533e-07	-1.66433e-10	0.0811987	8.85831e-05	-1.66433e-10	0.118335	0.00029442	-1.66433e-10	0.140425
65965178	chr14:65965178:C:T	2.15275e-07	-1.66433e-10	-1.22464	2.31152e-05	-1.66433e-10	-1.22511	7.48561e-05	-1.66433e-10	-1.22901
65965217	chr14:65965217:T:C	1.76536e-07	-1.65454	0.231504	2.07071e-05	-1.69245	0.357323	6.70471e-05	-1.71349	0.374308
65965375	chr14:65965375:GGTATC:G	3.29713e-07	-1.66433e-10	-0.798333	3.53445e-05	-1.66433e-10	-0.800463	0.000112575	-1.66433e-10	-0.82096
65965577	chr14:65965577:A:C	2.84049e-07	-1.72372	0.776316	3.46114e-05	-1.74538	0.923958	0.00011259	-1.75369	0.932866
65965628	chr14:65965628:G:A	3.29125e-07	-1.66433e-10	-0.800119	3.55067e-05	-1.66433e-10	-0.795885	0.000116662	-1.66433e-10	-0.785299
65965843	chr14:65965843:A:G	1.37808e-07	-0.922342	-0.748353	1.78417e-05	-0.856227	-0.627843	5.14668e-05	-0.945743	-0.657901
65966026	chr14:65966026:C:A	1.26536e-07	-1.75603	-2.72626e-10	1.36529e-05	-1.75165	-2.72626e-10	4.42158e-05	-1.7555	-2.72626e-10
65966042	chr14:65966042:G:A	1.25929e-07	-1.76084	-2.72626e-10	1.35302e-05	-1.76068	-2.72626e-10	4.39772e-05	-1.76091	-2.72626e-10
65966481	chr14:65966481:C:T	1.91636e-07	-1.34096	-2.72626e-10	2.57728e-05	-1.11629	-2.72626e-10	7.18146e-05	-1.27049	-2.72626e-10
65966697	chr14:65966697:A:G	2.98927e-07	-1.66433e-10	-0.896357	3.1264e-05	-1.66433e-10	-0.923139	0.000102158	-1.66433e-10	-0.918059
65967167	chr14:65967167:T:A	1.26874e-07	-1.75336	-2.72626e-10	1.37092e-05	-1.74754	-2.72626e-10	4.43371e-05	-1.75276	-2.72626e-10
65967318	chr14:65967318:T:C	4.07081e-08	-1.65262	-1.23751	4.34999e-06	-1.65856	-1.23687	1.4113e-05	-1.65994	-1.23755
65967473	chr14:65967473:C:T	4.4358e-07	-1.66433e-10	-0.501677	4.61249e-05	-1.66433e-10	-0.534253	0.000152522	-1.66433e-10	-0.517274
65967475	chr14:65967475:C:T	6.58909e-07	-1.66433e-10	-0.10597	6.86959e-05	-1.66433e-10	-0.135917	0.00022642	-1.66433e-10	-0.122189
65967520	chr14:65967520:T:A	1.35103e-07	-1.05154	-0.638973	1.96877e-05	-0.892586	-0.493027	5.38246e-05	-1.01761	-0.541238
65967919	chr14:65967919:A:G	2.3361e-07	-1.66433e-10	-1.1429	2.52022e-05	-1.66433e-10	-1.13868	8.26519e-05	-1.66433e-10	-1.12994
65969002	chr14:65969002:G:A	2.12726e-07	-1.66433e-10	-1.23655	2.29403e-05	-1.66433e-10	-1.23271	7.43986e-05	-1.66433e-10	-1.23514
65969231	chr14:65969231:A:G	7.79534e-08	-1.05622	-1.18422	8.6031e-06	-1.02453	-1.18896	2.70818e-05	-1.06847	-1.17725
65969453	chr14:65969453:A:G	4.51417e-07	-1.66433e-10	-0.484164	4.64277e-05	-1.66433e-10	-0.52771	0.00015372	-1.66433e-10	-0.509448
65969595	chr14:65969595:C:T	2.90225e-07	-1.66433e-10	-0.925898	3.17304e-05	-1.66433e-10	-0.908333	0.000104278	-1.66433e-10	-0.89752
65969644	chr14:65969644:T:C	9.70132e-08	-1.71924	-0.302469	1.17586e-05	-1.71484	-0.18618	4.05497e-05	-1.68207	-0.159986
65969823	chr14:65969823:C:T	3.77507e-08	-1.74742	-1.21813	4.08501e-06	-1.74703	-1.21125	1.34769e-05	-1.73503	-1.20857
65969974	chr14:65969974:G:A	5.74535e-08	-1.68621	-0.859371	6.05296e-06	-1.70143	-0.863629	1.95851e-05	-1.70754	-0.862276
65970017	chr14:65970017:T:C	1.67161e-07	-1.59607	0.118471	1.98112e-05	-1.61468	0.23532	7.05216e-05	-1.53579	0.247125
65970443	chr14:65970443:G:C	4.32603e-07	-1.66433e-10	-0.526734	4.86421e-05	-1.66433e-10	-0.481118	0.000162643	-1.66433e-10	-0.453024
65970501	chr14:65970501:C:T	5.61522e-07	-0.265905	-2.72626e-10	6.58403e-05	-0.178375	-2.72626e-10	0.000222859	-0.138043	-2.72626e-10
65970544	chr14:65970544:A:G	1.71937e-07	-1.44943	-2.72626e-10	1.84321e-05	-1.45151	-2.72626e-10	6.29887e-05	-1.40163	-2.72626e-10
65970652	chr14:65970652:T:C	2.26341e-07	-1.66433e-10	-1.17451	2.44525e-05	-1.66433e-10	-1.16888	8.00761e-05	-1.66433e-10	-1.1616
65970684	chr14:65970684:C:T	2.13642e-07	-1.66433e-10	-1.23226	2.29426e-05	-1.66433e-10	-1.23261	7.44194e-05	-1.66433e-10	-1.23486
65970845	chr14:65970845:A:G	4.16435e-08	-1.7545	-1.11291	4.75328e-06	-1.7383	-1.06847	1.53314e-05	-1.74648	-1.06819
65970907	chr14:65970907:A:G	2.3249e-07	-1.66433e-10	-1.14771	2.49603e-05	-1.66433e-10	-1.14832	8.2184e-05	-1.66433e-10	-1.13562
65971154	chr14:65971154:T:C	3.21229e-07	-1.66433e-10	-0.824401	3.40263e-05	-1.66433e-10	-0.838472	0.000110212	-1.66433e-10	-0.842176
65971471	chr14:65971471:T:G	1.96209e-07	-0.113762	-1.20361	2.1323e-05	-0.0997848	-1.20603	6.25901e-05	-0.193137	-1.21484
65971477	chr14:65971477:A:T	4.29537e-08	-1.64377	-1.19266	4.65725e-06	-1.63717	-1.19001	1.4743e-05	-1.66462	-1.1892
65971663	chr14:65971663:C:A	5.58407e-08	-1.63221	-0.941838	5.5842e-06	-1.68268	-0.962988	1.82105e-05	-1.68755	-0.955034
65971721	chr14:65971721:T:C	6.40981e-07	-1.66433e-10	-0.133556	6.84307e-05	-1.66433e-10	-0.139785	0.000223726	-1.66433e-10	-0.134161
65971948	chr14:65971948:A:G	4.22926e-08	-1.67233	-1.17962	4.69007e-06	-1.65718	-1.16298	1.55594e-05	-1.64281	-1.1571
65972131	chr14:65972131:A:G	4.25517e-08	-1.66638	-1.17945	4.71977e-06	-1.65106	-1.16279	1.56663e-05	-1.63617	-1.1569
65972205	chr14:65972205:T:C	5.95851e-08	-1.29027	-1.21888	6.45146e-06	-1.326	-1.1753	2.10571e-05	-1.31619	-1.18115
65972266	chr14:65972266:G:C	3.05377e-06	1.42758	-2.72626e-10	0.000248956	1.15167	-2.72626e-10	0.000810383	1.15293	-2.72626e-10
65972673	chr14:65972673:C:T	4.03635e-08	-1.72613	-1.1725	4.45901e-06	-1.71613	-1.15455	1.47177e-05	-1.70752	-1.14801
65972681	chr14:65972681:C:T	2.40581e-06	-1.66433e-10	1.18909	0.000250859	-1.66433e-10	1.15928	0.000867409	-1.66433e-10	1.22093
65972945	chr14:65972945:T:C	2.12639e-07	-1.66433e-10	-1.23696	2.28788e-05	-1.66433e-10	-1.23539	7.438e-05	-1.66433e-10	-1.23539
65972994	chr14:65972994:TTAAAA:T	2.7223e-07	-1.66433e-10	-0.989907	2.8535e-05	-1.66433e-10	-1.01448	9.36447e-05	-1.66433e-10	-1.00507
65973002	chr14:65973002:A:T	6.50166e-07	-1.66433e-10	-0.119327	7.0419e-05	-1.66433e-10	-0.111144	0.000229155	-1.66433e-10	-0.110184
65973103	chr14:65973103:A:T	6.21261e-07	-1.66433e-10	-0.164804	6.63682e-05	-1.66433e-10	-0.170388	0.000217	-1.66433e-10	-0.164685
65973193	chr14:65973193:A:G	7.20502e-08	-1.74597	-0.573225	7.54211e-06	-1.75979	-0.58532	2.51721e-05	-1.75921	-0.559634
65973654	chr14:65973654:G:A	2.8489e-07	-1.66433e-10	-0.944453	3.08822e-05	-1.66433e-10	-0.935428	0.000100813	-1.66433e-10	-0.931316
65974121	chr14:65974121:C:T	6.23221e-07	-1.66433e-10	-0.161655	6.65773e-05	-1.66433e-10	-0.167243	0.000217685	-1.66433e-10	-0.161534
65974206	chr14:65974206:T:TAG	9.92261e-08	-1.74674	-0.252418	1.03837e-05	-1.76002	-0.265354	3.47933e-05	-1.75951	-0.235651
65974829	chr14:65974829:C:T	8.22129e-08	-1.60566	-0.581586	8.07349e-06	-1.6628	-0.614223	2.6437e-05	-1.66748	-0.60234
65975099	chr14:65975099:T:C	4.17673e-08	-1.74748	-1.11696	4.5498e-06	-1.7441	-1.10642	1.4743e-05	-1.75406	-1.09976
65975128	chr14:65975128:T:G	1.06013e-07	-0.843972	-1.08902	1.15665e-05	-0.822117	-1.09538	3.78254e-05	-0.835525	-1.07608
65975221	chr14:65975221:G:A	1.23108e-07	-1.7607	-0.0227882	1.45773e-05	-1.76093	0.0747901	4.82806e-05	-1.76094	0.0933903
65975288	chr14:65975288:A:G	1.4184e-07	-0.508838	-1.13302	1.53011e-05	-0.500926	-1.13676	4.52573e-05	-0.579305	-1.15291
65975349	chr14:65975349:T:C	1.30959e-07	-1.04406	-0.677609	1.55419e-05	-1.04856	-0.573511	5.10722e-05	-1.0288	-0.58254
65975390	chr14:65975390:A:G	3.24527e-07	-1.66433e-10	-0.814186	3.52412e-05	-1.66433e-10	-0.80339	0.000113958	-1.66433e-10	-0.808747
65975724	chr14:65975724:T:C	3.99451e-08	-1.7609	-1.14815	4.38179e-06	-1.75943	-1.12872	1.44065e-05	-1.75732	-1.11958
65975838	chr14:65975838:T:TG	2.36147e-07	-1.66433e-10	-1.1321	2.5559e-05	-1.66433e-10	-1.12462	8.3871e-05	-1.66433e-10	-1.1153
65976136	chr14:65976136:GAGA:G	3.95764e-08	-1.69751	-1.22082	4.17144e-06	-1.71255	-1.2248	1.34523e-05	-1.71717	-1.22827
65976188	chr14:65976188:T:C	3.86155e-08	-1.76052	-1.18238	4.2125e-06	-1.7608	-1.16675	1.3808e-05	-1.75989	-1.15945
65976778	chr14:65976778:A:G	2.18802e-07	-0.650338	-0.55805	2.64113e-05	-0.651148	-0.440667	8.68192e-05	-0.629204	-0.451549
65977350	chr14:65977350:C:T	5.89227e-07	-0.217744	-2.72626e-10	7.27503e-05	-0.0785743	-2.72626e-10	0.000258904	0.0118744	-2.72626e-10
65977613	chr14:65977613:G:A	2.16918e-07	-1.66433e-10	-1.21704	2.32375e-05	-1.66433e-10	-1.21984	7.56703e-05	-1.66433e-10	-1.21819
65977626	chr14:65977626:C:T	1.94505e-07	-0.999005	-0.327092	2.59125e-05	-0.91273	-0.198151	7.77119e-05	-0.972818	-0.218755
65977792	chr14:65977792:T:C	1.09998e-07	-0.768891	-1.1272	1.11338e-05	-0.823844	-1.13178	3.34254e-05	-0.887116	-1.14815
65977966	chr14:65977966:A:G	2.1383e-07	-1.66433e-10	-1.23137	2.29452e-05	-1.66433e-10	-1.2325	7.44656e-05	-1.66433e-10	-1.23424
65978574	chr14:65978574:A:C	1.71571e-07	-1.45156	-2.72626e-10	1.92197e-05	-1.40967	-2.72626e-10	6.08131e-05	-1.43678	-2.72626e-10
65978622	chr14:65978622:A:G	2.13092e-07	-1.66433e-10	-1.23483	2.28887e-05	-1.66433e-10	-1.23496	7.42963e-05	-1.66433e-10	-1.23652
65978711	chr14:65978711:C:T	1.33978e-07	-1.69888	-2.72626e-10	1.40382e-05	-1.72383	-2.72626e-10	4.54337e-05	-1.72833	-2.72626e-10
65978838	chr14:65978838:CAG:C	1.72278e-07	-1.76068	0.313237	2.05101e-05	-1.76089	0.416199	6.70306e-05	-1.76045	0.421021
65979101	chr14:65979101:A:T	2.73612e-07	-1.66433e-10	-0.984846	2.96473e-05	-1.66433e-10	-0.976234	9.67786e-05	-1.66433e-10	-0.972155
65979118	chr14:65979118:G:A	1.26018e-07	-1.76013	-2.72626e-10	1.36716e-05	-1.75029	-2.72626e-10	4.40336e-05	-1.75963	-2.72626e-10
65979323	chr14:65979323:A:G	2.15567e-07	-1.66433e-10	-1.22328	2.32413e-05	-1.66433e-10	-1.21968	7.56438e-05	-1.66433e-10	-1.21855
65979626	chr14:65979626:G:A	4.93846e-08	-1.74315	-0.953762	5.66168e-06	-1.75239	-0.879495	1.86056e-05	-1.75456	-0.866556
65979629	chr14:65979629:T:C	2.39862e-07	-1.66433e-10	-1.11649	2.57259e-05	-1.66433e-10	-1.11811	8.29658e-05	-1.66433e-10	-1.12615
65979854	chr14:65979854:G:A	6.01708e-07	-1.66433e-10	-0.196783	6.42886e-05	-1.66433e-10	-0.202224	0.000210257	-1.66433e-10	-0.196251
65979879	chr14:65979879:C:T	9.95079e-08	-1.75066	-0.245659	1.04316e-05	-1.74344	-0.277324	3.54212e-05	-1.73744	-0.239832
65980340	chr14:65980340:T:C	2.25401e-07	-1.66433e-10	-1.17868	2.41968e-05	-1.66433e-10	-1.17939	7.89447e-05	-1.66433e-10	-1.17583
65980392	chr14:65980392:C:T	7.13559e-07	-1.66433e-10	-0.0262905	7.61926e-05	-1.66433e-10	-0.0323417	0.000249129	-1.66433e-10	-0.0266089
65980449	chr14:65980449:C:T	2.10807e-07	-1.24561	-2.72626e-10	2.17672e-05	-1.2852	-2.72626e-10	7.68e-05	-1.20338	-2.72626e-10
65980541	chr14:65980541:C:T	4.08111e-07	-1.66433e-10	-0.585017	4.20576e-05	-1.66433e-10	-0.626566	0.000139598	-1.66433e-10	-0.605812
65980860	chr14:65980860:T:G	1.30321e-07	-1.72656	-2.72626e-10	1.42199e-05	-1.71096	-2.72626e-10	4.57041e-05	-1.72239	-2.72626e-10
65981050	chr14:65981050:G:A	1.42476e-07	-1.63738	-2.72626e-10	1.75555e-05	-1.50024	-2.72626e-10	5.2661e-05	-1.58071	-2.72626e-10
65981227	chr14:65981227:A:T	2.31885e-07	-1.66433e-10	-1.15032	2.50876e-05	-1.66433e-10	-1.14323	8.17445e-05	-1.66433e-10	-1.14098
65981552	chr14:65981552:A:G	3.79136e-07	-1.66433e-10	-0.658661	3.91545e-05	-1.66433e-10	-0.698091	0.000130154	-1.66433e-10	-0.675862
65981853	chr14:65981853:C:T	3.37786e-07	-1.66433e-10	-0.774144	3.67386e-05	-1.66433e-10	-0.761778	0.000125478	-1.66433e-10	-0.712454
65982139	chr14:65982139:C:T	2.15221e-07	-1.66433e-10	-1.22489	2.33529e-05	-1.66433e-10	-1.21488	7.54861e-05	-1.66433e-10	-1.22063
65982424	chr14:65982424:G:A	3.84785e-07	-1.66433e-10	-0.643871	4.15196e-05	-1.66433e-10	-0.639442	0.000134656	-1.66433e-10	-0.641859
65982428	chr14:65982428:C:T	3.16691e-07	-1.66433e-10	-0.838629	3.44339e-05	-1.66433e-10	-0.826565	0.000117073	-1.66433e-10	-0.781785
65982482	chr14:65982482:A:G	2.86735e-07	-1.66433e-10	-0.937997	3.13404e-05	-1.66433e-10	-0.920697	0.00010297	-1.66433e-10	-0.910145
65982644	chr14:65982644:CACAA:C	5.08579e-07	-1.66433e-10	-0.364934	5.58421e-05	-1.66433e-10	-0.343078	0.000182087	-1.66433e-10	-0.340095
65983272	chr14:65983272:G:T	2.72059e-07	-1.66433e-10	-0.990537	2.89209e-05	-1.66433e-10	-1.00104	9.37602e-05	-1.66433e-10	-1.00384
65983373	chr14:65983373:C:T	6.35818e-08	-1.68731	-0.756923	7.26613e-06	-1.70771	-0.674674	2.40206e-05	-1.71325	-0.652421
65983552	chr14:65983552:A:C	2.25226e-07	-1.66433e-10	-1.17945	2.4341e-05	-1.66433e-10	-1.17345	7.9663e-05	-1.66433e-10	-1.16678
65983974	chr14:65983974:T:C	7.69278e-08	-1.11556	-1.13813	8.22181e-06	-1.15099	-1.10782	2.76609e-05	-1.10857	-1.11599
65984170	chr14:65984170:C:T	1.97796e-06	-1.66433e-10	0.993264	0.000217631	-1.66433e-10	1.01719	0.000730692	-1.66433e-10	1.04941
65984535	chr14:65984535:C:T	1.86479e-07	-0.826229	-0.542009	2.16775e-05	-0.836701	-0.452631	7.02192e-05	-0.835007	-0.457952
65985281	chr14:65985281:A:C	2.39334e-07	-1.66433e-10	-1.11869	2.59128e-05	-1.66433e-10	-1.11087	8.50647e-05	-1.66433e-10	-1.10117
65985614	chr14:65985614:C:T	3.21622e-07	-1.66433e-10	-0.823177	3.47558e-05	-1.66433e-10	-0.817259	0.000112621	-1.66433e-10	-0.82055
65985696	chr14:65985696:A:G	3.94804e-08	-1.68495	-1.23581	4.20012e-06	-1.69772	-1.23277	1.40626e-05	-1.67029	-1.23077
65985811	chr14:65985811:T:C	7.6492e-08	-1.75893	-0.500443	8.12086e-06	-1.75012	-0.521051	2.73761e-05	-1.74617	-0.488739
65985814	chr14:65985814:G:A	8.41658e-08	-0.927105	-1.23666	9.13399e-06	-0.925369	-1.22824	2.85187e-05	-0.962599	-1.23142
65985859	chr14:65985859:C:G	2.19355e-07	-1.66433e-10	-1.20586	2.36248e-05	-1.66433e-10	-1.20331	7.66425e-05	-1.66433e-10	-1.20543
65985885	chr14:65985885:G:A	2.16207e-07	-1.66433e-10	-1.22032	2.34344e-05	-1.66433e-10	-1.2114	7.58254e-05	-1.66433e-10	-1.21615
65985977	chr14:65985977:A:G	2.36051e-07	-1.66433e-10	-1.13251	2.5987e-05	-1.66433e-10	-1.10801	8.36245e-05	-1.66433e-10	-1.11824
65986148	chr14:65986148:C:A	3.65967e-07	-1.66433e-10	-0.694012	3.77984e-05	-1.66433e-10	-0.733339	0.000125314	-1.66433e-10	-0.713755
65986456	chr14:65986456:T:G	1.38915e-07	-0.539574	-1.12312	1.364e-05	-0.621589	-1.13101	4.2856e-05	-0.640909	-1.14583
65986751	chr14:65986751:A:C	3.74474e-08	-1.73844	-1.23518	3.96601e-06	-1.75291	-1.23493	1.31771e-05	-1.73172	-1.23439
65987008	chr14:65987008:G:A	2.33597e-07	-1.66433e-10	-1.14296	2.5282e-05	-1.66433e-10	-1.13552	8.28844e-05	-1.66433e-10	-1.12713
65987151	chr14:65987151:G:A	2.13569e-07	-1.66433e-10	-1.23259	2.28654e-05	-1.66433e-10	-1.23598	7.44193e-05	-1.66433e-10	-1.23487
65987677	chr14:65987677:C:T	2.88858e-07	-1.66433e-10	-0.930621	3.14101e-05	-1.66433e-10	-0.918477	0.00010316	-1.66433e-10	-0.908301
65987952	chr14:65987952:G:C	7.27111e-07	-1.66433e-10	-0.0074766	7.76527e-05	-1.66433e-10	-0.0133604	0.00025401	-1.66433e-10	-0.00720795
65988784	chr14:65988784:A:G	1.83038e-07	-0.742457	-0.644404	1.58382e-05	-0.938296	-0.664884	5.25002e-05	-0.935618	-0.648147
65989228	chr14:65989228:G:A	2.51771e-07	-1.66433e-10	-1.06804	2.70835e-05	-1.66433e-10	-1.06668	8.77008e-05	-1.66433e-10	-1.07065
65989308	chr14:65989308:T:C	1.32286e-07	-1.71159	-2.72626e-10	1.44568e-05	-1.69445	-2.72626e-10	4.64021e-05	-1.70724	-2.72626e-10
65989477	chr14:65989477:C:T	3.25769e-07	-1.66433e-10	-0.810368	3.54154e-05	-1.66433e-10	-0.798459	0.000120708	-1.66433e-10	-0.75121
65989774	chr14:65989774:C:T	1.51497e-07	-1.57599	-2.72626e-10	1.63925e-05	-1.56878	-2.72626e-10	5.56381e-05	-1.52571	-2.72626e-10
65989833	chr14:65989833:A:G	2.24056e-07	-1.66433e-10	-1.18466	2.382e-05	-1.66433e-10	-1.19508	7.71072e-05	-1.66433e-10	-1.19938
65990154	chr14:65990154:A:T	1.48023e-07	-1.7165	0.117312	1.7827e-05	-1.72549	0.240604	5.77322e-05	-1.73945	0.250685
65990549	chr14:65990549:T:C	1.45065e-07	-1.73154	0.112166	1.74794e-05	-1.73871	0.234126	5.67781e-05	-1.74938	0.243953
65990995	chr14:65990995:A:G	1.49885e-07	-1.58669	-2.72626e-10	1.61655e-05	-1.58273	-2.72626e-10	5.48038e-05	-1.54082	-2.72626e-10
65991127	chr14:65991127:C:T	5.40546e-07	-1.66433e-10	-0.303976	6.03036e-05	-1.66433e-10	-0.266214	0.000203745	-1.66433e-10	-0.227711
65991356	chr14:65991356:C:A	1.65721e-07	-1.48625	-2.72626e-10	1.85448e-05	-1.44542	-2.72626e-10	5.87571e-05	-1.47117	-2.72626e-10
65991424	chr14:65991424:G:A	6.29113e-07	-1.66433e-10	-0.152244	6.71795e-05	-1.66433e-10	-0.158238	0.000219856	-1.66433e-10	-0.151607
65991533	chr14:65991533:C:T	3.65611e-08	-1.76008	-1.23749	3.92866e-06	-1.75975	-1.23756	1.2829e-05	-1.75532	-1.23755
65992065	chr14:65992065:G:A	2.83103e-07	-1.66433e-10	-0.950746	3.06855e-05	-1.66433e-10	-0.941816	0.000100174	-1.66433e-10	-0.937668
65992428	chr14:65992428:G:A	2.1772e-07	-1.66433e-10	-1.21335	2.35576e-05	-1.66433e-10	-1.20616	7.65784e-05	-1.66433e-10	-1.20627
65992976	chr14:65992976:A:G	1.59158e-07	-0.437482	-1.08917	1.56001e-05	-0.52137	-1.09696	4.85355e-05	-0.547589	-1.1147
65993042	chr14:65993042:G:A	5.85805e-08	-1.75755	-0.768606	6.8975e-06	-1.76074	-0.673705	2.28858e-05	-1.76053	-0.65353
65993119	chr14:65993119:A:C	4.8671e-08	-1.69791	-1.01356	5.13729e-06	-1.72261	-1.00648	1.77729e-05	-1.68296	-0.983947
65993742	chr14:65993742:T:C	1.25984e-07	-1.7604	-2.72626e-10	1.35509e-05	-1.75915	-2.72626e-10	4.39756e-05	-1.76095	-2.72626e-10
65993918	chr14:65993918:A:C	2.28365e-07	-1.66433e-10	-1.16561	2.45723e-05	-1.66433e-10	-1.16399	8.0503e-05	-1.66433e-10	-1.15629
65994024	chr14:65994024:A:G	3.67821e-07	0.529567	-1.21853	3.9731e-05	0.552516	-1.23599	0.000125255	0.520944	-1.23517
65994041	chr14:65994041:A:G	2.45838e-07	-1.75588	0.663999	3.01885e-05	-1.7589	0.800751	9.91797e-05	-1.76094	0.813294
65994276	chr14:65994276:A:G	2.25268e-07	-1.66433e-10	-1.17926	2.43386e-05	-1.66433e-10	-1.17354	7.92518e-05	-1.66433e-10	-1.17195
65995134	chr14:65995134:C:T	2.16335e-07	-1.66433e-10	-1.21973	2.34927e-05	-1.66433e-10	-1.20892	7.59116e-05	-1.66433e-10	-1.21501
65995233	chr14:65995233:T:G	2.19992e-07	-1.66433e-10	-1.20296	2.3664e-05	-1.66433e-10	-1.20165	7.73386e-05	-1.66433e-10	-1.19639
65995260	chr14:65995260:G:T	8.75065e-08	-1.67343	-0.451409	1.02697e-05	-1.71855	-0.317857	3.41057e-05	-1.71059	-0.30453
65995397	chr14:65995397:T:C	3.34458e-07	-1.5312	0.747153	4.39989e-05	-1.50739	0.92595	0.00015168	-1.45777	0.934958
65996070	chr14:65996070:C:G	1.61533e-07	-1.51185	-2.72626e-10	1.75888e-05	-1.49834	-2.72626e-10	5.27873e-05	-1.57831	-2.72626e-10
65996358	chr14:65996358:A:G	2.80212e-07	-1.66433e-10	-0.961009	3.01999e-05	-1.66433e-10	-0.957768	9.70472e-05	-1.66433e-10	-0.969384
65996666	chr14:65996666:G:A	6.95328e-08	-1.66913	-0.685631	6.97354e-06	-1.71059	-0.712894	2.28216e-05	-1.69622	-0.720654
65996815	chr14:65996815:TC:T	6.88804e-08	-1.72244	-0.641747	7.99265e-06	-1.74853	-0.538557	2.65501e-05	-1.74447	-0.521074
65996943	chr14:65996943:G:GGCCCCCTCCCA	2.92049e-07	-1.66433e-10	-0.919635	3.21245e-05	-1.66433e-10	-0.895989	0.000104811	-1.66433e-10	-0.892421
65996958	chr14:65996958:C:G	1.26527e-07	-1.7561	-2.72626e-10	1.37913e-05	-1.74157	-2.72626e-10	4.4414e-05	-1.75103	-2.72626e-10
65997351	chr14:65997351:G:A	5.24942e-08	-1.74384	-0.892017	5.6825e-06	-1.74645	-0.881763	1.92787e-05	-1.73039	-0.85519
65997710	chr14:65997710:C:G	2.25559e-06	2.33317	-1.20856	0.000220685	2.26547	-1.23434	0.000776814	2.34403	-1.23341
65997956	chr14:65997956:G:C	7.91219e-07	-1.66433e-10	0.0770186	8.4184e-05	-1.66433e-10	0.0673978	0.000275834	-1.66433e-10	0.0752177
65998094	chr14:65998094:A:G	2.75947e-07	-1.7555	0.779151	3.39446e-05	-1.75872	0.917846	0.000111749	-1.76093	0.932607
65998314	chr14:65998314:C:T	2.22991e-07	-1.66433e-10	-1.18942	2.42534e-05	-1.66433e-10	-1.17705	7.8805e-05	-1.66433e-10	-1.17761
65998670	chr14:65998670:A:G	1.55836e-07	-1.7328	0.185046	1.86998e-05	-1.74052	0.303426	6.08529e-05	-1.75052	0.3144
65999144	chr14:65999144:C:T	4.09305e-07	-1.66433e-10	-0.582095	4.2269e-05	-1.66433e-10	-0.621552	0.000140504	-1.66433e-10	-0.599343
65999416	chr14:65999416:A:T	3.80125e-07	-1.66433e-10	-0.656055	4.09749e-05	-1.66433e-10	-0.652647	0.000133312	-1.66433e-10	-0.651885
65999678	chr14:65999678:A:T	6.54759e-07	-1.66433e-10	-0.112288	6.90722e-05	-1.66433e-10	-0.130454	0.000224316	-1.66433e-10	-0.131524
65999730	chr14:65999730:T:G	1.4503e-07	-1.7268	0.107183	1.73821e-05	-1.73517	0.225005	5.64804e-05	-1.74673	0.236048
65999893	chr14:65999893:A:G	6.83988e-07	-1.66433e-10	-0.0686154	7.2811e-05	-1.66433e-10	-0.0777402	0.000238098	-1.66433e-10	-0.0718986
65999947	chr14:65999947:C:A	2.13452e-07	-1.66433e-10	-1.23314	2.28889e-05	-1.66433e-10	-1.23495	7.44144e-05	-1.66433e-10	-1.23493
65999989	chr14:65999989:C:T	6.91882e-07	0.783969	-0.84111	8.05041e-05	0.764614	-0.741912	0.000260114	0.769467	-0.752929
66000138	chr14:66000138:T:A	2.15573e-07	-1.66433e-10	-1.22325	2.33895e-05	-1.66433e-10	-1.21332	7.56097e-05	-1.66433e-10	-1.219
66000193	chr14:66000193:A:G	1.39871e-07	-1.65583	-2.72626e-10	1.4203e-05	-1.71216	-2.72626e-10	4.75331e-05	-1.68315	-2.72626e-10
66000589	chr14:66000589:T:C	2.34878e-07	-1.66433e-10	-1.13749	2.51963e-05	-1.66433e-10	-1.13891	8.13534e-05	-1.66433e-10	-1.14578
66000848	chr14:66000848:A:ACT	3.69375e-06	2.4221	-0.804259	0.000359517	2.36016	-0.841009	0.00116698	2.32066	-0.803062
66000850	chr14:66000850:T:C	5.12809e-08	-1.76092	-0.898317	5.5681e-06	-1.76033	-0.888224	1.85779e-05	-1.76003	-0.862576
66000964	chr14:66000964:G:A	3.63258e-07	-1.66433e-10	-0.701443	3.91307e-05	-1.66433e-10	-0.698699	0.000127351	-1.66433e-10	-0.697631
66001135	chr14:66001135:C:T	5.04394e-06	2.67138	-0.741994	0.00049084	2.61249	-0.781978	0.00160082	2.57463	-0.740942
66002015	chr14:66002015:A:G	3.57175e-07	-1.66433e-10	-0.71833	3.84679e-05	-1.66433e-10	-0.715781	0.000124999	-1.66433e-10	-0.716274
66002043	chr14:66002043:C:T	6.21903e-06	2.9214	-0.782582	0.000600909	2.84656	-0.813725	0.00194499	2.80562	-0.777186
66002180	chr14:66002180:T:A	3.75265e-07	-1.66433e-10	-0.668923	4.04237e-05	-1.66433e-10	-0.66619	0.000131346	-1.66433e-10	-0.666749
66002327	chr14:66002327:G:A	1.47098e-07	-1.74788	0.142424	1.75834e-05	-1.75324	0.254585	5.76163e-05	-1.75867	0.267897
66002545	chr14:66002545:T:C	1.47389e-07	-0.812851	-0.790628	1.4028e-05	-0.862283	-0.862269	4.19341e-05	-0.903417	-0.905066
66002582	chr14:66002582:T:C	2.92507e-06	2.05684	-0.672319	0.00028177	1.99619	-0.720705	0.000885813	1.91463	-0.672708
66002876	chr14:66002876:C:A	3.09407e-07	0.197168	-1.05907	3.44458e-05	0.173914	-1.00013	0.000101899	0.102125	-1.02273
66002959	chr14:66002959:C:A	2.12698e-07	-1.66433e-10	-1.23668	2.2842e-05	-1.66433e-10	-1.23701	7.42807e-05	-1.66433e-10	-1.23673
66003403	chr14:66003403:T:C	2.18774e-07	-1.66433e-10	-1.20852	2.35766e-05	-1.66433e-10	-1.20535	7.70003e-05	-1.66433e-10	-1.20077
66003598	chr14:66003598:A:C	2.2145e-07	-1.66433e-10	-1.19636	2.37688e-05	-1.66433e-10	-1.19723	7.66648e-05	-1.66433e-10	-1.20514
66003647	chr14:66003647:A:G	1.14566e-05	3.98672	-1.23695	0.0011034	3.87809	-1.23755	0.00349525	3.85212	-1.23754
66004104	chr14:66004104:T:C	5.63791e-08	-1.3292	-1.23526	6.01472e-06	-1.34031	-1.23108	2.07082e-05	-1.2854	-1.22865
66004185	chr14:66004185:G:A	1.9675e-06	2.18774	-1.19978	0.000201589	2.15362	-1.213	0.000659586	2.1551	-1.20807
66004833	chr14:66004833:A:AAT	6.58415e-06	2.79486	-0.598999	0.000650856	2.73892	-0.626239	0.00214066	2.70296	-0.578672
66004885	chr14:66004885:G:A	2.18432e-07	-1.66433e-10	-1.21008	2.32122e-05	-1.66433e-10	-1.22093	7.58856e-05	-1.66433e-10	-1.21535
66004948	chr14:66004948:C:T	1.68885e-06	1.50467	-0.669416	0.00017532	1.47129	-0.670281	0.000535961	1.36451	-0.625027
66005397	chr14:66005397:G:T	4.3714e-08	-1.62804	-1.19085	4.58079e-06	-1.64877	-1.19497	1.53453e-05	-1.62171	-1.19206
66005469	chr14:66005469:G:A	1.28347e-05	2.91197	-0.048615	0.0013212	2.86827	-0.0475787	0.00434508	2.82165	0.010566
66005527	chr14:66005527:C:G	3.0995e-06	1.36739	0.0750518	0.000324312	1.34112	0.0749752	0.00101877	1.22682	0.154952
66005585	chr14:66005585:G:T	1.34887e-07	-1.69212	-2.72626e-10	1.53858e-05	-1.63216	-2.72626e-10	4.82337e-05	-1.66852	-2.72626e-10
66006018	chr14:66006018:G:A	2.18995e-07	-1.66433e-10	-1.20751	2.38415e-05	-1.66433e-10	-1.19418	7.70831e-05	-1.66433e-10	-1.1997
66006058	chr14:66006058:A:G	9.88766e-06	2.76618	-0.163697	0.000993076	2.71496	-0.179761	0.00330107	2.67467	-0.117247
66006202	chr14:66006202:T:A	1.89473e-07	-0.485537	-0.866775	1.79349e-05	-0.539944	-0.938911	5.42875e-05	-0.577029	-0.973258
66006432	chr14:66006432:T:A	1.96964e-06	1.33841	-0.349364	0.000222915	1.39449	-0.353302	0.000656157	1.22914	-0.287323
66006551	chr14:66006551:ATATT:A	4.32048e-07	-1.66433e-10	-0.52802	4.42448e-05	-1.66433e-10	-0.575869	0.000147416	-1.66433e-10	-0.551321
66006560	chr14:66006560:T:C	2.52389e-07	-1.66433e-10	-1.06559	2.64645e-05	-1.66433e-10	-1.0898	8.69689e-05	-1.66433e-10	-1.07903
66006564	chr14:66006564:T:A	1.73529e-07	-1.44021	-2.72626e-10	1.77498e-05	-1.48923	-2.72626e-10	6.26204e-05	-1.40749	-2.72626e-10
66006817	chr14:66006817:C:T	3.99198e-07	-1.66433e-10	-0.607097	4.1131e-05	-1.66433e-10	-0.648845	0.000136111	-1.66433e-10	-0.631111
66006989	chr14:66006989:T:C	2.35196e-07	-1.66433e-10	-1.13613	2.5379e-05	-1.66433e-10	-1.13168	8.32575e-05	-1.66433e-10	-1.12264
66007634	chr14:66007634:A:C	3.63166e-07	0.30569	-1.00738	3.66295e-05	0.285567	-1.05032	0.00011884	0.260117	-1.02692
66008155	chr14:66008155:T:C	2.14445e-07	-1.66433e-10	-1.2285	2.31051e-05	-1.66433e-10	-1.22555	7.50549e-05	-1.66433e-10	-1.22636
66008276	chr14:66008276:T:C	5.71548e-08	-1.31962	-1.23117	6.06157e-06	-1.32846	-1.23517	2.08743e-05	-1.26955	-1.23651
66008296	chr14:66008296:T:G	1.41376e-07	-1.64513	-2.72626e-10	1.37492e-05	-1.74462	-2.72626e-10	4.71907e-05	-1.69038	-2.72626e-10
66008321	chr14:66008321:G:A	1.26071e-07	-1.75971	-2.72626e-10	1.3952e-05	-1.72998	-2.72626e-10	4.42917e-05	-1.75378	-2.72626e-10
66008367	chr14:66008367:T:C	1.22655e-05	2.5559	0.262091	0.00122641	2.51323	0.233004	0.00415776	2.48042	0.307733
66008449	chr14:66008449:T:C	5.42906e-08	-1.37933	-1.22287	5.74986e-06	-1.38718	-1.22925	1.96917e-05	-1.33234	-1.23205
66008656	chr14:66008656:C:T	3.72262e-07	0.538081	-1.21504	3.94825e-05	0.519209	-1.20896	0.000121546	0.468924	-1.21321
66008992	chr14:66008992:A:C	1.2592e-07	-1.76091	-2.72626e-10	1.39801e-05	-1.72797	-2.72626e-10	4.40366e-05	-1.75956	-2.72626e-10
66009586	chr14:66009586:T:C	3.11267e-07	0.285538	-1.14144	3.25685e-05	0.247615	-1.12988	0.000101008	0.177296	-1.10668
66009686	chr14:66009686:G:A	3.37053e-07	0.40784	-1.18416	3.725e-05	0.428585	-1.17654	0.000110374	0.317778	-1.15849
66009778	chr14:66009778:C:T	5.96883e-08	-1.2949	-1.21252	6.33447e-06	-1.29876	-1.22084	2.17806e-05	-1.2385	-1.22506
66009901	chr14:66009901:C:T	5.63539e-06	2.04027	-2.72626e-10	0.000567852	1.97625	-2.72626e-10	0.00184159	1.97381	-2.72626e-10
66010030	chr14:66010030:C:G	9.38513e-08	-1.05838	-0.99646	9.69034e-06	-1.06518	-1.02929	3.39976e-05	-1.00114	-1.01715
66010367	chr14:66010367:T:C	1.30861e-07	-1.72242	-2.72626e-10	1.46804e-05	-1.6791	-2.72626e-10	4.6313e-05	-1.70916	-2.72626e-10
66010450	chr14:66010450:C:T	4.29882e-07	-1.66433e-10	-0.533045	4.43719e-05	-1.66433e-10	-0.572999	0.00014617	-1.66433e-10	-0.559809
66010562	chr14:66010562:C:T	1.5052e-07	-1.58246	-2.72626e-10	1.81289e-05	-1.4681	-2.72626e-10	5.59883e-05	-1.51944	-2.72626e-10
66010749	chr14:66010749:G:A	6.93154e-08	-1.20327	-1.15462	6.88451e-06	-1.26898	-1.16736	2.46615e-05	-1.16181	-1.17753
66011015	chr14:66011015:G:A	1.2065e-06	1.2502	-0.751278	0.000121154	1.28896	-0.857502	0.00039215	1.25388	-0.826819
66011034	chr14:66011034:T:C	7.21814e-08	-1.17871	-1.13866	7.14501e-06	-1.24643	-1.15277	2.56187e-05	-1.13725	-1.16401
66011603	chr14:66011603:G:C	8.20984e-07	1.06341	-0.949467	8.81503e-05	1.11382	-1.00038	0.0002719	1.03091	-0.970052
66011635	chr14:66011635:G:A	2.31954e-07	-1.66433e-10	-1.15002	2.48588e-05	-1.66433e-10	-1.15239	8.02798e-05	-1.66433e-10	-1.15906
66011646	chr14:66011646:C:T	3.96433e-06	2.48767	-0.799129	0.000409976	2.43068	-0.780186	0.00135739	2.4231	-0.754358
66011765	chr14:66011765:C:T	4.06109e-06	2.76055	-1.0479	0.000412236	2.69886	-1.04287	0.00136372	2.69588	-1.02248
66011800	chr14:66011800:G:A	6.21599e-08	-1.75926	-0.707585	7.17221e-06	-1.76055	-0.634843	2.3534e-05	-1.76053	-0.6256
66011938	chr14:66011938:T:C	1.01643e-07	-0.745726	-1.22937	1.13604e-05	-0.703268	-1.23221	4.07977e-05	-0.601586	-1.23437
66012100	chr14:66012100:C:T	5.65271e-08	-1.58873	-0.973104	6.26504e-06	-1.62284	-0.90778	2.08889e-05	-1.60582	-0.899545
66012110	chr14:66012110:C:G	4.79846e-08	-1.58229	-1.14339	4.95943e-06	-1.57702	-1.18729	1.72726e-05	-1.50707	-1.18839
66012149	chr14:66012149:G:A	2.44802e-06	2.2746	-1.06812	0.000248657	2.20982	-1.05935	0.000825263	2.20513	-1.03401
66012190	chr14:66012190:C:A	7.70704e-08	-1.10532	-1.14652	7.62191e-06	-1.1746	-1.15998	2.75386e-05	-1.0583	-1.17069
66012406	chr14:66012406:TTTTTTTTTGTTTTG:T	5.72061e-08	-1.59686	-0.953034	6.37218e-06	-1.62958	-0.884081	2.11936e-05	-1.61416	-0.876723
66012668	chr14:66012668:C:T	1.28013e-07	-1.74443	-2.72626e-10	1.37885e-05	-1.74177	-2.72626e-10	4.44559e-05	-1.75008	-2.72626e-10
66012792	chr14:66012792:A:G	1.14773e-06	-1.66433e-10	0.448984	0.00011302	-1.66433e-10	0.361958	0.000382611	-1.66433e-10	0.402437
66012955	chr14:66012955:G:A	2.12566e-07	-1.66433e-10	-1.2373	2.28303e-05	-1.66433e-10	-1.23752	7.42203e-05	-1.66433e-10	-1.23754
66013050	chr14:66013050:A:C	1.5665e-06	1.07088	-0.310839	0.000143233	1.04986	-0.450998	0.000479309	1.0317	-0.403937
66013053	chr14:66013053:G:A	8.51944e-08	-1.04675	-1.10487	8.31765e-06	-1.12601	-1.12122	3.0173e-05	-1.00331	-1.13433
66013071	chr14:66013071:C:T	3.41069e-07	-1.66433e-10	-0.76447	3.54062e-05	-1.66433e-10	-0.798719	0.000116419	-1.66433e-10	-0.787386
66013191	chr14:66013191:C:T	2.73838e-07	-1.66433e-10	-0.984019	3.01608e-05	-1.66433e-10	-0.959062	9.71414e-05	-1.66433e-10	-0.968414
66013310	chr14:66013310:A:G	2.32441e-07	-1.66433e-10	-1.14792	2.52378e-05	-1.66433e-10	-1.13726	8.27619e-05	-1.66433e-10	-1.12861
66013479	chr14:66013479:G:A	1.84962e-06	1.69912	-0.772944	0.000222317	1.73747	-0.698977	0.000733911	1.78092	-0.727117
66013530	chr14:66013530:A:C	8.9249e-07	1.2884	-1.09094	8.66911e-05	1.22857	-1.13182	0.000324569	1.35522	-1.11731
66013538	chr14:66013538:G:C	1.31007e-07	-1.72131	-2.72626e-10	1.39314e-05	-1.73146	-2.72626e-10	4.50866e-05	-1.736	-2.72626e-10
66013568	chr14:66013568:G:A	2.7431e-07	-1.65019	0.667898	2.74482e-05	-1.65504	0.601735	9.13366e-05	-1.61269	0.582657
66013576	chr14:66013576:G:T	1.62869e-07	-1.0927	-0.410906	1.82615e-05	-1.15878	-0.302027	6.81539e-05	-1.02727	-0.295546
66013602	chr14:66013602:T:C	2.40062e-07	-1.66433e-10	-1.11566	2.55616e-05	-1.66433e-10	-1.12451	8.32291e-05	-1.66433e-10	-1.12298
66013616	chr14:66013616:C:T	1.05774e-07	-0.781558	-1.15369	1.20038e-05	-0.715755	-1.16463	4.29995e-05	-0.610549	-1.17284
66013633	chr14:66013633:T:C	5.96908e-08	-1.32321	-1.18417	6.1061e-06	-1.37827	-1.17804	2.14268e-05	-1.30009	-1.17985
66013787	chr14:66013787:C:T	2.83547e-07	-1.66433e-10	-0.949178	3.10812e-05	-1.66433e-10	-0.929003	0.000102374	-1.66433e-10	-0.915944
66013810	chr14:66013810:C:T	7.09753e-08	-1.09788	-1.23634	7.88641e-06	-1.06348	-1.23698	2.8561e-05	-0.956906	-1.23563
66014047	chr14:66014047:G:A	3.85042e-08	-1.71917	-1.22662	3.96695e-06	-1.75726	-1.23035	1.32744e-05	-1.72967	-1.22907
66014094	chr14:66014094:G:T	1.02617e-07	-0.938133	-1.02742	8.32171e-06	-1.17023	-1.07651	3.3147e-05	-0.954136	-1.08949
66014595	chr14:66014595:C:G	1.61228e-07	-0.9832	-0.530534	1.5596e-05	-1.09668	-0.521906	5.59837e-05	-0.9902	-0.529321
66014661	chr14:66014661:G:A	2.01998e-07	-0.822676	-0.465622	1.92888e-05	-0.949579	-0.456501	7.01294e-05	-0.830077	-0.464162
66015030	chr14:66015030:G:A	1.30604e-07	-1.72438	-2.72626e-10	1.50177e-05	-1.65638	-2.72626e-10	4.61927e-05	-1.71176	-2.72626e-10
66015358	chr14:66015358:G:A	1.73886e-07	-0.382561	-1.05559	1.78689e-05	-0.391334	-1.09121	6.40138e-05	-0.307599	-1.07788
66015621	chr14:66015621:G:A	1.26776e-07	-0.949804	-0.804326	1.21968e-05	-1.06699	-0.797435	4.39106e-05	-0.959196	-0.803229
66015852	chr14:66015852:C:T	3.81359e-08	-1.75076	-1.20464	4.06059e-06	-1.75261	-1.21166	1.33633e-05	-1.74505	-1.20702
66016430	chr14:66016430:C:G	2.38867e-07	-1.66433e-10	-1.12065	2.561e-05	-1.66433e-10	-1.12263	8.22972e-05	-1.66433e-10	-1.13424
66016474	chr14:66016474:A:G	4.07097e-08	-1.73305	-1.15704	4.51029e-06	-1.7241	-1.13514	1.45528e-05	-1.72224	-1.14456
66016575	chr14:66016575:C:T	6.32294e-08	-1.49987	-0.949913	6.81499e-06	-1.47697	-0.969507	2.2887e-05	-1.42688	-0.987135
66016576	chr14:66016576:G:A	2.56608e-07	-0.377336	-0.671671	2.8394e-05	-0.306135	-0.713292	9.62561e-05	-0.24699	-0.730579
66016600	chr14:66016600:C:T	1.81524e-07	-0.31085	-1.08432	1.72316e-05	-0.412751	-1.10611	6.27263e-05	-0.312266	-1.09353
66016686	chr14:66016686:A:G	1.50604e-07	-0.553373	-1.02853	1.44697e-05	-0.664201	-1.02935	5.23613e-05	-0.558622	-1.02779
66016741	chr14:66016741:G:A	7.61379e-08	-1.59193	-0.672079	8.44238e-06	-1.57249	-0.659848	2.8368e-05	-1.54218	-0.65714
66016863	chr14:66016863:C:T	7.23135e-08	-1.59324	-0.722301	8.01666e-06	-1.57389	-0.710198	2.69221e-05	-1.54368	-0.707952
66017218	chr14:66017218:C:T	1.6519e-07	-0.366747	-1.12271	1.78338e-05	-0.35514	-1.12937	5.90221e-05	-0.341887	-1.12478
66017219	chr14:66017219:A:G	8.73815e-07	0.339976	-0.163662	6.98173e-05	0.196683	-0.316408	0.000266098	0.356614	-0.31733
66017256	chr14:66017256:G:T	1.01443e-06	-1.66433e-10	0.325528	0.000107784	-1.66433e-10	0.314526	0.000350102	-1.66433e-10	0.313644
66017282	chr14:66017282:A:T	1.30957e-07	-1.72169	-2.72626e-10	1.41618e-05	-1.71506	-2.72626e-10	4.5354e-05	-1.73008	-2.72626e-10
66017399	chr14:66017399:C:A	7.86168e-08	-1.56654	-0.665433	8.72833e-06	-1.54582	-0.65321	2.93796e-05	-1.51356	-0.65072
66017534	chr14:66017534:C:G	7.7068e-08	-1.59805	-0.65382	8.54132e-06	-1.57926	-0.641432	2.86861e-05	-1.54935	-0.638822
66017561	chr14:66017561:A:G	2.12754e-07	-1.66433e-10	-1.23642	2.29384e-05	-1.66433e-10	-1.2328	7.47537e-05	-1.66433e-10	-1.23038
66017618	chr14:66017618:A:T	7.68491e-08	-1.57293	-0.681777	8.5302e-06	-1.55209	-0.6699	2.86889e-05	-1.52041	-0.667659
66018245	chr14:66018245:G:C	2.56223e-07	-1.66433e-10	-1.05051	2.73029e-05	-1.66433e-10	-1.05861	8.92121e-05	-1.66433e-10	-1.05356
66018350	chr14:66018350:C:T	7.34344e-08	-1.56585	-0.734317	8.14899e-06	-1.54482	-0.722893	2.74147e-05	-1.51256	-0.720941
66018523	chr14:66018523:T:C	7.78129e-08	-1.54199	-0.700258	8.6484e-06	-1.51952	-0.68871	2.91525e-05	-1.48553	-0.686514
66018626	chr14:66018626:A:G	1.26182e-07	-1.75883	-2.72626e-10	1.36292e-05	-1.75339	-2.72626e-10	4.39873e-05	-1.76068	-2.72626e-10
66018740	chr14:66018740:A:G	1.07858e-06	-1.66433e-10	0.386844	0.000115293	-1.66433e-10	0.381867	0.00037306	-1.66433e-10	0.377158
66018858	chr14:66018858:G:C	2.6658e-07	-1.66433e-10	-1.01088	2.87988e-05	-1.66433e-10	-1.00527	9.49431e-05	-1.66433e-10	-0.991303
66018864	chr14:66018864:T:G	4.42764e-08	-1.7092	-1.0969	4.88784e-06	-1.69711	-1.08175	1.58392e-05	-1.69392	-1.08817
66018885	chr14:66018885:G:A	4.46113e-08	-1.7016	-1.09697	4.92878e-06	-1.68872	-1.0818	1.59751e-05	-1.68535	-1.0882
66018942	chr14:66018942:G:A	4.41822e-08	-1.71044	-1.09779	4.8789e-06	-1.69842	-1.08226	1.58052e-05	-1.69525	-1.08899
66018982	chr14:66018982:C:T	2.61256e-07	-1.66433e-10	-1.03105	2.82294e-05	-1.66433e-10	-1.02524	9.28525e-05	-1.66433e-10	-1.01357
66019124	chr14:66019124:A:T	4.18136e-08	-1.70222	-1.16111	4.41688e-06	-1.70769	-1.17249	1.47167e-05	-1.69048	-1.16512
66019134	chr14:66019134:G:GGCATCACAGATT	4.33009e-08	-1.71286	-1.11552	4.7765e-06	-1.70081	-1.10109	1.54844e-05	-1.69763	-1.10711
66019229	chr14:66019229:C:T	4.52982e-08	-1.71906	-1.06423	5.00905e-06	-1.70763	-1.04673	1.62102e-05	-1.70487	-1.05407
66019488	chr14:66019488:G:A	1.27362e-07	-1.74952	-2.72626e-10	1.35766e-05	-1.75726	-2.72626e-10	4.41898e-05	-1.75609	-2.72626e-10
66019678	chr14:66019678:G:A	4.50684e-08	-1.68497	-1.10341	4.98682e-06	-1.67069	-1.08812	1.61696e-05	-1.66688	-1.09457
66019828	chr14:66019828:C:T	2.61793e-07	-1.66433e-10	-1.029	2.85908e-05	-1.66433e-10	-1.01252	9.36129e-05	-1.66433e-10	-1.00541
66019886	chr14:66019886:G:A	4.68314e-08	-1.68048	-1.06952	5.20232e-06	-1.6655	-1.05101	1.68403e-05	-1.6617	-1.0591
66019922	chr14:66019922:T:C	4.13995e-08	-1.7116	-1.16168	4.37232e-06	-1.71656	-1.17375	1.45643e-05	-1.70013	-1.16588
66020913	chr14:66020913:C:T	7.98076e-07	-1.66433e-10	0.0856487	9.01852e-05	-1.66433e-10	0.136259	0.000311826	-1.66433e-10	0.197863
66021008	chr14:66021008:C:G	1.29069e-07	-1.73621	-2.72626e-10	1.41342e-05	-1.71701	-2.72626e-10	4.52875e-05	-1.73155	-2.72626e-10
66021142	chr14:66021142:A:G	2.97776e-06	1.76983	-0.367461	0.000267309	1.65247	-0.429674	0.00114539	1.92219	-0.423271
66021178	chr14:66021178:G:A	3.9953e-08	-1.72207	-1.18678	4.23794e-06	-1.72607	-1.19546	1.406e-05	-1.71155	-1.1897
66021201	chr14:66021201:G:A	4.61986e-08	-1.66132	-1.10229	5.12673e-06	-1.64461	-1.08652	1.66296e-05	-1.64027	-1.09313
66021689	chr14:66021689:G:A	1.86067e-06	1.33345	-0.401314	0.000177032	1.29052	-0.479795	0.000677246	1.45968	-0.486225
66021744	chr14:66021744:T:C	1.3476e-07	-1.078	-0.615061	1.65681e-05	-0.857151	-0.700974	5.18757e-05	-0.898619	-0.697111
66022110	chr14:66022110:T:C	1.26325e-06	0.954117	-0.409231	0.000120233	0.910616	-0.486793	0.000455509	1.06987	-0.493031
66022520	chr14:66022520:A:G	2.18565e-06	1.77064	-0.677523	0.000202479	1.6894	-0.74437	0.000794964	1.88874	-0.755029
66022653	chr14:66022653:C:T	1.65755e-06	1.23472	-0.418181	0.000152425	1.15645	-0.49538	0.000590955	1.33885	-0.501688
66022680	chr14:66022680:G:A	2.58213e-07	-1.66433e-10	-1.04277	2.75948e-05	-1.66433e-10	-1.04798	8.97817e-05	-1.66433e-10	-1.0472
66022704	chr14:66022704:T:G	1.27617e-07	-1.74752	-2.72626e-10	1.35303e-05	-1.76067	-2.72626e-10	4.43086e-05	-1.7534	-2.72626e-10
66022739	chr14:66022739:G:A	1.71328e-06	1.46861	-0.619004	0.000158453	1.3889	-0.689047	0.00061892	1.58281	-0.699414
66022901	chr14:66022901:C:T	2.78012e-07	-1.66433e-10	-0.968891	3.0065e-05	-1.66433e-10	-0.962243	9.92189e-05	-1.66433e-10	-0.947253
66023032	chr14:66023032:A:G	2.2719e-07	-1.66433e-10	-1.17077	2.43005e-05	-1.66433e-10	-1.17511	7.91801e-05	-1.66433e-10	-1.17286
66023662	chr14:66023662:T:C	4.18058e-08	-1.71747	-1.14605	4.7613e-06	-1.66424	-1.14085	1.49527e-05	-1.6973	-1.14239
66023714	chr14:66023714:T:A	3.07842e-07	-1.66433e-10	-0.866968	3.33483e-05	-1.66433e-10	-0.858601	0.000109968	-1.66433e-10	-0.844395
66023732	chr14:66023732:T:C	5.45369e-08	-1.41577	-1.1819	5.94401e-06	-1.39356	-1.18966	2.03104e-05	-1.33605	-1.1974
66023838	chr14:66023838:C:G	2.00795e-07	-0.90355	-0.390722	2.50219e-05	-0.655448	-0.490407	7.81401e-05	-0.701576	-0.484502
66024006	chr14:66024006:C:T	5.51891e-08	-1.64012	-0.945671	5.79314e-06	-1.6153	-0.993633	1.95451e-05	-1.57892	-0.992942
66024023	chr14:66024023:T:C	3.03712e-07	-1.66433e-10	-0.880476	3.32559e-05	-1.66433e-10	-0.861374	0.000109156	-1.66433e-10	-0.851804
66024166	chr14:66024166:C:G	3.84427e-08	-1.72998	-1.2174	4.3432e-06	-1.68273	-1.21427	1.36972e-05	-1.71291	-1.21448
66024589	chr14:66024589:T:A	4.20593e-08	-1.63628	-1.22119	4.579e-06	-1.61777	-1.22635	1.49942e-05	-1.61319	-1.22373
66024780	chr14:66024780:G:A	4.11492e-08	-1.643	-1.23635	4.49706e-06	-1.62477	-1.23742	1.46957e-05	-1.62005	-1.23698
66025178	chr14:66025178:G:GGAAACA	4.22976e-08	-1.62638	-1.22545	4.61464e-06	-1.60654	-1.22984	1.51025e-05	-1.60212	-1.2276
66025389	chr14:66025389:G:A	1.24913e-06	0.848427	-0.314784	0.000103554	0.737586	-0.4631	0.000393515	0.894793	-0.464256
66025803	chr14:66025803:T:G	4.36274e-08	-1.68887	-1.132	4.70129e-06	-1.67182	-1.14595	1.54279e-05	-1.66925	-1.13915
66026339	chr14:66026339:T:C	1.49604e-07	-1.58856	-2.72626e-10	1.62795e-05	-1.5757	-2.72626e-10	5.13615e-05	-1.60569	-2.72626e-10
66026389	chr14:66026389:G:A	4.74e-07	0.5479	-0.983248	5.29064e-05	0.619132	-1.01621	0.000174026	0.618949	-1.00433
66026431	chr14:66026431:TTTTA:T	1.38468e-07	-1.66592	-2.72626e-10	1.58081e-05	-1.60508	-2.72626e-10	4.91595e-05	-1.64951	-2.72626e-10
66026618	chr14:66026618:G:A	2.43963e-07	-1.66433e-10	-1.09954	2.60912e-05	-1.66433e-10	-1.10401	8.48842e-05	-1.66433e-10	-1.10329
66026961	chr14:66026961:A:T	4.2972e-08	-1.62702	-1.20898	4.68452e-06	-1.60537	-1.21597	1.53319e-05	-1.60203	-1.21262
66027015	chr14:66027015:A:T	4.34552e-08	-1.61524	-1.20959	4.73957e-06	-1.59311	-1.21655	1.55137e-05	-1.58963	-1.21323
66027118	chr14:66027118:T:C	3.95388e-07	-0.616689	-2.72626e-10	4.88261e-05	-0.477343	-2.72626e-10	0.000147142	-0.553186	-2.72626e-10
66027235	chr14:66027235:T:C	2.36565e-07	-1.66433e-10	-1.13033	2.53133e-05	-1.66433e-10	-1.13428	8.23462e-05	-1.66433e-10	-1.13365
66027800	chr14:66027800:G:A	1.26478e-07	-1.75649	-2.72626e-10	1.44517e-05	-1.69479	-2.72626e-10	4.46932e-05	-1.74476	-2.72626e-10
66027916	chr14:66027916:A:G	1.10045e-06	1.09247	-0.68555	9.51946e-05	0.98828	-0.797963	0.000355462	1.12489	-0.796055
66028019	chr14:66028019:C:T	1.26307e-07	-1.75784	-2.72626e-10	1.36054e-05	-1.75514	-2.72626e-10	4.40052e-05	-1.76027	-2.72626e-10
66028385	chr14:66028385:G:A	4.12745e-08	-1.63888	-1.23743	4.514e-06	-1.62096	-1.23747	1.47457e-05	-1.61607	-1.23755
66029306	chr14:66029306:G:A	4.13803e-08	-1.64068	-1.23307	4.50487e-06	-1.62508	-1.23536	1.47392e-05	-1.61987	-1.2342
66029317	chr14:66029317:T:C	2.53013e-07	-1.66433e-10	-1.06311	2.70444e-05	-1.66433e-10	-1.06813	8.79842e-05	-1.66433e-10	-1.06742
66029318	chr14:66029318:C:T	1.26437e-07	-1.75681	-2.72626e-10	1.35884e-05	-1.75639	-2.72626e-10	4.40279e-05	-1.75976	-2.72626e-10
66029666	chr14:66029666:C:A	7.18124e-08	-1.76072	-0.561776	7.46716e-06	-1.76016	-0.594928	2.4946e-05	-1.76088	-0.566986
66029859	chr14:66029859:A:G	2.14412e-07	-1.66433e-10	-1.22866	2.29888e-05	-1.66433e-10	-1.2306	7.4696e-05	-1.66433e-10	-1.23115
66030308	chr14:66030308:A:G	2.14246e-07	-1.66433e-10	-1.22943	2.29727e-05	-1.66433e-10	-1.2313	7.46465e-05	-1.66433e-10	-1.23182
66030338	chr14:66030338:A:G	6.20576e-08	-1.46089	-1.00761	7.8504e-06	-1.2761	-1.02894	2.32368e-05	-1.3869	-1.01195
66030741	chr14:66030741:G:A	2.93895e-07	-1.66433e-10	-0.913332	3.06984e-05	-1.66433e-10	-0.941397	0.000100968	-1.66433e-10	-0.929776
66030848	chr14:66030848:G:A	6.27626e-08	-1.43539	-1.02181	6.76892e-06	-1.41366	-1.0396	2.29269e-05	-1.35746	-1.05481
66030965	chr14:66030965:C:T	3.70844e-08	-1.74617	-1.23719	3.97093e-06	-1.75143	-1.23518	1.31246e-05	-1.73657	-1.23353
66031148	chr14:66031148:G:A	5.3709e-08	-1.39223	-1.22074	6.6829e-06	-1.24258	-1.22347	2.06681e-05	-1.29389	-1.2221
66031335	chr14:66031335:T:A	4.80025e-08	-1.56082	-1.16448	4.7778e-06	-1.62106	-1.18056	1.62816e-05	-1.56948	-1.18507
66031412	chr14:66031412:T:G	1.26783e-07	-1.75408	-2.72626e-10	1.35487e-05	-1.75932	-2.72626e-10	4.41815e-05	-1.75627	-2.72626e-10
66031788	chr14:66031788:C:T	6.05813e-08	-1.44872	-1.04385	6.53872e-06	-1.42743	-1.06044	2.21322e-05	-1.37258	-1.07497
66031952	chr14:66031952:C:G	1.33799e-07	-1.70022	-2.72626e-10	1.448e-05	-1.69284	-2.72626e-10	4.62094e-05	-1.7114	-2.72626e-10
66031975	chr14:66031975:T:C	3.26674e-07	-1.66433e-10	-0.807594	3.58241e-05	-1.66433e-10	-0.786987	0.000117708	-1.66433e-10	-0.776372
66032201	chr14:66032201:C:G	3.839e-08	-1.75418	-1.19458	4.15792e-06	-1.76045	-1.18014	1.36347e-05	-1.75728	-1.17469
66032267	chr14:66032267:G:A	2.16379e-07	-0.453887	-0.765635	1.76797e-05	-0.639079	-0.854113	5.75737e-05	-0.60752	-0.883996
66032302	chr14:66032302:C:T	1.8188e-06	-1.66433e-10	0.909375	0.000198252	-1.66433e-10	0.923933	0.000746057	-1.66433e-10	1.07022
66032387	chr14:66032387:T:C	3.12821e-07	0.218554	-1.06948	2.9568e-05	0.134986	-1.1139	0.000106308	0.240639	-1.11888
66032429	chr14:66032429:C:G	3.29575e-07	-1.66433e-10	-0.798752	3.61508e-05	-1.66433e-10	-0.777907	0.000118795	-1.66433e-10	-0.767178
66032509	chr14:66032509:A:G	3.38616e-07	-0.771689	-2.72626e-10	4.13376e-05	-0.643835	-2.72626e-10	0.000125166	-0.714941	-2.72626e-10
66032581	chr14:66032581:C:T	7.18238e-08	-1.76034	-0.562002	7.46482e-06	-1.76081	-0.594597	2.49821e-05	-1.75868	-0.567741
66032985	chr14:66032985:G:A	2.69885e-07	-0.998561	-2.72626e-10	2.60036e-05	-1.10737	-2.72626e-10	8.18926e-05	-1.13917	-2.72626e-10
66033127	chr14:66033127:G:A	9.73144e-08	-0.839586	-1.17902	9.81455e-06	-0.886745	-1.195	3.21661e-05	-0.871431	-1.20224
66033464	chr14:66033464:C:T	5.10598e-08	-1.74171	-0.921852	5.32895e-06	-1.74433	-0.948123	1.78027e-05	-1.7349	-0.930332
66033531	chr14:66033531:C:G	6.47595e-08	-1.40479	-1.02109	6.9908e-06	-1.38211	-1.03891	2.37378e-05	-1.32338	-1.05413
66033551	chr14:66033551:A:G	6.44695e-08	-1.40942	-1.02094	6.95839e-06	-1.38687	-1.03879	2.36188e-05	-1.32851	-1.05403
66033588	chr14:66033588:A:T	6.57935e-08	-1.38845	-1.02158	7.10495e-06	-1.36544	-1.03937	2.41569e-05	-1.30543	-1.05458
66034082	chr14:66034082:G:C	4.40862e-08	-1.59512	-1.21528	4.82081e-06	-1.57136	-1.22131	1.57791e-05	-1.56752	-1.21837
66034676	chr14:66034676:G:A	3.02929e-07	-1.66433e-10	-0.883058	3.31601e-05	-1.66433e-10	-0.864258	0.000108814	-1.66433e-10	-0.854941
66035240	chr14:66035240:C:CAGTT	2.60991e-07	-1.66433e-10	-1.03207	2.78905e-05	-1.66433e-10	-1.03732	9.07398e-05	-1.66433e-10	-1.03658
66035556	chr14:66035556:C:T	3.03851e-07	-1.66433e-10	-0.880019	3.36162e-05	-1.66433e-10	-0.850599	0.000108087	-1.66433e-10	-0.861645
66035691	chr14:66035691:CCAACCCTCAGGTAGTT:C	6.28807e-08	-1.43562	-1.0197	6.78187e-06	-1.41378	-1.03758	2.29723e-05	-1.35744	-1.05286
66037054	chr14:66037054:C:T	5.52953e-08	-1.59712	-0.986751	5.94836e-06	-1.58252	-0.99997	2.01641e-05	-1.5637	-0.976981
66037280	chr14:66037280:T:C	3.3098e-07	-1.66433e-10	-0.794497	3.63168e-05	-1.66433e-10	-0.773326	0.000119352	-1.66433e-10	-0.762502
66037394	chr14:66037394:G:A	5.58898e-08	-1.5938	-0.979369	6.01157e-06	-1.57913	-0.992795	2.03923e-05	-1.55997	-0.969457
66037525	chr14:66037525:G:A	1.27519e-07	-1.74829	-2.72626e-10	1.35769e-05	-1.75724	-2.72626e-10	4.48667e-05	-1.74089	-2.72626e-10
66037894	chr14:66037894:G:T	5.48733e-08	-1.58703	-1.0045	5.90796e-06	-1.57196	-1.01734	2.00248e-05	-1.55247	-0.99514
66038008	chr14:66038008:T:C	5.80455e-08	-1.68781	-0.847517	5.98531e-06	-1.67198	-0.904314	2.00665e-05	-1.64339	-0.902134
66038050	chr14:66038050:T:C	6.11369e-08	-1.46178	-1.02166	6.58957e-06	-1.44064	-1.03948	2.22744e-05	-1.38647	-1.05467
66038072	chr14:66038072:G:A	1.7814e-07	-1.04182	-0.372164	1.6062e-05	-1.06271	-0.526447	5.6163e-05	-0.98086	-0.535464
66038374	chr14:66038374:T:G	2.54517e-07	-1.66433e-10	-1.05719	2.72063e-05	-1.66433e-10	-1.06216	8.85034e-05	-1.66433e-10	-1.06154
66038435	chr14:66038435:C:T	6.94673e-08	-1.53688	-0.818818	7.47828e-06	-1.51579	-0.83781	2.5462e-05	-1.49634	-0.811058
66038478	chr14:66038478:T:C	6.1355e-08	-1.45887	-1.02101	6.61442e-06	-1.43753	-1.03883	2.2361e-05	-1.3832	-1.05406
66038548	chr14:66038548:G:A	2.20856e-07	-1.66433e-10	-1.19905	2.36597e-05	-1.66433e-10	-1.20183	7.72207e-05	-1.66433e-10	-1.19791
66038664	chr14:66038664:T:A	2.46321e-07	-1.66433e-10	-1.08992	2.62504e-05	-1.66433e-10	-1.09792	8.56182e-05	-1.66433e-10	-1.09468
66038670	chr14:66038670:C:T	5.63504e-07	-1.66433e-10	-0.26238	6.04732e-05	-1.66433e-10	-0.263406	0.000197566	-1.66433e-10	-0.258506
66038717	chr14:66038717:G:A	6.60581e-08	-1.54827	-0.85775	7.11323e-06	-1.52779	-0.875859	2.41795e-05	-1.50873	-0.850343
66039228	chr14:66039228:G:C	5.11769e-07	0.511946	-0.870627	4.58082e-05	0.390438	-0.931581	0.00017481	0.559946	-0.940827
66039523	chr14:66039523:A:G	5.06219e-08	-1.67045	-1.00173	5.2914e-06	-1.69427	-1.00526	1.7704e-05	-1.68317	-0.987624
66039811	chr14:66039811:G:A	6.8377e-08	-1.70552	-0.666003	7.15877e-06	-1.70113	-0.696139	2.41181e-05	-1.69181	-0.669813
66040172	chr14:66040172:C:T	6.44818e-07	-1.66433e-10	-0.127588	7.2443e-05	-1.66433e-10	-0.082806	0.000249084	-1.66433e-10	-0.0267896
66040492	chr14:66040492:T:C	4.18049e-07	-1.66433e-10	-0.560958	4.31022e-05	-1.66433e-10	-0.602033	0.000142388	-1.66433e-10	-0.586023
66040533	chr14:66040533:TA:T	2.54601e-07	-1.66433e-10	-1.05686	2.77524e-05	-1.66433e-10	-1.04228	9.0865e-05	-1.66433e-10	-1.03521
66040810	chr14:66040810:T:C	4.0157e-08	-1.72346	-1.1803	4.26224e-06	-1.73029	-1.18552	1.38698e-05	-1.72793	-1.18694
66041318	chr14:66041318:T:C	1.25925e-07	-1.76087	-2.72626e-10	1.35279e-05	-1.76085	-2.72626e-10	4.40806e-05	-1.75856	-2.72626e-10
66041413	chr14:66041413:A:G	9.53092e-08	-0.803197	-1.23623	1.03994e-05	-0.786938	-1.23692	3.12702e-05	-0.864395	-1.23752
66041938	chr14:66041938:G:A	2.72039e-07	-1.66433e-10	-0.990611	2.98849e-05	-1.66433e-10	-0.968254	9.65085e-05	-1.66433e-10	-0.97495
66042155	chr14:66042155:A:AGC	5.07204e-07	-1.66433e-10	-0.367642	5.36047e-05	-1.66433e-10	-0.38397	0.000172656	-1.66433e-10	-0.393282
66042556	chr14:66042556:G:T	4.69161e-08	-1.56834	-1.17985	4.99405e-06	-1.56611	-1.19125	1.70091e-05	-1.51327	-1.19756
66042795	chr14:66042795:C:A	4.90892e-08	-1.55373	-1.14918	5.21244e-06	-1.55128	-1.16328	1.77345e-05	-1.4978	-1.17127
66042825	chr14:66042825:T:C	2.48888e-07	-1.66433e-10	-1.07955	2.65239e-05	-1.66433e-10	-1.08756	8.64823e-05	-1.66433e-10	-1.08464
66043080	chr14:66043080:G:A	5.25467e-08	-1.40704	-1.22781	5.44203e-06	-1.43676	-1.23469	1.72602e-05	-1.45939	-1.23679
66043128	chr14:66043128:G:T	5.01283e-08	-1.69103	-0.990941	5.26346e-06	-1.68599	-1.01883	1.68901e-05	-1.70373	-1.01412
66043265	chr14:66043265:C:T	4.71048e-08	-1.56997	-1.17421	5.01522e-06	-1.56707	-1.18605	1.70589e-05	-1.51525	-1.19265
66043429	chr14:66043429:G:A	5.93345e-07	-1.66433e-10	-0.210779	6.05358e-05	-1.66433e-10	-0.262371	0.000196322	-1.66433e-10	-0.264824
66043953	chr14:66043953:C:T	1.31823e-07	-1.71509	-2.72626e-10	1.37445e-05	-1.74497	-2.72626e-10	4.58863e-05	-1.71841	-2.72626e-10
66044232	chr14:66044232:G:A	4.7893e-08	-1.55207	-1.17552	5.09959e-06	-1.54922	-1.18723	1.73862e-05	-1.49516	-1.19375
66044465	chr14:66044465:C:G	5.12352e-08	-1.53583	-1.1243	5.42896e-06	-1.53354	-1.14032	1.84873e-05	-1.47799	-1.1495
66044547	chr14:66044547:T:G	4.73913e-08	-1.698	-1.04012	4.98314e-06	-1.69273	-1.06682	1.60056e-05	-1.70977	-1.06187
66044613	chr14:66044613:T:C	4.73854e-08	-1.56272	-1.17552	5.04698e-06	-1.55958	-1.18724	1.71827e-05	-1.50693	-1.19375
66044616	chr14:66044616:A:G	2.81584e-07	-1.66433e-10	-0.956125	2.93843e-05	-1.66433e-10	-0.985145	9.70783e-05	-1.66433e-10	-0.969063
66044791	chr14:66044791:T:C	3.3826e-07	-1.66433e-10	-0.772742	3.75262e-05	-1.66433e-10	-0.740567	0.00012305	-1.66433e-10	-0.731994
66044805	chr14:66044805:T:C	4.79224e-08	-1.55213	-1.17484	5.1043e-06	-1.5489	-1.18662	1.73986e-05	-1.49501	-1.19318
66044886	chr14:66044886:T:C	4.75486e-08	-1.69666	-1.03815	5.00176e-06	-1.69066	-1.06516	1.60563e-05	-1.70812	-1.06036
66044939	chr14:66044939:G:A	1.02779e-07	-1.29237	-0.671608	1.07594e-05	-1.25931	-0.730518	3.77828e-05	-1.18821	-0.724522
66044947	chr14:66044947:G:A	4.23595e-08	-1.61413	-1.23624	4.16998e-06	-1.70021	-1.23749	1.46061e-05	-1.62571	-1.23744
66045022	chr14:66045022:C:T	1.58853e-06	-1.66433e-10	0.774012	0.000169343	-1.66433e-10	0.766319	0.000578072	-1.66433e-10	0.815118
66045265	chr14:66045265:TAA:T	4.65435e-08	-1.71871	-1.03746	4.89497e-06	-1.71451	-1.06289	1.57545e-05	-1.72837	-1.05908
66045291	chr14:66045291:C:A	3.92479e-08	-1.71856	-1.2081	4.60314e-06	-1.63714	-1.20173	1.39668e-05	-1.70214	-1.20576
66045527	chr14:66045527:A:C	2.80436e-07	-1.66433e-10	-0.960209	3.06929e-05	-1.66433e-10	-0.941574	0.00010069	-1.66433e-10	-0.932533
66045537	chr14:66045537:T:A	2.40874e-07	-1.66433e-10	-1.11228	2.56913e-05	-1.66433e-10	-1.11946	8.37478e-05	-1.66433e-10	-1.11677
66045545	chr14:66045545:T:C	3.82717e-08	-1.71634	-1.2355	4.07373e-06	-1.72373	-1.23732	1.33606e-05	-1.71492	-1.23735
66045723	chr14:66045723:G:A	5.04921e-08	-1.54244	-1.1323	5.40324e-06	-1.53322	-1.14539	1.81652e-05	-1.50626	-1.13881
66045882	chr14:66045882:C:T	2.82065e-07	-1.66433e-10	-0.954419	3.08621e-05	-1.66433e-10	-0.936078	0.00010123	-1.66433e-10	-0.927189
66045938	chr14:66045938:G:A	2.51933e-07	-1.66433e-10	-1.06739	2.68753e-05	-1.66433e-10	-1.0744	8.76285e-05	-1.66433e-10	-1.07147
66046165	chr14:66046165:A:G	5.03794e-08	-1.58665	-1.09032	5.35714e-06	-1.58313	-1.10405	1.80694e-05	-1.53338	-1.11698
66046225	chr14:66046225:G:A	1.62895e-07	-0.274386	-1.22907	2.50705e-05	0.0885633	-1.23248	6.7645e-05	-0.0974933	-1.23281
66046270	chr14:66046270:C:T	2.70538e-07	0.150019	-1.14616	4.33802e-05	0.537243	-1.13285	0.000116262	0.342163	-1.1309
66046332	chr14:66046332:G:A	1.53809e-07	-0.455898	-1.10495	1.51199e-05	-0.513157	-1.13644	5.22525e-05	-0.460815	-1.12768
66046345	chr14:66046345:A:G	5.83997e-07	0.355754	-0.582414	5.04457e-05	0.277495	-0.722204	0.000180868	0.372133	-0.718944
66046382	chr14:66046382:T:C	4.16947e-08	-1.63023	-1.23595	4.52012e-06	-1.61959	-1.23747	1.48814e-05	-1.60705	-1.23742
66046401	chr14:66046401:ACT:A	2.41689e-07	-1.66433e-10	-1.10891	2.53458e-05	-1.66433e-10	-1.13299	8.14928e-05	-1.66433e-10	-1.14407
66046466	chr14:66046466:C:T	1.30116e-07	-1.72813	-2.72626e-10	1.50288e-05	-1.65564	-2.72626e-10	4.60832e-05	-1.71413	-2.72626e-10
66046605	chr14:66046605:G:GTGAT	2.94114e-07	-1.66433e-10	-0.912589	3.16767e-05	-1.66433e-10	-0.910024	0.000103194	-1.66433e-10	-0.907972
66046645	chr14:66046645:T:C	4.33264e-08	-1.59688	-1.23092	4.69552e-06	-1.58399	-1.23501	1.54805e-05	-1.57042	-1.23458
66046666	chr14:66046666:G:A	2.54382e-07	-1.66433e-10	-1.05772	2.70964e-05	-1.66433e-10	-1.06621	8.8356e-05	-1.66433e-10	-1.06321
66046728	chr14:66046728:C:T	2.16215e-07	-1.66433e-10	-1.22028	2.30323e-05	-1.66433e-10	-1.22871	7.4685e-05	-1.66433e-10	-1.2313
66046729	chr14:66046729:A:G	1.28003e-07	-0.538713	-1.20579	1.29893e-05	-0.583203	-1.21828	4.17912e-05	-0.587676	-1.22422
66046730	chr14:66046730:G:C	2.86855e-07	-1.66433e-10	-0.93758	3.14142e-05	-1.66433e-10	-0.918345	0.000103096	-1.66433e-10	-0.908917
66046922	chr14:66046922:A:G	4.84554e-08	-1.72123	-0.994679	5.08689e-06	-1.71684	-1.0221	1.63774e-05	-1.73036	-1.01831
66046970	chr14:66046970:C:T	4.21266e-08	-1.62737	-1.22851	4.59154e-06	-1.61915	-1.22224	1.51368e-05	-1.60473	-1.22272
66047075	chr14:66047075:C:T	4.15425e-08	-1.64443	-1.22541	4.5289e-06	-1.63685	-1.21828	1.49143e-05	-1.62346	-1.21881
66047078	chr14:66047078:T:G	3.65735e-08	-1.75973	-1.2375	3.93573e-06	-1.75868	-1.23683	1.27686e-05	-1.76095	-1.23665
66047103	chr14:66047103:G:A	2.69757e-07	-1.66433e-10	-0.999036	2.94864e-05	-1.66433e-10	-0.981676	9.66671e-05	-1.66433e-10	-0.973308
66047214	chr14:66047214:C:CT	4.20464e-08	-1.63215	-1.22564	4.58563e-06	-1.6241	-1.21858	1.51131e-05	-1.60991	-1.21911
66047222	chr14:66047222:T:C	4.18214e-08	-1.63446	-1.22868	4.55695e-06	-1.62652	-1.22244	1.50169e-05	-1.61248	-1.22293
66047531	chr14:66047531:C:T	2.20483e-07	-1.66433e-10	-1.20073	2.33744e-05	-1.66433e-10	-1.21396	7.56657e-05	-1.66433e-10	-1.21826
66047679	chr14:66047679:G:C	2.32774e-07	-1.66433e-10	-1.14649	2.50655e-05	-1.66433e-10	-1.14411	8.19624e-05	-1.66433e-10	-1.13832
66047803	chr14:66047803:A:C	4.22182e-08	-1.62486	-1.22884	4.60427e-06	-1.61637	-1.22226	1.51769e-05	-1.60182	-1.22298
66047837	chr14:66047837:A:G	4.15467e-08	-1.64253	-1.22721	4.53184e-06	-1.63436	-1.22011	1.4923e-05	-1.62079	-1.22089
66047848	chr14:66047848:C:T	2.69798e-07	0.0358258	-1.03471	2.51066e-05	-0.0401376	-1.10234	9.10488e-05	0.0694312	-1.10262
66047881	chr14:66047881:CCTT:C	2.18827e-07	-1.66433e-10	-1.20827	2.34178e-05	-1.66433e-10	-1.21211	7.60482e-05	-1.66433e-10	-1.21321
66047971	chr14:66047971:C:A	4.21901e-08	-1.62798	-1.22639	4.60105e-06	-1.61982	-1.2195	1.51673e-05	-1.6054	-1.22004
66048121	chr14:66048121:A:G	9.17361e-07	1.30024	-1.07529	8.79325e-05	1.22175	-1.11079	0.00033542	1.38217	-1.11137
66048806	chr14:66048806:T:C	2.23849e-07	-1.66433e-10	-1.18558	2.39335e-05	-1.66433e-10	-1.19033	7.77731e-05	-1.66433e-10	-1.19078
66048840	chr14:66048840:C:G	2.90688e-07	-1.66433e-10	-0.924304	3.18539e-05	-1.66433e-10	-0.904447	0.000104559	-1.66433e-10	-0.894833
66049452	chr14:66049452:T:TCGGAGCACACACTCTG	4.40163e-08	-1.57534	-1.23666	4.79256e-06	-1.56102	-1.23752	1.58081e-05	-1.5465	-1.23756
66049522	chr14:66049522:C:T	3.91978e-08	-1.75367	-1.17426	4.15439e-06	-1.75972	-1.18172	1.34437e-05	-1.75366	-1.19241
66049629	chr14:66049629:G:C	2.50897e-07	-1.66433e-10	-1.07151	2.66937e-05	-1.66433e-10	-1.08118	8.70412e-05	-1.66433e-10	-1.0782
66049725	chr14:66049725:A:ACTT	3.79577e-07	0.573427	-1.23093	6.22271e-05	0.992153	-1.22697	0.000163779	0.780569	-1.22663
66049854	chr14:66049854:A:G	1.34877e-06	1.3356	-0.725199	0.000115772	1.2364	-0.850381	0.000462938	1.44749	-0.854482
66049950	chr14:66049950:G:A	1.33011e-07	-0.834748	-0.871373	1.36019e-05	-0.871738	-0.883659	4.68793e-05	-0.838198	-0.858808
66050252	chr14:66050252:A:G	3.0751e-07	-1.66433e-10	-0.86805	3.31534e-05	-1.66433e-10	-0.86446	0.000107954	-1.66433e-10	-0.862874
66050333	chr14:66050333:C:G	3.27598e-07	0.345344	-1.15011	5.30895e-05	0.763347	-1.15697	0.000137478	0.532373	-1.15349
66050465	chr14:66050465:TTATAGCATGTAAGATGC:T	1.58787e-07	-1.52899	-2.72626e-10	1.72672e-05	-1.5168	-2.72626e-10	5.4282e-05	-1.55039	-2.72626e-10
66050611	chr14:66050611:A:G	5.57553e-08	-1.48556	-1.09002	5.93866e-06	-1.48036	-1.10377	2.02663e-05	-1.41892	-1.1167
66050720	chr14:66050720:C:T	4.6444e-08	-1.5701	-1.18821	5.12343e-06	-1.55864	-1.17314	1.68844e-05	-1.54422	-1.17397
66050788	chr14:66050788:A:G	3.96481e-08	-1.73288	-1.18363	4.18619e-06	-1.73609	-1.19772	1.38105e-05	-1.71604	-1.20311
66050800	chr14:66050800:G:A	7.8346e-08	-1.20297	-1.03246	1.05248e-05	-0.959864	-1.05201	3.01225e-05	-1.10336	-1.03595
66050826	chr14:66050826:C:CA	2.754e-07	0.226277	-1.20461	4.42912e-05	0.622165	-1.19699	0.000117949	0.421812	-1.19614
66051055	chr14:66051055:T:C	4.8423e-08	-1.53296	-1.18362	5.34673e-06	-1.52104	-1.16808	1.76425e-05	-1.50538	-1.16889
66051106	chr14:66051106:C:T	2.12753e-07	-1.66433e-10	-1.23642	2.28316e-05	-1.66433e-10	-1.23746	7.42192e-05	-1.66433e-10	-1.23756
66051373	chr14:66051373:C:T	1.20273e-06	1.05809	-0.562294	0.000111839	0.98157	-0.630117	0.000422052	1.13108	-0.630537
66051549	chr14:66051549:A:G	1.28315e-07	-1.74207	-2.72626e-10	1.46261e-05	-1.6828	-2.72626e-10	4.53427e-05	-1.73033	-2.72626e-10
66051789	chr14:66051789:G:C	5.75785e-08	-1.61455	-0.928859	6.31644e-06	-1.60905	-0.9134	2.12773e-05	-1.57569	-0.911255
66051857	chr14:66051857:G:A	4.75803e-08	-1.55814	-1.176	5.26113e-06	-1.54593	-1.15933	1.73356e-05	-1.53156	-1.16026
66052115	chr14:66052115:T:C	1.2941e-07	-1.73357	-2.72626e-10	1.39541e-05	-1.72983	-2.72626e-10	4.64499e-05	-1.70621	-2.72626e-10
66052165	chr14:66052165:C:T	2.94098e-07	-1.66433e-10	-0.912643	3.22307e-05	-1.66433e-10	-0.892687	0.000105822	-1.66433e-10	-0.882824
66052308	chr14:66052308:T:A	2.30211e-07	-0.35069	-0.80687	2.07402e-05	-0.416225	-0.917309	7.44285e-05	-0.319323	-0.915419
66052344	chr14:66052344:A:G	4.44542e-08	-1.62087	-1.18123	4.91111e-06	-1.60954	-1.16457	1.61223e-05	-1.5984	-1.16598
66052407	chr14:66052407:C:T	5.65806e-08	-1.62368	-0.937206	6.20519e-06	-1.61824	-0.921981	2.0876e-05	-1.58605	-0.919929
66052419	chr14:66052419:C:T	2.64872e-07	-1.66433e-10	-1.01731	2.75909e-05	-1.66433e-10	-1.04812	8.83533e-05	-1.66433e-10	-1.06324
66052781	chr14:66052781:A:T	6.35756e-08	-1.59889	-0.845432	7.48904e-06	-1.50794	-0.844226	2.37213e-05	-1.54506	-0.833151
66052819	chr14:66052819:C:T	6.34249e-08	-1.58244	-0.864262	7.49834e-06	-1.4875	-0.863422	2.3715e-05	-1.52612	-0.852354
66052820	chr14:66052820:A:T	6.3013e-08	-1.59285	-0.860362	7.43108e-06	-1.5004	-0.859534	2.3526e-05	-1.53805	-0.848423
66053123	chr14:66053123:T:G	6.9234e-08	-1.57895	-0.780118	7.66184e-06	-1.57296	-0.756397	2.58498e-05	-1.53643	-0.755851
66053152	chr14:66053152:A:G	1.41484e-07	-0.428585	-1.21579	1.90375e-05	-0.193604	-1.22559	5.72586e-05	-0.271948	-1.22505
66053365	chr14:66053365:G:C	1.51599e-07	-0.384383	-1.19094	2.04065e-05	-0.143828	-1.20592	6.14256e-05	-0.221728	-1.20503
66053455	chr14:66053455:G:A	2.75816e-07	-0.976822	-2.72626e-10	2.3323e-05	-1.21616	-2.72626e-10	8.30036e-05	-1.1257	-2.72626e-10
66053544	chr14:66053544:G:C	4.02817e-07	-1.66433e-10	-0.598073	4.32344e-05	-1.66433e-10	-0.598971	0.00014066	-1.66433e-10	-0.598238
66053574	chr14:66053574:A:G	5.47859e-08	-1.52311	-1.07002	5.82712e-06	-1.51847	-1.08461	1.97727e-05	-1.46189	-1.09839
66053809	chr14:66053809:G:A	3.02545e-07	-0.263294	-0.621031	2.63624e-05	-0.337605	-0.756063	9.50675e-05	-0.235035	-0.754959
66054021	chr14:66054021:G:T	4.59404e-08	-1.58627	-1.18294	5.0908e-06	-1.5707	-1.16747	1.67455e-05	-1.55819	-1.16826
66054128	chr14:66054128:C:G	4.57002e-08	-1.75181	-1.02264	4.86578e-06	-1.75956	-1.02382	1.59445e-05	-1.75799	-1.01748
66054275	chr14:66054275:A:G	2.16389e-07	-1.66433e-10	-1.21948	2.30451e-05	-1.66433e-10	-1.22815	7.47222e-05	-1.66433e-10	-1.2308
66054380	chr14:66054380:A:G	3.27792e-07	-1.66433e-10	-0.804175	3.60204e-05	-1.66433e-10	-0.781521	0.000118428	-1.66433e-10	-0.770274
66054426	chr14:66054426:C:T	9.8142e-08	-1.28023	-0.729905	1.27798e-05	-1.05439	-0.763354	3.72263e-05	-1.18949	-0.738074
66054427	chr14:66054427:C:T	1.58562e-07	-1.53041	-2.72626e-10	1.72392e-05	-1.51842	-2.72626e-10	5.41796e-05	-1.55228	-2.72626e-10
66054845	chr14:66054845:C:A	2.1988e-07	-1.66433e-10	-1.20348	2.37019e-05	-1.66433e-10	-1.20005	7.73383e-05	-1.66433e-10	-1.19639
66054943	chr14:66054943:A:G	1.29273e-07	-1.73463	-2.72626e-10	1.48511e-05	-1.66753	-2.72626e-10	4.57869e-05	-1.72058	-2.72626e-10
66054982	chr14:66054982:A:C	7.18034e-07	0.565076	-0.585114	6.07091e-05	0.464622	-0.724136	0.000215766	0.547916	-0.718303
66055429	chr14:66055429:C:T	1.74207e-07	-0.254109	-1.1822	2.22355e-05	-0.0755069	-1.18841	7.46096e-05	-0.0485609	-1.18375
66055768	chr14:66055768:T:C	6.81224e-08	-1.33532	-1.03992	7.22447e-06	-1.33233	-1.0558	2.48899e-05	-1.25923	-1.07089
66056021	chr14:66056021:G:A	9.63997e-07	1.39062	-1.11609	0.000152451	1.8009	-1.13967	0.000442049	1.70063	-1.15379
66056096	chr14:66056096:A:C	7.68641e-08	-1.05855	-1.19597	9.20722e-06	-0.936368	-1.20925	3.00955e-05	-0.924739	-1.21547
66056177	chr14:66056177:C:T	1.08518e-06	1.56344	-1.17049	0.000173087	1.9761	-1.18791	0.000506905	1.88224	-1.19849
66056450	chr14:66056450:A:C	3.84531e-08	-1.715	-1.23212	4.19982e-06	-1.70441	-1.22615	1.34577e-05	-1.71486	-1.23017
66056663	chr14:66056663:T:C	4.06717e-08	-1.65502	-1.23601	4.35049e-06	-1.65806	-1.23726	1.46079e-05	-1.62548	-1.23754
66057193	chr14:66057193:G:A	2.3219e-07	-1.66433e-10	-1.149	2.48357e-05	-1.66433e-10	-1.15332	8.09104e-05	-1.66433e-10	-1.15124
66057577	chr14:66057577:A:G	1.55892e-07	-1.54739	-2.72626e-10	1.69127e-05	-1.53754	-2.72626e-10	5.32416e-05	-1.56974	-2.72626e-10
66057588	chr14:66057588:G:A	1.5914e-07	-1.52677	-2.72626e-10	1.72518e-05	-1.51769	-2.72626e-10	5.42776e-05	-1.55047	-2.72626e-10
66057745	chr14:66057745:T:A	2.57797e-07	-1.66433e-10	-1.04438	2.81308e-05	-1.66433e-10	-1.02874	9.21669e-05	-1.66433e-10	-1.02098
66057991	chr14:66057991:G:A	2.50364e-07	-1.66433e-10	-1.07364	2.67254e-05	-1.66433e-10	-1.07999	8.70997e-05	-1.66433e-10	-1.07753
66058554	chr14:66058554:C:T	7.08174e-08	-1.09946	-1.23699	7.53808e-06	-1.11344	-1.2322	2.48155e-05	-1.10193	-1.23119
66058618	chr14:66058618:G:A	8.47914e-08	-0.936827	-1.21953	1.01996e-05	-0.817909	-1.22535	3.50446e-05	-0.761655	-1.22631
66059136	chr14:66059136:A:C	3.90699e-07	-1.66433e-10	-0.628618	4.36655e-05	-1.66433e-10	-0.589048	0.000142758	-1.66433e-10	-0.583427
66059170	chr14:66059170:C:T	3.97861e-08	-1.74998	-1.16305	4.40168e-06	-1.70038	-1.18324	1.38852e-05	-1.7407	-1.17305
66059538	chr14:66059538:A:ATGAC	2.12965e-07	-1.66433e-10	-1.23543	2.28309e-05	-1.66433e-10	-1.23749	7.42192e-05	-1.66433e-10	-1.23756
66059612	chr14:66059612:A:G	1.30087e-07	-1.72836	-2.72626e-10	1.49896e-05	-1.65825	-2.72626e-10	4.60906e-05	-1.71397	-2.72626e-10
66059740	chr14:66059740:C:A	2.34145e-07	-1.66433e-10	-1.14061	2.49872e-05	-1.66433e-10	-1.14724	8.10192e-05	-1.66433e-10	-1.1499
66059771	chr14:66059771:C:A	1.26105e-07	-1.75944	-2.72626e-10	1.35452e-05	-1.75957	-2.72626e-10	4.46913e-05	-1.7448	-2.72626e-10
66059777	chr14:66059777:A:G	3.87917e-08	-1.714	-1.22435	4.2109e-06	-1.69909	-1.22884	1.35681e-05	-1.71065	-1.2262
66060183	chr14:66060183:A:G	2.88475e-07	-1.66433e-10	-0.931948	3.13749e-05	-1.66433e-10	-0.919597	0.000103307	-1.66433e-10	-0.90688
66060220	chr14:66060220:A:G	4.09116e-08	-1.67075	-1.21439	4.31592e-06	-1.70537	-1.19792	1.45188e-05	-1.668	-1.20114
66060280	chr14:66060280:A:G	1.78079e-07	-1.41433	-2.72626e-10	1.84666e-05	-1.44964	-2.72626e-10	5.7127e-05	-1.4993	-2.72626e-10
66060459	chr14:66060459:G:A	2.14607e-07	-1.66433e-10	-1.22775	2.29145e-05	-1.66433e-10	-1.23384	7.47439e-05	-1.66433e-10	-1.23051
66060571	chr14:66060571:G:T	2.13984e-07	-1.66433e-10	-1.23065	2.29709e-05	-1.66433e-10	-1.23138	7.46383e-05	-1.66433e-10	-1.23193
66060844	chr14:66060844:G:A	5.02352e-07	-1.66433e-10	-0.377255	5.62398e-05	-1.66433e-10	-0.335983	0.00019267	-1.66433e-10	-0.283603
66060948	chr14:66060948:C:G	3.99402e-08	-1.73556	-1.17361	4.49066e-06	-1.67211	-1.1915	1.39956e-05	-1.72348	-1.18236
66061094	chr14:66061094:T:C	4.07988e-08	-1.74922	-1.13868	4.5054e-06	-1.69858	-1.16175	1.42125e-05	-1.74027	-1.15019
66061745	chr14:66061745:T:A	4.58561e-07	-0.468463	-2.72626e-10	5.68349e-05	-0.325456	-2.72626e-10	0.000170641	-0.405021	-2.72626e-10
66061750	chr14:66061750:T:G	4.558e-07	-0.474503	-2.72626e-10	5.64757e-05	-0.331796	-2.72626e-10	0.000169594	-0.411171	-2.72626e-10
66061870	chr14:66061870:T:C	6.38883e-08	-1.36707	-1.07235	6.57993e-06	-1.44724	-1.03434	2.26215e-05	-1.37858	-1.0471
66061923	chr14:66061923:T:C	1.26869e-07	-0.843112	-0.910289	1.28039e-05	-0.88272	-0.933141	4.46504e-05	-0.823876	-0.921841
66062040	chr14:66062040:A:G	2.20207e-07	-1.66433e-10	-1.20199	2.36651e-05	-1.66433e-10	-1.2016	7.70529e-05	-1.66433e-10	-1.20009
66062418	chr14:66062418:T:C	2.20807e-07	-1.66433e-10	-1.19926	2.37563e-05	-1.66433e-10	-1.19776	7.73159e-05	-1.66433e-10	-1.19668
66062420	chr14:66062420:T:C	2.14388e-07	-1.66433e-10	-1.22877	2.29039e-05	-1.66433e-10	-1.2343	7.45954e-05	-1.66433e-10	-1.2325
66062582	chr14:66062582:T:C	1.41496e-07	-1.64428	-2.72626e-10	1.47032e-05	-1.67754	-2.72626e-10	4.74162e-05	-1.68562	-2.72626e-10
66062598	chr14:66062598:A:ACT	4.718e-07	0.022255	-0.462256	4.06834e-05	-0.0431441	-0.616642	0.000144376	0.0403038	-0.612461
66062801	chr14:66062801:A:T	1.47819e-07	-0.766267	-0.834297	1.48483e-05	-0.806625	-0.861096	5.20349e-05	-0.744379	-0.848287
66063027	chr14:66063027:G:A	1.27382e-07	-1.74937	-2.72626e-10	1.35347e-05	-1.76035	-2.72626e-10	4.41608e-05	-1.75674	-2.72626e-10
66063091	chr14:66063091:A:G	5.11376e-08	-1.42844	-1.23359	5.47392e-06	-1.42992	-1.23569	1.89893e-05	-1.36385	-1.23685
66063760	chr14:66063760:C:T	2.91773e-07	-1.66433e-10	-0.920581	3.17212e-05	-1.66433e-10	-0.908621	0.000104486	-1.66433e-10	-0.895525
66063804	chr14:66063804:A:G	7.83027e-08	-1.00496	-1.23102	8.42024e-06	-1.00315	-1.23182	2.85464e-05	-0.959666	-1.23339
66064989	chr14:66064989:A:G	2.32826e-07	-1.66433e-10	-1.14627	2.48939e-05	-1.66433e-10	-1.15098	8.11154e-05	-1.66433e-10	-1.14871
66065147	chr14:66065147:C:T	2.24174e-07	-1.66433e-10	-1.18413	2.41322e-05	-1.66433e-10	-1.18206	7.81606e-05	-1.66433e-10	-1.18582
66065226	chr14:66065226:T:C	3.94711e-08	-1.70893	-1.21206	4.11922e-06	-1.73632	-1.21362	1.37558e-05	-1.70816	-1.21496
66065694	chr14:66065694:A:T	2.34382e-07	-1.66433e-10	-1.1396	2.50586e-05	-1.66433e-10	-1.14439	8.16575e-05	-1.66433e-10	-1.14205
66065834	chr14:66065834:CT:C	8.28186e-08	-0.982098	-1.1978	1.16497e-05	-0.721298	-1.18903	3.35219e-05	-0.846461	-1.18592
66066084	chr14:66066084:G:A	4.4453e-08	-1.71407	-1.08805	4.55076e-06	-1.74233	-1.10798	1.52061e-05	-1.72258	-1.10031
66066161	chr14:66066161:T:C	2.88896e-07	-1.66433e-10	-0.93049	3.11412e-05	-1.66433e-10	-0.927074	0.000102803	-1.66433e-10	-0.911764
66066387	chr14:66066387:G:C	4.71355e-08	-1.54765	-1.19588	4.79084e-06	-1.59313	-1.20577	1.58021e-05	-1.57438	-1.21006
66066426	chr14:66066426:A:G	1.20445e-07	-0.571714	-1.23365	1.83087e-05	-0.22743	-1.2308	4.92815e-05	-0.415552	-1.23148
66066509	chr14:66066509:G:T	5.19253e-08	-1.40956	-1.23719	5.54223e-06	-1.42062	-1.23259	1.83948e-05	-1.40207	-1.23045
66066514	chr14:66066514:G:A	6.26521e-08	-1.6827	-0.776258	6.06497e-06	-1.70559	-0.85749	1.93271e-05	-1.69924	-0.883834
66066739	chr14:66066739:G:A	1.36929e-07	-1.67709	-2.72626e-10	1.62426e-05	-1.57797	-2.72626e-10	4.88276e-05	-1.65628	-2.72626e-10
66066796	chr14:66066796:C:T	1.33693e-07	-0.481567	-1.21944	1.98465e-05	-0.164351	-1.21323	5.55361e-05	-0.316332	-1.21122
66066816	chr14:66066816:C:T	2.24705e-07	-0.0854821	-1.09629	2.50475e-05	-0.0857061	-1.05913	9.51107e-05	0.0863035	-1.07584
66066946	chr14:66066946:C:T	2.69195e-07	-1.66433e-10	-1.00112	2.98008e-05	-1.66433e-10	-0.971072	9.87575e-05	-1.66433e-10	-0.951914
66067126	chr14:66067126:C:T	4.38395e-08	-1.58527	-1.23075	4.83004e-06	-1.56552	-1.22523	1.51391e-05	-1.60152	-1.22578
66067423	chr14:66067423:T:A	2.67219e-07	-1.66433e-10	-1.00849	2.84633e-05	-1.66433e-10	-1.01699	9.29662e-05	-1.66433e-10	-1.01235
66067466	chr14:66067466:A:G	5.37497e-08	-1.39333	-1.21888	5.76379e-06	-1.39647	-1.21754	2.01476e-05	-1.32774	-1.21376
66067650	chr14:66067650:A:G	2.35465e-07	-1.66433e-10	-1.13499	2.5036e-05	-1.66433e-10	-1.14529	8.18255e-05	-1.66433e-10	-1.13999
66067870	chr14:66067870:C:T	3.43146e-07	-0.758401	-2.72626e-10	4.16347e-05	-0.636673	-2.72626e-10	0.000125917	-0.708954	-2.72626e-10
66067882	chr14:66067882:G:A	8.89569e-08	-0.885692	-1.22271	1.26234e-05	-0.602002	-1.22805	3.58049e-05	-0.737767	-1.22873
66068428	chr14:66068428:C:G	4.71572e-07	0.200781	-0.641264	4.4974e-05	0.223409	-0.782931	0.000168752	0.365134	-0.781287
66069157	chr14:66069157:T:A	3.97456e-07	0.0634509	-0.674923	3.81339e-05	0.0881098	-0.812612	0.000142429	0.22519	-0.810927
66069172	chr14:66069172:G:A	2.66443e-07	-1.66433e-10	-1.01139	2.83997e-05	-1.66433e-10	-1.01923	9.27123e-05	-1.66433e-10	-1.01508
66069371	chr14:66069371:A:T	2.60895e-07	-1.66433e-10	-1.03244	2.78215e-05	-1.66433e-10	-1.0398	9.0762e-05	-1.66433e-10	-1.03634
66069472	chr14:66069472:T:C	2.60683e-07	-1.03325	-2.72626e-10	3.09435e-05	-0.933444	-2.72626e-10	9.46964e-05	-0.993905	-2.72626e-10
66069584	chr14:66069584:T:C	1.18495e-07	-0.803813	-1.01787	1.13205e-05	-0.904621	-1.03437	4.01318e-05	-0.833255	-1.01916
66069918	chr14:66069918:G:A	4.1846e-07	0.0920447	-0.65202	3.99578e-05	0.114246	-0.792029	0.000149437	0.252802	-0.790509
66069943	chr14:66069943:A:G	4.08918e-07	0.0474234	-0.630464	3.88728e-05	0.0684958	-0.773807	0.000145101	0.204991	-0.77214
66070028	chr14:66070028:CA:C	4.79376e-07	0.165958	-0.590029	4.54842e-05	0.190006	-0.738249	0.000170604	0.331241	-0.736478
66070196	chr14:66070196:A:G	3.82508e-07	0.215441	-0.865247	3.60122e-05	0.231077	-1.01283	0.000137191	0.385753	-1.00896
66070402	chr14:66070402:T:C	3.84293e-08	-1.75773	-1.19	4.19889e-06	-1.7571	-1.17369	1.35983e-05	-1.75998	-1.17466
66071043	chr14:66071043:C:G	4.92291e-08	-1.7535	-0.946569	5.51109e-06	-1.76068	-0.898163	1.78355e-05	-1.7535	-0.909888
66071414	chr14:66071414:T:C	3.76447e-08	-1.76092	-1.20744	4.09539e-06	-1.76087	-1.19488	1.33089e-05	-1.7605	-1.19565
66071661	chr14:66071661:GC:G	1.40871e-07	-1.64871	-2.72626e-10	1.50345e-05	-1.65526	-2.72626e-10	4.84975e-05	-1.66307	-2.72626e-10
66071828	chr14:66071828:TA:T	2.94092e-07	-1.66433e-10	-0.912664	3.12605e-05	-1.66433e-10	-0.923252	0.000102269	-1.66433e-10	-0.916977
66072060	chr14:66072060:G:A	2.33858e-07	-1.66433e-10	-1.14184	2.49659e-05	-1.66433e-10	-1.1481	8.09492e-05	-1.66433e-10	-1.15076
66072063	chr14:66072063:T:C	2.67037e-07	-1.00917	-2.72626e-10	2.24809e-05	-1.25294	-2.72626e-10	7.8084e-05	-1.1868	-2.72626e-10
66072090	chr14:66072090:G:A	1.83649e-07	-0.213703	-1.16982	2.01106e-05	-0.166721	-1.19764	6.87224e-05	-0.119408	-1.1951
66072397	chr14:66072397:C:A	1.12617e-07	-0.653949	-1.21861	1.12004e-05	-0.713701	-1.23595	4.22e-05	-0.566273	-1.23589
66072400	chr14:66072400:G:C	2.23016e-07	-1.66433e-10	-1.18931	2.38801e-05	-1.66433e-10	-1.19256	7.77125e-05	-1.66433e-10	-1.19157
66072494	chr14:66072494:C:T	2.49367e-07	-1.66433e-10	-1.07763	2.65743e-05	-1.66433e-10	-1.08566	8.6692e-05	-1.66433e-10	-1.08222
66072578	chr14:66072578:CTT:C	2.63766e-07	-1.66433e-10	-1.02149	2.77191e-05	-1.66433e-10	-1.04349	9.09311e-05	-1.66433e-10	-1.03448
66072892	chr14:66072892:CA:C	2.12575e-07	-1.66433e-10	-1.23726	2.28313e-05	-1.66433e-10	-1.23748	7.42257e-05	-1.66433e-10	-1.23747
66073432	chr14:66073432:T:C	3.72238e-08	-1.75767	-1.22194	4.00195e-06	-1.75878	-1.22005	1.30804e-05	-1.75438	-1.21908
66073433	chr14:66073433:G:A	1.25975e-07	-1.76047	-2.72626e-10	1.35417e-05	-1.75983	-2.72626e-10	4.39756e-05	-1.76095	-2.72626e-10
66073490	chr14:66073490:A:AT	1.43544e-07	-1.62991	-2.72626e-10	1.73234e-05	-1.51355	-2.72626e-10	5.14916e-05	-1.60316	-2.72626e-10
66073619	chr14:66073619:A:C	4.47658e-08	-1.75735	-1.03776	4.77175e-06	-1.74847	-1.05442	1.52439e-05	-1.75706	-1.06334
66073668	chr14:66073668:G:A	2.68653e-07	-1.66433e-10	-1.00313	2.91033e-05	-1.66433e-10	-0.994754	9.55972e-05	-1.66433e-10	-0.984438
66074002	chr14:66074002:G:A	2.454e-07	-1.66433e-10	-1.09367	2.67333e-05	-1.66433e-10	-1.0797	8.66832e-05	-1.66433e-10	-1.08232
66074221	chr14:66074221:C:T	5.94169e-07	0.746816	-0.956208	5.42692e-05	0.555278	-0.926928	0.000195523	0.653639	-0.922544
66074341	chr14:66074341:C:A	2.36804e-07	-1.66433e-10	-1.12932	2.47965e-05	-1.66433e-10	-1.1549	8.04336e-05	-1.66433e-10	-1.15715
66074454	chr14:66074454:C:T	5.05863e-06	1.93229	-2.72626e-10	0.00028539	1.28825	-2.72626e-10	0.00135179	1.66461	-2.72626e-10
66075555	chr14:66075555:A:G	1.61586e-06	-1.66433e-10	0.791065	0.000171516	-1.66433e-10	0.779069	0.000586337	-1.66433e-10	0.829313
66075683	chr14:66075683:A:C	2.23001e-07	-1.66433e-10	-1.18938	2.38778e-05	-1.66433e-10	-1.19266	7.76442e-05	-1.66433e-10	-1.19244
66076249	chr14:66076249:T:C	3.80926e-08	-1.73599	-1.22054	4.02172e-06	-1.75021	-1.22369	1.3069e-05	-1.75148	-1.22286
66076251	chr14:66076251:G:C	4.99982e-08	-1.73709	-0.947476	5.54784e-06	-1.73501	-0.917183	1.79545e-05	-1.74208	-0.914657
66076355	chr14:66076355:A:G	5.98409e-07	1.03484	-1.23712	5.35256e-05	0.850502	-1.23595	0.000198397	0.981665	-1.23598
66076721	chr14:66076721:A:AC	6.05206e-07	0.685732	-0.876719	5.72667e-05	0.649565	-0.967452	0.00021377	0.781857	-0.961537
66077547	chr14:66077547:C:G	5.73484e-06	3.27692	-1.21916	0.00050197	3.07689	-1.22396	0.00187017	3.21651	-1.22731
66077562	chr14:66077562:T:C	5.39496e-07	0.508156	-0.814075	5.05619e-05	0.47304	-0.915447	0.000186866	0.602565	-0.916754
66077990	chr14:66077990:A:G	1.59239e-07	-1.52615	-2.72626e-10	1.78631e-05	-1.48287	-2.72626e-10	5.56568e-05	-1.52538	-2.72626e-10
66078217	chr14:66078217:A:G	6.06911e-08	-1.49577	-0.994988	6.78434e-06	-1.44965	-1.00134	2.12487e-05	-1.48896	-0.999322
66078281	chr14:66078281:G:A	1.47541e-07	-1.60245	-2.72626e-10	1.79301e-05	-1.47913	-2.72626e-10	5.2955e-05	-1.57514	-2.72626e-10
66078358	chr14:66078358:TTGAGA:T	1.27296e-07	-1.75004	-2.72626e-10	1.38461e-05	-1.7376	-2.72626e-10	4.46626e-05	-1.74544	-2.72626e-10
66078377	chr14:66078377:A:G	2.41624e-07	-1.66433e-10	-1.10917	2.58359e-05	-1.66433e-10	-1.11384	8.39663e-05	-1.66433e-10	-1.11417
66078431	chr14:66078431:T:C	8.45167e-07	-1.66433e-10	0.142978	8.81061e-05	-1.66433e-10	0.112935	0.000296702	-1.66433e-10	0.148148
66078449	chr14:66078449:G:A	1.50782e-07	-1.58072	-2.72626e-10	1.8453e-05	-1.45038	-2.72626e-10	5.42095e-05	-1.55172	-2.72626e-10
66078523	chr14:66078523:C:T	2.48752e-07	-1.66433e-10	-1.0801	2.63357e-05	-1.66433e-10	-1.09468	8.53174e-05	-1.66433e-10	-1.0982
66078548	chr14:66078548:G:A	1.49196e-07	-1.59129	-2.72626e-10	1.82063e-05	-1.46384	-2.72626e-10	5.35954e-05	-1.56312	-2.72626e-10
66078563	chr14:66078563:G:C	4.2539e-08	-1.61053	-1.23561	4.57448e-06	-1.6125	-1.23261	1.46595e-05	-1.62621	-1.23328
66078611	chr14:66078611:G:A	1.46449e-07	-1.60988	-2.72626e-10	1.77621e-05	-1.48854	-2.72626e-10	5.25421e-05	-1.58297	-2.72626e-10
66078634	chr14:66078634:G:A	3.05035e-07	-1.66433e-10	-0.87613	3.28167e-05	-1.66433e-10	-0.874669	0.000108162	-1.66433e-10	-0.860947
66078727	chr14:66078727:C:CT	4.487e-08	-1.55672	-1.23607	4.82611e-06	-1.55821	-1.23336	1.54232e-05	-1.57473	-1.23397
66078733	chr14:66078733:A:C	1.53712e-06	1.95108	-1.20997	0.000138196	1.78999	-1.22693	0.000506567	1.91007	-1.22699
66078754	chr14:66078754:C:T	1.29005e-07	-1.73671	-2.72626e-10	1.39298e-05	-1.73158	-2.72626e-10	4.48081e-05	-1.74219	-2.72626e-10
66079279	chr14:66079279:G:A	3.55443e-07	-1.66433e-10	-0.723191	3.75854e-05	-1.66433e-10	-0.738992	0.000125543	-1.66433e-10	-0.711929
66079340	chr14:66079340:A:G	5.19093e-08	-1.41139	-1.23567	6.45604e-06	-1.26449	-1.2361	1.84771e-05	-1.39156	-1.23649
66079455	chr14:66079455:A:C	4.521e-08	-1.54957	-1.23567	4.86234e-06	-1.55138	-1.23271	1.55331e-05	-1.56825	-1.23336
66080054	chr14:66080054:G:A	1.39572e-07	-1.65797	-2.72626e-10	1.53805e-05	-1.63251	-2.72626e-10	4.97228e-05	-1.63812	-2.72626e-10
66080138	chr14:66080138:A:G	4.46635e-08	-1.56111	-1.23629	4.8015e-06	-1.56293	-1.23374	1.53482e-05	-1.57926	-1.23433
66080302	chr14:66080302:G:A	4.38427e-08	-1.5788	-1.23715	4.69891e-06	-1.58076	-1.23752	1.50444e-05	-1.59602	-1.23756
66080415	chr14:66080415:A:G	1.18175e-06	1.70863	-1.23043	0.000105851	1.51377	-1.21734	0.00040099	1.66619	-1.21683
66080652	chr14:66080652:T:A	1.50527e-07	-1.58242	-2.72626e-10	1.84367e-05	-1.45127	-2.72626e-10	5.41538e-05	-1.55275	-2.72626e-10
66080748	chr14:66080748:C:G	4.6357e-08	-1.5227	-1.23748	4.97332e-06	-1.52428	-1.23724	1.58791e-05	-1.54218	-1.23739
66080753	chr14:66080753:G:A	3.69251e-07	-1.66433e-10	-0.685078	4.00387e-05	-1.66433e-10	-0.675761	0.000130396	-1.66433e-10	-0.674006
66080907	chr14:66080907:A:G	1.68074e-06	2.03246	-1.20203	0.000153154	1.84252	-1.17669	0.000561945	1.96215	-1.17533
66081716	chr14:66081716:A:C	2.23639e-07	-1.66433e-10	-1.18652	2.4204e-05	-1.66433e-10	-1.17909	7.86598e-05	-1.66433e-10	-1.17945
66081797	chr14:66081797:A:G	5.68881e-08	-1.54837	-1.0071	7.17417e-06	-1.40847	-0.986651	2.06646e-05	-1.51843	-0.997731
66081801	chr14:66081801:G:A	1.27324e-07	-1.74982	-2.72626e-10	1.38521e-05	-1.73717	-2.72626e-10	4.46817e-05	-1.74502	-2.72626e-10
66081931	chr14:66081931:G:A	1.49836e-07	-1.58701	-2.72626e-10	1.65713e-05	-1.55793	-2.72626e-10	5.29123e-05	-1.57595	-2.72626e-10
66081932	chr14:66081932:G:T	2.63264e-07	-1.66433e-10	-1.0234	2.80708e-05	-1.66433e-10	-1.03088	9.15159e-05	-1.66433e-10	-1.02807
66082163	chr14:66082163:A:G	2.90475e-07	-0.925036	-2.72626e-10	2.45201e-05	-1.16611	-2.72626e-10	8.46593e-05	-1.10595	-2.72626e-10
66082434	chr14:66082434:A:T	8.37385e-07	1.32901	-1.19528	9.95361e-05	1.45336	-1.21845	0.000320747	1.44312	-1.21705
66082719	chr14:66082719:T:C	2.98574e-07	-1.66433e-10	-0.897538	3.18436e-05	-1.66433e-10	-0.90477	0.000103726	-1.66433e-10	-0.902826
66082744	chr14:66082744:C:T	1.60027e-07	-1.52121	-2.72626e-10	1.79567e-05	-1.47765	-2.72626e-10	5.59288e-05	-1.5205	-2.72626e-10
66083051	chr14:66083051:T:G	1.28495e-07	-1.74067	-2.72626e-10	1.38708e-05	-1.73582	-2.72626e-10	4.46532e-05	-1.74566	-2.72626e-10
66083317	chr14:66083317:C:T	2.32359e-07	-1.66433e-10	-1.14827	2.47264e-05	-1.66433e-10	-1.15774	8.15138e-05	-1.66433e-10	-1.14381
66083922	chr14:66083922:G:A	1.27655e-07	-1.74722	-2.72626e-10	1.35732e-05	-1.75751	-2.72626e-10	4.43315e-05	-1.75289	-2.72626e-10
66084258	chr14:66084258:T:C	1.5913e-07	-1.52683	-2.72626e-10	1.78498e-05	-1.48361	-2.72626e-10	5.56187e-05	-1.52606	-2.72626e-10
66084498	chr14:66084498:T:C	2.09757e-07	-1.25061	-2.72626e-10	2.88028e-05	-1.00513	-2.72626e-10	8.07463e-05	-1.15327	-2.72626e-10
66084906	chr14:66084906:G:A	2.23615e-07	-1.66433e-10	-1.18663	2.42782e-05	-1.66433e-10	-1.17603	7.8948e-05	-1.66433e-10	-1.17579
66084964	chr14:66084964:GGACAGA:G	3.11316e-07	-1.66433e-10	-0.855746	3.32892e-05	-1.66433e-10	-0.860372	0.000108691	-1.66433e-10	-0.856074
66085244	chr14:66085244:G:A	1.42092e-07	-1.64008	-2.72626e-10	1.70485e-05	-1.52954	-2.72626e-10	5.08364e-05	-1.61597	-2.72626e-10
66085267	chr14:66085267:G:C	1.88129e-07	-1.35943	-2.72626e-10	1.98514e-05	-1.37733	-2.72626e-10	6.17422e-05	-1.42161	-2.72626e-10
66085612	chr14:66085612:A:T	2.83931e-07	-1.66433e-10	-0.947825	3.0213e-05	-1.66433e-10	-0.957333	9.86421e-05	-1.66433e-10	-0.953083
66086136	chr14:66086136:A:T	2.43531e-07	-1.66433e-10	-1.10131	2.58154e-05	-1.66433e-10	-1.11464	8.44598e-05	-1.66433e-10	-1.10831
66086423	chr14:66086423:G:A	2.20642e-07	-1.66433e-10	-1.20002	2.37647e-05	-1.66433e-10	-1.1974	7.77188e-05	-1.66433e-10	-1.19148
66086509	chr14:66086509:T:A	2.89624e-07	0.199571	-1.12754	2.62163e-05	0.0476384	-1.14686	8.50551e-05	0.0591422	-1.16042
66086855	chr14:66086855:C:T	1.27723e-06	1.24166	-0.685766	0.000118419	1.05664	-0.648021	0.000416989	1.12618	-0.637703
66086875	chr14:66086875:A:G	3.92526e-08	-1.68928	-1.23726	4.2138e-06	-1.68976	-1.23748	1.35571e-05	-1.70013	-1.23754
66086965	chr14:66086965:G:A	7.45642e-07	0.681714	-0.664024	6.04053e-05	0.456489	-0.721019	0.000188606	0.44555	-0.750473
66087038	chr14:66087038:A:C	1.58865e-07	-1.5285	-2.72626e-10	1.78171e-05	-1.48545	-2.72626e-10	5.55253e-05	-1.52774	-2.72626e-10
66087067	chr14:66087067:A:G	1.41349e-07	-1.69829	0.0529702	1.3389e-05	-1.72178	-0.0493898	4.41454e-05	-1.73379	-0.023307
66087163	chr14:66087163:G:A	4.64996e-08	-1.51995	-1.23716	4.99494e-06	-1.52174	-1.23544	1.59449e-05	-1.5396	-1.23584
66087362	chr14:66087362:A:G	3.63732e-07	-1.66433e-10	-0.700139	3.71991e-05	-1.66433e-10	-0.749321	0.000122606	-1.66433e-10	-0.735606
66087566	chr14:66087566:T:C	1.3003e-07	-1.72879	-2.72626e-10	1.4055e-05	-1.72263	-2.72626e-10	4.51055e-05	-1.73558	-2.72626e-10
66088553	chr14:66088553:C:T	1.30324e-07	-1.72653	-2.72626e-10	1.39498e-05	-1.73014	-2.72626e-10	4.51837e-05	-1.73385	-2.72626e-10
66088828	chr14:66088828:T:C	4.63094e-08	-1.65211	-1.1091	4.87907e-06	-1.65269	-1.12797	1.56983e-05	-1.66711	-1.12392
66089462	chr14:66089462:T:C	2.50254e-07	-1.66433e-10	-1.07408	2.7104e-05	-1.66433e-10	-1.06592	8.91129e-05	-1.66433e-10	-1.05468
66089566	chr14:66089566:C:T	2.87975e-07	-1.66433e-10	-0.933682	3.00559e-05	-1.66433e-10	-0.962547	9.89546e-05	-1.66433e-10	-0.94992
66089677	chr14:66089677:T:C	6.20606e-07	-1.66433e-10	-0.16586	6.71295e-05	-1.66433e-10	-0.158983	0.000218577	-1.66433e-10	-0.157442
66090691	chr14:66090691:G:A	1.12707e-06	0.43082	-2.72626e-10	0.000112981	0.361614	-2.72626e-10	0.000469592	0.607283	-2.72626e-10
66090875	chr14:66090875:C:T	5.32478e-08	-1.41747	-1.20413	5.85846e-06	-1.3954	-1.20232	1.79999e-05	-1.45314	-1.20107
66091163	chr14:66091163:A:G	7.73257e-07	-0.894224	0.94828	8.88856e-05	-0.674038	0.795781	0.000287959	-0.716211	0.834448
66091167	chr14:66091167:T:C	1.75897e-07	-1.42666	-2.72626e-10	1.92843e-05	-1.40632	-2.72626e-10	5.92078e-05	-1.46353	-2.72626e-10
66091241	chr14:66091241:G:A	2.06402e-07	-1.76081	0.494083	2.26143e-05	-1.72926	0.482242	7.59935e-05	-1.74986	0.535927
66091365	chr14:66091365:A:T	4.85403e-07	0.42481	-0.836386	4.49238e-05	0.376706	-0.937344	0.000163444	0.487549	-0.935662
66091473	chr14:66091473:C:T	2.35896e-07	-1.66433e-10	-1.13316	2.49444e-05	-1.66433e-10	-1.14896	8.1062e-05	-1.66433e-10	-1.14937
66091745	chr14:66091745:T:C	1.42819e-07	-1.63498	-2.72626e-10	1.71768e-05	-1.52205	-2.72626e-10	5.11513e-05	-1.60979	-2.72626e-10
66091797	chr14:66091797:A:G	6.50394e-07	0.691838	-0.810815	5.97479e-05	0.639317	-0.914789	0.000218858	0.757141	-0.913297
66092143	chr14:66092143:A:G	5.88176e-06	2.08306	-2.72626e-10	0.000332266	1.44033	-2.72626e-10	0.00158011	1.82067	-2.72626e-10
66092460	chr14:66092460:T:G	4.00744e-08	-1.69961	-1.20621	4.1917e-06	-1.71523	-1.21727	1.3907e-05	-1.69797	-1.21423
66092552	chr14:66092552:T:C	2.21143e-07	-1.66433e-10	-1.19775	2.40923e-05	-1.66433e-10	-1.18372	7.87482e-05	-1.66433e-10	-1.17833
66092732	chr14:66092732:T:C	2.47181e-07	-1.66433e-10	-1.08644	2.62906e-05	-1.66433e-10	-1.0964	8.55694e-05	-1.66433e-10	-1.09525
66092737	chr14:66092737:G:A	5.96911e-08	-1.75449	-0.752882	5.93638e-06	-1.7593	-0.825208	1.91122e-05	-1.76089	-0.833365
66093031	chr14:66093031:C:T	2.71091e-07	-1.66433e-10	-0.994101	2.74978e-05	-1.66433e-10	-1.0515	8.92086e-05	-1.66433e-10	-1.0536
66093643	chr14:66093643:A:G	1.4879e-07	-1.59402	-2.72626e-10	1.81649e-05	-1.46612	-2.72626e-10	5.34971e-05	-1.56495	-2.72626e-10
66094050	chr14:66094050:C:A	1.76742e-07	-1.42186	-2.72626e-10	1.93474e-05	-1.40305	-2.72626e-10	5.91053e-05	-1.46526	-2.72626e-10
66094144	chr14:66094144:G:A	4.32899e-08	-1.75584	-1.0728	4.82837e-06	-1.73169	-1.05941	1.53357e-05	-1.74688	-1.06752
66094195	chr14:66094195:G:A	8.77702e-08	-1.35104	-0.770797	8.13561e-06	-1.43194	-0.837417	2.63414e-05	-1.42896	-0.844484
66094853	chr14:66094853:C:T	2.12731e-07	-1.66433e-10	-1.23653	2.28979e-05	-1.66433e-10	-1.23456	7.45391e-05	-1.66433e-10	-1.23326
66095015	chr14:66095015:G:A	4.13706e-07	-1.66433e-10	-0.5714	4.16438e-05	-1.66433e-10	-0.636454	0.000136444	-1.66433e-10	-0.628664
66095146	chr14:66095146:A:C	4.24772e-08	-1.64842	-1.19917	4.60657e-06	-1.66619	-1.17193	1.58172e-05	-1.61842	-1.16506
66095626	chr14:66095626:A:C	1.69887e-07	-1.46142	-2.72626e-10	1.86243e-05	-1.44114	-2.72626e-10	5.73476e-05	-1.49545	-2.72626e-10
66095674	chr14:66095674:T:C	2.52955e-06	-1.66433e-10	1.23924	0.000274651	-1.66433e-10	1.2499	0.000902522	-1.66433e-10	1.26061
66096234	chr14:66096234:C:T	1.34311e-06	1.84185	-1.23566	0.000116651	1.6311	-1.23752	0.000341813	1.52723	-1.23755
66096246	chr14:66096246:C:T	1.00812e-06	-1.66433e-10	0.319282	0.000107326	-1.66433e-10	0.310261	0.000364219	-1.66433e-10	0.353175
66096338	chr14:66096338:G:C	5.58193e-07	-1.66433e-10	-0.271851	5.59635e-05	-1.66433e-10	-0.340908	0.000184115	-1.66433e-10	-0.329019
66096538	chr14:66096538:T:C	4.01963e-08	-1.66897	-1.23381	4.29768e-06	-1.68524	-1.22229	1.46352e-05	-1.64178	-1.21937
66096636	chr14:66096636:G:A	2.30986e-07	-1.66433e-10	-1.1542	2.48771e-05	-1.66433e-10	-1.15166	8.1069e-05	-1.66433e-10	-1.14928
66096711	chr14:66096711:A:G	2.5449e-07	-1.66433e-10	-1.05729	2.70456e-05	-1.66433e-10	-1.06808	8.81106e-05	-1.66433e-10	-1.06599
66096818	chr14:66096818:A:G	1.612e-06	2.02369	-1.23502	0.000139067	1.8069	-1.23756	0.000406363	1.70014	-1.23747
66096918	chr14:66096918:T:C	8.25675e-08	-0.996887	-1.18605	1.1684e-05	-0.711911	-1.19548	3.26123e-05	-0.872579	-1.18731
66096935	chr14:66096935:C:T	8.41983e-08	-1.27231	-0.891075	7.5098e-06	-1.3923	-0.957095	2.3921e-05	-1.38773	-0.982093
66096936	chr14:66096936:T:C	2.17585e-07	-1.66433e-10	-1.21397	2.35919e-05	-1.66433e-10	-1.2047	7.69079e-05	-1.66433e-10	-1.20197
66097026	chr14:66097026:A:G	5.09386e-07	-0.36335	-2.72626e-10	3.9013e-05	-0.701712	-2.72626e-10	0.000145256	-0.566084	-2.72626e-10
66097239	chr14:66097239:A:G	3.09689e-07	-1.66433e-10	-0.860988	3.26114e-05	-1.66433e-10	-0.880945	0.000106334	-1.66433e-10	-0.877992
66097288	chr14:66097288:A:G	1.73324e-07	-1.44139	-2.72626e-10	1.89976e-05	-1.42129	-2.72626e-10	5.83938e-05	-1.47737	-2.72626e-10
66097746	chr14:66097746:A:G	2.1388e-07	-1.66433e-10	-1.23114	2.30213e-05	-1.66433e-10	-1.22919	7.49649e-05	-1.66433e-10	-1.22756
66097916	chr14:66097916:C:A	1.55796e-07	-1.54801	-2.72626e-10	1.94848e-05	-1.39597	-2.72626e-10	5.65262e-05	-1.50988	-2.72626e-10
66098011	chr14:66098011:G:A	3.09108e-07	-1.66433e-10	-0.862865	3.25551e-05	-1.66433e-10	-0.882671	0.000106117	-1.66433e-10	-0.880043
66098366	chr14:66098366:C:T	4.60061e-07	-1.66433e-10	-0.465196	5.10438e-05	-1.66433e-10	-0.432923	0.000163084	-1.66433e-10	-0.450313
66098520	chr14:66098520:T:C	9.55474e-08	-1.68991	-0.34702	1.12045e-05	-1.59806	-0.351229	3.34146e-05	-1.67333	-0.362263
66099001	chr14:66099001:A:T	1.30511e-07	-1.7251	-2.72626e-10	1.446e-05	-1.69422	-2.72626e-10	4.5845e-05	-1.71931	-2.72626e-10
66099055	chr14:66099055:A:G	1.25917e-07	-1.76093	-2.72626e-10	1.35611e-05	-1.7584	-2.72626e-10	4.39787e-05	-1.76088	-2.72626e-10
66099171	chr14:66099171:C:T	9.72925e-07	-1.66433e-10	0.283752	0.000103554	-1.66433e-10	0.274487	0.000351512	-1.66433e-10	0.317663
66100897	chr14:66100897:G:C	1.56314e-07	-1.54469	-2.72626e-10	1.7055e-05	-1.52916	-2.72626e-10	5.29572e-05	-1.5751	-2.72626e-10
66100951	chr14:66100951:T:C	2.15338e-07	-1.66433e-10	-1.22435	2.29718e-05	-1.66433e-10	-1.23134	7.49971e-05	-1.66433e-10	-1.22713
66101107	chr14:66101107:T:C	7.84536e-08	-0.996741	-1.23731	8.92222e-06	-0.940154	-1.23691	2.86521e-05	-0.951986	-1.23737
66101259	chr14:66101259:T:C	2.50241e-07	-1.66433e-10	-1.07413	2.73521e-05	-1.66433e-10	-1.05681	9.11325e-05	-1.66433e-10	-1.03227
66101603	chr14:66101603:C:G	5.19481e-08	-1.59893	-1.04738	5.61658e-06	-1.58462	-1.05526	1.76643e-05	-1.62152	-1.05152
66101852	chr14:66101852:G:T	2.37462e-07	-1.66433e-10	-1.12655	2.51788e-05	-1.66433e-10	-1.13961	8.17727e-05	-1.66433e-10	-1.14064
66101987	chr14:66101987:G:A	2.12965e-07	-1.66433e-10	-1.23543	2.28382e-05	-1.66433e-10	-1.23717	7.42603e-05	-1.66433e-10	-1.237
66102163	chr14:66102163:T:C	2.67497e-07	-1.66433e-10	-1.00745	2.82634e-05	-1.66433e-10	-1.02404	9.26036e-05	-1.66433e-10	-1.01625
66102518	chr14:66102518:G:T	6.9976e-07	-1.66433e-10	-0.0458177	7.20004e-05	-1.66433e-10	-0.0889351	0.000236953	-1.66433e-10	-0.0767197
66102822	chr14:66102822:C:T	1.5567e-07	-1.54882	-2.72626e-10	1.6989e-05	-1.53304	-2.72626e-10	5.27708e-05	-1.57862	-2.72626e-10
66103358	chr14:66103358:C:T	3.33149e-07	-1.66433e-10	-0.787967	3.4659e-05	-1.66433e-10	-0.820049	0.000113888	-1.66433e-10	-0.809366
66103681	chr14:66103681:A:G	3.56607e-07	0.504477	-1.2244	3.3038e-05	0.363666	-1.23161	0.000107042	0.363107	-1.23446
66103979	chr14:66103979:A:G	2.12774e-07	-1.66433e-10	-1.23633	2.29036e-05	-1.66433e-10	-1.23431	7.47206e-05	-1.66433e-10	-1.23082
66104044	chr14:66104044:A:G	1.01042e-06	-1.66433e-10	0.321564	0.000104013	-1.66433e-10	0.278905	0.000342046	-1.66433e-10	0.290363
66104102	chr14:66104102:T:A	1.55158e-07	-1.55211	-2.72626e-10	1.69313e-05	-1.53644	-2.72626e-10	5.26103e-05	-1.58167	-2.72626e-10
66104134	chr14:66104134:T:C	2.67576e-07	-1.66433e-10	-1.00715	2.90109e-05	-1.66433e-10	-0.997934	9.39829e-05	-1.66433e-10	-1.00147
66104367	chr14:66104367:G:A	2.35597e-07	-1.66433e-10	-1.13443	2.55827e-05	-1.66433e-10	-1.12369	8.36301e-05	-1.66433e-10	-1.11818
66104739	chr14:66104739:C:T	7.2059e-08	-1.15158	-1.16749	8.10721e-06	-1.1025	-1.17035	2.62402e-05	-1.11271	-1.16458
66104846	chr14:66104846:A:G	1.77486e-07	-1.41766	-2.72626e-10	2.23754e-05	-1.25764	-2.72626e-10	6.69841e-05	-1.34013	-2.72626e-10
66105074	chr14:66105074:G:A	7.26866e-08	-1.13483	-1.17557	8.1973e-06	-1.08361	-1.1782	2.64936e-05	-1.09486	-1.17281
66105239	chr14:66105239:A:G	3.83719e-07	0.518385	-1.16503	3.49579e-05	0.372122	-1.18359	0.000112495	0.370904	-1.19258
66105386	chr14:66105386:A:C	2.61139e-07	-1.66433e-10	-1.0315	2.74109e-05	-1.66433e-10	-1.05467	8.94499e-05	-1.66433e-10	-1.0509
66105729	chr14:66105729:C:T	1.61484e-07	-1.51215	-2.72626e-10	1.76511e-05	-1.49481	-2.72626e-10	5.46321e-05	-1.54396	-2.72626e-10
66106432	chr14:66106432:C:T	1.52708e-07	-1.56803	-2.72626e-10	1.66565e-05	-1.55281	-2.72626e-10	5.18375e-05	-1.59647	-2.72626e-10
66106441	chr14:66106441:A:G	2.28402e-07	-0.727286	-0.438161	2.46832e-05	-0.660169	-0.499316	8.19956e-05	-0.66329	-0.474625
66106535	chr14:66106535:C:T	4.49678e-06	-1.66433e-10	1.81456	0.000495787	-1.66433e-10	1.84054	0.00191518	-1.66433e-10	2.01299
66107380	chr14:66107380:A:C	9.95852e-07	1.54296	-1.23591	8.41182e-05	1.30321	-1.23659	0.000298381	1.3913	-1.23751
66107453	chr14:66107453:T:A	2.73674e-05	-1.66433e-10	3.62055	0.00306546	-1.66433e-10	3.66234	0.0127241	-1.66433e-10	3.90667
66108090	chr14:66108090:C:T	3.54664e-07	-1.66433e-10	-0.725383	3.63269e-05	-1.66433e-10	-0.773047	0.000120281	-1.66433e-10	-0.754751
66108129	chr14:66108129:T:A	3.0593e-07	-1.66433e-10	-0.873199	3.15547e-05	-1.66433e-10	-0.913883	0.000104182	-1.66433e-10	-0.898439
66108173	chr14:66108173:A:T	3.51197e-07	-1.66433e-10	-0.735209	3.59796e-05	-1.66433e-10	-0.782654	0.000119135	-1.66433e-10	-0.764321
66108552	chr14:66108552:A:G	3.31748e-07	-1.66433e-10	-0.792179	3.4003e-05	-1.66433e-10	-0.839157	0.000111773	-1.66433e-10	-0.82811
66108694	chr14:66108694:T:C	5.81304e-07	0.990044	-1.22133	5.27148e-05	0.826392	-1.2271	0.000186737	0.91638	-1.23126
66109821	chr14:66109821:G:A	5.66829e-07	-1.66433e-10	-0.256498	5.92108e-05	-1.66433e-10	-0.284503	0.000192967	-1.66433e-10	-0.282061
66109830	chr14:66109830:G:T	4.49614e-07	-1.66433e-10	-0.488166	4.87837e-05	-1.66433e-10	-0.478211	0.000170802	-1.66433e-10	-0.404075
66110096	chr14:66110096:C:T	2.18577e-07	-1.66433e-10	-1.20942	2.37201e-05	-1.66433e-10	-1.19928	7.69223e-05	-1.66433e-10	-1.20179
66110479	chr14:66110479:T:C	4.27604e-06	-1.66433e-10	1.76423	0.000472121	-1.66433e-10	1.79163	0.00181822	-1.66433e-10	1.96103
66110842	chr14:66110842:T:C	7.06542e-07	-1.66433e-10	-0.0361725	7.26384e-05	-1.66433e-10	-0.0801124	0.00023872	-1.66433e-10	-0.0692883
66110871	chr14:66110871:T:C	9.47708e-07	-1.66433e-10	0.257491	0.000104022	-1.66433e-10	0.278999	0.00034919	-1.66433e-10	0.311036
66110908	chr14:66110908:T:G	2.66646e-07	-1.66433e-10	-1.01063	2.79649e-05	-1.66433e-10	-1.03466	9.12611e-05	-1.66433e-10	-1.03086
66111484	chr14:66111484:C:T	6.50562e-08	-1.31487	-1.10643	7.36419e-06	-1.25773	-1.11125	2.45865e-05	-1.23748	-1.10491
66111771	chr14:66111771:G:A	7.36859e-08	-1.13863	-1.15812	8.50037e-06	-1.06407	-1.16142	2.78236e-05	-1.06281	-1.15589
66111815	chr14:66111815:T:C	1.5761e-07	-1.53643	-2.72626e-10	1.72112e-05	-1.52005	-2.72626e-10	5.33903e-05	-1.56695	-2.72626e-10
66112128	chr14:66112128:C:T	3.98101e-08	-1.67951	-1.23293	4.46167e-06	-1.63329	-1.2368	1.44805e-05	-1.63431	-1.23747
66112341	chr14:66112341:C:T	4.97876e-07	-1.66433e-10	-0.386205	5.4274e-05	-1.66433e-10	-0.371562	0.000191003	-1.66433e-10	-0.292293
66113068	chr14:66113068:T:A	2.6166e-07	-1.66433e-10	-1.02951	2.74583e-05	-1.66433e-10	-1.05294	8.96108e-05	-1.66433e-10	-1.04911
66113273	chr14:66113273:G:T	2.12513e-07	-1.66433e-10	-1.23755	2.28331e-05	-1.66433e-10	-1.2374	7.42216e-05	-1.66433e-10	-1.23753
66113424	chr14:66113424:G:A	1.28011e-07	-1.74444	-2.72626e-10	1.37996e-05	-1.74096	-2.72626e-10	4.45199e-05	-1.74864	-2.72626e-10
66113988	chr14:66113988:G:C	4.61139e-07	-1.66433e-10	-0.462855	5.07887e-05	-1.66433e-10	-0.437932	0.000164189	-1.66433e-10	-0.443564
66114022	chr14:66114022:C:T	4.43461e-07	-1.66433e-10	-0.501946	4.91803e-05	-1.66433e-10	-0.470114	0.00016881	-1.66433e-10	-0.415808
66114879	chr14:66114879:C:A	2.64453e-07	-1.66433e-10	-1.01889	2.77351e-05	-1.66433e-10	-1.04291	9.05221e-05	-1.66433e-10	-1.03899
66114888	chr14:66114888:T:C	2.46337e-07	-1.66433e-10	-1.08985	2.59182e-05	-1.66433e-10	-1.11066	8.45332e-05	-1.66433e-10	-1.10744
66115044	chr14:66115044:T:A	2.78342e-07	-1.66433e-10	-0.967705	2.90754e-05	-1.66433e-10	-0.995713	9.49619e-05	-1.66433e-10	-0.991105
66115363	chr14:66115363:C:T	3.63132e-07	-1.66433e-10	-0.701789	3.82601e-05	-1.66433e-10	-0.721199	0.000124963	-1.66433e-10	-0.716561
66115489	chr14:66115489:C:A	2.64232e-07	-1.66433e-10	-1.01973	2.77132e-05	-1.66433e-10	-1.0437	9.04498e-05	-1.66433e-10	-1.03979
66115617	chr14:66115617:G:T	2.23801e-07	-1.66433e-10	-1.1858	2.40782e-05	-1.66433e-10	-1.1843	7.83907e-05	-1.66433e-10	-1.18288
66115631	chr14:66115631:A:G	2.94118e-07	-1.66433e-10	-0.912574	3.16157e-05	-1.66433e-10	-0.911954	0.000104195	-1.66433e-10	-0.898313
66115951	chr14:66115951:T:C	2.79056e-07	-1.66433e-10	-0.965144	2.91457e-05	-1.66433e-10	-0.993298	9.5193e-05	-1.66433e-10	-0.988675
66116322	chr14:66116322:T:A	7.24849e-08	-1.22326	-1.08992	7.38127e-06	-1.27041	-1.09625	2.55703e-05	-1.21485	-1.0883
66116366	chr14:66116366:T:C	1.25919e-07	-1.76092	-2.72626e-10	1.36311e-05	-1.75325	-2.72626e-10	4.40299e-05	-1.75971	-2.72626e-10
66116703	chr14:66116703:A:G	2.47729e-07	-1.66433e-10	-1.08422	2.64276e-05	-1.66433e-10	-1.0912	8.64229e-05	-1.66433e-10	-1.08533
66116969	chr14:66116969:C:T	2.33488e-07	-1.66433e-10	-1.14343	2.47725e-05	-1.66433e-10	-1.15587	8.02851e-05	-1.66433e-10	-1.159
66117511	chr14:66117511:T:C	2.91915e-07	-1.66433e-10	-0.920093	3.05803e-05	-1.66433e-10	-0.945249	0.000100975	-1.66433e-10	-0.929703
66117623	chr14:66117623:C:G	2.3704e-07	-1.66433e-10	-1.12833	2.50452e-05	-1.66433e-10	-1.14492	8.17801e-05	-1.66433e-10	-1.14055
66117718	chr14:66117718:C:T	2.43789e-07	-1.66433e-10	-1.10025	2.567e-05	-1.66433e-10	-1.12028	8.37132e-05	-1.66433e-10	-1.11718
66117868	chr14:66117868:C:A	2.49215e-07	-1.66433e-10	-1.07824	2.63084e-05	-1.66433e-10	-1.09572	8.64122e-05	-1.66433e-10	-1.08545
66117989	chr14:66117989:C:T	1.30388e-07	-1.72604	-2.72626e-10	1.3671e-05	-1.75033	-2.72626e-10	4.48296e-05	-1.74171	-2.72626e-10
66118008	chr14:66118008:A:G	2.50908e-07	-1.66433e-10	-1.07147	2.6407e-05	-1.66433e-10	-1.09198	8.61283e-05	-1.66433e-10	-1.08874
66118402	chr14:66118402:C:CTATT	2.69141e-07	-1.66433e-10	-1.00132	2.81731e-05	-1.66433e-10	-1.02724	9.19746e-05	-1.66433e-10	-1.02307
66118934	chr14:66118934:C:T	2.91111e-07	-1.66433e-10	-0.922852	3.12571e-05	-1.66433e-10	-0.923359	0.000103013	-1.66433e-10	-0.909724
66119265	chr14:66119265:T:C	2.40123e-07	-1.66433e-10	-1.1154	2.53184e-05	-1.66433e-10	-1.13408	8.2543e-05	-1.66433e-10	-1.13126
66119383	chr14:66119383:G:A	1.12528e-07	-0.679493	-1.19386	1.32147e-05	-0.582558	-1.20172	4.61672e-05	-0.514393	-1.19792
66119477	chr14:66119477:A:G	2.71627e-07	-1.66433e-10	-0.992126	2.85458e-05	-1.66433e-10	-1.0141	9.40162e-05	-1.66433e-10	-1.00111
66119688	chr14:66119688:A:G	9.95701e-08	-0.760293	-1.2354	1.17639e-05	-0.664148	-1.23642	4.07505e-05	-0.601106	-1.23601
66120260	chr14:66120260:G:A	3.52396e-07	-1.66433e-10	-0.7318	3.71791e-05	-1.66433e-10	-0.749859	0.000121349	-1.66433e-10	-0.745911
66120275	chr14:66120275:T:C	2.67718e-07	-1.66433e-10	-1.00662	2.8032e-05	-1.66433e-10	-1.03226	9.1508e-05	-1.66433e-10	-1.02815
66121117	chr14:66121117:A:G	3.54968e-07	-0.0686704	-0.655857	4.10047e-05	0.0716263	-0.723546	0.000144641	0.132005	-0.70233
66121877	chr14:66121877:G:T	1.89112e-06	2.18028	-1.23191	0.000169058	1.99308	-1.22845	0.000661372	2.17381	-1.22408
66122522	chr14:66122522:A:G	2.85689e-07	-0.00837102	-0.933281	2.32378e-05	-0.229093	-0.990735	7.99844e-05	-0.154786	-1.00796
66122679	chr14:66122679:C:T	3.31712e-06	-1.66433e-10	1.5103	0.000365236	-1.66433e-10	1.53494	0.00139542	-1.66433e-10	1.69637
66122755	chr14:66122755:G:A	2.30029e-07	-1.66433e-10	-1.15835	2.44273e-05	-1.66433e-10	-1.16991	7.91927e-05	-1.66433e-10	-1.1727
66123171	chr14:66123171:C:T	1.1838e-07	-0.62507	-1.19758	1.38887e-05	-0.529411	-1.20512	4.86549e-05	-0.458303	-1.20153
66123581	chr14:66123581:A:C	4.29584e-07	-1.66433e-10	-0.533737	4.83351e-05	-1.66433e-10	-0.487448	0.000164849	-1.66433e-10	-0.439552
66123811	chr14:66123811:C:G	2.07966e-07	-1.25918	-2.72626e-10	2.88128e-05	-1.00479	-2.72626e-10	8.06683e-05	-1.15424	-2.72626e-10
66123847	chr14:66123847:G:C	4.38738e-07	-1.66433e-10	-0.512654	4.73273e-05	-1.66433e-10	-0.50852	0.0001506	-1.66433e-10	-0.529953
66123893	chr14:66123893:T:C	2.93949e-07	-1.66433e-10	-0.913149	3.15889e-05	-1.66433e-10	-0.9128	0.000104111	-1.66433e-10	-0.899122
66124102	chr14:66124102:T:C	2.69092e-07	-1.66433e-10	-1.0015	2.81693e-05	-1.66433e-10	-1.02737	9.1967e-05	-1.66433e-10	-1.02315
66124122	chr14:66124122:C:T	2.36852e-07	-1.66433e-10	-1.12912	2.50025e-05	-1.66433e-10	-1.14663	8.15e-05	-1.66433e-10	-1.14398
66124379	chr14:66124379:A:ATGGATTC	2.37917e-07	-1.66433e-10	-1.12464	2.51057e-05	-1.66433e-10	-1.14251	8.18442e-05	-1.66433e-10	-1.13976
66124547	chr14:66124547:A:ACTTGAAACATTTCTGGTG	2.67463e-07	-1.66433e-10	-1.00757	2.80086e-05	-1.66433e-10	-1.0331	9.14398e-05	-1.66433e-10	-1.0289
66124548	chr14:66124548:C:T	2.12512e-07	-1.66433e-10	-1.23756	2.28296e-05	-1.66433e-10	-1.23755	7.42241e-05	-1.66433e-10	-1.23749
66124606	chr14:66124606:T:C	2.70332e-07	-1.66433e-10	-0.996905	2.82909e-05	-1.66433e-10	-1.02307	9.23711e-05	-1.66433e-10	-1.01877
66124618	chr14:66124618:T:A	3.74447e-07	-1.66433e-10	-0.671105	4.19524e-05	-1.66433e-10	-0.629072	0.000142292	-1.66433e-10	-0.586697
66124766	chr14:66124766:G:A	2.18927e-07	-1.66433e-10	-1.20782	2.32675e-05	-1.66433e-10	-1.21855	7.61312e-05	-1.66433e-10	-1.21212
66124912	chr14:66124912:C:T	4.20314e-08	-1.63369	-1.22445	4.54152e-06	-1.62287	-1.22948	1.44657e-05	-1.64423	-1.22857
66125052	chr14:66125052:A:G	1.32617e-07	-1.70909	-2.72626e-10	1.47869e-05	-1.67187	-2.72626e-10	4.66884e-05	-1.70108	-2.72626e-10
66125188	chr14:66125188:T:C	2.10192e-07	-1.24853	-2.72626e-10	2.22508e-05	-1.26323	-2.72626e-10	7.15177e-05	-1.27464	-2.72626e-10
66125332	chr14:66125332:C:T	5.61947e-08	-1.41232	-1.15542	5.81039e-06	-1.44572	-1.16024	1.9868e-05	-1.40078	-1.15469
66125372	chr14:66125372:C:T	2.73011e-07	-1.66433e-10	-0.987042	2.85573e-05	-1.66433e-10	-1.01369	9.32478e-05	-1.66433e-10	-1.00932
66125834	chr14:66125834:G:A	1.9003e-07	-1.34938	-2.72626e-10	2.57697e-05	-1.11641	-2.72626e-10	7.30762e-05	-1.25308	-2.72626e-10
66125964	chr14:66125964:A:C	4.82988e-07	-1.66433e-10	-0.416563	5.32398e-05	-1.66433e-10	-0.3908	0.000172163	-1.66433e-10	-0.396138
66126071	chr14:66126071:A:G	6.6646e-08	-1.37404	-1.02312	6.86452e-06	-1.40986	-1.02939	2.36189e-05	-1.36156	-1.02098
66126213	chr14:66126213:T:C	3.90806e-07	-1.66433e-10	-0.628344	4.06177e-05	-1.66433e-10	-0.661403	0.000133474	-1.66433e-10	-0.650676
66126332	chr14:66126332:A:G	9.90103e-08	-0.76391	-1.23742	1.17189e-05	-0.666846	-1.23756	4.06126e-05	-0.602968	-1.23753
66126413	chr14:66126413:G:C	2.51386e-07	-1.66433e-10	-1.06957	2.64559e-05	-1.66433e-10	-1.09013	8.62959e-05	-1.66433e-10	-1.0868
66126933	chr14:66126933:T:A	2.69947e-07	-1.66433e-10	-0.998331	2.82534e-05	-1.66433e-10	-1.02439	9.22458e-05	-1.66433e-10	-1.02012
66126934	chr14:66126934:C:T	2.7574e-07	-1.66433e-10	-0.977099	2.88252e-05	-1.66433e-10	-1.00436	9.41323e-05	-1.66433e-10	-0.99988
66126950	chr14:66126950:T:A	4.99714e-08	-1.47816	-1.20694	5.827e-06	-1.39971	-1.20339	1.92745e-05	-1.39156	-1.19424
66126951	chr14:66126951:T:A	4.73577e-08	-1.75654	-0.98229	4.95651e-06	-1.75571	-1.0092	1.61766e-05	-1.75723	-1.00378
66126961	chr14:66126961:T:C	2.51251e-07	-1.66433e-10	-1.0701	2.64419e-05	-1.66433e-10	-1.09066	8.62501e-05	-1.66433e-10	-1.08733
66126967	chr14:66126967:G:A	2.50443e-07	-1.66433e-10	-1.07332	2.63628e-05	-1.66433e-10	-1.09365	8.59862e-05	-1.66433e-10	-1.09039
66127007	chr14:66127007:C:T	2.37878e-07	-1.66433e-10	-1.1248	2.51016e-05	-1.66433e-10	-1.14267	8.18321e-05	-1.66433e-10	-1.13991
66127116	chr14:66127116:G:A	2.66802e-07	-1.66433e-10	-1.01005	2.79434e-05	-1.66433e-10	-1.03542	9.12245e-05	-1.66433e-10	-1.03126
66127401	chr14:66127401:A:T	1.53325e-07	-1.56399	-2.72626e-10	1.67715e-05	-1.54593	-2.72626e-10	5.21368e-05	-1.59071	-2.72626e-10
66127469	chr14:66127469:C:G	2.1272e-07	-1.66433e-10	-1.23658	2.28529e-05	-1.66433e-10	-1.23653	7.42549e-05	-1.66433e-10	-1.23708
66127500	chr14:66127500:A:G	2.38562e-07	-1.66433e-10	-1.12193	2.51678e-05	-1.66433e-10	-1.14004	8.20508e-05	-1.66433e-10	-1.13724
66127668	chr14:66127668:C:T	2.68445e-07	-1.66433e-10	-1.00391	2.82281e-05	-1.66433e-10	-1.02529	9.29862e-05	-1.66433e-10	-1.01213
66128091	chr14:66128091:C:T	2.62893e-07	-1.66433e-10	-1.02481	2.75562e-05	-1.66433e-10	-1.04938	8.9944e-05	-1.66433e-10	-1.04539
66128606	chr14:66128606:C:T	2.23836e-07	-1.66433e-10	-1.18564	2.3826e-05	-1.66433e-10	-1.19483	7.72862e-05	-1.66433e-10	-1.19707
66128627	chr14:66128627:C:T	2.38918e-07	-1.66433e-10	-1.12043	2.52034e-05	-1.66433e-10	-1.13863	8.21651e-05	-1.66433e-10	-1.13585
66128768	chr14:66128768:T:G	7.47779e-08	-1.16695	-1.11509	7.55622e-06	-1.21691	-1.12632	2.63366e-05	-1.15447	-1.11915
66129836	chr14:66129836:A:C	1.08672e-07	-0.671187	-1.23703	1.29242e-05	-0.57044	-1.23607	4.50345e-05	-0.500573	-1.23658
66129858	chr14:66129858:T:G	6.15306e-07	-1.66433e-10	-0.174436	6.93509e-05	-1.66433e-10	-0.126427	0.000240711	-1.66433e-10	-0.0609824
66129863	chr14:66129863:G:A	6.19655e-08	-1.43096	-1.03902	6.4176e-06	-1.43483	-1.07173	2.21446e-05	-1.36368	-1.08331
66129936	chr14:66129936:G:C	2.408e-07	-1.66433e-10	-1.11259	2.54371e-05	-1.66433e-10	-1.1294	8.34925e-05	-1.66433e-10	-1.11982
66130567	chr14:66130567:C:T	1.2591e-07	-0.542452	-1.21853	1.52776e-05	-0.424547	-1.21468	5.15151e-05	-0.385894	-1.21681
66130573	chr14:66130573:G:A	2.12528e-07	-1.66433e-10	-1.23748	2.28331e-05	-1.66433e-10	-1.2374	7.42325e-05	-1.66433e-10	-1.23738
66130716	chr14:66130716:A:AAT	2.41867e-07	-1.66433e-10	-1.10817	2.54861e-05	-1.66433e-10	-1.12747	8.31036e-05	-1.66433e-10	-1.12449
66131192	chr14:66131192:T:G	2.53278e-07	-1.66433e-10	-1.06207	2.66412e-05	-1.66433e-10	-1.08315	8.69056e-05	-1.66433e-10	-1.07976
66131267	chr14:66131267:G:A	1.36496e-06	1.85563	-1.23331	0.000123115	1.68332	-1.2358	0.000473469	1.85252	-1.23701
66132302	chr14:66132302:T:C	2.50171e-07	-1.66433e-10	-1.07441	2.62974e-05	-1.66433e-10	-1.09614	8.57789e-05	-1.66433e-10	-1.09281
66132588	chr14:66132588:G:A	1.12362e-07	-0.647403	-1.22743	1.36223e-05	-0.529292	-1.22461	4.58518e-05	-0.492941	-1.22623
66133168	chr14:66133168:C:A	7.52998e-07	0.0275068	-2.72626e-10	5.5368e-05	-0.351605	-2.72626e-10	0.000209619	-0.19929	-2.72626e-10
66133659	chr14:66133659:C:T	2.61483e-07	-1.66433e-10	-1.03019	2.74582e-05	-1.66433e-10	-1.05294	8.96006e-05	-1.66433e-10	-1.04922
66133979	chr14:66133979:A:G	2.15733e-07	-1.66433e-10	-1.22252	2.32768e-05	-1.66433e-10	-1.21815	7.55635e-05	-1.66433e-10	-1.21961
66134012	chr14:66134012:T:C	5.79753e-08	-1.29948	-1.23705	6.00145e-06	-1.33665	-1.23696	2.01817e-05	-1.30252	-1.23729
66134041	chr14:66134041:T:C	5.9238e-08	-1.27803	-1.23696	6.12732e-06	-1.31599	-1.23686	2.06204e-05	-1.28108	-1.23722
66134203	chr14:66134203:C:T	2.12545e-07	-1.66433e-10	-1.2374	2.28492e-05	-1.66433e-10	-1.23669	7.42586e-05	-1.66433e-10	-1.23703
66134491	chr14:66134491:G:C	2.12547e-07	-1.66433e-10	-1.23739	2.28496e-05	-1.66433e-10	-1.23667	7.42597e-05	-1.66433e-10	-1.23701
66135182	chr14:66135182:C:G	2.23038e-07	-1.66433e-10	-1.18922	2.39251e-05	-1.66433e-10	-1.19068	7.7241e-05	-1.66433e-10	-1.19765
66135197	chr14:66135197:A:G	4.67972e-07	-1.66433e-10	-0.448147	5.21432e-05	-1.66433e-10	-0.411613	0.000178677	-1.66433e-10	-0.358999
66135253	chr14:66135253:T:C	2.12823e-07	-1.66433e-10	-1.2361	2.28994e-05	-1.66433e-10	-1.23449	7.43985e-05	-1.66433e-10	-1.23515
66135370	chr14:66135370:G:A	2.37184e-07	-1.66433e-10	-1.12772	2.56367e-05	-1.66433e-10	-1.12158	8.35501e-05	-1.66433e-10	-1.11913
66135712	chr14:66135712:T:C	4.55768e-07	-0.474571	-2.72626e-10	4.46577e-05	-0.566581	-2.72626e-10	0.000141645	-0.591259	-2.72626e-10
66136001	chr14:66136001:C:T	4.10316e-06	-1.66433e-10	1.72296	0.000453642	-1.66433e-10	1.7517	0.00173516	-1.66433e-10	1.91427
66136027	chr14:66136027:A:G	3.20085e-07	-1.66433e-10	-0.827969	3.55775e-05	-1.66433e-10	-0.793892	0.000119776	-1.66433e-10	-0.758962
66136554	chr14:66136554:T:C	1.35935e-07	-1.68438	-2.72626e-10	1.46729e-05	-1.6796	-2.72626e-10	4.696e-05	-1.69528	-2.72626e-10
66136926	chr14:66136926:AT:A	2.13901e-07	-1.66433e-10	-1.23104	2.29267e-05	-1.66433e-10	-1.2333	7.45999e-05	-1.66433e-10	-1.23244
66136999	chr14:66136999:C:G	1.50686e-07	-1.58136	-2.72626e-10	1.64683e-05	-1.56417	-2.72626e-10	5.13138e-05	-1.60662	-2.72626e-10
66137536	chr14:66137536:T:C	4.37405e-06	-1.66433e-10	1.78689	0.000483698	-1.66433e-10	1.81585	0.0018535	-1.66433e-10	1.98025
66137650	chr14:66137650:T:C	2.12611e-07	-1.66433e-10	-1.23709	2.28298e-05	-1.66433e-10	-1.23754	7.42278e-05	-1.66433e-10	-1.23744
66137714	chr14:66137714:T:G	9.35773e-08	-0.820221	-1.23755	1.10774e-05	-0.723274	-1.23743	3.83157e-05	-0.661191	-1.23753
66137796	chr14:66137796:C:T	2.61669e-07	-1.66433e-10	-1.02948	2.75202e-05	-1.66433e-10	-1.05069	9.05198e-05	-1.66433e-10	-1.03901
66138389	chr14:66138389:C:T	1.41958e-07	-1.64102	-2.72626e-10	1.54553e-05	-1.62765	-2.72626e-10	4.85394e-05	-1.66221	-2.72626e-10
66138617	chr14:66138617:T:C	5.3045e-07	-1.66433e-10	-0.32283	5.5224e-05	-1.66433e-10	-0.354209	0.000179256	-1.66433e-10	-0.355765
66138699	chr14:66138699:A:G	5.00961e-07	-1.66433e-10	-0.380028	5.22632e-05	-1.66433e-10	-0.409315	0.000166966	-1.66433e-10	-0.42679
66138832	chr14:66138832:A:G	1.16441e-07	-0.638113	-1.20106	1.41679e-05	-0.519559	-1.19507	4.76218e-05	-0.482994	-1.1983
66139248	chr14:66139248:G:T	1.46922e-07	-1.60666	-2.72626e-10	1.6036e-05	-1.59077	-2.72626e-10	5.01276e-05	-1.63001	-2.72626e-10
66139374	chr14:66139374:TCTATTGGAAATATAC:T	2.42783e-07	-1.66433e-10	-1.10439	2.56384e-05	-1.66433e-10	-1.12151	8.4188e-05	-1.66433e-10	-1.11153
66139843	chr14:66139843:G:A	1.38623e-07	-1.6648	-2.72626e-10	1.43499e-05	-1.70186	-2.72626e-10	4.79735e-05	-1.67393	-2.72626e-10
66140008	chr14:66140008:A:G	1.18965e-07	-0.631165	-1.18656	1.44943e-05	-0.512456	-1.1794	4.86898e-05	-0.475861	-1.18325
66140040	chr14:66140040:G:A	3.73022e-07	-1.66433e-10	-0.674917	3.93709e-05	-1.66433e-10	-0.69258	0.00012844	-1.66433e-10	-0.689115
66140153	chr14:66140153:G:T	2.13546e-07	-1.66433e-10	-1.2327	2.28965e-05	-1.66433e-10	-1.23462	7.44913e-05	-1.66433e-10	-1.2339
66140724	chr14:66140724:A:G	4.12302e-07	-1.66433e-10	-0.5748	4.49782e-05	-1.66433e-10	-0.559428	0.000149703	-1.66433e-10	-0.535925
66140923	chr14:66140923:G:A	1.29084e-07	-1.73609	-2.72626e-10	1.35279e-05	-1.76085	-2.72626e-10	4.43578e-05	-1.75229	-2.72626e-10
66141021	chr14:66141021:A:C	1.50184e-07	-1.58469	-2.72626e-10	1.64118e-05	-1.56761	-2.72626e-10	5.11566e-05	-1.60969	-2.72626e-10
66141265	chr14:66141265:T:C	3.28218e-06	1.49971	-2.72626e-10	0.000206041	0.962468	-2.72626e-10	0.000839165	1.18783	-2.72626e-10
66141838	chr14:66141838:G:T	1.54312e-07	-1.55758	-2.72626e-10	1.68863e-05	-1.5391	-2.72626e-10	5.24658e-05	-1.58442	-2.72626e-10
66142066	chr14:66142066:G:A	2.14006e-07	-1.66433e-10	-1.23055	2.30629e-05	-1.66433e-10	-1.22738	7.48791e-05	-1.66433e-10	-1.22871
66142320	chr14:66142320:A:T	2.1358e-07	-1.66433e-10	-1.23255	2.28994e-05	-1.66433e-10	-1.2345	7.45019e-05	-1.66433e-10	-1.23376
66143524	chr14:66143524:G:A	2.12545e-07	-1.66433e-10	-1.2374	2.28298e-05	-1.66433e-10	-1.23754	7.42197e-05	-1.66433e-10	-1.23755
66143615	chr14:66143615:C:T	2.05294e-07	-1.27211	-2.72626e-10	2.83474e-05	-1.02107	-2.72626e-10	7.95643e-05	-1.16802	-2.72626e-10
66143711	chr14:66143711:C:T	3.73704e-07	-1.66433e-10	-0.67309	3.94415e-05	-1.66433e-10	-0.690787	0.000128671	-1.66433e-10	-0.68732
66144545	chr14:66144545:C:A	2.52229e-07	-1.66433e-10	-1.06622	2.697e-05	-1.66433e-10	-1.07088	8.74044e-05	-1.66433e-10	-1.07404
66144648	chr14:66144648:C:A	1.57508e-07	-1.53708	-2.72626e-10	1.6134e-05	-1.58468	-2.72626e-10	5.19839e-05	-1.59365	-2.72626e-10
66144800	chr14:66144800:C:G	3.44291e-07	-1.66433e-10	-0.755069	3.58893e-05	-1.66433e-10	-0.785168	0.000117837	-1.66433e-10	-0.775282
66144898	chr14:66144898:T:C	2.14756e-07	-1.66433e-10	-1.22705	2.31592e-05	-1.66433e-10	-1.22321	7.51723e-05	-1.66433e-10	-1.2248
66145334	chr14:66145334:C:T	2.94251e-07	-1.66433e-10	-0.912122	3.11733e-05	-1.66433e-10	-0.926045	0.000101624	-1.66433e-10	-0.923298
66145475	chr14:66145475:C:T	2.15503e-07	-1.66433e-10	-1.22358	2.3251e-05	-1.66433e-10	-1.21926	7.54463e-05	-1.66433e-10	-1.22116
66145542	chr14:66145542:T:C	2.12512e-07	-1.66433e-10	-1.23756	2.2847e-05	-1.66433e-10	-1.23678	7.42516e-05	-1.66433e-10	-1.23712
66145586	chr14:66145586:G:T	2.12993e-07	-1.66433e-10	-1.2353	2.29165e-05	-1.66433e-10	-1.23375	7.45246e-05	-1.66433e-10	-1.23345
66145751	chr14:66145751:C:A	2.12716e-07	-1.66433e-10	-1.2366	2.28338e-05	-1.66433e-10	-1.23737	7.42496e-05	-1.66433e-10	-1.23715
66145822	chr14:66145822:G:A	2.14314e-07	-1.66433e-10	-1.22911	2.31025e-05	-1.66433e-10	-1.22567	7.49991e-05	-1.66433e-10	-1.22711
66145920	chr14:66145920:T:C	2.11403e-07	-0.422243	-0.820549	2.44955e-05	-0.295862	-0.871256	8.51606e-05	-0.240014	-0.860029
66145936	chr14:66145936:T:C	2.71204e-06	1.3089	-2.72626e-10	0.00025566	1.17824	-2.72626e-10	0.000976124	1.33901	-2.72626e-10
66146387	chr14:66146387:G:A	3.33785e-07	-1.66433e-10	-0.786059	3.63263e-05	-1.66433e-10	-0.773066	0.000118165	-1.66433e-10	-0.772499
66146502	chr14:66146502:A:G	5.62158e-08	-1.39859	-1.16876	5.91183e-06	-1.43073	-1.15793	1.91283e-05	-1.4281	-1.16531
66146788	chr14:66146788:G:A	1.00129e-07	-0.7651	-1.22499	1.19562e-05	-0.663251	-1.2211	4.12799e-05	-0.601391	-1.22281
66147926	chr14:66147926:G:T	2.1433e-07	-1.66433e-10	-1.22904	2.31041e-05	-1.66433e-10	-1.2256	7.50044e-05	-1.66433e-10	-1.22703
66148102	chr14:66148102:T:C	4.92164e-08	-1.7568	-0.943533	5.37104e-06	-1.75983	-0.924756	1.73095e-05	-1.75889	-0.93444
66148110	chr14:66148110:A:G	2.13247e-07	-1.66433e-10	-1.2341	2.29618e-05	-1.66433e-10	-1.23177	7.45752e-05	-1.66433e-10	-1.23277
66148323	chr14:66148323:G:T	1.42842e-07	-0.776216	-0.858597	1.72822e-05	-0.669438	-0.84649	5.85698e-05	-0.627267	-0.847095
66148379	chr14:66148379:CA:C	2.13191e-07	-1.66433e-10	-1.23437	2.28645e-05	-1.66433e-10	-1.23602	7.43746e-05	-1.66433e-10	-1.23547
66148646	chr14:66148646:C:T	2.13985e-07	-1.66433e-10	-1.23065	2.29334e-05	-1.66433e-10	-1.23301	7.46246e-05	-1.66433e-10	-1.23211
66149432	chr14:66149432:C:A	2.13895e-07	-1.66433e-10	-1.23107	2.30484e-05	-1.66433e-10	-1.22801	7.48353e-05	-1.66433e-10	-1.22929
66149575	chr14:66149575:A:G	2.12664e-07	-1.66433e-10	-1.23684	2.28314e-05	-1.66433e-10	-1.23747	7.42382e-05	-1.66433e-10	-1.2373
66149628	chr14:66149628:A:G	2.12828e-07	-1.66433e-10	-1.23607	2.28397e-05	-1.66433e-10	-1.23711	7.42766e-05	-1.66433e-10	-1.23679
66149790	chr14:66149790:C:T	2.82258e-07	-1.66433e-10	-0.953735	2.98138e-05	-1.66433e-10	-0.970634	9.75547e-05	-1.66433e-10	-0.964168
66149806	chr14:66149806:C:T	2.13589e-07	-1.66433e-10	-1.2325	2.30088e-05	-1.66433e-10	-1.22973	7.47136e-05	-1.66433e-10	-1.23092
66150072	chr14:66150072:T:G	1.55327e-07	-0.358802	-1.19222	2.05575e-05	-0.155269	-1.18711	6.71676e-05	-0.144952	-1.19244
66150445	chr14:66150445:T:C	2.18453e-07	-1.66433e-10	-1.20998	2.32175e-05	-1.66433e-10	-1.2207	7.59563e-05	-1.66433e-10	-1.21442
66150512	chr14:66150512:A:T	5.84857e-07	-1.66433e-10	-0.225189	6.22121e-05	-1.66433e-10	-0.235057	0.000201403	-1.66433e-10	-0.239274
66150970	chr14:66150970:A:T	1.52386e-07	-1.57014	-2.72626e-10	1.66327e-05	-1.55424	-2.72626e-10	5.17884e-05	-1.59741	-2.72626e-10
66151183	chr14:66151183:AAAAC:A	2.15805e-07	-1.66433e-10	-1.22218	2.31016e-05	-1.66433e-10	-1.22571	7.52123e-05	-1.66433e-10	-1.22427
66151390	chr14:66151390:G:A	2.14968e-07	-1.66433e-10	-1.22607	2.3183e-05	-1.66433e-10	-1.22219	7.52462e-05	-1.66433e-10	-1.22382
66151674	chr14:66151674:T:C	4.45095e-07	-1.66433e-10	-0.498269	4.7222e-05	-1.66433e-10	-0.510747	0.000151382	-1.66433e-10	-0.524776
66151837	chr14:66151837:C:A	2.35481e-07	-1.66433e-10	-1.13493	2.48609e-05	-1.66433e-10	-1.15231	8.11342e-05	-1.66433e-10	-1.14848
66151967	chr14:66151967:C:T	1.37217e-07	-1.67499	-2.72626e-10	1.58909e-05	-1.59986	-2.72626e-10	4.80538e-05	-1.67226	-2.72626e-10
66152010	chr14:66152010:C:G	5.49892e-08	-1.39221	-1.19721	5.77935e-06	-1.40009	-1.21122	2.02286e-05	-1.32206	-1.21543
66152162	chr14:66152162:T:C	1.25916e-07	-1.76094	-2.72626e-10	1.35348e-05	-1.76034	-2.72626e-10	4.39818e-05	-1.7608	-2.72626e-10
66152364	chr14:66152364:A:G	7.06011e-07	-1.66433e-10	-0.0369241	7.43759e-05	-1.66433e-10	-0.0564742	0.000247047	-1.66433e-10	-0.0350022
66152865	chr14:66152865:C:T	4.10257e-07	-1.66433e-10	-0.579771	4.55889e-05	-1.66433e-10	-0.545942	0.000157149	-1.66433e-10	-0.487386
66152948	chr14:66152948:C:T	1.31071e-07	-1.72082	-2.72626e-10	1.46519e-05	-1.68104	-2.72626e-10	4.62517e-05	-1.71048	-2.72626e-10
66152975	chr14:66152975:A:G	2.62378e-07	-1.66433e-10	-1.02677	2.87454e-05	-1.66433e-10	-1.00713	9.34646e-05	-1.66433e-10	-1.007
66153040	chr14:66153040:A:T	3.05233e-06	1.62153	-0.194422	0.000265949	1.43069	-0.21299	0.00096266	1.50394	-0.178817
66153152	chr14:66153152:G:A	3.36584e-07	-1.66433e-10	-0.777708	3.45373e-05	-1.66433e-10	-0.823567	0.00011496	-1.66433e-10	-0.800001
66153410	chr14:66153410:A:G	3.66898e-07	-0.353424	-0.338048	4.54604e-05	-0.107799	-0.440967	0.000135993	-0.20735	-0.424631
66153459	chr14:66153459:A:G	3.94862e-07	-0.618018	-2.72626e-10	3.7904e-05	-0.73055	-2.72626e-10	0.0001335	-0.650481	-2.72626e-10
66153515	chr14:66153515:A:G	3.05236e-07	-1.66433e-10	-0.875471	3.14136e-05	-1.66433e-10	-0.918366	0.000104177	-1.66433e-10	-0.898491
66153527	chr14:66153527:A:T	3.4129e-07	-1.66433e-10	-0.763822	3.77299e-05	-1.66433e-10	-0.735153	0.000129027	-1.66433e-10	-0.684558
66153874	chr14:66153874:G:A	3.20507e-07	-1.66433e-10	-0.826652	3.29777e-05	-1.66433e-10	-0.869775	0.000109622	-1.66433e-10	-0.847543
66153898	chr14:66153898:T:A	2.13116e-07	-1.66433e-10	-1.23472	2.28517e-05	-1.66433e-10	-1.23658	7.42954e-05	-1.66433e-10	-1.23653
66154277	chr14:66154277:C:G	3.05334e-07	-1.66433e-10	-0.875149	3.14003e-05	-1.66433e-10	-0.91879	0.000104135	-1.66433e-10	-0.898888
66154281	chr14:66154281:T:C	3.16707e-07	-1.66433e-10	-0.838578	3.25803e-05	-1.66433e-10	-0.881899	0.000108277	-1.66433e-10	-0.859886
66154364	chr14:66154364:A:G	1.3407e-07	-1.69819	-2.72626e-10	1.44122e-05	-1.69753	-2.72626e-10	4.62463e-05	-1.7106	-2.72626e-10
66154402	chr14:66154402:A:G	9.96563e-07	-1.66433e-10	0.307756	0.000108999	-1.66433e-10	0.32573	0.000390048	-1.66433e-10	0.421688
66154466	chr14:66154466:C:T	1.26204e-07	-1.75865	-2.72626e-10	1.35654e-05	-1.75808	-2.72626e-10	4.40644e-05	-1.75893	-2.72626e-10
66154470	chr14:66154470:T:A	3.77442e-07	-1.66433e-10	-0.663139	4.01772e-05	-1.66433e-10	-0.672307	0.000130035	-1.66433e-10	-0.676775
66154509	chr14:66154509:G:A	2.73298e-07	-1.66433e-10	-0.985993	2.86133e-05	-1.66433e-10	-1.01173	9.44046e-05	-1.66433e-10	-0.996991
66154575	chr14:66154575:A:C	6.56619e-07	-0.947553	0.838101	7.75154e-05	-0.752081	0.736952	0.000256267	-0.817677	0.819317
66154690	chr14:66154690:C:T	3.42902e-07	-0.759112	-2.72626e-10	3.13945e-05	-0.918973	-2.72626e-10	0.000110543	-0.839179	-2.72626e-10
66154733	chr14:66154733:T:G	2.56917e-07	-1.66433e-10	-1.0478	2.70396e-05	-1.66433e-10	-1.0683	8.9033e-05	-1.66433e-10	-1.05557
66154744	chr14:66154744:T:C	2.42048e-07	-1.66433e-10	-1.10742	2.64237e-05	-1.66433e-10	-1.09134	8.59334e-05	-1.66433e-10	-1.09101
66155101	chr14:66155101:C:T	3.28872e-07	-1.66433e-10	-0.800886	3.3756e-05	-1.66433e-10	-0.846448	0.000112301	-1.66433e-10	-0.823397
66155474	chr14:66155474:C:A	1.38598e-07	-1.66498	-2.72626e-10	1.48991e-05	-1.6643	-2.72626e-10	4.766e-05	-1.68049	-2.72626e-10
66155488	chr14:66155488:C:T	5.91338e-07	-0.911335	0.697166	6.9321e-05	-0.730362	0.603503	0.000226105	-0.805905	0.682325
66155622	chr14:66155622:C:A	5.14968e-07	-1.66433e-10	-0.35245	5.25722e-05	-1.66433e-10	-0.40342	0.000175012	-1.66433e-10	-0.379727
66156091	chr14:66156091:A:G	5.94189e-08	-1.28094	-1.23101	6.19604e-06	-1.30609	-1.23561	2.19498e-05	-1.21917	-1.23666
66156632	chr14:66156632:T:C	4.32505e-07	-1.22718	0.700215	4.83791e-05	-1.08602	0.599478	0.000161718	-1.13657	0.677845
66156753	chr14:66156753:C:G	5.43037e-08	-1.74625	-0.855717	5.98071e-06	-1.7446	-0.832465	1.90294e-05	-1.75203	-0.846565
66157484	chr14:66157484:T:C	2.16606e-07	-1.66433e-10	-1.21848	2.30265e-05	-1.66433e-10	-1.22896	7.47522e-05	-1.66433e-10	-1.2304
66157534	chr14:66157534:T:C	4.15609e-08	-1.6505	-1.2189	4.8146e-06	-1.57877	-1.21518	1.50047e-05	-1.62115	-1.21507
66157654	chr14:66157654:A:G	2.17055e-07	-1.66433e-10	-1.2164	2.30591e-05	-1.66433e-10	-1.22754	7.48487e-05	-1.66433e-10	-1.22911
66157882	chr14:66157882:C:T	4.30652e-08	-1.61137	-1.22247	5.03129e-06	-1.5308	-1.21913	1.55962e-05	-1.57857	-1.21899
66158074	chr14:66158074:C:T	2.13028e-07	-1.66433e-10	-1.23513	2.28295e-05	-1.66433e-10	-1.23756	7.42254e-05	-1.66433e-10	-1.23747
66158439	chr14:66158439:C:T	2.1406e-07	-1.66433e-10	-1.2303	2.28585e-05	-1.66433e-10	-1.23628	7.42809e-05	-1.66433e-10	-1.23673
66158737	chr14:66158737:C:T	3.2091e-07	-1.66433e-10	-0.825394	3.44021e-05	-1.66433e-10	-0.827489	0.000113294	-1.66433e-10	-0.814593
66158764	chr14:66158764:CAA:C	6.20536e-08	-1.23903	-1.22952	7.85738e-06	-1.07498	-1.22917	2.24254e-05	-1.20562	-1.22877
66158961	chr14:66158961:C:T	2.33243e-07	-1.66433e-10	-1.14448	2.42714e-05	-1.66433e-10	-1.17631	7.88485e-05	-1.66433e-10	-1.17705
66159689	chr14:66159689:T:C	2.12986e-07	-1.66433e-10	-1.23533	2.28295e-05	-1.66433e-10	-1.23755	7.42219e-05	-1.66433e-10	-1.23752
66159835	chr14:66159835:A:C	1.27433e-07	-1.74896	-2.72626e-10	1.36849e-05	-1.74932	-2.72626e-10	4.42775e-05	-1.7541	-2.72626e-10
66160419	chr14:66160419:T:A	2.12775e-07	-1.66433e-10	-1.23632	2.29039e-05	-1.66433e-10	-1.2343	7.44629e-05	-1.66433e-10	-1.23428
66160771	chr14:66160771:A:G	2.13272e-07	-1.66433e-10	-1.23399	2.28313e-05	-1.66433e-10	-1.23747	7.42194e-05	-1.66433e-10	-1.23756
66160991	chr14:66160991:G:A	4.08382e-08	-1.65506	-1.23187	4.71543e-06	-1.58502	-1.22975	1.47036e-05	-1.62681	-1.22968
66161599	chr14:66161599:T:C	1.28569e-07	-1.74009	-2.72626e-10	1.38059e-05	-1.74051	-2.72626e-10	4.45875e-05	-1.74713	-2.72626e-10
66161686	chr14:66161686:T:G	1.27962e-07	-1.74482	-2.72626e-10	1.37413e-05	-1.7452	-2.72626e-10	4.44181e-05	-1.75093	-2.72626e-10
66161768	chr14:66161768:G:A	2.83312e-07	-0.0734216	-0.876584	3.47343e-05	0.0419387	-0.859817	0.000111155	0.0291127	-0.862767
66161800	chr14:66161800:T:A	9.71126e-07	-1.66433e-10	0.281901	0.000104026	-1.66433e-10	0.279039	0.000343538	-1.66433e-10	0.294717
66161847	chr14:66161847:A:G	2.1947e-07	-1.66433e-10	-1.20534	2.32214e-05	-1.66433e-10	-1.22053	7.53556e-05	-1.66433e-10	-1.22236
66162312	chr14:66162312:G:A	3.06259e-07	-1.66433e-10	-0.872126	3.39891e-05	-1.66433e-10	-0.839565	0.000108697	-1.66433e-10	-0.856018
66162387	chr14:66162387:T:C	2.16125e-07	-1.2207	-2.72626e-10	2.34581e-05	-1.21039	-2.72626e-10	7.50793e-05	-1.22604	-2.72626e-10
66162487	chr14:66162487:T:C	2.1532e-07	-1.66433e-10	-1.22443	2.29398e-05	-1.66433e-10	-1.23273	7.4498e-05	-1.66433e-10	-1.23381
66162791	chr14:66162791:T:C	2.83851e-07	-0.131131	-0.816973	3.48236e-05	-0.0165251	-0.798786	0.000111355	-0.0283459	-0.803508
66162994	chr14:66162994:C:A	3.83383e-06	1.65506	-2.72626e-10	0.000240794	1.11833	-2.72626e-10	0.000961854	1.32428	-2.72626e-10
66163116	chr14:66163116:T:C	1.28578e-07	-1.74002	-2.72626e-10	1.38063e-05	-1.74048	-2.72626e-10	4.45901e-05	-1.74707	-2.72626e-10
66163180	chr14:66163180:G:T	2.43919e-07	-1.66433e-10	-1.09972	2.6294e-05	-1.66433e-10	-1.09627	8.56168e-05	-1.66433e-10	-1.0947
66163648	chr14:66163648:A:G	2.18136e-07	-1.66433e-10	-1.21144	2.31139e-05	-1.66433e-10	-1.22517	7.5017e-05	-1.66433e-10	-1.22687
66164378	chr14:66164378:A:G	2.61271e-07	-1.66433e-10	-1.031	2.74779e-05	-1.66433e-10	-1.05223	9.0606e-05	-1.66433e-10	-1.03806
66164582	chr14:66164582:C:G	2.15926e-07	-1.66433e-10	-1.22162	2.29791e-05	-1.66433e-10	-1.23102	7.46121e-05	-1.66433e-10	-1.23228
66164816	chr14:66164816:T:C	2.13951e-07	-1.66433e-10	-1.23081	2.28542e-05	-1.66433e-10	-1.23647	7.42689e-05	-1.66433e-10	-1.23689
66164991	chr14:66164991:T:C	2.48819e-07	-1.66433e-10	-1.07983	2.68377e-05	-1.66433e-10	-1.0758	8.73729e-05	-1.66433e-10	-1.0744
66165021	chr14:66165021:T:C	2.15988e-07	-1.66433e-10	-1.22133	2.2983e-05	-1.66433e-10	-1.23085	7.46239e-05	-1.66433e-10	-1.23212
66165104	chr14:66165104:A:C	2.16685e-07	-1.66433e-10	-1.21811	2.30109e-05	-1.66433e-10	-1.22964	7.47096e-05	-1.66433e-10	-1.23097
66165161	chr14:66165161:T:C	2.13187e-07	-1.66433e-10	-1.23439	2.28302e-05	-1.66433e-10	-1.23752	7.42195e-05	-1.66433e-10	-1.23755
66165463	chr14:66165463:C:T	7.3401e-07	-1.66433e-10	0.00196695	7.46148e-05	-1.66433e-10	-0.0532678	0.000249003	-1.66433e-10	-0.0271148
66165555	chr14:66165555:C:A	2.13278e-07	-1.66433e-10	-1.23396	2.28313e-05	-1.66433e-10	-1.23747	7.42194e-05	-1.66433e-10	-1.23756
66165578	chr14:66165578:GTTTA:G	3.832e-07	-1.66433e-10	-0.647999	4.28102e-05	-1.66433e-10	-0.60883	0.000136233	-1.66433e-10	-0.630211
66166138	chr14:66166138:T:C	1.64865e-07	-1.49143	-2.72626e-10	1.79392e-05	-1.47862	-2.72626e-10	5.66112e-05	-1.50837	-2.72626e-10
66166179	chr14:66166179:G:C	1.81617e-06	-1.66433e-10	0.907932	0.000200296	-1.66433e-10	0.934188	0.00074742	-1.66433e-10	1.07205
66167205	chr14:66167205:C:T	2.48841e-07	-1.66433e-10	-1.07974	2.5648e-05	-1.66433e-10	-1.12114	8.33432e-05	-1.66433e-10	-1.12161
66167248	chr14:66167248:T:C	3.13668e-07	-1.66433e-10	-0.848219	3.45223e-05	-1.66433e-10	-0.824	0.000117702	-1.66433e-10	-0.776424
66167878	chr14:66167878:G:A	2.48551e-07	-1.66433e-10	-1.08091	2.72812e-05	-1.66433e-10	-1.05941	8.76832e-05	-1.66433e-10	-1.07085
66168557	chr14:66168557:C:T	6.93018e-07	-1.66433e-10	-0.0554993	6.91791e-05	-1.66433e-10	-0.128908	0.000233833	-1.66433e-10	-0.089974
66168667	chr14:66168667:C:T	2.36854e-07	-1.66433e-10	-1.12911	2.53434e-05	-1.66433e-10	-1.13309	8.21239e-05	-1.66433e-10	-1.13635
66169301	chr14:66169301:TC:T	2.33237e-07	-1.66433e-10	-1.1445	2.4782e-05	-1.66433e-10	-1.15549	8.09629e-05	-1.66433e-10	-1.15059
66169556	chr14:66169556:C:T	2.70746e-07	-1.66433e-10	-0.995374	2.76822e-05	-1.66433e-10	-1.04482	8.99914e-05	-1.66433e-10	-1.04487
66169793	chr14:66169793:TCTCTA:T	2.56182e-07	-1.66433e-10	-1.05067	2.82854e-05	-1.66433e-10	-1.02326	9.07104e-05	-1.66433e-10	-1.03691
66170125	chr14:66170125:T:C	4.59929e-08	-1.7587	-1.00937	4.98908e-06	-1.74119	-1.01716	1.59746e-05	-1.75361	-1.01997
66170306	chr14:66170306:A:G	4.58354e-08	-1.75837	-1.01313	4.97742e-06	-1.74014	-1.02056	1.59279e-05	-1.75298	-1.02353
66170622	chr14:66170622:A:G	6.5294e-07	-1.66433e-10	-0.115071	7.27581e-05	-1.66433e-10	-0.0784659	0.000255017	-1.66433e-10	-0.00325002
66170717	chr14:66170717:C:T	4.86452e-08	-1.75483	-0.957172	5.29599e-06	-1.73271	-0.965948	1.68893e-05	-1.74865	-0.969254
66170722	chr14:66170722:A:G	4.38717e-08	-1.76095	-1.05434	4.66886e-06	-1.75212	-1.07257	1.51247e-05	-1.75947	-1.06878
66171225	chr14:66171225:A:G	2.77e-07	-1.66433e-10	-0.972538	3.05776e-05	-1.66433e-10	-0.945337	9.79587e-05	-1.66433e-10	-0.960035
66171936	chr14:66171936:T:C	2.18129e-07	-1.66433e-10	-1.21147	2.35337e-05	-1.66433e-10	-1.20717	7.64852e-05	-1.66433e-10	-1.20748
66172286	chr14:66172286:G:A	1.35997e-07	-1.68392	-2.72626e-10	1.47122e-05	-1.67693	-2.72626e-10	4.70199e-05	-1.69401	-2.72626e-10
66172450	chr14:66172450:C:T	4.71366e-08	-1.63644	-1.10707	5.48973e-06	-1.54893	-1.1138	1.66423e-05	-1.61975	-1.11288
66172910	chr14:66172910:T:C	9.30267e-07	-1.66433e-10	0.238916	0.000103234	-1.66433e-10	0.271396	0.000332924	-1.66433e-10	0.263334
66173131	chr14:66173131:A:G	1.34332e-07	-1.69624	-2.72626e-10	1.45252e-05	-1.68972	-2.72626e-10	4.64931e-05	-1.70528	-2.72626e-10
66173289	chr14:66173289:G:A	4.18576e-07	-1.66433e-10	-0.559696	4.19775e-05	-1.66433e-10	-0.628473	0.000141313	-1.66433e-10	-0.593604
66173951	chr14:66173951:C:T	2.27409e-07	-1.66433e-10	-1.16981	2.42491e-05	-1.66433e-10	-1.17723	7.88327e-05	-1.66433e-10	-1.17725
66174305	chr14:66174305:C:T	2.05298e-07	-1.27209	-2.72626e-10	2.2193e-05	-1.26583	-2.72626e-10	6.73717e-05	-1.33436	-2.72626e-10
66174870	chr14:66174870:G:A	2.70217e-07	-0.997328	-2.72626e-10	2.96084e-05	-0.977549	-2.72626e-10	9.3863e-05	-1.00274	-2.72626e-10
66175179	chr14:66175179:C:T	2.1317e-07	-1.66433e-10	-1.23447	2.29433e-05	-1.66433e-10	-1.23258	7.45369e-05	-1.66433e-10	-1.23329
66175580	chr14:66175580:T:C	2.15491e-07	-1.66433e-10	-1.22364	2.32779e-05	-1.66433e-10	-1.2181	7.557e-05	-1.66433e-10	-1.21952
66175585	chr14:66175585:G:A	2.45596e-07	-1.09287	-2.72626e-10	2.42712e-05	-1.17631	-2.72626e-10	8.41131e-05	-1.11242	-2.72626e-10
66175687	chr14:66175687:C:T	2.13806e-07	-1.66433e-10	-1.23149	2.30271e-05	-1.66433e-10	-1.22893	7.47919e-05	-1.66433e-10	-1.22987
66175716	chr14:66175716:C:T	2.17426e-07	-1.66433e-10	-1.2147	2.35201e-05	-1.66433e-10	-1.20775	7.63305e-05	-1.66433e-10	-1.20951
66175884	chr14:66175884:A:G	2.18193e-07	-1.66433e-10	-1.21118	2.32803e-05	-1.66433e-10	-1.218	7.57981e-05	-1.66433e-10	-1.21651
66176003	chr14:66176003:G:A	3.67396e-08	-1.76026	-1.23244	3.96074e-06	-1.75702	-1.23216	1.28779e-05	-1.75642	-1.23265
66176074	chr14:66176074:A:G	2.10993e-07	-1.24473	-2.72626e-10	2.28237e-05	-1.23781	-2.72626e-10	6.90706e-05	-1.30945	-2.72626e-10
66176166	chr14:66176166:G:A	6.85722e-08	-1.41124	-0.957432	7.76233e-06	-1.35297	-0.963352	2.45437e-05	-1.39119	-0.952938
66176313	chr14:66176313:CT:C	1.0661e-06	0.37521	-2.72626e-10	0.000120157	0.423191	-2.72626e-10	0.000380881	0.397906	-2.72626e-10
66176416	chr14:66176416:AT:A	3.83158e-08	-1.73139	-1.21931	3.99813e-06	-1.75598	-1.2238	1.33152e-05	-1.73405	-1.22162
66177227	chr14:66177227:C:CT	2.05842e-07	-1.26945	-2.72626e-10	2.22624e-05	-1.26271	-2.72626e-10	6.74989e-05	-1.33247	-2.72626e-10
66177262	chr14:66177262:T:TG	2.05208e-07	-1.27253	-2.72626e-10	2.21891e-05	-1.266	-2.72626e-10	6.7294e-05	-1.33551	-2.72626e-10
66177283	chr14:66177283:T:C	3.75087e-08	-1.73996	-1.23203	3.94188e-06	-1.7591	-1.23485	1.30653e-05	-1.74135	-1.23328
66177310	chr14:66177310:G:T	5.88145e-08	-1.46788	-1.05428	6.63848e-06	-1.41478	-1.05794	2.09837e-05	-1.44941	-1.05143
66177564	chr14:66177564:G:A	3.75578e-08	-1.73424	-1.23643	3.93877e-06	-1.75732	-1.23741	1.30691e-05	-1.73737	-1.23696
66178332	chr14:66178332:A:G	2.13645e-07	-1.66433e-10	-1.23224	2.30356e-05	-1.66433e-10	-1.22857	7.48144e-05	-1.66433e-10	-1.22957
66178483	chr14:66178483:C:T	2.08947e-07	-1.25448	-2.72626e-10	2.25298e-05	-1.25077	-2.72626e-10	6.83467e-05	-1.31999	-2.72626e-10
66179276	chr14:66179276:G:A	3.9934e-07	-1.66433e-10	-0.606743	4.06049e-05	-1.66433e-10	-0.661719	0.000136478	-1.66433e-10	-0.628416
66179707	chr14:66179707:G:A	2.1253e-07	-1.66433e-10	-1.23747	2.28521e-05	-1.66433e-10	-1.23656	7.42647e-05	-1.66433e-10	-1.23695
66180088	chr14:66180088:G:C	3.34716e-07	-1.66433e-10	-0.783273	3.50641e-05	-1.66433e-10	-0.808427	0.000114931	-1.66433e-10	-0.800252
66180282	chr14:66180282:C:T	6.46823e-07	-1.66433e-10	-0.124483	6.67809e-05	-1.66433e-10	-0.164189	0.000214994	-1.66433e-10	-0.17397
66180349	chr14:66180349:T:C	1.58855e-07	-0.311128	-1.21744	1.44962e-05	-0.486596	-1.20513	4.87662e-05	-0.453911	-1.20363
66181056	chr14:66181056:C:T	1.52794e-07	-0.365164	-1.2023	1.40237e-05	-0.538232	-1.18663	4.71633e-05	-0.506455	-1.18451
66181433	chr14:66181433:G:A	2.12519e-07	-1.66433e-10	-1.23752	2.28312e-05	-1.66433e-10	-1.23748	7.42204e-05	-1.66433e-10	-1.23754
66181465	chr14:66181465:T:C	3.8209e-08	-1.72714	-1.22634	3.98089e-06	-1.75415	-1.22995	1.32837e-05	-1.72988	-1.22817
66181568	chr14:66181568:G:A	2.10581e-07	-1.24669	-2.72626e-10	2.27759e-05	-1.2399	-2.72626e-10	6.89526e-05	-1.31116	-2.72626e-10
66181599	chr14:66181599:A:G	1.94071e-07	-1.32833	-2.72626e-10	2.09489e-05	-1.32352	-2.72626e-10	6.39094e-05	-1.38712	-2.72626e-10
66182042	chr14:66182042:G:A	2.12761e-07	-1.23639	-2.72626e-10	2.29807e-05	-1.23095	-2.72626e-10	6.96495e-05	-1.30111	-2.72626e-10
66182067	chr14:66182067:T:C	2.0568e-07	-1.27024	-2.72626e-10	2.22088e-05	-1.26512	-2.72626e-10	6.74786e-05	-1.33277	-2.72626e-10
66182072	chr14:66182072:A:G	2.05457e-07	-1.27132	-2.72626e-10	2.2185e-05	-1.26619	-2.72626e-10	6.74107e-05	-1.33378	-2.72626e-10
66182086	chr14:66182086:G:A	2.12079e-07	-1.2396	-2.72626e-10	2.29036e-05	-1.23431	-2.72626e-10	6.94403e-05	-1.30411	-2.72626e-10
66182088	chr14:66182088:T:C	2.12326e-07	-1.23843	-2.72626e-10	2.29307e-05	-1.23313	-2.72626e-10	6.95167e-05	-1.30301	-2.72626e-10
66182151	chr14:66182151:A:T	6.19325e-08	-1.42448	-1.04603	7.01784e-06	-1.3675	-1.04965	2.21349e-05	-1.40465	-1.04278
66182213	chr14:66182213:C:T	6.13317e-08	-1.43423	-1.04603	6.94404e-06	-1.37808	-1.04965	2.19132e-05	-1.41472	-1.04278
66182492	chr14:66182492:T:G	2.04871e-07	-1.27418	-2.72626e-10	2.21592e-05	-1.26735	-2.72626e-10	6.72151e-05	-1.33668	-2.72626e-10
66182702	chr14:66182702:C:G	5.24632e-08	-1.46304	-1.17341	5.93783e-06	-1.40944	-1.17482	1.87068e-05	-1.44432	-1.17137
66182760	chr14:66182760:A:G	6.1002e-08	-1.4428	-1.04285	6.89982e-06	-1.38761	-1.0465	2.17862e-05	-1.42373	-1.03957
66182992	chr14:66182992:A:G	1.29884e-07	-1.72991	-2.72626e-10	1.3597e-05	-1.75576	-2.72626e-10	4.5194e-05	-1.73362	-2.72626e-10
66183066	chr14:66183066:T:C	3.28582e-07	-1.66433e-10	-0.80177	3.53721e-05	-1.66433e-10	-0.799682	0.000116234	-1.66433e-10	-0.788972
66183302	chr14:66183302:G:T	3.94637e-07	-1.66433e-10	-0.618589	3.94591e-05	-1.66433e-10	-0.690342	0.000133776	-1.66433e-10	-0.648418
66184001	chr14:66184001:G:A	3.66937e-08	-1.7573	-1.23665	3.93644e-06	-1.7607	-1.23463	1.27891e-05	-1.76004	-1.23595
66184047	chr14:66184047:C:A	2.12539e-07	-1.66433e-10	-1.23743	2.28448e-05	-1.66433e-10	-1.23688	7.42532e-05	-1.66433e-10	-1.2371
66184212	chr14:66184212:A:G	1.43898e-07	-1.62745	-2.72626e-10	1.59356e-05	-1.59705	-2.72626e-10	4.97228e-05	-1.63812	-2.72626e-10
66184255	chr14:66184255:G:T	2.07918e-07	-1.25941	-2.72626e-10	2.24823e-05	-1.25288	-2.72626e-10	6.81288e-05	-1.32318	-2.72626e-10
66184377	chr14:66184377:A:G	2.1316e-07	-1.66433e-10	-1.23451	2.2966e-05	-1.66433e-10	-1.23159	7.45997e-05	-1.66433e-10	-1.23244
66184709	chr14:66184709:T:C	2.15286e-07	-1.66433e-10	-1.22459	2.31173e-05	-1.66433e-10	-1.22503	7.51353e-05	-1.66433e-10	-1.22529
66184957	chr14:66184957:T:C	2.15183e-07	-1.66433e-10	-1.22507	2.30563e-05	-1.66433e-10	-1.22767	7.50247e-05	-1.66433e-10	-1.22676
66185071	chr14:66185071:T:C	6.09499e-08	-1.35834	-1.12817	6.94828e-06	-1.29615	-1.13096	2.18016e-05	-1.33673	-1.12586
66185171	chr14:66185171:C:T	5.91495e-08	-1.38586	-1.13063	6.72766e-06	-1.32598	-1.1334	2.11383e-05	-1.36514	-1.12836
66185300	chr14:66185300:T:C	6.03747e-08	-1.35384	-1.14215	6.88609e-06	-1.29126	-1.14485	2.15957e-05	-1.33185	-1.14024
66185468	chr14:66185468:G:C	2.59073e-07	-1.03944	-2.72626e-10	2.83096e-05	-1.02241	-2.72626e-10	8.96436e-05	-1.04874	-2.72626e-10
66185485	chr14:66185485:C:A	2.32956e-07	-1.66433e-10	-1.14571	2.53269e-05	-1.66433e-10	-1.13374	8.20514e-05	-1.66433e-10	-1.13724
66185549	chr14:66185549:C:T	7.28832e-08	-1.34878	-0.958918	7.97025e-06	-1.35473	-0.935156	2.44405e-05	-1.40949	-0.938847
66185574	chr14:66185574:T:C	2.19723e-07	-1.66433e-10	-1.20419	2.38043e-05	-1.66433e-10	-1.19574	7.72219e-05	-1.66433e-10	-1.1979
66185608	chr14:66185608:G:A	2.12772e-07	-1.66433e-10	-1.23633	2.28855e-05	-1.66433e-10	-1.2351	7.43697e-05	-1.66433e-10	-1.23553
66185832	chr14:66185832:T:C	2.25972e-07	-1.66433e-10	-1.17615	2.46448e-05	-1.66433e-10	-1.16104	7.94838e-05	-1.66433e-10	-1.16903
66185868	chr14:66185868:G:A	4.97804e-07	-1.66433e-10	-0.38635	4.90984e-05	-1.66433e-10	-0.47178	0.000167799	-1.66433e-10	-0.421813
66185926	chr14:66185926:G:C	6.23687e-08	-1.33286	-1.13063	7.12327e-06	-1.26884	-1.1334	2.23228e-05	-1.31061	-1.12836
66185967	chr14:66185967:C:T	8.98013e-07	0.203629	-2.72626e-10	0.000112109	0.353865	-2.72626e-10	0.000379005	0.392969	-2.72626e-10
66186365	chr14:66186365:A:G	2.13526e-07	-1.66433e-10	-1.2328	2.29966e-05	-1.66433e-10	-1.23026	7.47301e-05	-1.66433e-10	-1.2307
66186878	chr14:66186878:A:C	2.90274e-07	-1.66433e-10	-0.925729	3.04931e-05	-1.66433e-10	-0.948108	9.85269e-05	-1.66433e-10	-0.954251
66187137	chr14:66187137:C:A	1.37447e-07	-1.67332	-2.72626e-10	1.48713e-05	-1.66617	-2.72626e-10	4.74827e-05	-1.68422	-2.72626e-10
66187200	chr14:66187200:T:C	2.25847e-07	-1.66433e-10	-1.1767	2.45009e-05	-1.66433e-10	-1.1669	7.94249e-05	-1.66433e-10	-1.16977
66187290	chr14:66187290:T:C	8.02366e-08	-1.28504	-0.926535	8.78315e-06	-1.29137	-0.901402	2.68128e-05	-1.35039	-0.905314
66187311	chr14:66187311:T:C	1.38545e-07	-1.66536	-2.72626e-10	1.49975e-05	-1.65773	-2.72626e-10	4.78484e-05	-1.67654	-2.72626e-10
66187330	chr14:66187330:C:T	2.93261e-07	-1.66433e-10	-0.915491	3.00468e-05	-1.66433e-10	-0.962851	0.000100219	-1.66433e-10	-0.937223
66187486	chr14:66187486:C:T	2.21205e-07	-1.66433e-10	-1.19747	2.38466e-05	-1.66433e-10	-1.19396	7.7457e-05	-1.66433e-10	-1.19486
66187784	chr14:66187784:G:C	2.16527e-07	-1.66433e-10	-1.21884	2.34082e-05	-1.66433e-10	-1.21252	7.59714e-05	-1.66433e-10	-1.21422
66188089	chr14:66188089:G:A	3.79392e-08	-1.75449	-1.20609	4.02675e-06	-1.76054	-1.21211	1.31954e-05	-1.75556	-1.20915
66188620	chr14:66188620:TAG:T	1.96188e-07	-1.31748	-2.72626e-10	2.11719e-05	-1.31293	-2.72626e-10	6.4554e-05	-1.37708	-2.72626e-10
66188704	chr14:66188704:T:C	5.98591e-08	-1.38572	-1.11884	6.80893e-06	-1.32562	-1.12176	2.13999e-05	-1.36475	-1.11644
66188763	chr14:66188763:T:A	4.92629e-07	-1.66433e-10	-0.3968	4.86184e-05	-1.66433e-10	-0.481604	0.000166063	-1.66433e-10	-0.432214
66188926	chr14:66188926:G:A	1.66194e-07	-1.27478	-0.208623	1.69842e-05	-1.28952	-0.243805	5.23721e-05	-1.34831	-0.237896
66189020	chr14:66189020:C:T	2.12689e-07	-1.66433e-10	-1.23673	2.28724e-05	-1.66433e-10	-1.23568	7.43303e-05	-1.66433e-10	-1.23606
66189023	chr14:66189023:A:C	2.12704e-07	-1.66433e-10	-1.23666	2.28748e-05	-1.66433e-10	-1.23557	7.43373e-05	-1.66433e-10	-1.23597
66189025	chr14:66189025:G:A	2.12674e-07	-1.66433e-10	-1.23679	2.28701e-05	-1.66433e-10	-1.23578	7.43236e-05	-1.66433e-10	-1.23615
66189026	chr14:66189026:T:C	2.12689e-07	-1.66433e-10	-1.23672	2.28725e-05	-1.66433e-10	-1.23567	7.43305e-05	-1.66433e-10	-1.23606
66189100	chr14:66189100:C:A	2.13331e-07	-1.66433e-10	-1.23371	2.28984e-05	-1.66433e-10	-1.23454	7.44577e-05	-1.66433e-10	-1.23435
66189301	chr14:66189301:T:G	6.25617e-08	-1.32887	-1.13154	7.14763e-06	-1.26453	-1.1343	2.23953e-05	-1.30644	-1.12928
66189396	chr14:66189396:CTGTT:C	2.16138e-07	-1.66433e-10	-1.22064	2.33959e-05	-1.66433e-10	-1.21305	7.58905e-05	-1.66433e-10	-1.21529
66189485	chr14:66189485:G:A	7.63139e-07	-1.66433e-10	0.0408848	8.59412e-05	-1.66433e-10	0.0880571	0.000302098	-1.66433e-10	0.166172
66189510	chr14:66189510:A:G	3.88647e-08	-1.74964	-1.18683	4.25909e-06	-1.73923	-1.17732	1.38046e-05	-1.73856	-1.18103
66189533	chr14:66189533:A:G	3.89541e-08	-1.74793	-1.18624	4.27185e-06	-1.73689	-1.17667	1.38459e-05	-1.7362	-1.1804
66189595	chr14:66189595:G:A	5.76049e-08	-1.30542	-1.23752	6.20905e-06	-1.30226	-1.23734	1.89013e-05	-1.36785	-1.2375
66189605	chr14:66189605:C:T	9.51193e-07	-1.66433e-10	0.261162	0.000108561	-1.66433e-10	0.321702	0.000381787	-1.66433e-10	0.400281
66190272	chr14:66190272:G:T	6.12796e-08	-1.35048	-1.13063	6.99204e-06	-1.28744	-1.1334	2.19319e-05	-1.32828	-1.12836
66190410	chr14:66190410:T:A	1.92758e-07	-1.33512	-2.72626e-10	2.08334e-05	-1.32905	-2.72626e-10	6.34915e-05	-1.39368	-2.72626e-10
66190514	chr14:66190514:A:C	3.76416e-08	-1.732	-1.23645	3.94208e-06	-1.75648	-1.23742	1.30975e-05	-1.73519	-1.23697
66190885	chr14:66190885:G:A	1.87531e-07	-1.36261	-2.72626e-10	2.02966e-05	-1.35515	-2.72626e-10	6.19939e-05	-1.41755	-2.72626e-10
66191037	chr14:66191037:G:C	3.90298e-08	-1.74727	-1.18496	4.28134e-06	-1.73607	-1.17527	1.38767e-05	-1.73532	-1.17905
66191727	chr14:66191727:AT:A	1.5223e-07	-1.57116	-2.72626e-10	1.69296e-05	-1.53654	-2.72626e-10	5.24446e-05	-1.58482	-2.72626e-10
66191789	chr14:66191789:G:T	2.00183e-07	-1.29732	-2.72626e-10	2.16449e-05	-1.29084	-2.72626e-10	6.57624e-05	-1.35853	-2.72626e-10
66191829	chr14:66191829:A:G	5.17387e-07	-0.347765	-2.72626e-10	9.43503e-05	0.181408	-2.72626e-10	0.000219291	-0.154182	-2.72626e-10
66191937	chr14:66191937:A:G	1.99184e-07	-1.30233	-2.72626e-10	2.15393e-05	-1.29573	-2.72626e-10	6.54691e-05	-1.363	-2.72626e-10
66192272	chr14:66192272:T:C	1.36776e-07	-1.67821	-2.72626e-10	1.53885e-05	-1.63199	-2.72626e-10	4.82851e-05	-1.66746	-2.72626e-10
66192768	chr14:66192768:T:C	6.21083e-08	-1.33638	-1.1313	7.09275e-06	-1.27247	-1.13406	2.22303e-05	-1.31408	-1.12905
66192769	chr14:66192769:G:A	2.12725e-07	-1.66433e-10	-1.23656	2.28781e-05	-1.66433e-10	-1.23543	7.4347e-05	-1.66433e-10	-1.23584
66192967	chr14:66192967:A:G	3.85331e-08	-1.72891	-1.21613	4.01286e-06	-1.75501	-1.22109	1.33867e-05	-1.73161	-1.21871
66193133	chr14:66193133:C:T	2.13346e-07	-1.66433e-10	-1.23364	2.28999e-05	-1.66433e-10	-1.23447	7.44626e-05	-1.66433e-10	-1.23428
66193172	chr14:66193172:C:A	2.01469e-07	-1.29092	-2.72626e-10	2.17684e-05	-1.28515	-2.72626e-10	6.61527e-05	-1.35261	-2.72626e-10
66193217	chr14:66193217:T:C	3.51207e-07	-1.66433e-10	-0.735179	3.8835e-05	-1.66433e-10	-0.706285	0.000131756	-1.66433e-10	-0.66363
66193240	chr14:66193240:G:A	1.27652e-07	-1.74725	-2.72626e-10	1.35287e-05	-1.76079	-2.72626e-10	4.44736e-05	-1.74969	-2.72626e-10
66193243	chr14:66193243:G:T	2.12723e-07	-1.66433e-10	-1.23656	2.28427e-05	-1.66433e-10	-1.23697	7.42445e-05	-1.66433e-10	-1.23722
66193348	chr14:66193348:A:T	2.14302e-07	-1.66433e-10	-1.22917	2.31497e-05	-1.66433e-10	-1.22363	7.51351e-05	-1.66433e-10	-1.22529
66193484	chr14:66193484:C:A	1.96052e-07	-1.31817	-2.72626e-10	2.11918e-05	-1.31199	-2.72626e-10	6.44915e-05	-1.37805	-2.72626e-10
66193590	chr14:66193590:T:C	2.22896e-07	-1.66433e-10	-1.18985	2.38964e-05	-1.66433e-10	-1.19188	7.75215e-05	-1.66433e-10	-1.19403
66193738	chr14:66193738:A:G	1.1168e-06	-1.66433e-10	0.421664	0.000125879	-1.66433e-10	0.469713	0.000450094	-1.66433e-10	0.564875
66193838	chr14:66193838:A:C	2.13202e-07	-1.66433e-10	-1.23431	2.29719e-05	-1.66433e-10	-1.23133	7.46023e-05	-1.66433e-10	-1.23241
66194180	chr14:66194180:C:T	6.11776e-08	-1.35147	-1.1313	6.97977e-06	-1.28882	-1.13377	2.1893e-05	-1.32972	-1.1287
66194287	chr14:66194287:A:G	2.96239e-07	-1.66433e-10	-0.905388	3.26166e-05	-1.66433e-10	-0.880785	0.000110285	-1.66433e-10	-0.841513
66194612	chr14:66194612:T:G	5.00867e-08	-1.44524	-1.23756	5.74768e-06	-1.37939	-1.23742	1.84322e-05	-1.39296	-1.23752
66194677	chr14:66194677:T:C	3.91554e-07	-1.66433e-10	-0.626432	3.98712e-05	-1.66433e-10	-0.679953	0.000133924	-1.66433e-10	-0.647311
66194815	chr14:66194815:C:A	3.21502e-07	-1.66433e-10	-0.82355	3.42157e-05	-1.66433e-10	-0.832922	0.000111699	-1.66433e-10	-0.828769
66195026	chr14:66195026:A:G	2.85936e-07	-1.66433e-10	-0.940788	3.14349e-05	-1.66433e-10	-0.917689	0.000106122	-1.66433e-10	-0.879989
66195850	chr14:66195850:G:T	3.24585e-07	-1.66433e-10	-0.814007	3.58108e-05	-1.66433e-10	-0.787358	0.000121103	-1.66433e-10	-0.747936
66196090	chr14:66196090:A:T	3.12312e-07	-0.852554	-2.72626e-10	2.52131e-05	-1.13824	-2.72626e-10	9.63232e-05	-0.976872	-2.72626e-10
66196116	chr14:66196116:G:A	5.05063e-07	-1.66433e-10	-0.371873	4.97865e-05	-1.66433e-10	-0.457862	0.000170217	-1.66433e-10	-0.407507
66196356	chr14:66196356:T:A	5.5625e-08	-1.45832	-1.1196	6.30346e-06	-1.4025	-1.12201	1.98724e-05	-1.43859	-1.11665
66196378	chr14:66196378:A:G	3.73865e-07	-1.66433e-10	-0.67266	3.81488e-05	-1.66433e-10	-0.724113	0.000127967	-1.66433e-10	-0.692811
66196447	chr14:66196447:T:C	2.81068e-07	-1.66433e-10	-0.957958	3.08785e-05	-1.66433e-10	-0.935547	0.000104133	-1.66433e-10	-0.898912
66196618	chr14:66196618:G:T	5.83755e-08	-1.37655	-1.15311	6.65029e-06	-1.31555	-1.1554	2.08709e-05	-1.35521	-1.15101
66197532	chr14:66197532:G:A	2.12689e-07	-1.66433e-10	-1.23673	2.28724e-05	-1.66433e-10	-1.23568	7.43303e-05	-1.66433e-10	-1.23606
66197826	chr14:66197826:T:C	4.37602e-07	-0.988479	0.473233	4.92564e-05	-0.984971	0.516404	0.000165691	-1.04213	0.607671
66197959	chr14:66197959:C:T	3.21081e-07	-1.66433e-10	-0.824862	3.41711e-05	-1.66433e-10	-0.834226	0.000111552	-1.66433e-10	-0.830086
66198570	chr14:66198570:G:A	4.25237e-07	-1.01219	0.468284	4.78493e-05	-1.00889	0.511343	0.000161079	-1.0651	0.602408
66198859	chr14:66198859:T:C	2.13083e-07	-1.66433e-10	-1.23487	2.28297e-05	-1.66433e-10	-1.23754	7.42195e-05	-1.66433e-10	-1.23755
66199279	chr14:66199279:T:C	1.94592e-07	-1.32565	-2.72626e-10	2.10284e-05	-1.31973	-2.72626e-10	6.40405e-05	-1.38506	-2.72626e-10
66199508	chr14:66199508:T:C	2.12812e-07	-1.66433e-10	-1.23615	2.28382e-05	-1.66433e-10	-1.23717	7.42373e-05	-1.66433e-10	-1.23731
66199843	chr14:66199843:C:T	2.13007e-07	-1.66433e-10	-1.23523	2.28306e-05	-1.66433e-10	-1.2375	7.42194e-05	-1.66433e-10	-1.23755
66199892	chr14:66199892:A:C	4.48467e-07	-0.963169	0.472448	5.04781e-05	-0.95965	0.515584	0.000169611	-1.01776	0.606688
66199924	chr14:66199924:G:C	1.36036e-07	-1.68364	-2.72626e-10	1.52857e-05	-1.63869	-2.72626e-10	4.80055e-05	-1.67327	-2.72626e-10
66199964	chr14:66199964:C:T	2.91458e-07	0.13087	-1.05253	3.18825e-05	0.239692	-1.14324	0.000108955	0.287902	-1.14155
66200604	chr14:66200604:C:T	3.92518e-08	-1.75105	-1.1755	4.30321e-06	-1.74124	-1.16501	1.39419e-05	-1.74063	-1.16905
66200779	chr14:66200779:G:A	3.96271e-08	-1.74339	-1.17365	4.35682e-06	-1.73086	-1.16301	1.41168e-05	-1.73011	-1.1671
66201081	chr14:66201081:C:T	4.68762e-07	-1.66433e-10	-0.44646	4.64005e-05	-1.66433e-10	-0.528296	0.000158258	-1.66433e-10	-0.480353
66201278	chr14:66201278:A:C	3.88743e-08	-1.74942	-1.1868	4.26051e-06	-1.73895	-1.17726	1.38083e-05	-1.73833	-1.18098
66201343	chr14:66201343:C:T	7.1766e-07	-1.66433e-10	-0.0205592	8.07458e-05	-1.66433e-10	0.025699	0.000283291	-1.66433e-10	0.101893
66201603	chr14:66201603:G:A	1.9046e-07	-1.34711	-2.72626e-10	2.05515e-05	-1.34267	-2.72626e-10	6.28252e-05	-1.40422	-2.72626e-10
66201858	chr14:66201858:G:A	2.12604e-07	-1.66433e-10	-1.23713	2.28302e-05	-1.66433e-10	-1.23752	7.42277e-05	-1.66433e-10	-1.23744
66201902	chr14:66201902:C:G	3.73174e-08	-1.74278	-1.23432	4.07216e-06	-1.73041	-1.23103	1.32333e-05	-1.72985	-1.23199
66201983	chr14:66201983:G:T	3.86709e-08	-1.75445	-1.18702	4.22903e-06	-1.74604	-1.1776	1.37046e-05	-1.74554	-1.18132
66202081	chr14:66202081:A:G	2.23599e-07	-1.1867	-2.72626e-10	2.41803e-05	-1.18007	-2.72626e-10	7.2945e-05	-1.25487	-2.72626e-10
66202553	chr14:66202553:G:A	2.50003e-07	-1.66433e-10	-1.07508	2.73208e-05	-1.66433e-10	-1.05796	8.80426e-05	-1.66433e-10	-1.06676
66202618	chr14:66202618:A:C	2.1484e-07	-1.66433e-10	-1.22666	2.30491e-05	-1.66433e-10	-1.22798	7.49475e-05	-1.66433e-10	-1.22779
66202703	chr14:66202703:A:G	4.44569e-07	-0.97138	0.47193	5.00371e-05	-0.967476	0.514635	0.00016813	-1.02538	0.60554
66202818	chr14:66202818:T:C	2.30892e-07	-1.66433e-10	-1.15461	2.47217e-05	-1.66433e-10	-1.15792	8.01755e-05	-1.66433e-10	-1.16036
66202923	chr14:66202923:T:C	2.14498e-07	-1.66433e-10	-1.22825	2.31127e-05	-1.66433e-10	-1.22522	7.50677e-05	-1.66433e-10	-1.22619
66203189	chr14:66203189:T:C	2.34883e-07	-1.66433e-10	-1.13747	2.4986e-05	-1.66433e-10	-1.14729	8.13214e-05	-1.66433e-10	-1.14617
66203246	chr14:66203246:T:C	2.14599e-07	-1.66433e-10	-1.22778	2.31632e-05	-1.66433e-10	-1.22304	7.51953e-05	-1.66433e-10	-1.22449
66204332	chr14:66204332:T:C	2.15488e-07	-1.66433e-10	-1.22365	2.32273e-05	-1.66433e-10	-1.22028	7.54059e-05	-1.66433e-10	-1.2217
66204371	chr14:66204371:T:C	6.46779e-07	-1.66433e-10	-0.12455	6.30945e-05	-1.66433e-10	-0.220973	0.00021649	-1.66433e-10	-0.167036
66204708	chr14:66204708:C:T	3.40899e-07	-1.66433e-10	-0.764968	3.62927e-05	-1.66433e-10	-0.773991	0.000117826	-1.66433e-10	-0.77537
66204802	chr14:66204802:T:C	1.9929e-07	-1.30179	-2.72626e-10	2.15251e-05	-1.29639	-2.72626e-10	6.54364e-05	-1.3635	-2.72626e-10
66204861	chr14:66204861:T:A	8.35143e-07	-1.66433e-10	0.131047	9.42261e-05	-1.66433e-10	0.18009	0.000332069	-1.66433e-10	0.260762
66204966	chr14:66204966:C:G	2.12937e-07	-1.66433e-10	-1.23556	2.29098e-05	-1.66433e-10	-1.23404	7.44419e-05	-1.66433e-10	-1.23456
66205276	chr14:66205276:C:T	2.15036e-07	-1.66433e-10	-1.22575	2.30908e-05	-1.66433e-10	-1.22617	7.50505e-05	-1.66433e-10	-1.22642
66205337	chr14:66205337:G:C	2.16701e-07	-1.66433e-10	-1.21804	2.34305e-05	-1.66433e-10	-1.21157	7.60348e-05	-1.66433e-10	-1.21339
66205353	chr14:66205353:G:A	6.42855e-08	-1.31499	-1.11824	7.34454e-06	-1.25049	-1.12116	2.30076e-05	-1.29292	-1.11583
66205420	chr14:66205420:A:T	6.6523e-07	-1.66433e-10	-0.0964226	6.48097e-05	-1.66433e-10	-0.194151	0.000222481	-1.66433e-10	-0.13974
66205498	chr14:66205498:A:G	1.9669e-07	-1.31493	-2.72626e-10	1.98678e-05	-1.37651	-2.72626e-10	6.99177e-05	-1.29726	-2.72626e-10
66205689	chr14:66205689:A:C	2.12702e-07	-1.66433e-10	-1.23666	2.28746e-05	-1.66433e-10	-1.23558	7.43366e-05	-1.66433e-10	-1.23598
66205725	chr14:66205725:T:A	2.16696e-07	-1.66433e-10	-1.21806	2.34298e-05	-1.66433e-10	-1.2116	7.60327e-05	-1.66433e-10	-1.21342
66205747	chr14:66205747:C:A	5.81707e-08	-1.31533	-1.21785	6.6615e-06	-1.25062	-1.21864	2.07995e-05	-1.29288	-1.21677
66205822	chr14:66205822:A:G	2.18237e-07	-1.66433e-10	-1.21097	2.36609e-05	-1.66433e-10	-1.20178	7.67145e-05	-1.66433e-10	-1.20449
66205846	chr14:66205846:A:T	1.6132e-06	-1.66433e-10	0.789422	0.000172098	-1.66433e-10	0.782459	0.000584628	-1.66433e-10	0.826394
66206172	chr14:66206172:C:T	2.45694e-07	-1.66433e-10	-1.09247	2.66875e-05	-1.66433e-10	-1.08141	8.6622e-05	-1.66433e-10	-1.08303
66206606	chr14:66206606:A:T	2.20538e-07	-1.66433e-10	-1.20049	2.39476e-05	-1.66433e-10	-1.18974	7.76066e-05	-1.66433e-10	-1.19293
66206655	chr14:66206655:AG:A	1.28947e-07	-1.73715	-2.72626e-10	1.3561e-05	-1.75841	-2.72626e-10	4.48878e-05	-1.74042	-2.72626e-10
66207161	chr14:66207161:G:A	2.27736e-07	-1.66433e-10	-1.16837	2.47458e-05	-1.66433e-10	-1.15695	8.0202e-05	-1.66433e-10	-1.16003
66207624	chr14:66207624:G:A	6.07737e-08	-1.35001	-1.13939	6.92683e-06	-1.28807	-1.14214	2.1724e-05	-1.32888	-1.13728
66208047	chr14:66208047:T:C	2.52316e-07	-1.66433e-10	-1.06587	2.77643e-05	-1.66433e-10	-1.04185	8.90769e-05	-1.66433e-10	-1.05508
66208163	chr14:66208163:A:G	2.65246e-07	-1.66433e-10	-1.0159	2.83567e-05	-1.66433e-10	-1.02074	9.22143e-05	-1.66433e-10	-1.02047
66208395	chr14:66208395:T:C	2.72147e-06	-1.2108	2.52317	0.000313586	-1.20463	2.5871	0.00112968	-1.26206	2.74717
66208430	chr14:66208430:T:C	3.90693e-08	-1.71717	-1.21404	4.04278e-06	-1.74933	-1.21934	1.35653e-05	-1.72031	-1.21676
66208612	chr14:66208612:G:C	2.13462e-07	-1.66433e-10	-1.2331	2.29809e-05	-1.66433e-10	-1.23094	7.46561e-05	-1.66433e-10	-1.23169
66208711	chr14:66208711:A:C	5.31516e-08	-1.3972	-1.22621	6.0536e-06	-1.33813	-1.22682	1.89639e-05	-1.37665	-1.2254
66208820	chr14:66208820:C:T	2.98726e-07	-1.66433e-10	-0.897028	3.13235e-05	-1.66433e-10	-0.921237	0.000102699	-1.66433e-10	-0.91278
66209160	chr14:66209160:G:A	2.16699e-07	-1.66433e-10	-1.21805	2.33238e-05	-1.66433e-10	-1.21613	7.62307e-05	-1.66433e-10	-1.21082
66209351	chr14:66209351:T:G	1.91768e-07	-1.34027	-2.72626e-10	2.0703e-05	-1.33533	-2.72626e-10	6.3076e-05	-1.40024	-2.72626e-10
66209739	chr14:66209739:C:T	2.16385e-07	-1.66433e-10	-1.2195	2.33888e-05	-1.66433e-10	-1.21335	7.59158e-05	-1.66433e-10	-1.21496
66209791	chr14:66209791:C:T	2.13335e-07	-1.66433e-10	-1.23369	2.28988e-05	-1.66433e-10	-1.23452	7.4459e-05	-1.66433e-10	-1.23433
66210024	chr14:66210024:A:AT	6.20356e-08	-1.32484	-1.14401	7.08775e-06	-1.26055	-1.14669	2.21969e-05	-1.30269	-1.14194
66210068	chr14:66210068:C:T	5.90661e-08	-1.36991	-1.14799	6.72684e-06	-1.3089	-1.15061	2.11089e-05	-1.34892	-1.14597
66210508	chr14:66210508:C:T	7.44764e-07	-1.66433e-10	0.0165115	8.12924e-05	-1.66433e-10	0.0324458	0.000263661	-1.66433e-10	0.0300815
66210509	chr14:66210509:G:A	2.14999e-07	-1.66433e-10	-1.22592	2.30868e-05	-1.66433e-10	-1.22635	7.50379e-05	-1.66433e-10	-1.22659
66210526	chr14:66210526:T:A	2.12692e-07	-1.66433e-10	-1.23671	2.28729e-05	-1.66433e-10	-1.23565	7.43316e-05	-1.66433e-10	-1.23604
66210581	chr14:66210581:G:A	5.96855e-08	-1.3599	-1.14757	6.80236e-06	-1.29814	-1.1502	2.13359e-05	-1.33864	-1.14555
66210819	chr14:66210819:T:C	3.94542e-08	-1.74918	-1.17224	4.32953e-06	-1.73854	-1.16161	1.40261e-05	-1.73786	-1.1658
66211065	chr14:66211065:C:G	3.89553e-08	-1.71804	-1.2161	4.08737e-06	-1.75014	-1.20756	1.35847e-05	-1.72202	-1.21361
66211560	chr14:66211560:A:G	2.12689e-07	-1.66433e-10	-1.23673	2.28724e-05	-1.66433e-10	-1.23568	7.43303e-05	-1.66433e-10	-1.23606
66211891	chr14:66211891:T:C	6.40656e-08	-1.25783	-1.17882	7.35013e-06	-1.1903	-1.18059	2.28876e-05	-1.23682	-1.17717
66212254	chr14:66212254:C:T	2.17561e-07	-1.66433e-10	-1.21407	2.34917e-05	-1.66433e-10	-1.20896	7.62571e-05	-1.66433e-10	-1.21047
66212461	chr14:66212461:T:C	3.98788e-08	-1.74614	-1.16457	4.38315e-06	-1.73429	-1.15355	1.42031e-05	-1.73353	-1.15759
66212625	chr14:66212625:A:C	2.16535e-07	-1.66433e-10	-1.2188	2.321e-05	-1.66433e-10	-1.22102	7.54703e-05	-1.66433e-10	-1.22084
66212719	chr14:66212719:C:T	2.25965e-07	-1.66433e-10	-1.17617	2.46015e-05	-1.66433e-10	-1.1628	7.9676e-05	-1.66433e-10	-1.16661
66213245	chr14:66213245:G:C	2.62435e-07	-1.66433e-10	-1.02655	2.89507e-05	-1.66433e-10	-1.00001	9.27508e-05	-1.66433e-10	-1.01466
66213944	chr14:66213944:G:A	2.91757e-07	-1.66433e-10	-0.920633	3.0656e-05	-1.66433e-10	-0.942779	0.00010114	-1.66433e-10	-0.928075
66214041	chr14:66214041:C:T	2.29898e-07	-1.66433e-10	-1.15892	2.49142e-05	-1.66433e-10	-1.15017	8.07757e-05	-1.66433e-10	-1.15291
66214426	chr14:66214426:G:A	2.10322e-07	-1.24791	-2.72626e-10	2.26929e-05	-1.24356	-2.72626e-10	6.87409e-05	-1.31424	-2.72626e-10
66214440	chr14:66214440:G:C	5.49527e-08	-1.4059	-1.18418	6.24549e-06	-1.3479	-1.18585	1.96184e-05	-1.38541	-1.1827
66214672	chr14:66214672:G:A	2.8611e-06	-1.66433e-10	1.3624	0.000271216	-1.66433e-10	1.23731	0.000918574	-1.66433e-10	1.27824
66214696	chr14:66214696:A:C	2.2536e-06	-1.66433e-10	1.12373	0.000258391	-1.66433e-10	1.18887	0.000950642	-1.66433e-10	1.31256
66214908	chr14:66214908:A:C	3.82793e-08	-1.71603	-1.23561	3.97537e-06	-1.74862	-1.23687	1.33218e-05	-1.71893	-1.23625
66215152	chr14:66215152:C:T	6.20804e-07	-1.66433e-10	-0.16554	6.079e-05	-1.66433e-10	-0.258181	0.000208152	-1.66433e-10	-0.206314
66215391	chr14:66215391:T:G	4.25276e-08	-1.7391	-1.1073	4.6997e-06	-1.72569	-1.09242	1.52096e-05	-1.72466	-1.098
66215537	chr14:66215537:G:A	2.50809e-07	-1.66433e-10	-1.07186	2.75829e-05	-1.66433e-10	-1.04841	8.85163e-05	-1.66433e-10	-1.06139
66215864	chr14:66215864:C:T	2.17567e-07	-1.66433e-10	-1.21405	2.35336e-05	-1.66433e-10	-1.20718	7.63778e-05	-1.66433e-10	-1.20889
66215886	chr14:66215886:G:A	2.0318e-07	-1.28246	-2.72626e-10	2.18818e-05	-1.27995	-2.72626e-10	6.65774e-05	-1.34622	-2.72626e-10
66216353	chr14:66216353:C:T	2.3295e-07	-1.66433e-10	-1.14573	2.5443e-05	-1.66433e-10	-1.12916	8.23657e-05	-1.66433e-10	-1.13341
66216570	chr14:66216570:T:G	2.05438e-07	-1.27141	-2.72626e-10	2.21582e-05	-1.2674	-2.72626e-10	6.72371e-05	-1.33636	-2.72626e-10
66216854	chr14:66216854:G:A	3.81844e-08	-1.73105	-1.22308	3.984e-06	-1.75582	-1.22751	1.32687e-05	-1.73352	-1.22565
66217218	chr14:66217218:C:A	2.30033e-07	-1.66433e-10	-1.15833	2.49296e-05	-1.66433e-10	-1.14955	8.08247e-05	-1.66433e-10	-1.1523
66217574	chr14:66217574:T:C	1.85173e-07	-1.37527	-2.72626e-10	1.99471e-05	-1.37252	-2.72626e-10	6.10718e-05	-1.43253	-2.72626e-10
66217630	chr14:66217630:T:C	3.79507e-08	-1.72462	-1.23565	3.95615e-06	-1.75322	-1.23712	1.31999e-05	-1.72813	-1.23625
66217873	chr14:66217873:C:T	5.86776e-08	-1.34667	-1.17782	6.70008e-06	-1.28381	-1.17968	2.09797e-05	-1.32475	-1.17628
66217955	chr14:66217955:C:A	3.84018e-08	-1.72569	-1.22276	3.99446e-06	-1.75348	-1.22722	1.33413e-05	-1.72839	-1.22533
66218022	chr14:66218022:A:G	4.21105e-08	-1.73506	-1.1212	4.65476e-06	-1.72007	-1.10765	1.50721e-05	-1.71905	-1.11268
66218063	chr14:66218063:T:C	1.91293e-07	-1.34275	-2.72626e-10	2.06383e-05	-1.33846	-2.72626e-10	6.294e-05	-1.4024	-2.72626e-10
66218113	chr14:66218113:C:T	5.74257e-07	-0.243478	-2.72626e-10	5.18402e-05	-0.417441	-2.72626e-10	0.000189234	-0.301599	-2.72626e-10
66218136	chr14:66218136:A:C	2.12557e-07	-1.66433e-10	-1.23735	2.29372e-05	-1.66433e-10	-1.23285	7.45183e-05	-1.66433e-10	-1.23354
66218204	chr14:66218204:TG:T	1.91417e-07	-1.3421	-2.72626e-10	2.06235e-05	-1.33917	-2.72626e-10	6.30027e-05	-1.4014	-2.72626e-10
66218450	chr14:66218450:C:A	5.66957e-08	-1.38103	-1.17782	6.45859e-06	-1.32051	-1.17968	2.02592e-05	-1.3597	-1.17628
66218508	chr14:66218508:A:T	6.07801e-07	-1.66433e-10	-0.186708	5.95625e-05	-1.66433e-10	-0.27858	0.000203876	-1.66433e-10	-0.227067
66218733	chr14:66218733:T:G	2.14739e-07	-1.66433e-10	-1.22713	2.29925e-05	-1.66433e-10	-1.23044	7.46968e-05	-1.66433e-10	-1.23114
66218783	chr14:66218783:T:C	2.12521e-07	-1.66433e-10	-1.23751	2.28806e-05	-1.66433e-10	-1.23532	7.43486e-05	-1.66433e-10	-1.23582
66218784	chr14:66218784:G:A	5.27724e-07	-1.66433e-10	-0.327981	5.32279e-05	-1.66433e-10	-0.391024	0.000180283	-1.66433e-10	-0.350054
66219096	chr14:66219096:A:G	3.19075e-07	-1.66433e-10	-0.831131	3.25564e-05	-1.66433e-10	-0.882634	0.000108746	-1.66433e-10	-0.855569
66219345	chr14:66219345:A:C	3.93744e-07	-1.66433e-10	-0.620855	4.05503e-05	-1.66433e-10	-0.663064	0.000131813	-1.66433e-10	-0.663197
66219754	chr14:66219754:G:C	5.02951e-07	-1.66433e-10	-0.376063	5.64547e-05	-1.66433e-10	-0.332168	0.00019734	-1.66433e-10	-0.259654
66220210	chr14:66220210:T:A	2.20134e-07	-1.66433e-10	-1.20232	2.37248e-05	-1.66433e-10	-1.19909	7.70662e-05	-1.66433e-10	-1.19992
66220309	chr14:66220309:C:T	2.68779e-07	-1.66433e-10	-1.00266	2.90648e-05	-1.66433e-10	-0.996077	9.4287e-05	-1.66433e-10	-0.998238
66220464	chr14:66220464:C:T	2.01281e-07	-1.29186	-2.72626e-10	2.17809e-05	-1.28457	-2.72626e-10	6.61344e-05	-1.35289	-2.72626e-10
66220559	chr14:66220559:G:A	1.27593e-06	-1.66433e-10	0.554877	0.000132833	-1.66433e-10	0.523483	0.000441735	-1.66433e-10	0.54613
66220761	chr14:66220761:A:C	4.2115e-08	-1.72741	-1.12875	4.66172e-06	-1.71053	-1.11569	1.50955e-05	-1.70962	-1.12057
66220826	chr14:66220826:T:C	2.30004e-07	-1.66433e-10	-1.15846	2.49255e-05	-1.66433e-10	-1.14972	8.08159e-05	-1.66433e-10	-1.15241
66221075	chr14:66221075:C:T	2.01186e-07	-1.29232	-2.72626e-10	2.17273e-05	-1.28704	-2.72626e-10	6.60129e-05	-1.35473	-2.72626e-10
66221368	chr14:66221368:G:A	6.18902e-07	-1.66433e-10	-0.168608	6.96543e-05	-1.66433e-10	-0.122062	0.000242672	-1.66433e-10	-0.0528695
66221458	chr14:66221458:A:T	2.12625e-07	-1.66433e-10	-1.23703	2.29656e-05	-1.66433e-10	-1.23161	7.46049e-05	-1.66433e-10	-1.23238
66221681	chr14:66221681:A:C	5.91621e-07	-1.66433e-10	-0.213689	6.66115e-05	-1.66433e-10	-0.166729	0.00023185	-1.66433e-10	-0.0984907
66222105	chr14:66222105:C:T	1.93431e-07	-1.33163	-2.72626e-10	2.08847e-05	-1.32659	-2.72626e-10	6.36432e-05	-1.39129	-2.72626e-10
66222442	chr14:66222442:T:C	2.12938e-07	-1.66433e-10	-1.23556	2.30536e-05	-1.66433e-10	-1.22778	7.48718e-05	-1.66433e-10	-1.2288
66222664	chr14:66222664:A:C	2.2049e-07	-1.66433e-10	-1.20071	2.36033e-05	-1.66433e-10	-1.20422	7.70328e-05	-1.66433e-10	-1.20035
66223693	chr14:66223693:A:G	7.43514e-08	-1.11118	-1.17657	8.70367e-06	-1.03074	-1.17112	2.66577e-05	-1.08902	-1.17249
66224054	chr14:66224054:A:C	3.88546e-08	-1.69984	-1.23689	4.00567e-06	-1.7404	-1.2375	1.35026e-05	-1.70446	-1.23724
66224167	chr14:66224167:A:G	3.9008e-08	-1.70878	-1.224	4.06276e-06	-1.74577	-1.21798	1.35816e-05	-1.71384	-1.22202
66224310	chr14:66224310:A:G	3.5727e-07	-1.66433e-10	-0.718063	4.33572e-05	-1.66433e-10	-0.596134	0.000141741	-1.66433e-10	-0.590582
66224412	chr14:66224412:T:G	2.21507e-07	-1.66433e-10	-1.1961	2.40318e-05	-1.66433e-10	-1.18623	7.79319e-05	-1.66433e-10	-1.18875
66224541	chr14:66224541:G:A	1.31855e-07	-1.71486	-2.72626e-10	1.36835e-05	-1.74941	-2.72626e-10	4.57957e-05	-1.72039	-2.72626e-10
66224652	chr14:66224652:A:G	3.58384e-07	-1.66433e-10	-0.71495	4.35254e-05	-1.66433e-10	-0.592263	0.000142309	-1.66433e-10	-0.586577
66224744	chr14:66224744:G:C	1.71981e-07	-1.44917	-2.72626e-10	1.84588e-05	-1.45007	-2.72626e-10	5.66178e-05	-1.50826	-2.72626e-10
66224859	chr14:66224859:C:G	5.87692e-08	-1.3127	-1.21024	6.7712e-06	-1.24383	-1.2091	2.10249e-05	-1.28946	-1.20941
66224936	chr14:66224936:A:G	1.27127e-07	-1.75137	-2.72626e-10	1.37041e-05	-1.74791	-2.72626e-10	4.42627e-05	-1.75444	-2.72626e-10
66225063	chr14:66225063:C:T	1.67857e-07	-1.47344	-2.72626e-10	1.80176e-05	-1.47426	-2.72626e-10	5.54133e-05	-1.52976	-2.72626e-10
66225075	chr14:66225075:A:G	3.42221e-07	-1.66433e-10	-0.761098	3.57603e-05	-1.66433e-10	-0.78877	0.000117228	-1.66433e-10	-0.780458
66225335	chr14:66225335:C:T	2.37701e-07	-1.66433e-10	-1.12554	2.52647e-05	-1.66433e-10	-1.1362	8.21603e-05	-1.66433e-10	-1.13591
66225747	chr14:66225747:G:T	2.8209e-07	-1.66433e-10	-0.95433	2.96919e-05	-1.66433e-10	-0.974732	9.78584e-05	-1.66433e-10	-0.96106
66226189	chr14:66226189:CTT:C	1.66927e-07	-1.479	-2.72626e-10	1.79146e-05	-1.47999	-2.72626e-10	5.51183e-05	-1.5351	-2.72626e-10
```
