## Supplementary material for "Characterization of shared and ancestry-specific signals driving complex traits using multi-ancestry fine-mapping": susiex_nc3.cs80.summary

```
# chr14:64635568-66226196
CS_ID	CS_LENGTH	CS_PURITY	MAX_PIP_SNP	BP	REF_ALLELE	ALT_ALLELE	REF_FRQ	BETA	SE	-LOG10P	MAX_PIP	POST-HOC_PROB_POP1	POST-HOC_PROB_POP2
1	8	0.518784	chr14:65020976:T:C	65020976	C,C	T,T	1,1	-inf,-inf	inf,inf	8.00007,0.930194	0.645614	0.996668	0.397119
2	204	0	chr14:65331066:A:G	65331066	G,G	A,A	1,1	-inf,-inf	inf,inf	4.72869,1.39107	0.117829	0.709401	0.432448
3	2650	0	chr14:65505833:A:G	65505833	G,NA	A,NA	1,NA	inf,NA	inf,NA	3.5656,NA	0.0342916	0.466739	0.389428
```
