## Supplementary material for "Characterization of shared and ancestry-specific signals driving complex traits using multi-ancestry fine-mapping": susiex_nc1.cs80.snp

```
BP	SNP	PIP(CS1)	LogBF(CS1,Pop1)	LogBF(CS1,Pop2)
67259204	chr14:67259204:CAT:C	4.23677e-57	-2.07565	-1.18636
67259269	chr14:67259269:C:T	5.23322e-56	-1.31236e-09	-0.748199
67259484	chr14:67259484:C:T	3.99652e-57	-2.74567	-0.574723
67259948	chr14:67259948:C:T	3.83443e-56	-0.137538	-0.921667
67260893	chr14:67260893:A:G	3.18235e-56	-1.31236e-09	-1.24561
67261308	chr14:67261308:C:T	6.87458e-57	-2.77798	-3.24751e-10
67261579	chr14:67261579:T:C	3.14322e-56	-1.31236e-09	-1.25798
67261654	chr14:67261654:T:C	1.14761e-56	-2.26554	-3.24751e-10
67261989	chr14:67261989:C:G	3.01538e-56	-1.31236e-09	-1.2995
67262117	chr14:67262117:A:G	9.96677e-57	-2.40656	-3.24751e-10
67262565	chr14:67262565:T:C	3.9259e-56	-0.131917	-0.903714
67262731	chr14:67262731:A:G	1.82336e-56	-1.80255	-3.24751e-10
67262968	chr14:67262968:C:G	6.33954e-56	-1.31236e-09	-0.556421
67262988	chr14:67262988:C:A	3.01526e-56	-1.31236e-09	-1.29954
67263305	chr14:67263305:A:G	3.18528e-56	-1.31236e-09	-1.24469
67263329	chr14:67263329:T:C	3.23853e-56	-1.31236e-09	-1.22811
67263445	chr14:67263445:T:C	4.81485e-56	-1.31236e-09	-0.831522
67263681	chr14:67263681:C:G	3.89467e-56	-1.31236e-09	-1.04362
67264220	chr14:67264220:C:T	3.25153e-56	-1.31236e-09	-1.2241
67264243	chr14:67264243:G:C	6.66924e-56	-1.31236e-09	-0.505722
67264558	chr14:67264558:G:T	3.64383e-56	-1.31236e-09	-1.11019
67264592	chr14:67264592:T:A	2.3115e-55	-1.31236e-09	0.737254
67264730	chr14:67264730:A:G	4.24243e-57	-2.09679	-1.16389
67264931	chr14:67264931:CAT:C	1.91793e-56	-1.75198	-3.24751e-10
67264954	chr14:67264954:A:C	4.51908e-57	-2.06423	-1.13327
67265778	chr14:67265778:A:T	2.78962e-55	-1.31236e-09	0.925263
67266032	chr14:67266032:T:A	3.99009e-57	-2.03828	-1.28372
67266144	chr14:67266144:G:A	6.19996e-57	-2.35641	-0.524855
67266230	chr14:67266230:C:T	6.74927e-56	-1.31236e-09	-0.493793
67266247	chr14:67266247:A:T	5.13593e-57	-2.42323	-0.646324
67266249	chr14:67266249:G:A	2.965e-56	-1.31236e-09	-1.31635
67266746	chr14:67266746:GTAAA:G	3.71934e-56	-1.31236e-09	-1.08968
67266812	chr14:67266812:A:G	3.75213e-57	-2.76434	-0.619152
67266864	chr14:67266864:T:C	5.00732e-57	-2.36704	-0.727874
67267008	chr14:67267008:G:C	2.02079e-56	-1.69974	-3.24751e-10
67267296	chr14:67267296:T:C	2.97296e-56	-1.31236e-09	-1.31367
67267607	chr14:67267607:G:A	3.57706e-56	-1.31236e-09	-1.12868
67268159	chr14:67268159:C:A	6.87984e-56	-1.31236e-09	-0.474631
67268322	chr14:67268322:G:A	1.05515e-56	-2.34954	-3.24751e-10
67268535	chr14:67268535:G:A	1.08163e-56	-2.32476	-3.24751e-10
67268594	chr14:67268594:G:A	3.86702e-56	-1.31236e-09	-1.05074
67268651	chr14:67268651:G:A	6.65874e-56	-1.31236e-09	-0.507297
67269129	chr14:67269129:T:C	2.96528e-56	-1.31236e-09	-1.31626
67269217	chr14:67269217:C:T	3.96498e-56	-1.31236e-09	-1.02572
67269744	chr14:67269744:C:CT	3.30546e-56	-1.31236e-09	-1.20765
67269962	chr14:67269962:A:T	3.77558e-56	-0.0771322	-0.99754
67270010	chr14:67270010:C:T	7.11358e-57	-2.74381	-3.24751e-10
67270223	chr14:67270223:C:T	4.28563e-56	-1.31236e-09	-0.94796
67270262	chr14:67270262:T:C	2.96334e-56	-1.31236e-09	-1.31691
67270392	chr14:67270392:T:C	3.39506e-56	-1.31236e-09	-1.18091
67270542	chr14:67270542:A:G	7.94215e-57	-2.63363	-3.24751e-10
67270748	chr14:67270748:T:C	2.54215e-56	-0.205683	-1.26453
67271165	chr14:67271165:G:A	6.91335e-57	-2.77236	-3.24751e-10
67271177	chr14:67271177:G:A	6.7874e-56	-1.31236e-09	-0.488159
67271419	chr14:67271419:G:A	5.64025e-56	-1.31236e-09	-0.673298
67271741	chr14:67271741:G:A	6.80918e-56	-1.31236e-09	-0.484955
67271810	chr14:67271810:C:T	1.15464e-56	-1.35458	-0.904852
67272252	chr14:67272252:C:T	5.1478e-56	-1.31236e-09	-0.764657
67272399	chr14:67272399:C:T	3.22138e-57	-2.75043	-0.785572
67272568	chr14:67272568:T:C	1.28551e-56	-1.30349	-0.848586
67272721	chr14:67272721:C:T	6.76356e-56	-1.31236e-09	-0.491677
67272816	chr14:67272816:G:A	1.03892e-56	-2.36504	-3.24751e-10
67272859	chr14:67272859:G:A	6.59893e-55	-1.31236e-09	1.78627
67272910	chr14:67272910:C:A	4.14182e-56	-0.982091	-3.24751e-10
67273317	chr14:67273317:C:T	3.1065e-56	-1.31236e-09	-1.26973
67273474	chr14:67273474:A:G	2.96333e-56	-1.31236e-09	-1.31691
67273584	chr14:67273584:T:C	6.99973e-56	-1.31236e-09	-0.457355
67273661	chr14:67273661:T:C	3.37808e-56	-1.31236e-09	-1.18592
67273679	chr14:67273679:A:G	2.7298e-56	-0.122079	-1.27692
67273784	chr14:67273784:G:A	3.14338e-56	-1.31236e-09	-1.25793
67274159	chr14:67274159:G:A	3.17843e-56	-1.24684	-3.24751e-10
67274327	chr14:67274327:A:C	2.96279e-56	-1.31236e-09	-1.3171
67274457	chr14:67274457:C:T	1.54985e-55	0.337513	-3.24751e-10
67274534	chr14:67274534:A:G	1.377e-56	-1.26411	-0.819208
67274713	chr14:67274713:A:G	9.98727e-57	-2.4045	-3.24751e-10
67274879	chr14:67274879:T:A	1.78108e-56	-1.82601	-3.24751e-10
67274995	chr14:67274995:T:C	3.3988e-56	-0.0954355	-1.08437
67275054	chr14:67275054:G:A	1.45504e-55	0.274393	-3.24751e-10
67275204	chr14:67275204:G:C	3.29594e-56	-1.31236e-09	-1.21054
67275552	chr14:67275552:A:G	5.90086e-56	-1.31236e-09	-0.628128
67275706	chr14:67275706:C:T	1.16764e-56	-1.39647	-0.851774
67275729	chr14:67275729:T:C	3.6034e-56	-1.31236e-09	-1.12135
67275806	chr14:67275806:T:C	5.42476e-56	-1.31236e-09	-0.712253
67275825	chr14:67275825:G:A	1.44639e-55	0.268428	-3.24751e-10
67275971	chr14:67275971:C:G	6.88394e-56	-1.31236e-09	-0.474035
67276199	chr14:67276199:G:A	6.71471e-56	-1.31236e-09	-0.498926
67276200	chr14:67276200:TA:T	6.84623e-56	-1.31236e-09	-0.479529
67276382	chr14:67276382:G:A	3.08355e-56	-1.31236e-09	-1.27715
67277349	chr14:67277349:C:G	6.50858e-56	-1.31236e-09	-0.530105
67277990	chr14:67277990:G:A	4.71746e-56	-1.31236e-09	-0.851956
67278319	chr14:67278319:A:G	6.3583e-56	-1.31236e-09	-0.553465
67278332	chr14:67278332:G:A	7.35447e-56	-1.31236e-09	-0.407918
67278402	chr14:67278402:CA:C	5.19107e-57	-2.38606	-0.672813
67279348	chr14:67279348:C:T	3.1088e-56	-1.31236e-09	-1.26899
67279713	chr14:67279713:A:G	3.34428e-56	-1.31236e-09	-1.19597
67280054	chr14:67280054:A:G	3.20905e-56	-1.31236e-09	-1.23725
67280752	chr14:67280752:T:A	5.81441e-56	-1.31236e-09	-0.642887
67280894	chr14:67280894:T:C	2.99405e-56	-1.31236e-09	-1.3066
67281957	chr14:67281957:G:A	3.0996e-56	-1.31236e-09	-1.27195
67282550	chr14:67282550:G:C	3.02696e-56	-1.31236e-09	-1.29567
67282707	chr14:67282707:AG:A	4.58817e-57	-2.26226	-0.920066
67283472	chr14:67283472:A:G	6.73109e-56	-1.31236e-09	-0.49649
67283693	chr14:67283693:TAGTC:T	1.07917e-56	-2.32703	-3.24751e-10
67284865	chr14:67284865:A:G	1.25772e-55	0.128659	-3.24751e-10
67284892	chr14:67284892:G:A	3.51406e-56	-1.31236e-09	-1.14646
67285223	chr14:67285223:A:G	4.00767e-56	-1.31236e-09	-1.01502
67285288	chr14:67285288:A:G	3.05961e-56	-1.31236e-09	-1.28494
67285418	chr14:67285418:G:GT	3.53946e-56	-0.032828	-1.10643
67285595	chr14:67285595:T:TC	6.94961e-56	-1.31236e-09	-0.464542
67285660	chr14:67285660:G:A	1.18853e-56	-2.23051	-3.24751e-10
67285978	chr14:67285978:C:A	6.52828e-56	-1.31236e-09	-0.527083
67286350	chr14:67286350:C:T	2.40094e-56	-0.242928	-1.28444
67286460	chr14:67286460:C:T	2.39325e-57	-2.61595	-1.21721
67286695	chr14:67286695:A:G	2.8495e-56	-1.35608	-3.24751e-10
67286813	chr14:67286813:C:T	3.09761e-56	-1.31236e-09	-1.27259
67287068	chr14:67287068:A:G	6.6926e-56	-1.31236e-09	-0.502224
67287799	chr14:67287799:G:A	6.67825e-56	-1.31236e-09	-0.50437
67288039	chr14:67288039:C:T	7.09361e-56	-1.31236e-09	-0.444033
67288457	chr14:67288457:C:T	1.10213e-56	-2.30598	-3.24751e-10
67289519	chr14:67289519:T:C	3.05086e-56	-1.31236e-09	-1.2878
67289871	chr14:67289871:C:T	3.22064e-56	-1.31236e-09	-1.23365
67290018	chr14:67290018:C:T	7.70885e-56	-1.31236e-09	-0.360858
67290064	chr14:67290064:G:T	7.15583e-56	-1.31236e-09	-0.435299
67290273	chr14:67290273:T:G	3.65098e-57	-2.7161	-0.694717
67290732	chr14:67290732:G:A	5.71615e-56	-1.31236e-09	-0.659931
67290766	chr14:67290766:C:G	3.42133e-56	-1.31236e-09	-1.1732
67291346	chr14:67291346:G:A	6.88613e-56	-1.31236e-09	-0.473718
67291352	chr14:67291352:C:T	4.34018e-56	-0.935312	-3.24751e-10
67291473	chr14:67291473:C:T	8.74209e-56	-1.31236e-09	-0.235077
67291505	chr14:67291505:G:A	3.37005e-56	-1.31236e-09	-1.1883
67291773	chr14:67291773:A:G	7.00025e-56	-1.31236e-09	-0.457281
67291891	chr14:67291891:T:C	7.12629e-56	-1.31236e-09	-0.439437
67292146	chr14:67292146:A:G	1.03293e-56	-2.37082	-3.24751e-10
67292488	chr14:67292488:G:C	1.07064e-56	-2.33497	-3.24751e-10
67293125	chr14:67293125:C:T	3.04013e-56	-1.31236e-09	-1.29133
67293821	chr14:67293821:T:G	4.2019e-57	-1.96978	-1.30049
67294093	chr14:67294093:A:G	1.20678e-56	-1.44662	-0.768651
67294594	chr14:67294594:C:A	6.99079e-56	-1.31236e-09	-0.458633
67295832	chr14:67295832:C:A	7.18847e-56	-1.31236e-09	-0.430748
67295945	chr14:67295945:A:C	2.43556e-56	-0.19712	-1.31593
67296416	chr14:67296416:T:C	4.86202e-56	-1.31236e-09	-0.821773
67296424	chr14:67296424:T:C	5.95172e-56	-1.31236e-09	-0.619546
67296739	chr14:67296739:A:C	6.96451e-56	-1.31236e-09	-0.4624
67297040	chr14:67297040:C:A	8.66308e-57	-2.54674	-3.24751e-10
67297192	chr14:67297192:A:G	7.14222e-56	-1.31236e-09	-0.437204
67297443	chr14:67297443:T:C	4.48168e-56	-1.31236e-09	-0.903229
67297710	chr14:67297710:G:GTC	3.0538e-56	-1.31236e-09	-1.28684
67297862	chr14:67297862:T:C	7.05789e-56	-1.31236e-09	-0.44908
67298018	chr14:67298018:G:A	7.32914e-56	-1.31236e-09	-0.411369
67299202	chr14:67299202:T:C	7.18723e-56	-1.31236e-09	-0.430921
67299215	chr14:67299215:G:A	3.4296e-56	-1.31236e-09	-1.17078
67299334	chr14:67299334:G:A	6.59319e-56	-1.31236e-09	-0.517189
67299356	chr14:67299356:CAA:C	7.04872e-56	-1.31236e-09	-0.45038
67299507	chr14:67299507:G:T	1.79782e-56	-1.81665	-3.24751e-10
67299585	chr14:67299585:T:C	7.12141e-56	-1.31236e-09	-0.440121
67299735	chr14:67299735:A:G	1.05337e-55	-0.0486437	-3.24751e-10
67299799	chr14:67299799:G:A	6.51946e-56	-1.31236e-09	-0.528435
67300255	chr14:67300255:T:C	6.79481e-56	-1.31236e-09	-0.487068
67300263	chr14:67300263:A:G	3.43119e-56	-1.31236e-09	-1.17032
67300935	chr14:67300935:G:A	3.95811e-56	-0.194748	-0.832711
67301250	chr14:67301250:A:C	6.13312e-56	-1.31236e-09	-0.589524
67301375	chr14:67301375:T:C	2.96212e-56	-1.31236e-09	-1.31732
67302235	chr14:67302235:G:C	1.66041e-56	-1.89616	-3.24751e-10
67302297	chr14:67302297:T:A	3.7027e-56	-1.31236e-09	-1.09416
67302328	chr14:67302328:G:A	6.1461e-56	-1.31236e-09	-0.587409
67302460	chr14:67302460:A:C	7.70036e-56	-1.31236e-09	-0.36196
67302872	chr14:67302872:G:C	1.84991e-56	-1.78809	-3.24751e-10
67303699	chr14:67303699:A:AATAGAG	5.97369e-56	-1.31236e-09	-0.615862
67304240	chr14:67304240:G:A	2.41967e-56	-0.432233	-1.08736
67304246	chr14:67304246:T:C	1.09674e-56	-2.31088	-3.24751e-10
67304285	chr14:67304285:C:A	6.99757e-56	-1.31236e-09	-0.457664
67304448	chr14:67304448:T:C	7.17783e-56	-1.31236e-09	-0.43223
67304817	chr14:67304817:A:AAC	6.87744e-56	-1.31236e-09	-0.47498
67304977	chr14:67304977:A:C	6.03383e-56	-1.31236e-09	-0.605845
67305179	chr14:67305179:A:G	6.95619e-57	-2.76618	-3.24751e-10
67305317	chr14:67305317:A:G	6.99091e-56	-1.31236e-09	-0.458616
67305761	chr14:67305761:A:G	6.87084e-57	-2.77853	-3.24751e-10
67306217	chr14:67306217:G:A	7.44288e-56	-1.31236e-09	-0.395969
67306265	chr14:67306265:C:T	3.48067e-56	-1.31236e-09	-1.156
67306562	chr14:67306562:T:C	2.2747e-55	1.88039	-1.15919
67307075	chr14:67307075:CTT:C	7.0284e-56	-1.31236e-09	-0.453268
67307307	chr14:67307307:TATA:T	6.52638e-56	-1.31236e-09	-0.527374
67308151	chr14:67308151:T:C	7.24875e-56	-1.31236e-09	-0.422398
67308154	chr14:67308154:A:C	6.6486e-56	-1.31236e-09	-0.508821
67308254	chr14:67308254:G:A	6.87416e-57	-2.77804	-3.24751e-10
67309488	chr14:67309488:G:C	9.57669e-57	-2.44648	-3.24751e-10
67309490	chr14:67309490:G:A	6.59321e-56	-1.31236e-09	-0.517187
67309670	chr14:67309670:T:C	4.51793e-55	-1.31236e-09	1.40741
67309779	chr14:67309779:G:C	6.67605e-56	-1.31236e-09	-0.5047
67310038	chr14:67310038:T:TATTA	3.22312e-56	-1.31236e-09	-1.23288
67310379	chr14:67310379:C:T	8.73306e-56	-1.31236e-09	-0.236111
67310525	chr14:67310525:T:C	3.3565e-56	-1.31236e-09	-1.19233
67310784	chr14:67310784:A:C	3.0676e-56	-1.31236e-09	-1.28233
67311498	chr14:67311498:T:C	6.32529e-56	-1.31236e-09	-0.558671
67311670	chr14:67311670:G:A	6.39737e-56	-1.31236e-09	-0.547339
67311684	chr14:67311684:G:A	6.27807e-56	-1.31236e-09	-0.566164
67312049	chr14:67312049:A:G	6.51891e-56	-1.31236e-09	-0.528519
67312364	chr14:67312364:G:A	9.10017e-56	-1.31236e-09	-0.194933
67312492	chr14:67312492:CATTTATT:C	4.47507e-56	-0.904705	-3.24751e-10
67312789	chr14:67312789:C:T	6.61387e-56	-1.31236e-09	-0.514058
67313553	chr14:67313553:G:C	6.51026e-56	-1.31236e-09	-0.529847
67314260	chr14:67314260:T:C	7.04395e-56	-1.31236e-09	-0.451058
67314705	chr14:67314705:A:G	6.68236e-56	-1.31236e-09	-0.503755
67314904	chr14:67314904:C:G	6.90921e-56	-1.31236e-09	-0.470371
67315164	chr14:67315164:A:G	6.89877e-57	-2.77447	-3.24751e-10
67316009	chr14:67316009:C:T	9.38441e-57	-2.46676	-3.24751e-10
67316264	chr14:67316264:G:A	6.68721e-56	-1.31236e-09	-0.503029
67316491	chr14:67316491:A:C	1.16825e-56	-1.02261	-1.22511
67317288	chr14:67317288:T:C	6.88963e-56	-1.31236e-09	-0.473209
67317354	chr14:67317354:T:C	3.6074e-56	-1.31236e-09	-1.12024
67317972	chr14:67317972:A:G	6.81038e-56	-1.31236e-09	-0.48478
67318332	chr14:67318332:AAAAT:A	6.84517e-56	-1.31236e-09	-0.479683
67318430	chr14:67318430:T:C	1.6792e-56	-1.88491	-3.24751e-10
67318565	chr14:67318565:G:A	3.09115e-56	-1.31236e-09	-1.27468
67318606	chr14:67318606:AGAG:A	2.96063e-56	-1.31236e-09	-1.31783
67319633	chr14:67319633:C:T	4.27855e-56	-1.31236e-09	-0.949612
67319672	chr14:67319672:C:T	3.69016e-56	-1.31236e-09	-1.09756
67320207	chr14:67320207:A:G	6.79229e-56	-1.31236e-09	-0.487438
67320590	chr14:67320590:A:G	8.60147e-56	-1.31236e-09	-0.251294
67320603	chr14:67320603:T:A	1.15523e-56	-1.01276	-1.24616
67320713	chr14:67320713:G:GA	6.78324e-56	-1.31236e-09	-0.488773
67320845	chr14:67320845:AACTATT:A	4.19355e-56	-1.31236e-09	-0.969679
67321451	chr14:67321451:T:C	1.21408e-55	-1.31236e-09	0.0933483
67321592	chr14:67321592:T:G	6.51386e-56	-1.31236e-09	-0.529294
67321800	chr14:67321800:T:A	6.70331e-56	-1.31236e-09	-0.500626
67322404	chr14:67322404:A:G	2.96521e-56	-1.31236e-09	-1.31628
67322766	chr14:67322766:A:AC	6.92704e-56	-1.31236e-09	-0.467794
67322840	chr14:67322840:G:A	3.65299e-56	-1.31236e-09	-1.10768
67322929	chr14:67322929:G:A	6.90041e-56	-1.31236e-09	-0.471647
67323267	chr14:67323267:A:G	1.21346e-56	-2.20975	-3.24751e-10
67323666	chr14:67323666:G:A	6.57133e-55	-1.31236e-09	1.78207
67323819	chr14:67323819:T:G	2.98151e-56	-1.31236e-09	-1.3108
67324180	chr14:67324180:C:T	2.62288e-56	-0.351516	-1.08744
67324316	chr14:67324316:A:T	6.98264e-56	-1.31236e-09	-0.459799
67324319	chr14:67324319:G:A	1.29122e-56	-2.14764	-3.24751e-10
67324496	chr14:67324496:G:A	1.9299e-56	-0.433104	-1.31266
67324535	chr14:67324535:G:A	4.18479e-57	-2.39115	-0.88321
67325650	chr14:67325650:G:A	6.68981e-56	-1.31236e-09	-0.502641
67325894	chr14:67325894:C:T	6.31777e-56	-1.31236e-09	-0.55986
67326067	chr14:67326067:C:T	8.42016e-56	-1.31236e-09	-0.272599
67326121	chr14:67326121:G:A	2.03128e-55	-1.31236e-09	0.608025
67326495	chr14:67326495:C:A	7.63309e-56	-1.31236e-09	-0.370734
67326703	chr14:67326703:G:A	3.79288e-56	-1.31236e-09	-1.0701
67326896	chr14:67326896:C:T	1.75182e-55	-1.31236e-09	0.460016
67326912	chr14:67326912:C:T	4.16049e-57	-2.77591	-0.504275
67326950	chr14:67326950:A:G	3.22024e-56	-1.31236e-09	-1.23377
67327024	chr14:67327024:A:G	9.21491e-57	-2.48499	-3.24751e-10
67327172	chr14:67327172:A:G	3.37545e-56	-1.31236e-09	-1.1867
67327375	chr14:67327375:G:A	4.81986e-56	-1.31236e-09	-0.830483
67327429	chr14:67327429:G:A	3.06668e-56	-1.31236e-09	-1.28263
67327447	chr14:67327447:C:T	4.32081e-56	-1.31236e-09	-0.939784
67327596	chr14:67327596:C:T	3.09331e-56	-1.31236e-09	-1.27399
67327654	chr14:67327654:A:G	1.38777e-56	-1.2989	-0.776634
67328080	chr14:67328080:C:G	7.05188e-56	-1.31236e-09	-0.449933
67328437	chr14:67328437:A:G	3.18359e-56	-1.31236e-09	-1.24522
67328799	chr14:67328799:A:G	6.85001e-57	-2.78156	-3.24751e-10
67328881	chr14:67328881:C:A	2.63381e-56	-1.4348	-3.24751e-10
67328959	chr14:67328959:A:G	3.28483e-56	-1.31236e-09	-1.21391
67329467	chr14:67329467:A:C	7.09529e-56	-1.31236e-09	-0.443796
67329577	chr14:67329577:C:T	6.74489e-56	-1.31236e-09	-0.494441
67329911	chr14:67329911:C:A	1.54282e-56	-1.96962	-3.24751e-10
67329957	chr14:67329957:G:GA	4.41784e-57	-2.32717	-0.892993
67330072	chr14:67330072:A:G	1.94694e-56	-0.428028	-1.30894
67330148	chr14:67330148:AATAATAATT:A	2.97352e-56	-0.278802	-1.03468
67330153	chr14:67330153:TA:T	5.3303e-56	-1.31236e-09	-0.72982
67330156	chr14:67330156:T:TAA	8.43878e-57	-2.57297	-3.24751e-10
67330194	chr14:67330194:T:C	2.7574e-56	-0.327059	-1.06188
67330480	chr14:67330480:T:C	5.9585e-56	-1.31236e-09	-0.618408
67330646	chr14:67330646:T:C	3.0191e-56	-1.31236e-09	-1.29827
67330738	chr14:67330738:C:A	6.89197e-56	-1.31236e-09	-0.47287
67330759	chr14:67330759:T:C	7.08651e-56	-1.31236e-09	-0.445034
67330793	chr14:67330793:G:C	3.09983e-56	-1.31236e-09	-1.27188
67330825	chr14:67330825:G:A	6.93305e-56	-1.31236e-09	-0.466927
67330830	chr14:67330830:G:A	7.34519e-56	-1.31236e-09	-0.409181
67331041	chr14:67331041:G:T	7.47335e-56	-1.31236e-09	-0.391884
67331076	chr14:67331076:A:G	7.72303e-56	-1.31236e-09	-0.35902
67331155	chr14:67331155:A:C	1.94611e-56	-0.425792	-1.3116
67331195	chr14:67331195:C:T	1.02636e-55	-0.0746256	-3.24751e-10
67331256	chr14:67331256:G:A	4.42182e-57	-2.62676	-0.592498
67331550	chr14:67331550:T:C	2.98689e-56	-1.31236e-09	-1.309
67331677	chr14:67331677:G:C	6.96118e-56	-1.31236e-09	-0.462878
67331688	chr14:67331688:A:G	4.00422e-57	-2.71915	-0.599319
67331921	chr14:67331921:C:T	3.28544e-56	-1.31236e-09	-1.21373
67332206	chr14:67332206:T:G	7.18648e-56	-1.31236e-09	-0.431025
67332361	chr14:67332361:G:A	3.03881e-56	-1.31236e-09	-1.29176
67332440	chr14:67332440:A:G	1.81416e-56	-1.80761	-3.24751e-10
67333008	chr14:67333008:A:G	1.27675e-56	-0.912654	-1.24625
67333391	chr14:67333391:G:A	4.1155e-56	-1.31236e-09	-0.988466
67333599	chr14:67333599:G:A	6.85773e-56	-1.31236e-09	-0.477851
67333814	chr14:67333814:C:CTG	5.94067e-56	-1.31236e-09	-0.621405
67334098	chr14:67334098:G:A	3.18772e-56	-1.31236e-09	-1.24392
67334315	chr14:67334315:G:A	2.0241e-56	-1.6981	-3.24751e-10
67334539	chr14:67334539:T:G	1.6388e-56	-1.90926	-3.24751e-10
67334573	chr14:67334573:TTA:T	9.14841e-57	-2.49223	-3.24751e-10
67334581	chr14:67334581:C:T	5.51665e-57	-2.21871	-0.779331
67334999	chr14:67334999:T:C	6.64062e-56	-1.31236e-09	-0.510022
67335795	chr14:67335795:AT:A	3.03226e-56	-1.31236e-09	-1.29392
67335962	chr14:67335962:C:G	8.31559e-56	0.861445	-1.14654
67336037	chr14:67336037:T:A	3.39171e-56	-1.31236e-09	-1.18189
67336855	chr14:67336855:C:T	3.54304e-56	-1.31236e-09	-1.13824
67336965	chr14:67336965:T:C	7.1227e-56	-1.31236e-09	-0.439941
67337405	chr14:67337405:G:A	6.88884e-57	-2.77591	-3.24751e-10
67337443	chr14:67337443:C:T	3.03396e-56	-1.31236e-09	-1.29336
67337606	chr14:67337606:A:T	7.25454e-56	-1.31236e-09	-0.421599
67337658	chr14:67337658:C:T	1.01825e-56	-1.13897	-1.24616
67338132	chr14:67338132:C:T	1.54659e-55	0.335413	-3.24751e-10
67338536	chr14:67338536:A:C	7.85218e-56	-1.31236e-09	-0.342436
67338819	chr14:67338819:T:G	1.53683e-56	-1.9735	-3.24751e-10
67339293	chr14:67339293:A:G	3.35586e-56	-1.31236e-09	-1.19252
67339336	chr14:67339336:G:A	2.4499e-56	-0.206939	-1.30024
67339512	chr14:67339512:T:A	1.00082e-55	-1.31236e-09	-0.0998258
67340243	chr14:67340243:C:T	3.28627e-56	-1.21347	-3.24751e-10
67340549	chr14:67340549:G:T	3.04182e-56	-1.31236e-09	-1.29077
67340561	chr14:67340561:C:T	1.72528e-56	-1.85784	-3.24751e-10
67340885	chr14:67340885:A:G	8.10231e-56	-1.31236e-09	-0.311078
67341087	chr14:67341087:A:G	5.86882e-56	-1.31236e-09	-0.633574
67341242	chr14:67341242:C:T	1.80588e-56	-1.81218	-3.24751e-10
67341363	chr14:67341363:G:A	3.27451e-56	-1.31236e-09	-1.21706
67341698	chr14:67341698:C:T	9.01402e-56	-1.31236e-09	-0.204446
67341734	chr14:67341734:G:A	1.8147e-56	-1.8073	-3.24751e-10
67342007	chr14:67342007:A:G	7.51382e-56	-1.31236e-09	-0.386483
67342206	chr14:67342206:AAAT:A	7.56711e-56	-1.31236e-09	-0.379416
67342221	chr14:67342221:AAT:A	3.22279e-56	-1.31236e-09	-1.23298
67342301	chr14:67342301:G:A	9.51891e-57	-2.45253	-3.24751e-10
67342323	chr14:67342323:T:C	1.74244e-56	-1.84794	-3.24751e-10
67342700	chr14:67342700:A:G	3.7703e-56	0.00767558	-1.08375
67343273	chr14:67343273:A:G	9.55521e-57	-2.44873	-3.24751e-10
67343316	chr14:67343316:C:T	3.27389e-56	-1.31236e-09	-1.21725
67343634	chr14:67343634:G:A	1.70691e-56	-1.86854	-3.24751e-10
67344021	chr14:67344021:G:A	4.50509e-56	-1.31236e-09	-0.89802
67344105	chr14:67344105:T:A	9.36441e-56	-1.31236e-09	-0.166311
67344168	chr14:67344168:G:T	7.85505e-57	-2.64465	-3.24751e-10
67344244	chr14:67344244:C:G	3.03172e-56	-1.31236e-09	-1.2941
67344915	chr14:67344915:A:G	3.97981e-57	-2.71973	-0.604852
67344991	chr14:67344991:C:T	3.0074e-56	-1.31236e-09	-1.30215
67345160	chr14:67345160:T:G	4.24375e-57	-2.77322	-0.487141
67345191	chr14:67345191:G:C	3.62968e-56	-1.31236e-09	-1.11408
67345298	chr14:67345298:T:G	3.42221e-56	-1.31236e-09	-1.17294
67345587	chr14:67345587:G:A	3.80133e-56	-1.31236e-09	-1.06788
67345757	chr14:67345757:T:C	7.3832e-56	-1.31236e-09	-0.40402
67345914	chr14:67345914:A:G	7.30224e-56	-1.31236e-09	-0.415046
67346226	chr14:67346226:C:T	3.08328e-57	-2.76756	-0.812261
67347039	chr14:67347039:T:C	7.79323e-56	-1.31236e-09	-0.349971
67347658	chr14:67347658:A:G	1.26736e-56	-0.917321	-1.24897
67347803	chr14:67347803:A:G	8.34932e-56	-1.31236e-09	-0.281047
67348297	chr14:67348297:C:T	3.62319e-57	-2.51022	-0.90824
67348434	chr14:67348434:T:C	1.34028e-56	-2.11035	-3.24751e-10
67348615	chr14:67348615:G:A	4.48847e-55	-1.31236e-09	1.40087
67348741	chr14:67348741:C:T	3.1062e-56	-1.31236e-09	-1.26983
67348772	chr14:67348772:G:A	9.81699e-57	-1.12589	-1.29581
67349266	chr14:67349266:T:G	7.02111e-56	-1.31236e-09	-0.454306
67349802	chr14:67349802:C:T	3.00839e-56	-1.31236e-09	-1.30182
67350044	chr14:67350044:C:A	7.76729e-57	-2.65589	-3.24751e-10
67350792	chr14:67350792:C:T	7.63788e-56	-0.370107	-3.24751e-10
67350820	chr14:67350820:G:A	3.50006e-57	-2.17088	-1.28215
67351372	chr14:67351372:T:G	6.85926e-57	-2.78021	-3.24751e-10
67351511	chr14:67351511:A:T	8.88128e-56	-1.31236e-09	-0.219282
67352024	chr14:67352024:C:T	6.99587e-56	-1.31236e-09	-0.457907
67352553	chr14:67352553:T:C	3.73208e-56	-1.31236e-09	-1.08626
67352801	chr14:67352801:A:T	1.1232e-56	-2.28704	-3.24751e-10
67352854	chr14:67352854:A:C	3.42818e-56	-1.31236e-09	-1.1712
67352885	chr14:67352885:T:C	7.78884e-56	-1.31236e-09	-0.350535
67353264	chr14:67353264:G:A	8.6933e-56	-0.240675	-3.24751e-10
67353375	chr14:67353375:G:A	1.59027e-56	-1.93932	-3.24751e-10
67353633	chr14:67353633:G:A	7.18879e-56	-1.31236e-09	-0.430704
67353694	chr14:67353694:C:T	3.93642e-57	-2.73231	-0.603229
67353740	chr14:67353740:T:C	7.47677e-56	-1.31236e-09	-0.391426
67353987	chr14:67353987:C:T	7.80534e-56	-1.31236e-09	-0.348419
67354036	chr14:67354036:C:CA	3.09711e-56	-1.31236e-09	-1.27276
67354074	chr14:67354074:C:T	1.51865e-56	-0.68823	-1.29717
67354584	chr14:67354584:A:G	7.44022e-56	-1.31236e-09	-0.396327
67355060	chr14:67355060:C:T	3.53975e-56	-1.31236e-09	-1.13917
67355199	chr14:67355199:C:T	5.61119e-56	-1.31236e-09	-0.678463
67355624	chr14:67355624:G:A	3.0169e-56	-1.31236e-09	-1.299
67355742	chr14:67355742:T:C	3.30514e-56	-1.31236e-09	-1.20775
67355876	chr14:67355876:G:A	1.34516e-56	-0.916675	-1.19004
67355880	chr14:67355880:A:G	7.62837e-56	-1.31236e-09	-0.371353
67356026	chr14:67356026:C:A	7.20125e-56	-1.31236e-09	-0.428972
67356450	chr14:67356450:AAAAC:A	6.75871e-56	-1.31236e-09	-0.492395
67356701	chr14:67356701:C:T	2.98468e-56	-1.31236e-09	-1.30973
67356774	chr14:67356774:T:C	7.17568e-56	-1.31236e-09	-0.43253
67357498	chr14:67357498:C:T	3.03327e-56	-1.31236e-09	-1.29359
67357573	chr14:67357573:T:C	3.26449e-56	-1.31236e-09	-1.22012
67357607	chr14:67357607:G:A	7.21576e-56	-1.31236e-09	-0.426959
67357615	chr14:67357615:T:C	4.08997e-57	-2.77365	-0.523622
67357710	chr14:67357710:T:G	6.85878e-57	-2.78028	-3.24751e-10
67358236	chr14:67358236:T:C	3.26816e-56	-1.31236e-09	-1.219
67358380	chr14:67358380:T:C	8.20656e-57	-2.60088	-3.24751e-10
67358974	chr14:67358974:T:C	2.45396e-56	-1.50552	-3.24751e-10
67359197	chr14:67359197:T:G	4.4302e-56	-0.914781	-3.24751e-10
67359442	chr14:67359442:C:T	7.17826e-56	-1.31236e-09	-0.43217
67359459	chr14:67359459:C:T	7.2059e-57	-2.73091	-3.24751e-10
67360193	chr14:67360193:A:G	6.81161e-56	-1.31236e-09	-0.484599
67360761	chr14:67360761:T:C	7.77046e-56	-1.31236e-09	-0.352898
67360799	chr14:67360799:G:A	3.33891e-56	-1.31236e-09	-1.19758
67361006	chr14:67361006:A:G	1.45135e-56	-2.03073	-3.24751e-10
67361759	chr14:67361759:A:C	6.44896e-56	-1.31236e-09	-0.539308
67362855	chr14:67362855:A:G	7.43959e-56	-1.31236e-09	-0.396411
67362962	chr14:67362962:C:G	3.78222e-56	-1.31236e-09	-1.07292
67363684	chr14:67363684:G:A	5.86293e-56	-1.31236e-09	-0.634577
67363899	chr14:67363899:A:C	9.39476e-56	-0.163075	-3.24751e-10
67364075	chr14:67364075:C:A	2.99621e-56	-1.31236e-09	-1.30588
67364139	chr14:67364139:A:G	3.20835e-56	-1.31236e-09	-1.23747
67364742	chr14:67364742:C:T	7.52523e-56	-1.31236e-09	-0.384965
67365122	chr14:67365122:T:G	9.57002e-57	-2.44718	-3.24751e-10
67365810	chr14:67365810:G:A	1.64921e-56	-1.90293	-3.24751e-10
67366426	chr14:67366426:G:A	7.14177e-56	-1.31236e-09	-0.437266
67366520	chr14:67366520:C:T	7.18531e-56	-1.31236e-09	-0.431188
67366701	chr14:67366701:T:C	1.40854e-56	-2.06067	-3.24751e-10
67366969	chr14:67366969:G:C	3.79479e-57	-2.73031	-0.641876
67367162	chr14:67367162:C:G	9.4059e-57	-2.46448	-3.24751e-10
67368668	chr14:67368668:T:TA	7.17217e-56	-1.31236e-09	-0.433019
67368734	chr14:67368734:T:TTAAAA	5.46727e-57	-1.73418	-1.27285
67368844	chr14:67368844:GA:G	1.65206e-56	-0.642745	-1.25846
67369484	chr14:67369484:A:G	3.60484e-56	-1.31236e-09	-1.12095
67369535	chr14:67369535:G:T	3.04349e-56	-1.31236e-09	-1.29022
67369635	chr14:67369635:A:C	2.18901e-55	1.65891	-0.976101
67370080	chr14:67370080:G:A	6.89841e-56	-1.31236e-09	-0.471936
67370200	chr14:67370200:T:C	8.15735e-57	-2.60689	-3.24751e-10
67370237	chr14:67370237:A:G	5.36158e-57	-1.74314	-1.28341
67370331	chr14:67370331:A:G	5.81019e-56	-0.643613	-3.24751e-10
67370373	chr14:67370373:C:T	2.62539e-56	-0.136843	-1.30115
67370661	chr14:67370661:A:G	1.39711e-56	-2.06882	-3.24751e-10
67370794	chr14:67370794:G:A	1.48389e-56	-1.32139	-0.687169
67370977	chr14:67370977:C:T	3.11057e-57	-2.72436	-0.846642
67370993	chr14:67370993:C:T	6.89564e-57	-2.77492	-3.24751e-10
67371048	chr14:67371048:A:C	1.73022e-56	-0.573881	-1.2811
67371174	chr14:67371174:G:A	6.95932e-56	-1.31236e-09	-0.463145
67371181	chr14:67371181:G:A	3.64275e-57	-2.75537	-0.6577
67371369	chr14:67371369:G:T	5.5871e-56	-1.31236e-09	-0.682766
67371716	chr14:67371716:A:G	3.35443e-56	-1.31236e-09	-1.19295
67372068	chr14:67372068:C:T	1.57282e-56	-1.31594	-0.634416
67372444	chr14:67372444:A:G	6.8617e-56	-1.31236e-09	-0.477271
67372629	chr14:67372629:G:A	1.16815e-56	-1.4477	-0.800105
67372814	chr14:67372814:A:G	7.60605e-56	-1.31236e-09	-0.374283
67373126	chr14:67373126:C:G	3.09537e-56	-1.31236e-09	-1.27332
67373140	chr14:67373140:A:G	2.96063e-56	-1.31236e-09	-1.31782
67374018	chr14:67374018:C:T	3.72402e-57	-2.77997	-0.611041
67374035	chr14:67374035:T:A	8.0878e-56	-1.31236e-09	-0.312871
67374321	chr14:67374321:A:G	1.45393e-56	-2.02895	-3.24751e-10
67374602	chr14:67374602:T:A	3.62614e-56	-1.31236e-09	-1.11506
67374861	chr14:67374861:T:C	7.72856e-56	-1.31236e-09	-0.358305
67374959	chr14:67374959:C:A	3.67778e-56	-1.31236e-09	-1.10092
67375066	chr14:67375066:C:T	8.79803e-57	-2.53128	-3.24751e-10
67375380	chr14:67375380:C:T	7.21873e-56	-1.31236e-09	-0.426548
67376163	chr14:67376163:A:ACT	3.1499e-56	-1.31236e-09	-1.25586
67376727	chr14:67376727:A:G	4.21392e-56	0.0401964	-1.00503
67377912	chr14:67377912:A:G	2.67037e-56	-0.125981	-1.29503
67378030	chr14:67378030:C:G	1.70943e-56	-0.59048	-1.27659
67378220	chr14:67378220:A:G	3.05304e-56	-1.31236e-09	-1.28709
67378400	chr14:67378400:TAAC:T	3.85349e-56	-1.31236e-09	-1.05425
67378823	chr14:67378823:A:C	1.67859e-56	-0.611772	-1.2735
67379145	chr14:67379145:C:T	3.0773e-56	-1.31236e-09	-1.27918
67379168	chr14:67379168:G:GAAT	4.79746e-56	-0.83514	-3.24751e-10
67379300	chr14:67379300:T:C	2.99528e-56	-1.31236e-09	-1.30619
67379782	chr14:67379782:A:G	8.23657e-56	-1.31236e-09	-0.294643
67379854	chr14:67379854:C:T	1.56218e-56	-1.27232	-0.68483
67380042	chr14:67380042:T:C	7.72303e-56	-1.31236e-09	-0.35902
67380555	chr14:67380555:T:A	4.50891e-57	-1.88289	-1.31687
67380794	chr14:67380794:G:A	3.21611e-56	-1.31236e-09	-1.23505
67380969	chr14:67380969:T:C	2.98246e-56	-1.31236e-09	-1.31048
67381050	chr14:67381050:T:C	1.00125e-55	-1.31236e-09	-0.0993905
67381215	chr14:67381215:C:T	4.20854e-56	-1.31236e-09	-0.966112
67381361	chr14:67381361:CAA:C	1.71929e-56	-1.86131	-3.24751e-10
67382131	chr14:67382131:C:A	3.06749e-56	0.0145097	-1.29688
67382686	chr14:67382686:T:C	5.38314e-55	-1.31236e-09	1.58263
67382906	chr14:67382906:TGC:T	1.21079e-56	-2.21195	-3.24751e-10
67382957	chr14:67382957:A:G	3.67772e-56	-1.31236e-09	-1.10094
67383140	chr14:67383140:C:A	6.8762e-57	-2.77775	-3.24751e-10
67383799	chr14:67383799:TC:T	1.75171e-56	-1.84263	-3.24751e-10
67384465	chr14:67384465:C:T	9.10204e-57	-2.49731	-3.24751e-10
67384531	chr14:67384531:T:C	3.17018e-56	-1.31236e-09	-1.24944
67384632	chr14:67384632:A:G	9.29536e-57	-2.4763	-3.24751e-10
67385037	chr14:67385037:T:C	4.57942e-56	0.115896	-0.997551
67385548	chr14:67385548:A:G	1.84418e-56	-0.518126	-1.27307
67385905	chr14:67385905:C:T	5.57671e-57	-1.71927	-1.26794
67385970	chr14:67385970:A:G	3.09326e-56	-1.31236e-09	-1.274
67386546	chr14:67386546:T:G	3.69707e-57	-2.78102	-0.617252
67387255	chr14:67387255:C:T	4.56938e-56	-0.883849	-3.24751e-10
67388129	chr14:67388129:G:A	1.95031e-56	-1.73524	-3.24751e-10
67388191	chr14:67388191:G:T	2.98515e-56	-1.31236e-09	-1.30958
67388610	chr14:67388610:A:G	4.05402e-57	-2.78033	-0.525775
67388703	chr14:67388703:G:A	6.87214e-56	0.782443	-1.25819
67388988	chr14:67388988:A:G	6.13252e-57	-2.75478	-0.137427
67389973	chr14:67389973:A:G	3.3105e-56	-1.31236e-09	-1.20613
67391390	chr14:67391390:TC:T	6.85037e-57	-2.78151	-3.24751e-10
67391973	chr14:67391973:CAGA:C	2.97949e-56	-1.31236e-09	-1.31148
67392487	chr14:67392487:C:T	6.187e-56	0.72007	-1.30085
67392964	chr14:67392964:A:G	7.28014e-56	-1.31236e-09	-0.418077
67393324	chr14:67393324:T:C	2.99306e-56	-1.31236e-09	-1.30693
67393353	chr14:67393353:A:G	2.96266e-56	-1.31236e-09	-1.31714
67393373	chr14:67393373:G:A	3.19244e-56	-1.31236e-09	-1.24244
67393402	chr14:67393402:G:A	7.06988e-56	-1.31236e-09	-0.447383
67393523	chr14:67393523:G:A	7.01385e-56	-1.31236e-09	-0.45534
67393614	chr14:67393614:T:C	1.9691e-56	-1.72565	-3.24751e-10
67393815	chr14:67393815:A:T	2.96548e-56	-1.31236e-09	-1.31619
67394019	chr14:67394019:A:T	7.50207e-56	-1.31236e-09	-0.388048
67394154	chr14:67394154:C:A	1.03419e-56	-2.36961	-3.24751e-10
67394362	chr14:67394362:C:T	1.85294e-56	-1.78645	-3.24751e-10
67394818	chr14:67394818:A:G	3.46339e-56	-1.31236e-09	-1.16098
67394985	chr14:67394985:C:T	9.11961e-56	-1.31236e-09	-0.1928
67395083	chr14:67395083:C:CT	2.961e-56	-1.31236e-09	-1.3177
67395153	chr14:67395153:T:C	2.961e-56	-1.31236e-09	-1.3177
67395383	chr14:67395383:C:T	1.686e-55	1.35435	-0.932632
67395461	chr14:67395461:C:T	3.05218e-56	-1.31236e-09	-1.28737
67395552	chr14:67395552:G:A	1.80515e-56	-1.81259	-3.24751e-10
67395680	chr14:67395680:G:A	9.91523e-57	-2.41174	-3.24751e-10
67395930	chr14:67395930:T:A	8.6904e-56	-1.31236e-09	-0.241008
67397007	chr14:67397007:C:T	6.19137e-57	-2.41622	-0.466436
67397105	chr14:67397105:G:A	1.057e-55	-1.31236e-09	-0.0452076
67397278	chr14:67397278:T:C	1.03463e-55	-1.31236e-09	-0.0665976
67397988	chr14:67397988:A:G	1.89802e-56	-1.76242	-3.24751e-10
67398024	chr14:67398024:G:C	5.73263e-56	-1.31236e-09	-0.657053
67398027	chr14:67398027:A:G	1.04246e-55	-1.31236e-09	-0.0590625
67398039	chr14:67398039:T:A	1.32597e-55	-1.31236e-09	0.181502
67398044	chr14:67398044:T:C	1.2048e-55	-1.31236e-09	0.0856733
67398074	chr14:67398074:A:G	6.72064e-55	1.80454	-3.24751e-10
67398086	chr14:67398086:T:C	1.0029e-55	-1.31236e-09	-0.0977496
67399954	chr14:67399954:A:G	1.02287e-55	-1.31236e-09	-0.0780253
67399996	chr14:67399996:C:T	3.09226e-56	-1.31236e-09	-1.27433
67400056	chr14:67400056:G:T	9.62019e-57	-2.44195	-3.24751e-10
67400211	chr14:67400211:G:T	1.2092e-55	-1.31236e-09	0.0893153
67400534	chr14:67400534:G:T	1.65149e-56	-1.90155	-3.24751e-10
67400976	chr14:67400976:C:A	9.68267e-56	-1.31236e-09	-0.132889
67401453	chr14:67401453:A:G	9.43232e-57	-2.46167	-3.24751e-10
67402151	chr14:67402151:T:A	2.15453e-57	-2.69723	-1.24102
67402361	chr14:67402361:A:T	6.75759e-55	1.81002	-3.24751e-10
67402542	chr14:67402542:T:C	1.85907e-56	-1.78315	-3.24751e-10
67402677	chr14:67402677:C:T	1.35623e-56	-0.812506	-1.28601
67402923	chr14:67402923:T:G	2.96115e-56	-1.31236e-09	-1.31765
67403747	chr14:67403747:T:C	3.00537e-56	-1.31236e-09	-1.30283
67403771	chr14:67403771:G:A	2.39679e-55	-1.31236e-09	0.773489
67403787	chr14:67403787:C:T	2.53603e-57	-2.51286	-1.26236
67404224	chr14:67404224:G:C	4.64339e-56	-1.31236e-09	-0.867781
67404756	chr14:67404756:G:A	1.82104e-55	0.498764	-3.24751e-10
67404962	chr14:67404962:G:A	3.6497e-55	-1.31236e-09	1.194
67405009	chr14:67405009:G:A	9.65953e-57	-2.43787	-3.24751e-10
67405501	chr14:67405501:A:C	5.47716e-55	1.59994	-3.24751e-10
67405587	chr14:67405587:T:A	1.31236e-56	-2.1314	-3.24751e-10
67405831	chr14:67405831:C:G	2.97655e-56	-1.31236e-09	-1.31246
67406088	chr14:67406088:G:A	2.96407e-56	-1.31236e-09	-1.31666
67406411	chr14:67406411:C:T	3.91281e-56	-1.31236e-09	-1.03897
67406529	chr14:67406529:G:A	1.09156e-55	-1.31236e-09	-0.0130353
67406595	chr14:67406595:G:A	4.32799e-57	-2.26346	-0.977252
67406613	chr14:67406613:G:C	8.48126e-57	-2.40261	-0.165339
67408179	chr14:67408179:A:C	7.92434e-56	-1.31236e-09	-0.333288
67408794	chr14:67408794:T:G	6.35132e-57	-1.86632	-0.990831
67409010	chr14:67409010:T:A	7.70205e-57	-2.66433	-3.24751e-10
67409127	chr14:67409127:C:T	9.0681e-55	2.10412	-3.24751e-10
67409171	chr14:67409171:A:C	1.01399e-56	-2.38933	-3.24751e-10
67409199	chr14:67409199:T:C	1.94695e-56	-1.73696	-3.24751e-10
67409543	chr14:67409543:T:C	3.54387e-57	-2.35206	-1.08853
67409750	chr14:67409750:G:A	3.77625e-56	-1.31236e-09	-1.0745
67410475	chr14:67410475:G:T	3.42717e-56	-1.31236e-09	-1.17149
67410588	chr14:67410588:G:A	8.70752e-57	-2.54162	-3.24751e-10
67410653	chr14:67410653:G:A	2.66248e-56	-1.42397	-3.24751e-10
67410983	chr14:67410983:A:G	3.48706e-56	-1.31236e-09	-1.15417
67411430	chr14:67411430:A:G	3.42315e-55	1.12992	-3.24751e-10
67411481	chr14:67411481:C:A	3.54515e-55	1.16494	-3.24751e-10
67411667	chr14:67411667:A:G	3.35633e-56	-1.31236e-09	-1.19238
67411719	chr14:67411719:C:T	3.95213e-55	1.27361	-3.24751e-10
67412000	chr14:67412000:A:G	5.1475e-56	0.487384	-1.2521
67412566	chr14:67412566:G:C	3.47822e-56	-1.31236e-09	-1.15671
67412726	chr14:67412726:G:A	1.07115e-56	-2.3345	-3.24751e-10
67413242	chr14:67413242:T:C	2.97492e-56	-1.31236e-09	-1.31301
67413266	chr14:67413266:A:T	3.50778e-56	-1.31236e-09	-1.14824
67413322	chr14:67413322:G:A	7.14427e-57	-2.7395	-3.24751e-10
67413792	chr14:67413792:G:C	4.43341e-56	-1.31236e-09	-0.914058
67413820	chr14:67413820:A:G	2.10106e-55	0.641801	-3.24751e-10
67413933	chr14:67413933:T:C	2.96179e-56	-1.31236e-09	-1.31743
67415317	chr14:67415317:T:C	5.98937e-56	-1.31236e-09	-0.61324
67415770	chr14:67415770:G:A	2.27112e-56	-1.58295	-3.24751e-10
67415820	chr14:67415820:C:T	3.19823e-56	-1.31236e-09	-1.24063
67416412	chr14:67416412:T:C	1.29345e-56	-1.62448	-0.521429
67418252	chr14:67418252:C:T	2.9738e-56	-1.31236e-09	-1.31339
67419129	chr14:67419129:T:C	2.25395e-57	-2.68959	-1.20354
67419400	chr14:67419400:C:A	3.12315e-56	-1.31236e-09	-1.26438
67419669	chr14:67419669:T:G	8.38175e-57	-1.98165	-0.598102
67419797	chr14:67419797:C:G	7.24692e-56	-1.31236e-09	-0.42265
67420064	chr14:67420064:G:T	3.20485e-56	-1.31236e-09	-1.23856
67420277	chr14:67420277:T:C	3.6564e-56	-1.31236e-09	-1.10675
67420631	chr14:67420631:T:C	3.4558e-56	-1.31236e-09	-1.16317
67420883	chr14:67420883:C:T	4.87334e-56	-1.31236e-09	-0.819448
67420940	chr14:67420940:T:G	2.26704e-56	-1.66299	0.0782404
67421068	chr14:67421068:A:G	8.71697e-57	-2.54054	-3.24751e-10
67421115	chr14:67421115:G:C	3.83779e-56	-1.31236e-09	-1.05833
67421285	chr14:67421285:C:T	3.82033e-56	-1.31236e-09	-1.06289
67421641	chr14:67421641:A:G	2.95962e-57	-2.35023	-1.27052
67421659	chr14:67421659:A:G	6.98008e-57	-2.76275	-3.24751e-10
67421898	chr14:67421898:G:T	3.32605e-56	-1.31236e-09	-1.20144
67421929	chr14:67421929:T:G	2.98893e-56	-1.31236e-09	-1.30831
67422058	chr14:67422058:G:A	4.08195e-56	-1.31236e-09	-0.996651
67422798	chr14:67422798:C:A	5.12191e-56	-1.31236e-09	-0.769699
67423605	chr14:67423605:G:A	5.22538e-57	-2.72539	-0.326896
67424054	chr14:67424054:A:G	4.61306e-56	-1.31236e-09	-0.874336
67424145	chr14:67424145:C:T	8.85492e-57	-2.52484	-3.24751e-10
67424172	chr14:67424172:G:A	3.01642e-56	-1.31236e-09	-1.29916
67424535	chr14:67424535:G:A	6.38761e-56	-1.31236e-09	-0.548866
67424960	chr14:67424960:C:G	3.83575e-56	-1.31236e-09	-1.05886
67425068	chr14:67425068:T:G	2.00045e-56	-0.713225	-0.996631
67425177	chr14:67425177:G:A	1.34375e-56	-2.10776	-3.24751e-10
67425429	chr14:67425429:G:C	1.17665e-56	-2.24055	-3.24751e-10
67425652	chr14:67425652:G:A	3.38033e-56	-1.31236e-09	-1.18525
67425729	chr14:67425729:C:G	2.42268e-57	-2.62055	-1.20038
67425740	chr14:67425740:G:C	1.35913e-56	-2.09638	-3.24751e-10
67426065	chr14:67426065:G:A	3.89506e-56	-1.31236e-09	-1.04352
67426107	chr14:67426107:A:G	3.88893e-56	-1.31236e-09	-1.04509
67426186	chr14:67426186:G:A	4.16717e-56	-1.31236e-09	-0.975989
67426343	chr14:67426343:G:A	4.17865e-56	-1.31236e-09	-0.973239
67426372	chr14:67426372:G:A	1.3041e-56	-2.13771	-3.24751e-10
67426470	chr14:67426470:C:G	2.27083e-56	-1.06002	-0.52306
67426525	chr14:67426525:G:A	6.65777e-57	-1.69941	-1.11062
67426558	chr14:67426558:A:G	4.07895e-56	-1.31236e-09	-0.997388
67426637	chr14:67426637:G:A	3.80672e-56	-1.31236e-09	-1.06646
67426696	chr14:67426696:C:T	1.45991e-56	-0.772001	-1.25285
67426763	chr14:67426763:C:T	3.07438e-57	-2.28518	-1.29753
67426970	chr14:67426970:C:T	4.30109e-56	-1.31236e-09	-0.944359
67426982	chr14:67426982:G:T	1.38592e-56	-2.07687	-3.24751e-10
67427072	chr14:67427072:C:T	2.70929e-56	-1.40654	-3.24751e-10
67427104	chr14:67427104:G:A	2.77239e-57	-2.41926	-1.26685
67427109	chr14:67427109:T:C	4.86108e-56	-1.31236e-09	-0.821967
67427312	chr14:67427312:A:G	2.39248e-57	-2.64651	-1.18697
67427391	chr14:67427391:C:T	8.27862e-57	-2.59214	-3.24751e-10
67427521	chr14:67427521:A:G	8.19872e-56	-1.31236e-09	-0.299248
67428224	chr14:67428224:TGCCTTTTTA:T	6.25848e-56	-0.56929	-3.24751e-10
67429597	chr14:67429597:G:A	1.90964e-56	-1.75631	-3.24751e-10
67429962	chr14:67429962:T:C	1.96341e-56	-1.72854	-3.24751e-10
67430344	chr14:67430344:T:G	2.56831e-56	-0.36217	-1.09781
67430386	chr14:67430386:T:C	2.38753e-56	-0.887745	-0.645221
67430402	chr14:67430402:G:A	1.83781e-56	-1.1236	-0.671051
67430605	chr14:67430605:G:A	8.2392e-56	-1.31236e-09	-0.294324
67430733	chr14:67430733:C:T	3.25207e-57	-2.25403	-1.27249
67430911	chr14:67430911:A:G	2.43645e-56	-0.570066	-0.94262
67430945	chr14:67430945:T:A	3.65208e-56	-1.31236e-09	-1.10793
67430983	chr14:67430983:G:A	6.51839e-56	-0.42969	-0.0989092
67431830	chr14:67431830:C:G	8.61465e-56	-1.31236e-09	-0.249762
67432050	chr14:67432050:A:G	7.73347e-57	-2.66025	-3.24751e-10
67432090	chr14:67432090:C:A	5.16452e-56	-1.31236e-09	-0.761415
67432354	chr14:67432354:C:T	3.15208e-56	-1.31236e-09	-1.25517
67432550	chr14:67432550:C:T	6.86667e-57	-2.77913	-3.24751e-10
67433039	chr14:67433039:G:A	1.80241e-56	-1.8141	-3.24751e-10
67433040	chr14:67433040:T:A	7.5114e-56	-1.17783	0.791029
67433203	chr14:67433203:G:A	2.98393e-56	-1.31236e-09	-1.30999
67433476	chr14:67433476:G:A	7.34113e-57	-2.71232	-3.24751e-10
67434072	chr14:67434072:A:G	4.64545e-56	-1.31236e-09	-0.867339
67434235	chr14:67434235:G:A	9.17706e-56	-1.31236e-09	-0.18652
67434405	chr14:67434405:C:T	2.85989e-57	-2.64135	-1.01368
67434555	chr14:67434555:C:T	2.99976e-56	-1.31236e-09	-1.30469
67434899	chr14:67434899:C:T	4.68642e-56	-1.31236e-09	-0.858558
67435024	chr14:67435024:T:TAGTG	2.43634e-56	-0.370638	-1.14209
67435140	chr14:67435140:C:T	5.5302e-57	-1.85187	-1.14372
67435141	chr14:67435141:AT:A	4.84684e-56	-1.31236e-09	-0.8249
67435235	chr14:67435235:G:A	2.96739e-56	-1.31236e-09	-1.31554
67435354	chr14:67435354:T:A	2.98644e-56	-1.31236e-09	-1.30914
67435826	chr14:67435826:T:C	8.84924e-56	-1.31236e-09	-0.222895
67436086	chr14:67436086:G:A	1.91572e-56	-1.75313	-3.24751e-10
67436376	chr14:67436376:G:C	7.41892e-56	-1.31236e-09	-0.399194
67436749	chr14:67436749:G:A	7.68684e-56	0.945072	-1.30879
67437192	chr14:67437192:G:A	4.68854e-56	-1.31236e-09	-0.858106
67437251	chr14:67437251:G:GT	4.44659e-56	-1.31236e-09	-0.91109
67437377	chr14:67437377:T:G	4.64036e-56	-1.31236e-09	-0.868435
67437457	chr14:67437457:T:A	8.03388e-57	-2.62214	-3.24751e-10
67437539	chr14:67437539:A:C	4.67701e-56	-1.31236e-09	-0.860567
67437700	chr14:67437700:T:C	4.68433e-56	-1.31236e-09	-0.859003
67437749	chr14:67437749:C:G	3.1323e-57	-2.59976	-0.964285
67437933	chr14:67437933:T:C	4.82667e-56	-0.829069	-3.24751e-10
67438071	chr14:67438071:G:A	1.72353e-56	-1.85885	-3.24751e-10
67438428	chr14:67438428:G:C	3.58591e-56	-1.31236e-09	-1.12621
67438445	chr14:67438445:A:T	2.9623e-56	-1.31236e-09	-1.31726
67438465	chr14:67438465:GC:G	4.80355e-56	-1.31236e-09	-0.833872
67438468	chr14:67438468:AGCT:A	4.81437e-56	-1.31236e-09	-0.831621
67438499	chr14:67438499:A:G	3.00987e-56	-1.31236e-09	-1.30133
67438581	chr14:67438581:C:T	5.03013e-56	-0.787781	-3.24751e-10
67438635	chr14:67438635:T:C	3.69445e-56	-1.31236e-09	-1.0964
67438779	chr14:67438779:T:C	3.04092e-56	-1.31236e-09	-1.29107
67438923	chr14:67438923:A:T	4.97479e-56	-1.31236e-09	-0.798843
67439350	chr14:67439350:A:G	4.80919e-56	-1.31236e-09	-0.832697
67439393	chr14:67439393:A:T	2.96474e-56	-1.31236e-09	-1.31644
67439900	chr14:67439900:G:A	6.39912e-56	-0.547066	-3.24751e-10
67439935	chr14:67439935:C:T	4.76818e-56	-1.31236e-09	-0.841261
67439963	chr14:67439963:T:C	4.12166e-56	-1.31236e-09	-0.986971
67440046	chr14:67440046:G:A	1.04431e-56	-1.13846	-1.22141
67440400	chr14:67440400:T:C	3.31545e-56	0.097507	-1.30214
67441681	chr14:67441681:GGGCGGGCCTCATCCAATCTGTTGGAGGTGAGGCCTGAATAGAACC:G	2.07512e-56	-1.67321	-3.24751e-10
67441684	chr14:67441684:C:T	5.20823e-56	-1.31236e-09	-0.752986
67441786	chr14:67441786:C:T	4.54111e-56	-1.31236e-09	-0.890054
67442431	chr14:67442431:T:C	3.14267e-57	-2.3768	-1.18394
67442535	chr14:67442535:G:T	4.14122e-56	-1.31236e-09	-0.982236
67442780	chr14:67442780:T:C	7.24105e-57	-2.72605	-3.24751e-10
67442890	chr14:67442890:A:G	8.30012e-56	0.90653	-1.19349
67443169	chr14:67443169:T:C	2.98497e-56	-1.31236e-09	-1.30964
67443174	chr14:67443174:C:T	1.04747e-56	-1.05859	-1.29826
67443244	chr14:67443244:T:A	4.02197e-56	-1.31236e-09	-1.01145
67443358	chr14:67443358:A:G	3.73984e-56	-1.31236e-09	-1.08418
67443444	chr14:67443444:G:A	5.02723e-56	-1.31236e-09	-0.788358
67443715	chr14:67443715:G:T	7.36984e-57	-2.70842	-3.24751e-10
67443741	chr14:67443741:C:T	5.76275e-56	-0.651811	-3.24751e-10
67443809	chr14:67443809:T:C	2.10536e-56	-0.375528	-1.28321
67444121	chr14:67444121:C:T	1.32408e-56	-0.816072	-1.30643
67444218	chr14:67444218:T:C	8.46623e-57	-2.56973	-3.24751e-10
67444525	chr14:67444525:A:G	9.55532e-57	-1.13098	-1.31773
67444682	chr14:67444682:T:C	5.91495e-56	-1.31236e-09	-0.625744
67444822	chr14:67444822:A:C	1.94063e-56	-0.44881	-1.2914
67445803	chr14:67445803:T:C	1.78979e-56	-0.504505	-1.31663
67446075	chr14:67446075:A:G	2.00265e-56	-0.405781	-1.30298
67446297	chr14:67446297:A:G	3.67705e-57	-2.08638	-1.31732
67446456	chr14:67446456:A:C	1.02875e-55	-0.395638	0.323339
67446697	chr14:67446697:TG:T	1.64223e-56	-1.90717	-3.24751e-10
67447150	chr14:67447150:C:T	1.41213e-56	-2.05813	-3.24751e-10
67447170	chr14:67447170:A:C	1.96884e-56	-0.410211	-1.31557
67447174	chr14:67447174:G:T	6.95409e-56	-1.31236e-09	-0.463896
67447376	chr14:67447376:C:T	5.95304e-56	-0.619326	-3.24751e-10
67448038	chr14:67448038:T:C	3.22447e-56	0.0812874	-1.31375
67448334	chr14:67448334:G:T	7.12131e-57	-2.74272	-3.24751e-10
67448507	chr14:67448507:T:C	3.97418e-56	-1.31236e-09	-1.02341
67448957	chr14:67448957:T:C	5.5062e-56	-0.697352	-3.24751e-10
67449297	chr14:67449297:G:A	3.73984e-56	-1.31236e-09	-1.08418
67449360	chr14:67449360:C:T	1.40872e-55	-1.31236e-09	0.24204
67449510	chr14:67449510:A:G	6.93704e-57	-2.76894	-3.24751e-10
67449644	chr14:67449644:T:G	5.09883e-56	-1.31236e-09	-0.774215
67449660	chr14:67449660:A:G	1.73936e-56	-2.46277	0.613062
67450027	chr14:67450027:A:T	7.06711e-56	-0.447775	-3.24751e-10
67450089	chr14:67450089:G:A	7.29158e-56	-1.31236e-09	-0.416507
67450094	chr14:67450094:A:T	2.17808e-56	-0.336397	-1.28839
67450185	chr14:67450185:G:A	1.01011e-56	-2.39317	-3.24751e-10
67450594	chr14:67450594:CT:C	4.48753e-56	-1.31236e-09	-0.901925
67450617	chr14:67450617:T:C	1.15365e-56	-2.26029	-3.24751e-10
67451383	chr14:67451383:C:T	2.76064e-57	-2.37974	-1.31061
67451481	chr14:67451481:C:T	4.98354e-56	-1.31236e-09	-0.797087
67451630	chr14:67451630:A:AT	7.25697e-56	-1.31236e-09	-0.421265
67452163	chr14:67452163:T:C	4.45552e-57	-1.99044	-1.22123
67452215	chr14:67452215:T:C	2.04692e-56	-0.372182	-1.31471
67452227	chr14:67452227:G:A	3.92603e-56	-1.31236e-09	-1.0356
67452257	chr14:67452257:A:C	4.77264e-56	-1.31236e-09	-0.840327
67452733	chr14:67452733:T:C	7.08736e-56	-1.31236e-09	-0.444914
67452966	chr14:67452966:C:A	1.92349e-57	-2.78049	-1.27118
67453559	chr14:67453559:T:C	7.82343e-56	-1.31236e-09	-0.346104
67453614	chr14:67453614:C:T	1.17824e-56	-2.23921	-3.24751e-10
67453856	chr14:67453856:T:C	1.01238e-55	1.18584	-1.27417
67454185	chr14:67454185:T:C	3.17195e-56	-1.31236e-09	-1.24888
67454454	chr14:67454454:T:C	2.62924e-56	-0.118621	-1.31791
67454663	chr14:67454663:A:G	1.52209e-56	-1.98314	-3.24751e-10
67454723	chr14:67454723:A:C	9.03162e-56	-1.31236e-09	-0.202496
67454867	chr14:67454867:TCTC:T	6.78897e-56	-0.487927	-3.24751e-10
67454922	chr14:67454922:A:G	1.78943e-55	1.79896	-1.3177
67455016	chr14:67455016:A:G	1.48611e-56	-2.00707	-3.24751e-10
67455214	chr14:67455214:G:T	3.03529e-56	-1.31236e-09	-1.29292
67455379	chr14:67455379:G:A	8.45875e-56	-1.31236e-09	-0.268025
67455455	chr14:67455455:A:G	2.03124e-56	-0.885268	-0.809311
67455467	chr14:67455467:A:G	4.87798e-56	-1.31236e-09	-0.818495
67455712	chr14:67455712:C:T	1.72484e-56	-0.995747	-0.862347
67456166	chr14:67456166:A:G	7.43165e-56	-1.31236e-09	-0.397479
67456205	chr14:67456205:T:C	2.89046e-56	-0.164622	-1.17719
67456827	chr14:67456827:A:G	8.58167e-57	-2.55618	-3.24751e-10
67457021	chr14:67457021:G:A	5.83034e-56	-0.640152	-3.24751e-10
67457094	chr14:67457094:A:C	3.03392e-56	-0.0718335	-1.22154
67457274	chr14:67457274:A:G	6.43236e-56	-1.31236e-09	-0.541886
67457308	chr14:67457308:A:C	1.51502e-56	-1.9878	-3.24751e-10
67457522	chr14:67457522:T:C	4.86822e-56	-0.826552	0.00605418
67457553	chr14:67457553:C:A	3.34149e-57	-2.72253	-0.77686
67457843	chr14:67457843:G:T	2.97235e-56	-1.31236e-09	-1.31387
67458018	chr14:67458018:C:T	2.62289e-55	2.17904	-1.31541
67458103	chr14:67458103:C:T	1.65687e-55	-1.31236e-09	0.404287
67458136	chr14:67458136:G:A	1.80496e-56	-1.81269	-3.24751e-10
67458159	chr14:67458159:C:T	3.61084e-56	-1.31236e-09	-1.11929
67458427	chr14:67458427:CCA:C	1.21202e-55	-1.31236e-09	0.09165
67458893	chr14:67458893:G:A	4.36328e-56	-1.31236e-09	-0.930002
67459607	chr14:67459607:C:T	1.77636e-56	-1.82866	-3.24751e-10
67460112	chr14:67460112:A:T	4.52669e-56	-1.31236e-09	-0.893235
67460364	chr14:67460364:T:G	9.369e-57	-2.46841	-3.24751e-10
67460647	chr14:67460647:T:A	4.01614e-57	-2.77849	-0.537004
67462137	chr14:67462137:G:A	3.00799e-56	-1.31236e-09	-1.30195
67462155	chr14:67462155:G:A	2.97665e-56	-1.31236e-09	-1.31243
67462183	chr14:67462183:A:G	1.19943e-55	-2.7815	2.86271
67462320	chr14:67462320:T:C	7.74345e-57	-2.65896	-3.24751e-10
67462526	chr14:67462526:C:T	4.52704e-56	-1.31236e-09	-0.893159
67462534	chr14:67462534:G:A	3.25052e-57	-2.73171	-0.795283
67462635	chr14:67462635:C:T	7.43115e-57	-2.7308	0.0306664
67462783	chr14:67462783:G:A	1.06685e-54	-0.42419	2.69085
67463411	chr14:67463411:G:A	3.21664e-56	-1.31236e-09	-1.23489
67463744	chr14:67463744:G:A	2.96888e-56	-1.31236e-09	-1.31504
67463804	chr14:67463804:T:C	5.94996e-56	-0.619843	-3.24751e-10
67463854	chr14:67463854:C:T	4.76574e-56	-1.31236e-09	-0.841774
67464052	chr14:67464052:C:T	4.72792e-57	-2.73221	-0.420121
67464407	chr14:67464407:C:T	3.26227e-56	-1.31236e-09	-1.2208
67464526	chr14:67464526:C:T	3.74965e-56	-1.31236e-09	-1.08156
67464804	chr14:67464804:A:G	8.36938e-57	-2.58123	-3.24751e-10
67465113	chr14:67465113:G:A	4.98957e-56	-1.31236e-09	-0.795877
67465622	chr14:67465622:A:G	5.102e-56	-1.31236e-09	-0.773594
67465797	chr14:67465797:T:A	5.49744e-57	-2.09331	-0.908216
67466038	chr14:67466038:G:C	1.81196e-55	-1.31236e-09	0.493766
67466337	chr14:67466337:G:A	1.67351e-56	-1.8883	-3.24751e-10
67466609	chr14:67466609:A:C	4.28381e-56	-1.31236e-09	-0.948384
67466953	chr14:67466953:C:T	3.7492e-56	-1.31236e-09	-1.08168
67467087	chr14:67467087:C:T	4.04175e-57	-2.28662	-1.02252
67467274	chr14:67467274:T:C	3.46494e-56	-1.31236e-09	-1.16053
67467674	chr14:67467674:A:G	7.18132e-57	-2.78154	0.047211
67467930	chr14:67467930:G:A	1.00136e-55	-1.31236e-09	-0.0992801
67468069	chr14:67468069:G:A	4.93467e-57	-2.62011	-0.489418
67468114	chr14:67468114:C:G	2.84999e-56	-1.65089	0.294976
67468281	chr14:67468281:C:T	6.0689e-56	-0.474046	-0.126004
67468334	chr14:67468334:T:G	2.9515e-56	-0.179042	-1.14187
67468426	chr14:67468426:C:T	1.01906e-55	-1.31236e-09	-0.0817646
67468721	chr14:67468721:C:T	2.14594e-56	-0.610637	-1.02901
67468805	chr14:67468805:A:G	4.78119e-57	-2.25959	-0.881537
67468876	chr14:67468876:T:C	9.22218e-57	-2.4842	-3.24751e-10
67468920	chr14:67468920:A:T	2.54956e-56	-0.277507	-1.1898
67469328	chr14:67469328:A:G	5.17578e-56	0.107807	-0.867044
67469347	chr14:67469347:GC:G	1.03493e-55	1.21432	-1.28063
67469538	chr14:67469538:A:G	4.46657e-56	-1.05565	0.149044
67469547	chr14:67469547:A:G	2.11257e-56	-0.601789	-1.05353
67469620	chr14:67469620:C:T	4.76806e-56	-0.989779	0.148492
67469649	chr14:67469649:G:A	5.22178e-56	-1.12092	0.370536
67469765	chr14:67469765:G:A	4.7216e-56	0.454393	-1.30547
67470442	chr14:67470442:G:A	3.04744e-56	-1.31236e-09	-1.28892
67471093	chr14:67471093:G:C	1.66453e-56	-1.23559	-0.658099
67471175	chr14:67471175:A:C	4.98425e-56	0.502638	-1.29958
67471221	chr14:67471221:C:T	6.92207e-57	-2.7711	-3.24751e-10
67471297	chr14:67471297:CT:C	4.54277e-56	-0.654225	-0.235466
67471359	chr14:67471359:A:T	7.77507e-56	-1.31236e-09	-0.352305
67471361	chr14:67471361:A:G	1.13894e-56	-1.15505	-1.11808
67471559	chr14:67471559:A:G	2.36546e-56	-0.381257	-1.161
67471755	chr14:67471755:C:A	3.07613e-54	4.40306	-1.07745
67471921	chr14:67471921:G:A	7.23505e-55	3.19348	-1.31518
67472101	chr14:67472101:G:A	2.07868e-56	-0.393863	-1.27763
67472138	chr14:67472138:G:C	3.359e-57	-2.75414	-0.740028
67472149	chr14:67472149:C:T	1.22986e-56	-2.28985	0.0935234
67472271	chr14:67472271:T:C	3.4905e-56	-1.31236e-09	-1.15318
67472376	chr14:67472376:A:C	2.05485e-56	-0.431659	-1.25136
67472382	chr14:67472382:G:A	4.95557e-56	-1.31236e-09	-0.802715
67472446	chr14:67472446:C:A	4.95557e-56	-1.31236e-09	-0.802715
67472448	chr14:67472448:T:C	5.98838e-57	-1.99916	-0.916826
67472535	chr14:67472535:G:A	3.00725e-57	-2.69634	-0.908443
67472665	chr14:67472665:G:A	2.99053e-56	-1.31236e-09	-1.30778
67472766	chr14:67472766:T:C	5.042e-56	-0.610336	-0.175088
67473079	chr14:67473079:C:T	4.15643e-57	-2.76793	-0.51322
67473259	chr14:67473259:A:G	6.92185e-57	-2.77113	-3.24751e-10
67473630	chr14:67473630:G:A	1.47131e-56	-2.01708	-3.24751e-10
67473949	chr14:67473949:G:C	4.19365e-56	-0.397065	-0.572591
67474545	chr14:67474545:T:C	3.56513e-56	0.121453	-1.25348
67474577	chr14:67474577:AT:A	4.39098e-56	0.0768092	-1.00048
67475061	chr14:67475061:A:G	3.52331e-56	-0.612775	-0.531051
67475070	chr14:67475070:CA:C	4.23031e-56	-1.31236e-09	-0.960952
67475511	chr14:67475511:A:G	3.29331e-56	-1.31236e-09	-1.21133
67475524	chr14:67475524:C:G	4.86693e-56	-2.09729	1.27652
67475635	chr14:67475635:T:C	6.96991e-57	-2.74901	-0.0151957
67475803	chr14:67475803:A:G	4.20613e-56	0.2543	-1.22098
67476410	chr14:67476410:A:G	4.53533e-56	-1.31236e-09	-0.891328
67476526	chr14:67476526:G:T	5.69962e-56	-1.31236e-09	-0.662828
67476653	chr14:67476653:T:C	3.19551e-55	2.31192	-1.25082
67477162	chr14:67477162:A:G	5.04957e-56	-1.5442	0.76028
67477188	chr14:67477188:G:A	6.37855e-56	-1.31236e-09	-0.550286
67477733	chr14:67477733:A:G	3.23322e-56	-1.31236e-09	-1.22975
67477963	chr14:67477963:C:CA	7.19057e-57	-2.73304	-3.24751e-10
67478414	chr14:67478414:C:G	1.05141e-56	-1.63957	-0.713527
67478924	chr14:67478924:T:C	3.29536e-56	-1.31236e-09	-1.21071
67479277	chr14:67479277:G:A	3.9704e-57	-2.64586	-0.681089
67479344	chr14:67479344:G:A	2.36585e-57	-2.73789	-1.10678
67479449	chr14:67479449:A:G	2.42086e-57	-2.73377	-1.08792
67479883	chr14:67479883:C:T	3.60551e-56	-1.31236e-09	-1.12076
67480195	chr14:67480195:G:A	1.5235e-56	-2.58483	0.602616
67481089	chr14:67481089:G:A	2.11753e-57	-2.65844	-1.29713
67481415	chr14:67481415:G:A	1.86794e-56	-1.77839	-3.24751e-10
67481452	chr14:67481452:A:G	3.82159e-57	-2.77766	-0.587487
67481756	chr14:67481756:C:G	3.33197e-57	-2.31123	-1.19102
67481782	chr14:67481782:C:T	1.49925e-56	-1.6686	-0.329658
67482031	chr14:67482031:T:C	1.07335e-55	1.1814	-1.21126
67483380	chr14:67483380:T:C	3.92625e-57	-2.69848	-0.639653
67483532	chr14:67483532:G:A	7.03386e-57	-2.75508	-3.24751e-10
67483802	chr14:67483802:G:A	2.89633e-57	-2.74323	-0.899135
67483825	chr14:67483825:G:T	3.1346e-56	-1.31236e-09	-1.26073
67484338	chr14:67484338:A:G	2.97464e-56	-1.31236e-09	-1.3131
67484541	chr14:67484541:A:G	6.1833e-56	-1.31236e-09	-0.581375
67485427	chr14:67485427:A:G	2.96606e-56	-1.31236e-09	-1.31599
67486084	chr14:67486084:G:A	3.71653e-56	-1.31236e-09	-1.09044
67486297	chr14:67486297:A:G	2.9749e-56	-1.31236e-09	-1.31302
67487151	chr14:67487151:G:A	3.1806e-56	-1.31236e-09	-1.24616
67487278	chr14:67487278:C:T	2.04683e-56	-0.369221	-1.31771
67487820	chr14:67487820:G:A	3.29021e-56	0.0788967	-1.29117
67488281	chr14:67488281:C:A	3.49927e-57	-2.76732	-0.68594
67488425	chr14:67488425:G:C	1.17242e-55	-1.31236e-09	0.0584302
67488758	chr14:67488758:G:A	2.42635e-56	-0.312554	-1.20428
67488823	chr14:67488823:A:C	1.16801e-56	-1.80424	-0.443686
67489036	chr14:67489036:A:C	2.07789e-57	-2.71838	-1.25608
67489074	chr14:67489074:T:G	2.05075e-57	-2.67454	-1.31307
67489333	chr14:67489333:C:T	4.32268e-56	-1.31236e-09	-0.93935
67489801	chr14:67489801:T:C	2.97516e-56	-1.31236e-09	-1.31293
67489961	chr14:67489961:G:A	7.4226e-57	-2.7174	0.016115
67489977	chr14:67489977:G:A	2.2248e-56	-1.60356	-3.24751e-10
67490010	chr14:67490010:G:T	4.64331e-57	-1.88053	-1.28985
67490015	chr14:67490015:T:C	7.23756e-57	-2.72653	-3.24751e-10
67490337	chr14:67490337:G:A	3.37702e-57	-2.78124	-0.707574
67490409	chr14:67490409:C:T	4.61063e-57	-2.04357	-1.13388
67490659	chr14:67490659:T:C	1.43104e-56	-2.04482	-3.24751e-10
67490891	chr14:67490891:G:T	1.10132e-56	-2.30672	-3.24751e-10
67491522	chr14:67491522:A:G	3.10241e-56	-1.31236e-09	-1.27105
67491655	chr14:67491655:A:C	2.23637e-57	-2.61064	-1.29032
67491887	chr14:67491887:C:T	2.58259e-57	-2.78095	-0.976067
67491918	chr14:67491918:G:A	9.16521e-57	-2.4904	-3.24751e-10
67491924	chr14:67491924:T:C	2.26439e-57	-2.78147	-1.10704
67492383	chr14:67492383:C:T	1.85066e-57	-2.77253	-1.31774
67492653	chr14:67492653:G:A	3.31385e-56	-1.31236e-09	-1.20511
67492924	chr14:67492924:C:T	2.19312e-57	-2.75228	-1.16821
67492968	chr14:67492968:G:C	8.11122e-56	-1.31236e-09	-0.309979
67493059	chr14:67493059:G:A	3.7577e-56	-1.31236e-09	-1.07942
67493292	chr14:67493292:A:G	3.5687e-56	-1.31236e-09	-1.13103
67493474	chr14:67493474:G:A	3.28079e-56	-1.31236e-09	-1.21514
67493538	chr14:67493538:A:G	8.06763e-56	-1.31236e-09	-0.315368
67494036	chr14:67494036:T:C	1.7953e-55	-1.31236e-09	0.484528
67494462	chr14:67494462:G:A	6.85318e-57	-2.7811	-3.24751e-10
67494656	chr14:67494656:C:A	3.77643e-56	-1.31236e-09	-1.07445
67494713	chr14:67494713:A:T	5.52205e-56	0.422523	-1.117
67494762	chr14:67494762:G:A	3.16649e-55	1.05198	-3.24751e-10
67494865	chr14:67494865:G:A	8.14658e-56	-1.31236e-09	-0.305628
67495523	chr14:67495523:C:G	3.75666e-56	-1.31236e-09	-1.0797
67495749	chr14:67495749:G:T	3.77526e-56	-1.31236e-09	-1.07476
67495936	chr14:67495936:C:T	1.58185e-55	-1.31236e-09	0.35795
67495963	chr14:67495963:C:T	8.96755e-57	-2.5122	-3.24751e-10
67496212	chr14:67496212:G:T	2.98805e-57	-2.71192	-0.899273
67496339	chr14:67496339:C:T	9.8665e-56	1.01621	-1.13029
67496344	chr14:67496344:T:C	2.12252e-57	-2.76627	-1.18693
67496983	chr14:67496983:A:T	3.00732e-57	-2.29888	-1.30588
67497079	chr14:67497079:A:G	6.88991e-57	-2.77575	-3.24751e-10
67497381	chr14:67497381:G:A	7.82584e-57	-1.63953	-1.00885
67497454	chr14:67497454:T:C	5.64173e-57	-1.70091	-1.27471
67497638	chr14:67497638:G:A	2.9637e-57	-2.30409	-1.31528
67497971	chr14:67497971:T:A	2.18655e-57	-2.61652	-1.30696
67498145	chr14:67498145:G:A	3.51687e-56	-1.14565	-3.24751e-10
67498169	chr14:67498169:C:T	3.55716e-57	-2.74382	-0.693027
67498735	chr14:67498735:G:A	2.19478e-57	-2.60389	-1.31584
67499172	chr14:67499172:T:C	2.71938e-57	-2.76958	-0.935828
67499683	chr14:67499683:C:T	2.58249e-57	-2.66265	-1.09441
67499905	chr14:67499905:A:G	3.73625e-57	-2.08454	-1.30319
67501289	chr14:67501289:C:G	2.67146e-57	-2.77246	-0.950729
67501449	chr14:67501449:C:T	1.10155e-56	-2.3065	-3.24751e-10
67501638	chr14:67501638:G:C	3.5856e-57	-2.73765	-0.691239
67501733	chr14:67501733:C:T	3.55119e-57	-2.74261	-0.695923
67502057	chr14:67502057:G:T	2.0844e-57	-2.77253	-1.1988
67502123	chr14:67502123:G:A	2.00696e-57	-2.71658	-1.29261
67502221	chr14:67502221:C:T	2.65863e-57	-2.73938	-0.988617
67502280	chr14:67502280:G:A	3.44925e-56	-1.16507	-3.24751e-10
67502391	chr14:67502391:G:A	2.12072e-57	-2.64218	-1.31187
67502577	chr14:67502577:T:C	5.59051e-57	-1.66913	-1.31561
67502715	chr14:67502715:G:A	5.76652e-57	-1.6363	-1.31744
67502833	chr14:67502833:T:C	6.12584e-57	-1.57615	-1.31715
67503093	chr14:67503093:C:T	4.1843e-57	-2.73313	-0.541341
67503470	chr14:67503470:C:T	3.402e-56	-1.17886	-3.24751e-10
67503690	chr14:67503690:A:T	2.60147e-57	-2.66132	-1.08842
67503760	chr14:67503760:G:A	1.9746e-57	-2.7792	-1.24624
67503799	chr14:67503799:G:A	6.48317e-57	-1.51877	-1.31783
67504419	chr14:67504419:C:T	6.43272e-57	-1.52692	-1.31749
67505262	chr14:67505262:G:C	7.64896e-56	-1.31236e-09	-0.368658
67505706	chr14:67505706:TG:T	2.03863e-57	-2.67791	-1.31563
67506046	chr14:67506046:T:C	3.09569e-57	-2.25799	-1.31781
67506205	chr14:67506205:A:G	7.26177e-57	-1.40711	-1.31608
67506230	chr14:67506230:T:C	7.02497e-57	-2.75634	-3.24751e-10
67506255	chr14:67506255:T:C	2.13148e-57	-2.76904	-1.17996
67506562	chr14:67506562:G:A	2.52807e-56	-1.47577	-3.24751e-10
67506916	chr14:67506916:A:G	2.09495e-57	-2.71606	-1.25023
67507335	chr14:67507335:C:A	2.87798e-57	-2.60431	-1.04441
67507788	chr14:67507788:G:T	6.05585e-57	-1.77812	-1.12667
67507914	chr14:67507914:A:G	1.60104e-55	-1.31236e-09	0.370012
67508196	chr14:67508196:C:T	9.4524e-56	-1.31236e-09	-0.156958
67508211	chr14:67508211:T:C	6.98582e-57	-1.64575	-1.11618
67508319	chr14:67508319:A:G	5.76783e-57	-2.00693	-0.946581
67508403	chr14:67508403:G:A	3.39577e-56	-1.31236e-09	-1.1807
67508445	chr14:67508445:A:G	1.92755e-57	-2.73257	-1.31699
67508494	chr14:67508494:C:T	4.01316e-56	-1.01365	-3.24751e-10
67508951	chr14:67508951:C:T	3.15153e-57	-2.70422	-0.853703
67509006	chr14:67509006:T:C	3.6578e-57	-2.75876	-0.650194
67509044	chr14:67509044:A:C	3.34605e-57	-2.76353	-0.734506
67509089	chr14:67509089:G:A	1.19879e-55	-1.31236e-09	0.0806734
67509340	chr14:67509340:C:T	2.71847e-57	-2.39491	-1.31084
67509608	chr14:67509608:C:T	2.35801e-57	-2.61896	-1.22904
67509772	chr14:67509772:T:C	7.93535e-56	-1.31236e-09	-0.331899
67509815	chr14:67509815:T:C	3.5955e-56	-1.31236e-09	-1.12354
67510416	chr14:67510416:C:T	4.75043e-54	3.76018	-3.24751e-10
67510599	chr14:67510599:C:T	7.04508e-57	-2.75348	-3.24751e-10
67510600	chr14:67510600:G:A	3.01399e-56	-1.31236e-09	-1.29996
67510730	chr14:67510730:G:C	2.68195e-57	-2.44626	-1.27301
67511339	chr14:67511339:T:C	6.03621e-56	-1.31236e-09	-0.605451
67511789	chr14:67511789:C:G	3.22639e-56	-1.31236e-09	-1.23186
67511809	chr14:67511809:G:A	4.02173e-57	-2.33918	-0.974925
67511813	chr14:67511813:G:T	4.00283e-57	-2.35521	-0.963595
67511822	chr14:67511822:G:T	2.0615e-57	-2.75298	-1.2294
67511868	chr14:67511868:C:A	2.96138e-56	-1.31236e-09	-1.31757
67511934	chr14:67511934:C:T	4.88288e-56	-1.31236e-09	-0.817492
67512186	chr14:67512186:C:T	3.17494e-57	-2.78074	-0.769785
67512635	chr14:67512635:C:T	2.81793e-56	-2.37213	1.00491
67512815	chr14:67512815:T:C	2.9921e-56	-1.31236e-09	-1.30725
67512996	chr14:67512996:G:A	1.97737e-57	-2.70663	-1.31741
67513128	chr14:67513128:A:G	1.99551e-57	-2.70365	-1.31126
67513201	chr14:67513201:G:A	3.11391e-56	-1.31236e-09	-1.26735
67513260	chr14:67513260:A:G	4.67478e-57	-2.71512	-0.448514
67513314	chr14:67513314:A:G	5.71105e-57	-2.62404	-0.339371
67513315	chr14:67513315:T:A	5.14924e-56	-1.31236e-09	-0.764378
67513357	chr14:67513357:G:C	4.88831e-57	-2.71633	-0.402638
67514686	chr14:67514686:G:C	3.44671e-57	-2.73229	-0.736106
67514871	chr14:67514871:C:T	2.99074e-57	-2.76847	-0.841819
67514945	chr14:67514945:G:C	2.31412e-57	-2.55062	-1.31616
67515343	chr14:67515343:G:T	9.39511e-56	-1.31236e-09	-0.163037
67515537	chr14:67515537:G:T	3.93993e-57	-2.72541	-0.609241
67516377	chr14:67516377:C:T	2.98443e-56	-1.31236e-09	-1.30982
67516397	chr14:67516397:GA:G	1.9089e-57	-2.75595	-1.30333
67516768	chr14:67516768:G:A	4.08842e-57	-2.72986	-0.567796
67516774	chr14:67516774:C:T	4.03783e-57	-2.72938	-0.580726
67516823	chr14:67516823:T:G	3.28073e-57	-2.73069	-0.787056
67516842	chr14:67516842:T:C	1.94275e-57	-2.73345	-1.30826
67516868	chr14:67516868:G:A	1.74215e-55	-1.31236e-09	0.454476
67516917	chr14:67516917:G:A	7.24067e-57	-2.7261	-3.24751e-10
67517151	chr14:67517151:C:T	3.35076e-57	-2.73535	-0.76127
67517243	chr14:67517243:TCTC:T	1.76601e-55	-1.31236e-09	0.468082
67517310	chr14:67517310:C:T	4.53432e-56	-1.31236e-09	-0.891553
67517653	chr14:67517653:T:A	3.47579e-57	-2.73281	-0.727178
67517679	chr14:67517679:A:G	3.01198e-56	-1.31236e-09	-1.30063
67517823	chr14:67517823:G:A	3.49938e-57	-2.73317	-0.720061
67517935	chr14:67517935:C:A	1.747e-55	-1.31236e-09	0.457256
67517978	chr14:67517978:T:C	6.68837e-57	-2.63936	-0.166083
67518020	chr14:67518020:T:G	3.13527e-57	-2.71366	-0.849434
67518283	chr14:67518283:G:T	1.93627e-57	-2.73524	-1.30981
67518615	chr14:67518615:G:A	3.45859e-57	-2.73764	-0.72731
67518640	chr14:67518640:G:T	3.52311e-57	-2.73661	-0.709853
67518677	chr14:67518677:C:T	2.62567e-56	-0.137785	-1.30011
67518981	chr14:67518981:G:A	4.72142e-56	-1.31236e-09	-0.851118
67518986	chr14:67518986:T:C	3.5613e-57	-2.73456	-0.701128
67519100	chr14:67519100:G:C	2.96271e-56	-1.31236e-09	-1.31712
67519289	chr14:67519289:G:C	4.65446e-56	-1.31236e-09	-0.8654
67519431	chr14:67519431:C:T	5.52505e-57	-2.77716	-0.219359
67519445	chr14:67519445:T:C	4.65539e-56	-1.31236e-09	-0.865201
67519558	chr14:67519558:T:C	4.20247e-57	-2.73307	-0.53707
67519781	chr14:67519781:G:A	5.10805e-57	-2.77389	-0.301106
67519832	chr14:67519832:C:T	2.46129e-57	-2.75375	-1.05137
67520186	chr14:67520186:T:A	7.71501e-56	-1.31236e-09	-0.360059
67520255	chr14:67520255:A:G	4.19818e-56	-1.31236e-09	-0.968575
67520574	chr14:67520574:C:T	4.71728e-56	-1.31236e-09	-0.851995
67520826	chr14:67520826:T:C	1.92647e-57	-2.73633	-1.31379
67520936	chr14:67520936:A:G	1.8801e-57	-2.76078	-1.3137
67521096	chr14:67521096:A:G	1.83999e-55	-1.31236e-09	0.50912
67521231	chr14:67521231:T:C	2.44801e-57	-2.49578	-1.31476
67521477	chr14:67521477:G:A	3.0284e-56	-1.31236e-09	-1.29519
67521608	chr14:67521608:A:G	4.36878e-56	-1.31236e-09	-0.928743
67521613	chr14:67521613:C:T	3.10572e-56	-1.31236e-09	-1.26998
67521895	chr14:67521895:A:G	2.31173e-57	-2.76763	-1.10019
67522003	chr14:67522003:G:A	5.18972e-57	-2.78094	-0.278193
67522092	chr14:67522092:G:A	1.88513e-57	-2.75508	-1.31674
67522208	chr14:67522208:T:C	3.05311e-56	-1.31236e-09	-1.28707
67522380	chr14:67522380:G:A	2.60541e-57	-2.74723	-1.00099
67523136	chr14:67523136:A:G	2.03639e-57	-2.68418	-1.31045
67523607	chr14:67523607:G:A	4.61056e-57	-2.78157	-0.39589
67523712	chr14:67523712:A:C	1.74432e-56	-2.01363	0.16677
67523827	chr14:67523827:T:A	4.89161e-56	-1.31236e-09	-0.815706
67523931	chr14:67523931:G:A	6.93623e-57	-2.72851	-0.040547
67524277	chr14:67524277:C:T	4.23688e-56	-1.31236e-09	-0.9594
67524305	chr14:67524305:C:G	2.97808e-56	-1.31236e-09	-1.31195
67524311	chr14:67524311:C:T	2.14467e-57	-2.70856	-1.23427
67524419	chr14:67524419:A:G	7.12828e-57	-2.74174	-3.24751e-10
67524481	chr14:67524481:C:T	2.99902e-56	-1.31236e-09	-1.30494
67525157	chr14:67525157:A:G	3.75955e-56	-1.31236e-09	-1.07893
67525600	chr14:67525600:G:A	4.2621e-57	-2.53256	-0.72349
67525686	chr14:67525686:T:G	4.62407e-56	-1.31236e-09	-0.871951
67525773	chr14:67525773:A:G	3.30849e-57	-2.21351	-1.29581
67526243	chr14:67526243:T:C	6.23699e-57	-1.5656	-1.30971
67526250	chr14:67526250:C:A	3.93873e-57	-2.32066	-1.0143
67526296	chr14:67526296:CCTTGA:C	2.48019e-57	-2.7812	-1.01628
67526454	chr14:67526454:A:G	8.41095e-57	-1.28407	-1.2922
67526525	chr14:67526525:A:T	3.00376e-56	-1.31236e-09	-1.30336
67526916	chr14:67526916:T:C	5.71083e-57	-1.69552	-1.26793
67526957	chr14:67526957:A:G	3.06875e-57	-2.75813	-0.826415
67527097	chr14:67527097:C:T	3.46846e-56	-1.31236e-09	-1.15952
67527134	chr14:67527134:G:A	2.27975e-57	-2.75626	-1.12549
67527216	chr14:67527216:C:T	3.18797e-56	-1.31236e-09	-1.24384
67527323	chr14:67527323:G:A	1.442e-56	-2.03719	-3.24751e-10
67527361	chr14:67527361:T:C	1.06295e-55	-1.31236e-09	-0.0395919
67527370	chr14:67527370:G:A	2.96341e-56	-1.31236e-09	-1.31689
67527495	chr14:67527495:T:C	5.60723e-56	-1.31236e-09	-0.67917
67527528	chr14:67527528:A:G	1.00598e-56	-1.2206	-1.17667
67527666	chr14:67527666:G:A	2.43547e-57	-2.72486	-1.09081
67527967	chr14:67527967:C:A	3.10288e-56	-1.31236e-09	-1.2709
67528378	chr14:67528378:G:A	3.13712e-56	-1.31236e-09	-1.25992
67528940	chr14:67528940:T:C	2.01456e-57	-2.7803	-1.22511
67529015	chr14:67529015:T:C	1.36147e-55	-1.31236e-09	0.207926
67529138	chr14:67529138:T:A	2.72452e-57	-2.7385	-0.965023
67529163	chr14:67529163:C:G	1.21098e-55	-1.31236e-09	0.0907872
67529244	chr14:67529244:G:C	1.13099e-55	-1.31236e-09	0.0224501
67529330	chr14:67529330:T:C	1.1489e-55	-1.31236e-09	0.0381661
67529602	chr14:67529602:C:T	9.60418e-57	-2.44361	-3.24751e-10
67529607	chr14:67529607:C:T	6.17506e-56	-1.31236e-09	-0.582709
67529743	chr14:67529743:C:T	2.09553e-55	-1.31236e-09	0.639165
67530006	chr14:67530006:G:A	2.92885e-57	-2.76363	-0.867575
67530506	chr14:67530506:A:G	2.1982e-56	-2.39384	0.778257
67530584	chr14:67530584:G:A	2.99708e-56	-1.31236e-09	-1.30559
67530734	chr14:67530734:C:T	2.49533e-57	-2.64313	-1.14826
67531332	chr14:67531332:C:A	2.84268e-57	-2.76606	-0.895005
67531389	chr14:67531389:T:G	2.266e-57	-2.77982	-1.10797
67531439	chr14:67531439:G:T	2.66147e-57	-2.42087	-1.30606
67531635	chr14:67531635:C:T	2.31306e-57	-2.77373	-1.09351
67532223	chr14:67532223:A:G	6.58014e-56	-1.31236e-09	-0.519171
67532502	chr14:67532502:T:A	2.11521e-57	-2.76349	-1.19317
67533001	chr14:67533001:C:T	6.3802e-56	-1.31236e-09	-0.550027
67533022	chr14:67533022:G:T	5.48451e-56	-1.31236e-09	-0.7013
67533511	chr14:67533511:G:C	9.97028e-56	-1.31236e-09	-0.103618
67533535	chr14:67533535:T:C	2.28245e-57	-2.71084	-1.16972
67533642	chr14:67533642:T:C	2.22965e-57	-2.76695	-1.13702
67534239	chr14:67534239:T:C	2.21814e-57	-2.7489	-1.16024
67534651	chr14:67534651:G:T	2.96036e-56	-1.31236e-09	-1.31792
67534761	chr14:67534761:G:A	2.5067e-57	-2.70689	-1.07995
67535669	chr14:67535669:C:T	2.19131e-57	-2.78152	-1.13979
67536472	chr14:67536472:T:C	4.62698e-57	-2.4967	-0.677211
67537275	chr14:67537275:C:T	7.5225e-57	-2.68791	-3.24751e-10
67537373	chr14:67537373:TAATAATAAA:T	5.5597e-56	-1.31236e-09	-0.687683
67538142	chr14:67538142:T:C	7.35744e-57	-2.7101	-3.24751e-10
67538168	chr14:67538168:T:G	2.41997e-57	-2.77319	-1.04886
67538393	chr14:67538393:C:T	2.8943e-57	-2.41723	-1.22584
67538430	chr14:67538430:T:C	2.62381e-57	-2.4233	-1.31788
67539091	chr14:67539091:C:G	7.10422e-55	-1.31236e-09	1.86005
67539458	chr14:67539458:G:A	6.93578e-57	-2.76912	-3.24751e-10
67539756	chr14:67539756:C:T	7.5809e-57	-2.68018	-3.24751e-10
67539794	chr14:67539794:G:A	5.68555e-56	-1.31236e-09	-0.665299
67540223	chr14:67540223:C:T	3.59078e-57	-2.6804	-0.747042
67540291	chr14:67540291:T:C	3.57239e-57	-2.55874	-0.873837
67540312	chr14:67540312:A:G	2.96894e-56	-1.31236e-09	-1.31502
67541042	chr14:67541042:A:G	5.39727e-56	-1.31236e-09	-0.717334
67541506	chr14:67541506:A:G	7.92124e-56	-1.31236e-09	-0.333679
67541681	chr14:67541681:C:A	3.07584e-56	-1.31236e-09	-1.27965
67541741	chr14:67541741:T:C	3.33505e-56	-1.31236e-09	-1.19874
67542085	chr14:67542085:A:G	4.31777e-57	-2.73441	-0.508658
67542150	chr14:67542150:G:A	3.63141e-57	-2.73991	-0.676283
67542176	chr14:67542176:C:G	3.08958e-56	-1.31236e-09	-1.27519
67542182	chr14:67542182:T:TA	2.71915e-57	-2.69152	-1.01397
67542183	chr14:67542183:C:A	2.71523e-57	-2.69238	-1.01456
67542540	chr14:67542540:TATATC:T	3.48835e-56	-1.31236e-09	-1.1538
67542562	chr14:67542562:G:T	7.07711e-57	-2.74895	-3.24751e-10
67542919	chr14:67542919:C:G	4.67179e-57	-2.77986	-0.384407
67543703	chr14:67543703:A:G	3.8036e-56	-1.31236e-09	-1.06728
67543736	chr14:67543736:G:A	3.16728e-57	-2.75048	-0.802458
67544269	chr14:67544269:C:T	7.30174e-57	-2.7177	-3.24751e-10
67544291	chr14:67544291:G:A	2.93943e-57	-2.65966	-0.967935
67545077	chr14:67545077:A:C	8.50718e-56	-1.31236e-09	-0.262317
67546174	chr14:67546174:A:G	2.75756e-54	3.21629	-3.24751e-10
67546192	chr14:67546192:C:T	2.84234e-57	-2.63978	-1.02141
67546535	chr14:67546535:C:T	4.67238e-57	-2.09989	-1.06425
67546831	chr14:67546831:C:T	6.04155e-57	-1.81459	-1.09256
67546996	chr14:67546996:A:G	8.08786e-56	-1.31236e-09	-0.312863
67547797	chr14:67547797:CAG:C	9.07254e-56	-2.64329	2.44532
67548755	chr14:67548755:A:C	2.50294e-57	-2.77987	-1.00847
67548934	chr14:67548934:T:C	3.56437e-57	-2.66576	-0.769068
67548976	chr14:67548976:C:T	2.12319e-57	-2.72326	-1.22963
67549031	chr14:67549031:T:C	9.26782e-57	-2.47926	-3.24751e-10
67549266	chr14:67549266:ATTT:A	3.21111e-56	-1.31236e-09	-1.23661
67549518	chr14:67549518:G:C	4.53214e-57	-2.37917	-0.815446
67549758	chr14:67549758:A:G	3.17672e-56	-1.31236e-09	-1.24738
67549981	chr14:67549981:C:G	3.63214e-57	-2.60815	-0.807841
67550452	chr14:67550452:G:A	2.89011e-57	-2.68832	-0.956192
67550675	chr14:67550675:G:T	3.20917e-56	-1.31236e-09	-1.23721
67550771	chr14:67550771:A:T	4.79689e-57	-2.77433	-0.363514
67550917	chr14:67550917:A:G	7.45238e-57	-2.69728	-3.24751e-10
67551238	chr14:67551238:G:C	2.5782e-57	-2.75486	-1.00386
67551266	chr14:67551266:C:T	3.33853e-56	-1.31236e-09	-1.1977
67551367	chr14:67551367:T:C	3.04606e-56	-1.31236e-09	-1.28938
67551530	chr14:67551530:C:G	2.44171e-57	-2.73637	-1.07675
67551996	chr14:67551996:C:T	2.70093e-57	-2.66424	-1.04798
67552139	chr14:67552139:T:A	3.45548e-57	-2.18601	-1.27984
67552331	chr14:67552331:A:G	3.63824e-56	-1.31236e-09	-1.11173
67552479	chr14:67552479:A:G	2.96324e-56	-1.31236e-09	-1.31694
67552538	chr14:67552538:T:C	3.8409e-57	-2.54981	-0.810294
67552654	chr14:67552654:C:CTA	2.86412e-57	-2.63778	-1.01576
67552699	chr14:67552699:G:A	3.73808e-56	-1.31236e-09	-1.08466
67553140	chr14:67553140:CAG:C	2.0015e-57	-2.72093	-1.29099
67553387	chr14:67553387:C:A	6.32093e-56	-1.31236e-09	-0.55936
67553743	chr14:67553743:G:A	2.95413e-57	-2.43125	-1.19136
67554150	chr14:67554150:T:C	9.56653e-56	-1.31236e-09	-0.144956
67554453	chr14:67554453:T:C	3.21488e-57	-2.26702	-1.27101
67555042	chr14:67555042:A:T	2.96061e-56	-1.31236e-09	-1.31783
67555069	chr14:67555069:C:T	2.37928e-57	-2.76467	-1.07434
67555070	chr14:67555070:G:A	2.27651e-56	-1.03787	-0.54271
67555072	chr14:67555072:T:C	2.56417e-57	-2.64986	-1.11432
67555693	chr14:67555693:C:T	5.60845e-57	-2.63976	-0.341782
67555697	chr14:67555697:C:T	2.13203e-57	-2.76987	-1.17887
67555875	chr14:67555875:C:T	6.13062e-56	-1.31236e-09	-0.589931
67556215	chr14:67556215:A:C	3.12951e-56	-1.31236e-09	-1.26235
67556618	chr14:67556618:C:T	3.92096e-56	-1.31236e-09	-1.03689
67556726	chr14:67556726:A:T	1.0245e-55	-1.31236e-09	-0.0764409
67557152	chr14:67557152:G:A	1.88507e-57	-2.77032	-1.30153
67557303	chr14:67557303:A:G	3.321e-56	-1.31236e-09	-1.20296
67557417	chr14:67557417:A:T	1.96092e-57	-2.78134	-1.25106
67557525	chr14:67557525:G:A	7.01792e-56	-1.31236e-09	-0.45476
67558341	chr14:67558341:A:C	6.79943e-57	-2.18266	-0.60631
67558543	chr14:67558543:T:C	7.65274e-57	-2.15754	-0.513209
67558644	chr14:67558644:G:A	3.34295e-57	-2.7571	-0.741859
67558731	chr14:67558731:G:A	2.15109e-57	-2.62261	-1.31723
67559119	chr14:67559119:C:T	6.44832e-57	-2.16655	-0.675438
67559312	chr14:67559312:T:C	3.22008e-56	-1.31236e-09	-1.23382
67559402	chr14:67559402:C:T	7.71938e-56	-2.68706	2.32756
67560316	chr14:67560316:C:T	9.17616e-57	-2.4892	-3.24751e-10
67560384	chr14:67560384:T:C	2.99695e-56	-1.31236e-09	-1.30563
67560674	chr14:67560674:C:G	3.2902e-56	-1.31236e-09	-1.21228
67560762	chr14:67560762:C:T	4.74463e-57	-2.51627	-0.632531
67560805	chr14:67560805:T:A	3.16939e-57	-2.35193	-1.20034
67560978	chr14:67560978:G:A	5.3225e-57	-1.71604	-1.31783
67561007	chr14:67561007:G:A	2.82954e-57	-2.48812	-1.17758
67561020	chr14:67561020:C:G	3.12333e-56	-1.31236e-09	-1.26433
67561092	chr14:67561092:A:G	2.04792e-57	-2.73566	-1.25333
67561290	chr14:67561290:G:A	3.32965e-56	-1.31236e-09	-1.20036
67561408	chr14:67561408:G:A	1.92543e-57	-2.77929	-1.27138
67561777	chr14:67561777:G:A	2.07693e-57	-2.78044	-1.19448
67562596	chr14:67562596:G:A	2.10042e-57	-2.78119	-1.18248
67562669	chr14:67562669:G:A	1.98797e-57	-2.73375	-1.28495
67562910	chr14:67562910:C:T	5.4878e-56	-1.31236e-09	-0.7007
67562995	chr14:67562995:C:T	3.17556e-56	-1.31236e-09	-1.24774
67563010	chr14:67563010:C:A	6.8539e-57	-2.78099	-3.24751e-10
67563621	chr14:67563621:C:T	2.9676e-56	-1.31236e-09	-1.31547
67564144	chr14:67564144:G:A	1.32487e-56	-2.12191	-3.24751e-10
67564289	chr14:67564289:G:A	2.314e-56	-1.56425	-3.24751e-10
67564397	chr14:67564397:G:A	3.19467e-57	-2.39686	-1.14746
67564574	chr14:67564574:C:A	2.99188e-57	-2.73838	-0.871529
67565647	chr14:67565647:C:G	2.05415e-57	-2.75049	-1.23546
67565842	chr14:67565842:G:A	3.64284e-56	-1.31236e-09	-1.11046
67566075	chr14:67566075:C:T	6.93636e-57	-2.76904	-3.24751e-10
67566309	chr14:67566309:G:A	8.50988e-57	-2.56458	-3.24751e-10
67566564	chr14:67566564:GC:G	1.83535e-57	-2.78107	-1.3175
67566590	chr14:67566590:A:G	4.14808e-56	-1.31236e-09	-0.980582
67566834	chr14:67566834:G:A	8.50259e-57	-2.56544	-3.24751e-10
67567157	chr14:67567157:G:A	5.16403e-56	-1.31236e-09	-0.76151
67567278	chr14:67567278:A:G	5.82243e-56	-1.31236e-09	-0.641509
67567484	chr14:67567484:T:C	1.87921e-57	-2.76206	-1.3129
67567525	chr14:67567525:T:C	2.86112e-57	-2.41123	-1.24336
67567549	chr14:67567549:A:G	3.1142e-56	-1.31236e-09	-1.26725
67567587	chr14:67567587:A:C	1.45112e-56	-0.842987	-1.1879
67567639	chr14:67567639:T:C	4.06043e-56	-1.31236e-09	-1.00194
67567715	chr14:67567715:A:G	3.13701e-56	-1.31236e-09	-1.25996
67567784	chr14:67567784:C:T	9.41811e-57	-2.46318	-3.24751e-10
67568139	chr14:67568139:T:C	4.43237e-57	-2.29316	-0.923721
67568345	chr14:67568345:CA:C	1.98658e-57	-2.73087	-1.28853
67568722	chr14:67568722:C:T	2.16729e-57	-2.73306	-1.19927
67568765	chr14:67568765:G:T	7.11302e-57	-2.74389	-3.24751e-10
67568891	chr14:67568891:G:A	1.00824e-56	-2.39502	-3.24751e-10
67569093	chr14:67569093:G:A	2.83614e-57	-2.74701	-0.916354
67569162	chr14:67569162:A:G	2.23443e-57	-2.60311	-1.29871
67569186	chr14:67569186:A:G	2.83936e-57	-2.76874	-0.893497
67569257	chr14:67569257:G:A	4.3778e-56	-1.31236e-09	-0.926681
67569399	chr14:67569399:C:T	5.6622e-56	-1.31236e-09	-0.669415
67569678	chr14:67569678:T:G	2.05633e-57	-2.76716	-1.21773
67569734	chr14:67569734:A:G	2.21503e-57	-2.73826	-1.17229
67569747	chr14:67569747:C:G	7.2018e-57	-2.08497	-0.646506
67569872	chr14:67569872:T:C	3.62641e-56	-1.31236e-09	-1.11498
67570136	chr14:67570136:G:C	3.19311e-57	-2.54219	-1.00262
67570309	chr14:67570309:G:A	7.9697e-57	-2.63017	-3.24751e-10
67570475	chr14:67570475:T:C	3.60891e-56	-1.31236e-09	-1.11982
67570496	chr14:67570496:G:C	3.6857e-56	-1.31236e-09	-1.09877
67570778	chr14:67570778:C:G	3.62311e-56	-1.31236e-09	-1.11589
67571046	chr14:67571046:C:T	3.29303e-56	-1.31236e-09	-1.21142
67571069	chr14:67571069:C:G	5.71395e-56	-1.31236e-09	-0.660316
67571603	chr14:67571603:A:G	3.06168e-56	-1.31236e-09	-1.28426
67571736	chr14:67571736:G:C	3.32421e-56	-1.31236e-09	-1.20199
67571871	chr14:67571871:C:T	3.61416e-56	-1.31236e-09	-1.11837
67572012	chr14:67572012:A:G	2.8715e-57	-2.44099	-1.20999
67572062	chr14:67572062:T:G	1.93766e-57	-2.77024	-1.2741
67572172	chr14:67572172:C:T	1.08996e-55	-1.31236e-09	-0.0144984
67572291	chr14:67572291:C:T	8.94359e-57	-2.51487	-3.24751e-10
67572310	chr14:67572310:A:G	3.29163e-57	-2.4772	-1.03723
67572318	chr14:67572318:G:GT	5.29239e-57	-2.64277	-0.396772
67572524	chr14:67572524:A:G	4.81335e-56	-1.31236e-09	-0.831833
67572653	chr14:67572653:C:G	1.04392e-56	-2.36025	-3.24751e-10
67572684	chr14:67572684:T:C	3.18872e-56	-1.31236e-09	-1.24361
67572805	chr14:67572805:T:C	6.552e-57	-2.3733	-0.452742
67573476	chr14:67573476:G:T	6.94544e-57	-1.50815	-1.25958
67573672	chr14:67573672:T:C	3.04487e-57	-2.61628	-0.976077
67573717	chr14:67573717:C:T	4.46753e-56	-1.31236e-09	-0.906391
67573933	chr14:67573933:G:A	2.965e-56	-1.31236e-09	-1.31635
67574104	chr14:67574104:G:A	8.54831e-56	-1.31236e-09	-0.257494
67574121	chr14:67574121:G:A	5.62519e-57	-2.48418	-0.494381
67574174	chr14:67574174:C:T	4.16174e-56	-1.31236e-09	-0.977294
67574344	chr14:67574344:G:A	4.92359e-57	-1.85152	-1.26025
67574407	chr14:67574407:G:C	2.14646e-57	-2.62536	-1.31664
67574592	chr14:67574592:G:A	4.14751e-56	-1.31236e-09	-0.980719
67574933	chr14:67574933:G:C	5.1184e-57	-2.49095	-0.58202
67575198	chr14:67575198:T:C	2.94882e-57	-2.66171	-0.962698
67575214	chr14:67575214:A:G	4.26975e-57	-1.9692	-1.28506
67575348	chr14:67575348:G:A	3.04761e-56	-1.31236e-09	-1.28887
67575538	chr14:67575538:A:G	2.30167e-57	-2.67261	-1.19957
67575565	chr14:67575565:G:A	1.27337e-56	-2.16156	-3.24751e-10
67575779	chr14:67575779:A:G	3.98427e-57	-2.03566	-1.2878
67575857	chr14:67575857:A:G	2.24012e-57	-2.58629	-1.31299
67576755	chr14:67576755:A:G	2.96708e-56	-1.31236e-09	-1.31565
67576839	chr14:67576839:A:T	2.96485e-56	-1.31236e-09	-1.3164
67577288	chr14:67577288:C:T	6.86776e-56	-1.31236e-09	-0.476388
67577603	chr14:67577603:G:A	3.09358e-56	-1.31236e-09	-1.2739
67577631	chr14:67577631:A:G	6.16481e-56	-0.58437	-3.24751e-10
67578291	chr14:67578291:G:A	2.67303e-57	-2.59238	-1.13022
67578407	chr14:67578407:A:G	2.5244e-57	-2.63416	-1.14565
67579036	chr14:67579036:T:C	2.21578e-57	-2.68913	-1.22108
67579218	chr14:67579218:G:A	2.99654e-57	-2.33516	-1.27319
67579558	chr14:67579558:C:T	2.38951e-57	-2.70257	-1.13215
67579735	chr14:67579735:C:T	4.08888e-56	-1.31236e-09	-0.994955
67579885	chr14:67579885:C:T	3.45795e-57	-2.20432	-1.26082
67580022	chr14:67580022:C:T	2.40801e-57	-2.66031	-1.16671
67580196	chr14:67580196:G:A	4.41911e-57	-2.17484	-1.04503
67580426	chr14:67580426:A:G	2.03539e-57	-2.69496	-1.30016
67580822	chr14:67580822:G:A	2.01312e-57	-2.70855	-1.29758
67581256	chr14:67581256:G:A	1.25684e-56	-2.44414	0.269515
67581430	chr14:67581430:G:T	3.92305e-56	-1.31236e-09	-1.03636
67581692	chr14:67581692:A:G	3.06131e-56	-1.31236e-09	-1.28438
67582042	chr14:67582042:C:T	8.85453e-57	-2.52488	-3.24751e-10
67582047	chr14:67582047:T:C	1.08788e-56	-2.31899	-3.24751e-10
67582401	chr14:67582401:G:A	1.11272e-56	-2.29642	-3.24751e-10
67582477	chr14:67582477:A:AGG	1.08011e-56	-2.32617	-3.24751e-10
67582516	chr14:67582516:A:G	3.27974e-56	-1.31236e-09	-1.21546
67583201	chr14:67583201:A:C	3.48628e-56	-1.31236e-09	-1.15439
67583622	chr14:67583622:A:T	1.01426e-56	-2.38907	-3.24751e-10
67583774	chr14:67583774:C:T	4.16461e-56	-1.31236e-09	-0.976603
67583970	chr14:67583970:A:G	1.05151e-56	-2.353	-3.24751e-10
67584357	chr14:67584357:TCACA:T	8.6728e-56	-1.31236e-09	-0.243035
67584887	chr14:67584887:T:C	2.99542e-56	-1.31236e-09	-1.30614
67585166	chr14:67585166:G:T	2.95974e-57	-2.7152	-0.905513
67585167	chr14:67585167:G:T	2.96785e-57	-2.71246	-0.905513
67585260	chr14:67585260:T:G	1.0727e-56	-2.33305	-3.24751e-10
67585684	chr14:67585684:C:T	4.02148e-56	-1.31236e-09	-1.01158
67585701	chr14:67585701:A:G	2.9605e-56	-1.31236e-09	-1.31787
67586307	chr14:67586307:G:A	3.42775e-56	-1.31236e-09	-1.17132
67586407	chr14:67586407:T:A	2.61605e-57	-2.4518	-1.29235
67586624	chr14:67586624:T:C	3.35284e-56	-1.31236e-09	-1.19342
67586629	chr14:67586629:A:C	3.00488e-56	-1.31236e-09	-1.30299
67586722	chr14:67586722:C:T	3.06198e-57	-2.32713	-1.25962
67587085	chr14:67587085:T:C	2.74821e-57	-2.40737	-1.28749
67587260	chr14:67587260:A:C	3.98496e-56	-1.31236e-09	-1.0207
67587605	chr14:67587605:C:T	4.19015e-56	-1.31236e-09	-0.97049
67587677	chr14:67587677:G:A	3.84169e-56	-1.31236e-09	-1.05732
67587709	chr14:67587709:G:A	1.16064e-56	-2.25425	-3.24751e-10
67587890	chr14:67587890:G:C	1.25837e-56	-2.17341	-3.24751e-10
67588896	chr14:67588896:C:G	3.6025e-57	-2.2693	-1.15489
67589167	chr14:67589167:A:G	1.91582e-57	-2.739	-1.31666
67589202	chr14:67589202:A:C	3.57046e-56	-1.31236e-09	-1.13053
67590197	chr14:67590197:G:A	2.55638e-57	-2.52991	-1.23731
67590314	chr14:67590314:G:A	2.56228e-57	-2.50739	-1.25752
67590855	chr14:67590855:T:C	5.62197e-57	-2.66107	-0.318063
67590958	chr14:67590958:T:C	4.20528e-56	-1.31236e-09	-0.966885
67591159	chr14:67591159:G:A	2.98804e-57	-2.38069	-1.23051
67592056	chr14:67592056:G:A	3.37827e-56	-1.31236e-09	-1.18586
67592075	chr14:67592075:CAG:C	2.93481e-57	-2.74987	-0.8793
67592099	chr14:67592099:A:G	3.6184e-56	-1.31236e-09	-1.11719
67592776	chr14:67592776:T:C	3.59116e-56	-1.31236e-09	-1.12475
67592821	chr14:67592821:T:C	3.59225e-56	-1.31236e-09	-1.12445
67592971	chr14:67592971:G:C	3.07716e-56	-1.31236e-09	-1.27922
67593117	chr14:67593117:A:G	3.12493e-57	-2.41955	-1.14685
67593316	chr14:67593316:T:C	1.89626e-57	-2.76504	-1.30089
67593644	chr14:67593644:A:C	2.98291e-56	-1.31236e-09	-1.31033
67593658	chr14:67593658:C:T	3.80302e-57	-2.20332	-1.1667
67593857	chr14:67593857:G:A	2.49163e-57	-2.52292	-1.26995
67594209	chr14:67594209:C:T	6.10877e-57	-2.66203	-0.234053
67594824	chr14:67594824:G:A	3.41379e-56	-1.31236e-09	-1.1754
67594842	chr14:67594842:T:C	3.36241e-56	-1.31236e-09	-1.19057
67594932	chr14:67594932:G:A	3.24002e-56	-1.31236e-09	-1.22765
67595222	chr14:67595222:C:T	3.75083e-57	-2.24225	-1.14159
67595324	chr14:67595324:C:T	2.9723e-56	-1.31236e-09	-1.31389
67595870	chr14:67595870:C:T	1.84469e-57	-2.7779	-1.3156
67595913	chr14:67595913:T:G	2.99753e-56	-1.31236e-09	-1.30544
67595926	chr14:67595926:T:C	2.73018e-57	-2.78092	-0.920525
67596006	chr14:67596006:T:C	3.08728e-56	-1.31236e-09	-1.27594
67596657	chr14:67596657:A:G	2.50381e-57	-2.507	-1.281
67596860	chr14:67596860:A:C	2.47875e-57	-2.49582	-1.30224
67597077	chr14:67597077:C:T	2.9636e-56	-1.31236e-09	-1.31682
67597240	chr14:67597240:G:A	2.16216e-57	-2.63345	-1.30125
67597254	chr14:67597254:G:A	6.73466e-57	-2.69594	-0.102609
67597789	chr14:67597789:G:A	2.52426e-57	-2.49737	-1.28249
67597939	chr14:67597939:G:C	2.25467e-57	-2.61715	-1.27566
67598232	chr14:67598232:T:C	2.18867e-57	-2.62545	-1.29707
67598259	chr14:67598259:G:A	4.76976e-56	-1.31236e-09	-0.840931
67598385	chr14:67598385:A:G	2.52953e-57	-2.49883	-1.27895
67598481	chr14:67598481:T:C	4.56585e-56	-1.31236e-09	-0.884622
67598519	chr14:67598519:TA:T	2.12091e-57	-2.71769	-1.23628
67598604	chr14:67598604:T:C	6.22153e-57	-2.68059	-0.197202
67598623	chr14:67598623:C:A	3.00596e-56	-1.31236e-09	-1.30263
67598806	chr14:67598806:T:G	3.08149e-56	-1.31236e-09	-1.27781
67598826	chr14:67598826:G:C	2.18286e-57	-2.65517	-1.27001
67598839	chr14:67598839:G:A	2.45012e-57	-2.53305	-1.27663
67598893	chr14:67598893:A:G	3.37615e-56	-1.31236e-09	-1.18649
67599127	chr14:67599127:G:A	2.05545e-57	-2.66993	-1.31539
67599806	chr14:67599806:G:A	4.89187e-56	-1.31236e-09	-0.815651
67599842	chr14:67599842:A:T	2.34776e-57	-2.58118	-1.27117
67599890	chr14:67599890:G:A	7.21162e-57	-2.73012	-3.24751e-10
67600063	chr14:67600063:C:A	6.80227e-56	-1.31236e-09	-0.485971
67600132	chr14:67600132:C:T	4.24133e-56	-1.31236e-09	-0.95835
67600189	chr14:67600189:C:T	4.64272e-57	-2.76809	-0.402421
67600402	chr14:67600402:C:A	3.06203e-56	-1.31236e-09	-1.28415
67600406	chr14:67600406:A:C	4.09345e-56	-1.31236e-09	-0.993838
67600429	chr14:67600429:A:C	4.19643e-56	-1.31236e-09	-0.968993
67600559	chr14:67600559:C:A	4.10931e-56	-1.31236e-09	-0.989972
67600839	chr14:67600839:G:A	4.81673e-57	-2.12485	-1.00887
67601349	chr14:67601349:C:T	5.78985e-56	-1.31236e-09	-0.647121
67601358	chr14:67601358:C:T	4.15611e-56	-1.31236e-09	-0.978647
67601431	chr14:67601431:G:C	5.69177e-56	-1.31236e-09	-0.664206
67601621	chr14:67601621:G:GT	1.26582e-56	-2.49359	0.326087
67601630	chr14:67601630:T:C	4.77323e-57	-2.1145	-1.02829
67601795	chr14:67601795:G:A	3.26352e-57	-2.75711	-0.765897
67601844	chr14:67601844:C:A	3.14183e-56	-1.31236e-09	-1.25842
67601880	chr14:67601880:A:T	3.66057e-57	-2.39053	-1.01766
67601918	chr14:67601918:G:A	2.96912e-56	-1.31236e-09	-1.31496
67601934	chr14:67601934:A:G	4.71413e-57	-2.11541	-1.03984
67601941	chr14:67601941:G:A	3.00358e-56	-1.31236e-09	-1.30342
67602184	chr14:67602184:C:T	3.14069e-56	-1.31236e-09	-1.25879
67602297	chr14:67602297:C:T	3.56916e-57	-2.3279	-1.10559
67602302	chr14:67602302:C:T	4.94027e-57	-2.07975	-1.02864
67602573	chr14:67602573:G:A	4.91265e-57	-2.09168	-1.02231
67602613	chr14:67602613:G:A	4.79563e-57	-2.11309	-1.02501
67602614	chr14:67602614:G:A	3.00172e-56	-1.31236e-09	-1.30404
67602759	chr14:67602759:C:A	4.88809e-56	-1.31236e-09	-0.816425
67602866	chr14:67602866:A:G	4.14451e-57	-2.06283	-1.2212
67602958	chr14:67602958:G:A	3.653e-56	-1.31236e-09	-1.10768
67603009	chr14:67603009:A:G	4.46811e-56	-1.31236e-09	-0.906261
67603115	chr14:67603115:G:A	2.29668e-57	-2.78124	-1.09311
67603191	chr14:67603191:C:T	3.68402e-56	-1.31236e-09	-1.09922
67603321	chr14:67603321:C:T	3.84512e-57	-2.15515	-1.20386
67603440	chr14:67603440:A:G	3.57277e-56	-1.31236e-09	-1.12989
67603609	chr14:67603609:T:C	3.53676e-56	-1.31236e-09	-1.14002
67603830	chr14:67603830:C:T	3.9933e-57	-2.02991	-1.29129
67603927	chr14:67603927:C:T	5.01936e-56	-1.31236e-09	-0.789924
67603956	chr14:67603956:T:C	3.68677e-57	-2.17818	-1.22288
67604474	chr14:67604474:C:T	2.35526e-57	-2.54227	-1.30689
67604750	chr14:67604750:C:T	1.09952e-56	-1.10181	-1.20655
67605041	chr14:67605041:G:A	5.45917e-56	-1.31236e-09	-0.70593
67605055	chr14:67605055:C:T	1.89243e-57	-2.75011	-1.31784
67605293	chr14:67605293:G:A	2.02774e-57	-2.72086	-1.27803
67605770	chr14:67605770:C:T	4.27533e-56	-1.31236e-09	-0.950365
67605830	chr14:67605830:G:A	3.7176e-56	-1.31236e-09	-1.09015
67606005	chr14:67606005:A:G	3.0171e-56	-1.31236e-09	-1.29893
67606201	chr14:67606201:GAA:G	3.05257e-56	-1.31236e-09	-1.28724
67606292	chr14:67606292:T:C	1.07602e-55	-1.31236e-09	-0.0273692
67606415	chr14:67606415:A:G	2.41954e-57	-2.77432	-1.04792
67606725	chr14:67606725:T:C	1.97429e-57	-2.71104	-1.31456
67606749	chr14:67606749:C:T	1.121e-55	-1.31236e-09	0.0135793
67607137	chr14:67607137:CTTAA:C	5.41659e-56	-1.31236e-09	-0.71376
67607452	chr14:67607452:T:C	1.47857e-55	-1.31236e-09	0.290436
67607533	chr14:67607533:A:T	2.68516e-57	-2.77476	-0.943306
67607590	chr14:67607590:C:T	3.03703e-56	-1.31236e-09	-1.29235
67607715	chr14:67607715:A:G	2.67433e-57	-2.44284	-1.27927
67608028	chr14:67608028:A:G	2.10074e-57	-2.64593	-1.31759
67608189	chr14:67608189:A:C	1.36496e-55	-1.31236e-09	0.210485
67608351	chr14:67608351:G:A	2.99686e-56	-1.31236e-09	-1.30566
67608698	chr14:67608698:T:A	2.96052e-56	-1.31236e-09	-1.31786
67608961	chr14:67608961:T:C	4.81252e-56	-1.31236e-09	-0.832006
67609003	chr14:67609003:C:T	1.46494e-56	-2.24852	0.227111
67609061	chr14:67609061:C:T	4.27731e-56	-1.31236e-09	-0.949902
67609093	chr14:67609093:T:C	4.10711e-56	-1.31236e-09	-0.990508
67609129	chr14:67609129:G:T	1.32923e-55	-1.31236e-09	0.183959
67609136	chr14:67609136:T:C	1.32516e-55	-1.31236e-09	0.180888
67609166	chr14:67609166:A:G	1.46089e-55	-1.31236e-09	0.278407
67609321	chr14:67609321:A:G	1.48652e-55	-1.31236e-09	0.295795
67609375	chr14:67609375:G:C	3.08187e-56	-1.31236e-09	-1.27769
67609404	chr14:67609404:C:A	1.26683e-55	-1.31236e-09	0.135878
67609501	chr14:67609501:G:T	1.1329e-55	-1.31236e-09	0.0241391
67609651	chr14:67609651:C:T	1.4816e-55	-1.31236e-09	0.292483
67609657	chr14:67609657:C:T	1.49504e-55	-1.31236e-09	0.301512
67609831	chr14:67609831:A:G	1.53071e-55	-1.31236e-09	0.325089
67609836	chr14:67609836:C:G	9.70246e-57	-2.43343	-3.24751e-10
67609917	chr14:67609917:A:G	2.11107e-57	-2.68338	-1.27524
67609958	chr14:67609958:A:G	1.30976e-55	-1.31236e-09	0.169202
67610110	chr14:67610110:GC:G	1.40275e-55	-1.31236e-09	0.23779
67610111	chr14:67610111:C:T	1.03323e-56	-2.37053	-3.24751e-10
67610157	chr14:67610157:C:G	1.45449e-55	-1.31236e-09	0.274015
67610164	chr14:67610164:A:G	1.45034e-55	-1.31236e-09	0.271156
67610218	chr14:67610218:T:C	1.27411e-55	-1.31236e-09	0.14161
67610227	chr14:67610227:T:C	4.23807e-56	-1.31236e-09	-0.959118
67610327	chr14:67610327:T:C	1.33801e-55	-1.31236e-09	0.190544
67610328	chr14:67610328:A:G	8.64495e-57	-2.54884	-3.24751e-10
67610936	chr14:67610936:T:A	5.05812e-56	-0.782233	-3.24751e-10
67611110	chr14:67611110:G:C	2.12553e-57	-2.69525	-1.25654
67611116	chr14:67611116:C:T	1.26615e-55	-1.31236e-09	0.135339
67611418	chr14:67611418:T:G	3.0568e-56	-1.31236e-09	-1.28586
67611467	chr14:67611467:G:A	1.99735e-57	-2.69983	-1.31416
67611992	chr14:67611992:G:A	3.98016e-56	-1.31236e-09	-1.02191
67612155	chr14:67612155:C:T	1.3815e-55	-1.31236e-09	0.222531
67612329	chr14:67612329:T:C	3.24733e-56	-1.31236e-09	-1.22539
67612582	chr14:67612582:A:G	1.3072e-55	-1.31236e-09	0.167247
67612665	chr14:67612665:G:A	4.2823e-56	-1.31236e-09	-0.948737
67612883	chr14:67612883:C:T	1.32838e-55	-1.31236e-09	0.183318
67612951	chr14:67612951:A:G	1.22323e-55	-1.31236e-09	0.100854
67613573	chr14:67613573:G:A	3.8593e-56	-1.31236e-09	-1.05274
67613721	chr14:67613721:A:AT	4.68185e-57	-2.25044	-0.911679
67613824	chr14:67613824:C:T	1.73723e-55	-1.31236e-09	0.451651
67613847	chr14:67613847:T:C	1.36684e-55	-1.31236e-09	0.211857
67613855	chr14:67613855:G:T	9.43906e-57	-2.46096	-3.24751e-10
67614338	chr14:67614338:G:A	2.98702e-56	-1.31236e-09	-1.30895
67614382	chr14:67614382:G:A	7.05599e-57	-2.75193	-3.24751e-10
67614605	chr14:67614605:A:C	3.89985e-56	-1.31236e-09	-1.04229
67614701	chr14:67614701:G:A	1.44684e-55	-1.31236e-09	0.26874
67614711	chr14:67614711:A:G	1.56703e-55	-1.31236e-09	0.34854
67615081	chr14:67615081:A:G	1.46275e-55	-1.31236e-09	0.279679
67615111	chr14:67615111:A:T	3.91626e-56	-1.31236e-09	-1.03809
67615113	chr14:67615113:C:T	1.56818e-55	-1.31236e-09	0.349276
67615386	chr14:67615386:A:T	1.36677e-55	-1.31236e-09	0.211806
67615620	chr14:67615620:T:C	2.0993e-57	-2.70297	-1.26124
67615767	chr14:67615767:C:A	1.72086e-55	-1.31236e-09	0.442183
67616416	chr14:67616416:A:C	1.35322e-55	-1.31236e-09	0.201848
67616433	chr14:67616433:C:T	3.09005e-56	-1.31236e-09	-1.27504
67616892	chr14:67616892:G:A	2.97147e-56	-1.31236e-09	-1.31417
67616908	chr14:67616908:T:C	3.16561e-57	-2.77977	-0.773693
67617192	chr14:67617192:T:C	7.49659e-57	-2.69136	-3.24751e-10
67618288	chr14:67618288:G:A	7.44504e-57	-2.69826	-3.24751e-10
67618300	chr14:67618300:C:T	1.43401e-55	-1.31236e-09	0.259834
67618425	chr14:67618425:A:G	3.0929e-56	-1.31236e-09	-1.27412
67618513	chr14:67618513:A:G	3.30283e-56	-1.31236e-09	-1.20845
67618553	chr14:67618553:A:T	3.66683e-56	-1.31236e-09	-1.1039
67618964	chr14:67618964:A:G	1.19864e-55	-1.31236e-09	0.0805487
67618995	chr14:67618995:T:C	1.68855e-55	-1.31236e-09	0.423227
67619023	chr14:67619023:C:T	1.5672e-55	-1.31236e-09	0.348646
67619039	chr14:67619039:A:G	5.90121e-56	-1.31236e-09	-0.62807
67619478	chr14:67619478:C:T	9.97899e-57	-2.40533	-3.24751e-10
67619697	chr14:67619697:C:T	4.3442e-56	-1.31236e-09	-0.934386
67620426	chr14:67620426:A:C	4.14794e-56	-1.31236e-09	-0.980614
67620487	chr14:67620487:A:T	6.44699e-56	0.0562632	-0.595876
67620690	chr14:67620690:T:C	3.80652e-57	-2.28403	-1.08506
67620712	chr14:67620712:T:G	2.99281e-56	-1.31236e-09	-1.30701
67621103	chr14:67621103:G:A	2.10602e-57	-2.65444	-1.30657
67621550	chr14:67621550:G:A	1.03673e-55	-1.31236e-09	-0.0645713
67621626	chr14:67621626:G:A	3.04253e-56	-1.31236e-09	-1.29054
67621674	chr14:67621674:A:G	3.01e-56	-1.31236e-09	-1.30129
67621794	chr14:67621794:C:T	4.17526e-56	-1.31236e-09	-0.974051
67621897	chr14:67621897:G:A	3.08034e-56	-1.31236e-09	-1.27819
67621899	chr14:67621899:C:A	2.50125e-57	-2.53598	-1.25304
67621904	chr14:67621904:C:A	4.33702e-56	-1.31236e-09	-0.936039
67622122	chr14:67622122:G:A	3.28869e-56	-1.31236e-09	-1.21274
67622436	chr14:67622436:A:T	2.78235e-57	-2.70137	-0.981149
67622516	chr14:67622516:C:T	4.72833e-56	-1.31236e-09	-0.849655
67622658	chr14:67622658:C:T	3.00559e-57	-2.62796	-0.97738
67622703	chr14:67622703:G:A	2.19004e-55	1.76756	-1.08428
67623624	chr14:67623624:C:A	6.72073e-56	-1.31236e-09	-0.498031
67623747	chr14:67623747:G:A	3.07622e-56	-1.31236e-09	-1.27953
67624551	chr14:67624551:G:A	8.96698e-57	-2.41182	-0.100443
67624697	chr14:67624697:A:C	2.67236e-57	-2.70221	-1.02064
67624717	chr14:67624717:A:G	2.76665e-57	-2.68923	-0.998942
67624854	chr14:67624854:A:G	4.90371e-56	-1.31236e-09	-0.813234
67624953	chr14:67624953:T:C	9.67879e-56	-1.31236e-09	-0.13329
67625476	chr14:67625476:C:T	6.86716e-56	0.228676	-0.705152
67625522	chr14:67625522:A:C	2.62691e-57	-2.63419	-1.10582
67625602	chr14:67625602:C:A	1.18252e-56	-2.23558	-3.24751e-10
67625946	chr14:67625946:C:T	3.02922e-56	-1.31236e-09	-1.29492
67626024	chr14:67626024:C:T	7.50324e-57	-2.53437	-0.156108
67626167	chr14:67626167:T:C	3.08573e-56	-1.31236e-09	-1.27644
67626213	chr14:67626213:C:T	2.96048e-56	-1.31236e-09	-1.31788
67626269	chr14:67626269:C:A	3.84993e-56	-1.31236e-09	-1.05517
67626588	chr14:67626588:A:C	1.19801e-56	-2.45583	0.233269
67626787	chr14:67626787:T:C	2.99563e-56	-1.31236e-09	-1.30607
67626868	chr14:67626868:T:C	5.58237e-57	-2.70512	-0.281078
67627337	chr14:67627337:T:C	1.80764e-55	-1.31236e-09	0.491379
67627514	chr14:67627514:G:A	3.3693e-56	-1.31236e-09	-1.18852
67628349	chr14:67628349:A:T	2.61442e-57	-2.70262	-1.04215
67628919	chr14:67628919:T:C	1.2966e-55	0.0852552	0.0738511
67629341	chr14:67629341:C:T	2.96039e-56	-1.31236e-09	-1.31791
67629379	chr14:67629379:G:A	5.46381e-57	-2.77356	-0.234106
67629442	chr14:67629442:T:A	3.65659e-56	-1.31236e-09	-1.1067
67630146	chr14:67630146:C:T	2.99659e-56	-1.31236e-09	-1.30575
67630380	chr14:67630380:C:T	6.03311e-57	-2.45018	-0.458369
67630461	chr14:67630461:G:A	2.96549e-56	-1.31236e-09	-1.31619
67630537	chr14:67630537:C:T	2.96944e-56	-1.31236e-09	-1.31485
67630588	chr14:67630588:T:G	4.60231e-57	-2.63949	-0.53976
67631004	chr14:67631004:T:A	3.25107e-57	-2.66416	-0.862664
67631433	chr14:67631433:TC:T	3.5039e-56	-1.31236e-09	-1.14935
67631901	chr14:67631901:G:T	2.97678e-56	-1.31236e-09	-1.31239
67631952	chr14:67631952:A:G	3.22391e-57	-2.65761	-0.877608
67631975	chr14:67631975:A:G	1.2252e-56	-2.49942	0.299296
67632756	chr14:67632756:A:G	2.32907e-57	-2.54325	-1.3171
67632797	chr14:67632797:T:C	3.34414e-57	-2.62013	-0.878477
67633366	chr14:67633366:T:G	2.82356e-57	-2.42961	-1.2382
67633374	chr14:67633374:G:A	3.69305e-56	-1.31236e-09	-1.09677
67633959	chr14:67633959:T:C	1.9624e-57	-2.75604	-1.2756
67634170	chr14:67634170:T:C	7.99747e-57	-2.25789	-0.368793
67634586	chr14:67634586:C:T	1.09751e-56	-2.47563	0.16545
67634737	chr14:67634737:G:C	5.78164e-57	-2.55759	-0.39353
67634941	chr14:67634941:T:C	3.18401e-56	-1.31236e-09	-1.24508
67635051	chr14:67635051:C:T	3.00454e-56	-1.31236e-09	-1.3031
67635088	chr14:67635088:A:T	1.36834e-55	-1.31236e-09	0.21296
67635797	chr14:67635797:A:G	6.8126e-56	-1.31236e-09	-0.484452
67635867	chr14:67635867:A:T	3.82324e-57	-2.62849	-0.736227
67636187	chr14:67636187:T:C	4.02583e-56	-1.0105	-3.24751e-10
67636439	chr14:67636439:C:T	8.63696e-56	-2.13701	1.88983
67637276	chr14:67637276:G:A	8.18936e-56	0.235844	-0.536235
67637714	chr14:67637714:A:C	8.26508e-56	-1.31236e-09	-0.291187
67637918	chr14:67637918:T:C	3.37464e-56	-1.31236e-09	-1.18694
67638039	chr14:67638039:G:A	6.84251e-56	-1.31236e-09	-0.480072
67638242	chr14:67638242:G:A	1.6563e-56	-1.89864	-3.24751e-10
67638273	chr14:67638273:T:C	3.49299e-56	-1.31236e-09	-1.15247
67639045	chr14:67639045:TA:T	1.06602e-56	-2.37068	0.031391
67639109	chr14:67639109:A:G	3.17981e-56	-1.31236e-09	-1.24641
67639639	chr14:67639639:C:G	1.00144e-55	-1.31236e-09	-0.0992028
67639687	chr14:67639687:G:A	6.17052e-57	-2.63757	-0.248457
67639878	chr14:67639878:T:C	7.94464e-56	0.213769	-0.544498
67640096	chr14:67640096:A:T	1.0534e-55	-1.31236e-09	-0.0486201
67640115	chr14:67640115:A:T	8.67177e-56	-1.31236e-09	-0.243154
67640453	chr14:67640453:G:C	8.42382e-57	-2.65389	0.0791441
67640662	chr14:67640662:A:G	3.95986e-56	-1.31236e-09	-1.02702
67640773	chr14:67640773:C:T	1.08715e-55	-1.31236e-09	-0.0170823
67641095	chr14:67641095:T:C	3.66458e-56	-1.31236e-09	-1.10451
67641562	chr14:67641562:T:C	3.28201e-56	-1.31236e-09	-1.21477
67641806	chr14:67641806:CTT:C	6.51903e-56	-1.31236e-09	-0.528501
67642030	chr14:67642030:G:A	6.79917e-56	0.147721	-0.634148
67642752	chr14:67642752:T:C	3.0721e-56	-1.31236e-09	-1.28087
67643010	chr14:67643010:C:T	3.48639e-56	-1.31236e-09	-1.15436
67643095	chr14:67643095:G:A	5.67052e-56	-1.31236e-09	-0.667946
67643293	chr14:67643293:A:G	5.10856e-57	-2.62023	-0.454668
67643712	chr14:67643712:G:A	3.41644e-56	-1.17463	-3.24751e-10
67644020	chr14:67644020:T:G	2.21718e-57	-2.59253	-1.31704
67644408	chr14:67644408:T:C	3.00293e-56	-1.31236e-09	-1.30364
67644444	chr14:67644444:C:A	7.08544e-57	-2.74777	-3.24751e-10
67644486	chr14:67644486:A:G	5.37886e-56	-1.31236e-09	-0.72075
67644532	chr14:67644532:C:T	2.6397e-57	-2.72582	-1.00932
67644988	chr14:67644988:A:G	3.01604e-56	-1.31236e-09	-1.29928
67645018	chr14:67645018:G:A	3.33608e-56	-0.0659567	-1.13247
67645090	chr14:67645090:A:AT	5.42616e-57	-2.64711	-0.367466
67645096	chr14:67645096:T:G	5.58605e-57	-2.65727	-0.32827
67645210	chr14:67645210:G:C	7.31449e-56	-1.31236e-09	-0.413369
67645299	chr14:67645299:C:T	5.57269e-57	-2.64074	-0.34719
67645317	chr14:67645317:C:T	3.07286e-56	-1.31236e-09	-1.28062
67645590	chr14:67645590:T:C	3.06361e-56	-1.31236e-09	-1.28363
67646066	chr14:67646066:A:C	4.94527e-57	-2.6595	-0.447881
67646576	chr14:67646576:G:A	6.71507e-56	0.71125	-1.21012
67647021	chr14:67647021:G:C	3.26944e-56	-1.31236e-09	-1.21861
67648450	chr14:67648450:T:C	1.84444e-57	-2.77909	-1.31454
67648742	chr14:67648742:T:C	5.56515e-57	-2.66357	-0.325718
67648759	chr14:67648759:C:T	5.44173e-56	0.167313	-0.876442
67649607	chr14:67649607:A:G	4.95902e-56	-2.01167	1.20965
67650164	chr14:67650164:T:G	4.97788e-56	-0.000949643	-0.797273
67650556	chr14:67650556:AGAG:A	1.85366e-57	-2.78016	-1.30849
67650704	chr14:67650704:T:C	1.84037e-57	-2.78096	-1.31489
67650941	chr14:67650941:G:A	6.62969e-56	-1.31236e-09	-0.511669
67651647	chr14:67651647:G:T	1.85267e-57	-2.77988	-1.3093
67651654	chr14:67651654:A:ACTGT	2.96939e-56	-1.31236e-09	-1.31487
67651703	chr14:67651703:TA:T	2.55513e-57	-2.70818	-1.05953
67651812	chr14:67651812:G:A	2.9786e-56	-1.31236e-09	-1.31178
67652029	chr14:67652029:G:A	5.33526e-57	-2.63949	-0.391981
67652376	chr14:67652376:A:G	5.26001e-56	-1.31236e-09	-0.743093
67652403	chr14:67652403:G:A	5.4701e-57	-2.63288	-0.373639
67652456	chr14:67652456:CAGG:C	5.42273e-57	-2.64851	-0.3667
67652502	chr14:67652502:T:C	3.94278e-56	-1.31236e-09	-1.03134
67652817	chr14:67652817:G:A	3.03849e-56	-1.31236e-09	-1.29187
67652824	chr14:67652824:C:T	2.99806e-56	-1.31236e-09	-1.30526
67652938	chr14:67652938:C:T	3.03132e-56	-1.31236e-09	-1.29423
67652964	chr14:67652964:G:T	5.45997e-56	-1.31236e-09	-0.705784
67653082	chr14:67653082:C:T	5.03026e-56	0.0924823	-0.880237
67653164	chr14:67653164:G:A	6.21545e-57	-2.52918	-0.349598
67654099	chr14:67654099:G:C	2.99225e-56	-1.31236e-09	-1.3072
67654805	chr14:67654805:A:G	2.07819e-57	-2.66807	-1.30624
67654921	chr14:67654921:C:T	3.80529e-56	-1.31236e-09	-1.06683
67655417	chr14:67655417:C:T	7.91852e-56	-1.31236e-09	-0.334022
67655786	chr14:67655786:G:C	2.27268e-55	-1.31236e-09	0.720317
67655924	chr14:67655924:G:A	3.57769e-56	-1.31236e-09	-1.12851
67656016	chr14:67656016:C:G	2.99714e-56	-1.31236e-09	-1.30557
67656278	chr14:67656278:G:A	1.83885e-57	-2.781	-1.31567
67656649	chr14:67656649:T:C	5.48994e-57	-2.65904	-0.343856
67657587	chr14:67657587:C:T	1.307e-56	-2.1355	-3.24751e-10
67657618	chr14:67657618:ACACACC:A	6.45657e-57	-2.37614	-0.464576
67657685	chr14:67657685:A:G	4.0847e-56	-2.19068	1.1947
67657841	chr14:67657841:C:T	4.32478e-56	-1.31236e-09	-0.938867
67657912	chr14:67657912:C:A	2.19659e-55	-1.31236e-09	0.686266
67657957	chr14:67657957:C:G	3.96144e-56	-1.31236e-09	-1.02662
67658209	chr14:67658209:C:CT	3.5589e-56	-0.0430655	-1.09071
67658210	chr14:67658210:T:C	2.96347e-56	-1.31236e-09	-1.31687
67658317	chr14:67658317:A:T	3.13143e-56	-1.31236e-09	-1.26174
67658395	chr14:67658395:T:C	8.57651e-56	-1.31236e-09	-0.2542
67658422	chr14:67658422:G:A	1.83507e-57	-2.78149	-1.31723
67658568	chr14:67658568:G:A	6.8914e-57	-2.77554	-3.24751e-10
67658575	chr14:67658575:T:C	2.96121e-56	-1.31236e-09	-1.31763
67658591	chr14:67658591:C:T	6.89656e-56	-1.31236e-09	-0.472205
67658855	chr14:67658855:G:A	3.81136e-56	-1.31236e-09	-1.06524
67659486	chr14:67659486:T:C	6.02152e-56	-1.31236e-09	-0.607888
67659869	chr14:67659869:G:A	4.10635e-56	-1.31236e-09	-0.990691
67659973	chr14:67659973:T:C	6.10906e-56	-1.31236e-09	-0.593454
67660417	chr14:67660417:A:T	3.28279e-56	-1.31236e-09	-1.21453
67661022	chr14:67661022:T:C	3.03548e-56	-1.31236e-09	-1.29286
67661425	chr14:67661425:C:T	5.6607e-56	-1.31236e-09	-0.66968
67661769	chr14:67661769:A:G	1.89268e-57	-2.78148	-1.28634
67662273	chr14:67662273:C:T	5.64838e-56	-1.31236e-09	-0.671857
67662813	chr14:67662813:G:A	1.96139e-57	-2.7813	-1.25086
67662852	chr14:67662852:G:A	1.92166e-57	-2.73559	-1.31703
67662860	chr14:67662860:G:A	2.0153e-56	-0.587331	-1.11513
67663401	chr14:67663401:C:T	7.15918e-56	-1.31236e-09	-0.434832
67663446	chr14:67663446:G:A	1.97484e-56	-1.72274	-3.24751e-10
67663819	chr14:67663819:T:C	6.29901e-57	-2.55341	-0.312005
67663849	chr14:67663849:G:A	7.71733e-56	0.397287	-0.757045
67664211	chr14:67664211:G:A	5.01643e-56	0.368018	-1.15853
67664305	chr14:67664305:T:C	5.29457e-56	-1.31236e-09	-0.736546
67664725	chr14:67664725:C:T	5.48823e-57	-2.64666	-0.356546
67665002	chr14:67665002:G:A	8.126e-56	-1.31236e-09	-0.308158
67665127	chr14:67665127:A:G	2.97918e-56	-1.31236e-09	-1.31158
67665342	chr14:67665342:C:A	1.84311e-57	-2.78049	-1.31387
67665538	chr14:67665538:A:T	3.04103e-56	-1.31236e-09	-1.29103
67666041	chr14:67666041:T:C	3.03497e-56	-1.31236e-09	-1.29303
67666146	chr14:67666146:C:T	3.28322e-56	-1.31236e-09	-1.2144
67666226	chr14:67666226:T:C	7.38921e-56	-1.31236e-09	-0.403206
67667287	chr14:67667287:C:T	7.97961e-56	-1.31236e-09	-0.326337
67667491	chr14:67667491:T:C	6.24144e-57	-2.64493	-0.229673
67667596	chr14:67667596:G:C	4.3365e-56	-1.31236e-09	-0.93616
67667754	chr14:67667754:G:C	7.9489e-56	-1.31236e-09	-0.330193
67668100	chr14:67668100:T:C	3.00329e-56	-1.31236e-09	-1.30352
67668150	chr14:67668150:A:C	3.03628e-56	-1.31236e-09	-1.29259
67668257	chr14:67668257:A:G	3.81517e-56	-1.06424	-3.24751e-10
67668261	chr14:67668261:C:T	3.06342e-56	-1.31236e-09	-1.28369
67668272	chr14:67668272:T:C	5.51576e-57	-2.65002	-0.348183
67668322	chr14:67668322:A:G	5.15464e-57	-2.55019	-0.515727
67668727	chr14:67668727:C:A	7.03104e-57	-2.75548	-3.24751e-10
67668904	chr14:67668904:A:G	9.76271e-56	-1.31236e-09	-0.124657
67668987	chr14:67668987:T:C	3.04453e-56	-1.31236e-09	-1.28988
67669570	chr14:67669570:G:A	8.37956e-56	-1.31236e-09	-0.277432
67669738	chr14:67669738:T:C	5.32342e-56	0.428263	-1.15937
67670042	chr14:67670042:C:T	2.9617e-56	-1.31236e-09	-1.31746
67670348	chr14:67670348:A:G	7.49309e-57	-2.69183	-3.24751e-10
67670384	chr14:67670384:T:C	4.99406e-56	0.344181	-1.13916
67670815	chr14:67670815:C:T	3.04479e-56	-1.31236e-09	-1.28979
67670818	chr14:67670818:G:A	6.75484e-56	-1.31236e-09	-0.492968
67670870	chr14:67670870:T:C	1.80562e-56	-0.676586	-1.13574
67671302	chr14:67671302:G:A	7.52469e-56	0.408526	-0.793562
67671551	chr14:67671551:A:G	4.86028e-56	-1.31236e-09	-0.82213
67671667	chr14:67671667:T:C	6.36893e-57	-2.52225	-0.332132
67671718	chr14:67671718:G:A	5.65427e-56	-1.31236e-09	-0.670815
67671879	chr14:67671879:G:A	3.11321e-56	-1.31236e-09	-1.26757
67672381	chr14:67672381:A:G	6.4497e-56	0.212694	-0.751888
67672683	chr14:67672683:T:C	6.95667e-56	0.285144	-0.748671
67673587	chr14:67673587:T:C	6.45287e-57	-2.52412	-0.31717
67674292	chr14:67674292:G:A	5.56671e-56	-1.31236e-09	-0.686423
67674312	chr14:67674312:A:G	2.1387e-57	-2.62943	-1.31618
67674388	chr14:67674388:C:T	3.00165e-56	-1.31236e-09	-1.30406
67675057	chr14:67675057:G:A	3.15845e-56	-1.31236e-09	-1.25315
67675103	chr14:67675103:C:T	3.90607e-56	-1.31236e-09	-1.0407
67675123	chr14:67675123:G:A	3.04943e-56	-1.31236e-09	-1.28827
67675224	chr14:67675224:C:A	3.06894e-56	-1.31236e-09	-1.28189
67675572	chr14:67675572:G:A	4.58537e-56	-1.31236e-09	-0.880356
67675576	chr14:67675576:CTA:C	2.67608e-56	-0.885243	-0.533632
67675726	chr14:67675726:C:T	5.54169e-57	-2.45194	-0.541573
67675835	chr14:67675835:C:G	6.67957e-56	0.266628	-0.770802
67676040	chr14:67676040:T:C	3.0325e-56	-1.31236e-09	-1.29384
67676223	chr14:67676223:G:A	5.00239e-56	0.369018	-1.16233
67676254	chr14:67676254:G:A	3.18198e-56	-1.31236e-09	-1.24572
67676403	chr14:67676403:C:T	7.62242e-57	-2.67472	-3.24751e-10
67676435	chr14:67676435:G:T	2.99226e-56	-1.31236e-09	-1.3072
67676457	chr14:67676457:T:C	2.97148e-56	-1.31236e-09	-1.31417
67677342	chr14:67677342:TTTTG:T	2.02103e-57	-2.77925	-1.22296
67677474	chr14:67677474:A:G	2.49583e-57	-2.51838	-1.27281
67677612	chr14:67677612:T:C	5.82279e-56	-1.31236e-09	-0.641447
67677706	chr14:67677706:T:C	8.12807e-57	-1.30642	-1.30407
67678773	chr14:67678773:A:G	3.06903e-56	-1.31236e-09	-1.28187
67678834	chr14:67678834:G:T	6.60138e-56	-0.515948	-3.24751e-10
67678882	chr14:67678882:T:C	4.17563e-56	-2.23282	1.25886
67678943	chr14:67678943:G:A	7.1626e-57	-2.44302	-0.293918
67679014	chr14:67679014:C:T	1.83986e-57	-2.77834	-1.31778
67679154	chr14:67679154:G:A	7.61395e-57	-2.67583	-3.24751e-10
67680648	chr14:67680648:G:A	5.24991e-56	0.403846	-1.14886
67680795	chr14:67680795:A:G	6.16447e-56	-1.31236e-09	-0.584424
67681414	chr14:67681414:A:C	7.08666e-56	-1.31236e-09	-0.445012
67681520	chr14:67681520:T:C	1.38833e-55	-0.348669	0.576129
67681598	chr14:67681598:G:A	9.11077e-56	-1.31236e-09	-0.19377
67682099	chr14:67682099:G:A	6.85805e-56	-1.31236e-09	-0.477804
67682563	chr14:67682563:C:T	4.60952e-56	-1.31236e-09	-0.875103
67682639	chr14:67682639:T:C	5.6191e-56	-1.31236e-09	-0.677056
67683109	chr14:67683109:A:G	4.47415e-55	2.63975	-1.24208
67683217	chr14:67683217:A:G	6.91343e-57	-2.77235	-3.24751e-10
67683408	chr14:67683408:T:C	2.97235e-56	-1.31236e-09	-1.31387
67683547	chr14:67683547:C:T	8.30287e-56	-1.31236e-09	-0.286626
67684462	chr14:67684462:T:A	7.23908e-57	-2.72632	-3.24751e-10
67685267	chr14:67685267:C:G	6.36576e-56	0.215136	-0.767429
67685694	chr14:67685694:C:T	6.44812e-56	-1.31236e-09	-0.539439
67685863	chr14:67685863:A:C	5.92403e-57	-2.59272	-0.334071
67685867	chr14:67685867:C:T	5.49022e-57	-2.41156	-0.591281
67685870	chr14:67685870:C:A	6.86079e-57	-2.77999	-3.24751e-10
67686093	chr14:67686093:A:G	8.25682e-56	-1.31236e-09	-0.292187
67686569	chr14:67686569:A:G	7.95378e-56	-1.31236e-09	-0.32958
67686892	chr14:67686892:G:A	4.6643e-56	-0.86329	-3.24751e-10
67686963	chr14:67686963:G:A	6.8914e-57	-2.77554	-3.24751e-10
67687188	chr14:67687188:A:G	6.09333e-57	-2.56048	-0.338135
67687414	chr14:67687414:AC:A	3.29968e-56	-0.854079	-0.355322
67687593	chr14:67687593:T:C	2.42476e-56	-0.744923	-0.772571
67688531	chr14:67688531:G:C	8.73768e-57	-2.61386	0.0756954
67688752	chr14:67688752:C:T	6.91278e-56	-1.31236e-09	-0.469854
67688892	chr14:67688892:CCT:C	6.42763e-56	-1.31236e-09	-0.542621
67688937	chr14:67688937:G:A	8.02162e-56	-1.31236e-09	-0.321087
67689470	chr14:67689470:C:A	4.9001e-56	-0.813972	-3.24751e-10
67690047	chr14:67690047:C:A	3.14582e-56	-1.31236e-09	-1.25715
67690125	chr14:67690125:A:G	4.97949e-56	0.379254	-1.17715
67690794	chr14:67690794:G:T	3.07246e-56	-1.31236e-09	-1.28075
67691855	chr14:67691855:C:T	3.26083e-56	-1.31236e-09	-1.22124
67692909	chr14:67692909:G:A	6.12316e-57	-2.56852	-0.325209
67693164	chr14:67693164:T:C	1.45998e-55	0.277782	-3.24751e-10
67693547	chr14:67693547:A:G	8.48361e-57	-2.56768	-3.24751e-10
67693852	chr14:67693852:C:T	6.63277e-56	-1.31236e-09	-0.511205
67694248	chr14:67694248:A:G	2.14086e-56	-0.439989	-1.20203
67695352	chr14:67695352:C:A	3.43556e-56	-1.31236e-09	-1.16905
67695379	chr14:67695379:A:G	4.71602e-56	-2.25396	1.4017
67695610	chr14:67695610:G:C	3.21981e-56	-1.31236e-09	-1.2339
67695842	chr14:67695842:A:G	2.34676e-57	-2.53735	-1.31542
67695933	chr14:67695933:G:A	6.94836e-56	-1.31236e-09	-0.464721
67695984	chr14:67695984:T:C	7.95091e-56	-1.31236e-09	-0.32994
67696075	chr14:67696075:A:G	3.75628e-56	-0.0152623	-1.06454
67696238	chr14:67696238:A:G	2.62406e-57	-2.43535	-1.30574
67696440	chr14:67696440:A:T	2.13875e-57	-2.64542	-1.30017
67696584	chr14:67696584:G:T	2.97831e-56	-1.31236e-09	-1.31187
67696907	chr14:67696907:A:G	8.09102e-56	-1.31236e-09	-0.312472
67697081	chr14:67697081:T:C	3.40479e-56	-1.31236e-09	-1.17804
67697239	chr14:67697239:AG:A	3.34287e-56	-1.31236e-09	-1.1964
67698038	chr14:67698038:AGGACTGG:A	6.99712e-57	-2.43379	-0.326525
67698166	chr14:67698166:T:C	2.96201e-56	-1.31236e-09	-1.31736
67698217	chr14:67698217:T:A	3.36107e-56	-1.31236e-09	-1.19097
67698377	chr14:67698377:G:A	3.06864e-56	-1.31236e-09	-1.28199
67698480	chr14:67698480:T:C	8.01743e-56	-1.31236e-09	-0.321609
67699002	chr14:67699002:G:C	6.00453e-57	-2.59466	-0.318636
67699168	chr14:67699168:A:G	2.26573e-57	-2.59554	-1.29238
67699183	chr14:67699183:G:A	5.89709e-56	0.542701	-1.17147
67699452	chr14:67699452:T:C	3.20475e-56	-1.31236e-09	-1.23859
67699693	chr14:67699693:A:G	5.74032e-56	0.51163	-1.16734
67700209	chr14:67700209:G:A	5.9651e-56	0.540037	-1.15734
67700438	chr14:67700438:G:A	6.07592e-56	0.200559	-0.799452
67700464	chr14:67700464:C:G	7.58851e-56	-1.31236e-09	-0.376592
67700887	chr14:67700887:C:T	1.18655e-56	-2.23218	-3.24751e-10
67701142	chr14:67701142:C:G	2.97522e-56	-1.31236e-09	-1.31291
67701148	chr14:67701148:C:T	2.21088e-57	-2.59559	-1.31683
67701573	chr14:67701573:G:A	2.99879e-56	-1.31236e-09	-1.30502
67701702	chr14:67701702:A:G	2.33015e-57	-2.54211	-1.31777
67701800	chr14:67701800:G:A	1.84628e-57	-2.776	-1.31664
67701947	chr14:67701947:C:T	3.04066e-56	-1.31236e-09	-1.29115
67702169	chr14:67702169:A:T	7.10269e-57	-2.46758	-0.277762
67702283	chr14:67702283:T:A	8.07303e-57	-2.37984	-0.237446
67702463	chr14:67702463:G:A	5.99113e-56	-1.31236e-09	-0.612947
67702810	chr14:67702810:T:C	4.8838e-56	-2.30794	1.49064
67703193	chr14:67703193:A:T	1.10847e-56	-2.30024	-3.24751e-10
67703550	chr14:67703550:C:T	6.15788e-56	0.57822	-1.16371
67704552	chr14:67704552:G:A	5.7105e-56	0.213924	-0.874845
67704623	chr14:67704623:T:C	6.38413e-56	0.32063	-0.870042
67704715	chr14:67704715:A:G	3.12513e-56	-1.31236e-09	-1.26375
67705011	chr14:67705011:C:A	6.47489e-56	0.313658	-0.848952
67705173	chr14:67705173:T:C	1.94908e-57	-2.7304	-1.30805
67705312	chr14:67705312:T:A	2.9657e-56	-1.31236e-09	-1.31611
67706177	chr14:67706177:C:T	8.37043e-56	0.75972	-1.03824
67706718	chr14:67706718:G:A	5.55091e-57	-2.44029	-0.551561
67707110	chr14:67707110:A:G	3.40031e-56	-1.31236e-09	-1.17936
67707211	chr14:67707211:A:G	8.37139e-57	-2.58099	-3.24751e-10
67707385	chr14:67707385:G:A	5.27373e-57	-2.43584	-0.607236
67707716	chr14:67707716:A:G	3.03799e-56	-1.31236e-09	-1.29203
67707907	chr14:67707907:A:G	3.07587e-56	-1.31236e-09	-1.27964
67707969	chr14:67707969:T:A	6.78621e-56	0.40075	-0.889084
67708244	chr14:67708244:G:A	5.85745e-57	-2.50157	-0.43653
67708308	chr14:67708308:C:T	5.91474e-56	-1.31236e-09	-0.625779
67708326	chr14:67708326:G:A	2.36318e-55	-1.31236e-09	0.759366
67708767	chr14:67708767:G:A	5.63192e-57	-2.53344	-0.443923
67708776	chr14:67708776:G:A	6.49831e-56	0.334195	-0.86588
67708789	chr14:67708789:A:C	3.12936e-56	-1.31236e-09	-1.2624
67708833	chr14:67708833:G:A	2.99678e-56	-1.31236e-09	-1.30569
67708883	chr14:67708883:C:T	6.89727e-56	0.358429	-0.830531
67708930	chr14:67708930:C:T	5.42779e-57	-2.45507	-0.559215
67708994	chr14:67708994:C:T	8.28835e-57	-2.06585	-0.52511
67709081	chr14:67709081:G:A	3.02744e-56	-1.31236e-09	-1.29551
67709229	chr14:67709229:T:C	7.6265e-56	0.584727	-0.956325
67709280	chr14:67709280:C:T	5.96461e-56	-1.31236e-09	-0.617383
67709637	chr14:67709637:G:A	2.65935e-56	-1.42515	-3.24751e-10
67709874	chr14:67709874:G:A	5.36617e-57	-2.46676	-0.558935
67710177	chr14:67710177:C:T	5.48575e-57	-2.54032	-0.463338
67710264	chr14:67710264:G:A	4.87391e-56	-1.31236e-09	-0.819329
67710313	chr14:67710313:G:A	5.46333e-57	-2.44839	-0.55936
67711103	chr14:67711103:A:T	8.52748e-57	-2.05029	-0.512226
67711184	chr14:67711184:G:A	2.01133e-57	-2.68953	-1.31749
67711230	chr14:67711230:G:A	1.92732e-57	-2.73848	-1.31121
67711245	chr14:67711245:G:C	2.9657e-56	-1.31236e-09	-1.31611
67711941	chr14:67711941:C:T	6.74703e-57	-2.37629	-0.420415
67712248	chr14:67712248:CT:C	8.22037e-57	-2.06276	-0.536439
67712363	chr14:67712363:T:G	5.30045e-57	-2.45436	-0.583658
67712826	chr14:67712826:A:G	5.40491e-57	-2.47212	-0.546384
67712836	chr14:67712836:A:G	7.13634e-56	0.403673	-0.8417
67713286	chr14:67713286:A:C	1.22179e-56	-2.26843	0.065524
67713699	chr14:67713699:C:T	7.03858e-56	0.380697	-0.832517
67713719	chr14:67713719:A:G	5.45981e-56	-1.31236e-09	-0.705813
67713961	chr14:67713961:A:G	5.30708e-57	-2.44261	-0.594159
67714095	chr14:67714095:A:T	3.15516e-56	-1.31236e-09	-1.25419
67714215	chr14:67714215:A:C	2.98605e-56	-1.31236e-09	-1.30928
67714319	chr14:67714319:T:A	2.98613e-56	-1.31236e-09	-1.30925
67714369	chr14:67714369:T:A	9.35951e-57	-1.17231	-1.29711
67714716	chr14:67714716:T:C	5.14275e-57	-2.45647	-0.611753
67714751	chr14:67714751:G:A	7.94475e-56	-1.31236e-09	-0.330715
67715138	chr14:67715138:A:T	4.05564e-56	-1.31236e-09	-1.00312
67715604	chr14:67715604:T:C	8.37399e-56	-1.31236e-09	-0.278097
67715665	chr14:67715665:C:A	1.17231e-56	-2.24425	-3.24751e-10
67715892	chr14:67715892:A:G	4.90578e-57	-2.45546	-0.659937
67716499	chr14:67716499:A:G	3.50686e-56	-1.31236e-09	-1.14851
67716579	chr14:67716579:G:A	4.98176e-57	-2.5308	-0.569228
67716682	chr14:67716682:G:A	5.35791e-57	-2.49667	-0.530566
67716833	chr14:67716833:G:A	3.30663e-56	-1.31236e-09	-1.2073
67716841	chr14:67716841:A:G	4.86958e-57	-2.56441	-0.558396
67717040	chr14:67717040:A:G	4.85901e-57	-2.52915	-0.595832
67717164	chr14:67717164:G:A	4.69175e-57	-2.54388	-0.616125
67717222	chr14:67717222:A:G	4.92588e-57	-2.52963	-0.581678
67717398	chr14:67717398:G:A	7.52148e-57	-2.05676	-0.63129
67717399	chr14:67717399:A:T	7.10489e-57	-2.74503	-3.24751e-10
67717717	chr14:67717717:A:G	7.61743e-56	0.607809	-0.980596
67717933	chr14:67717933:A:G	8.73908e-56	-1.31236e-09	-0.235422
67718264	chr14:67718264:G:C	7.00015e-57	-2.75988	-3.24751e-10
67718751	chr14:67718751:G:A	2.9771e-56	-1.31236e-09	-1.31228
67718788	chr14:67718788:T:G	2.96057e-56	-1.31236e-09	-1.31785
67718861	chr14:67718861:CTTTA:C	4.0706e-56	-1.31236e-09	-0.999436
67719318	chr14:67719318:T:C	3.33022e-56	-1.31236e-09	-1.20019
67719372	chr14:67719372:T:C	6.27572e-56	0.390996	-0.957534
67719667	chr14:67719667:G:A	3.12266e-56	-1.31236e-09	-1.26454
67720290	chr14:67720290:CTT:C	2.47564e-56	-2.40599	0.909263
67720587	chr14:67720587:C:T	4.96333e-57	-2.51326	-0.590478
67720983	chr14:67720983:T:C	1.87438e-57	-2.76515	-1.31238
67721437	chr14:67721437:G:A	4.20039e-56	-1.31236e-09	-0.96805
67721634	chr14:67721634:C:G	2.4651e-57	-2.49239	-1.31118
67721790	chr14:67721790:A:G	3.00526e-56	-1.31236e-09	-1.30286
67722104	chr14:67722104:C:T	3.15432e-56	-1.31236e-09	-1.25445
67722206	chr14:67722206:A:G	1.86981e-57	-2.77757	-1.3024
67722491	chr14:67722491:A:G	3.1186e-56	-1.31236e-09	-1.26584
67722892	chr14:67722892:G:A	7.02585e-57	-2.75622	-3.24751e-10
67722902	chr14:67722902:A:C	4.62934e-56	-1.31236e-09	-0.870812
67723932	chr14:67723932:G:A	1.20384e-56	-0.93198	-1.28573
67724162	chr14:67724162:G:A	4.90824e-56	0.0328534	-0.845165
67724292	chr14:67724292:C:T	3.28084e-56	-2.4045	1.18937
67724398	chr14:67724398:T:G	1.70446e-56	-1.23977	-0.630204
67724645	chr14:67724645:A:T	7.00775e-57	-2.7588	-3.24751e-10
67724651	chr14:67724651:G:A	2.84717e-56	-0.398819	-0.958083
67724770	chr14:67724770:T:C	7.12082e-57	-2.74279	-3.24751e-10
67725068	chr14:67725068:A:G	3.78785e-56	-1.31236e-09	-1.07143
67725936	chr14:67725936:G:C	1.93806e-56	-2.78152	1.03998
67726585	chr14:67726585:A:G	6.92933e-56	-1.31236e-09	-0.467464
67726776	chr14:67726776:G:A	9.32061e-56	-1.31236e-09	-0.170999
67727014	chr14:67727014:G:A	4.57985e-57	-2.7251	-0.459042
67727373	chr14:67727373:AG:A	2.94919e-56	-2.45779	1.13609
67727376	chr14:67727376:G:C	3.06187e-56	-2.44172	1.15752
67727828	chr14:67727828:A:G	2.92213e-57	-2.39438	-1.23912
67729540	chr14:67729540:T:C	1.30723e-56	-2.13532	-3.24751e-10
67729547	chr14:67729547:C:T	7.83404e-57	-2.64733	-3.24751e-10
67729919	chr14:67729919:C:T	6.12927e-56	0.0372737	-0.627424
67729995	chr14:67729995:T:C	3.35202e-56	-1.31236e-09	-1.19366
67730004	chr14:67730004:C:T	7.33425e-57	-2.71326	-3.24751e-10
67730295	chr14:67730295:A:G	4.9221e-56	-1.74346	0.933973
67730473	chr14:67730473:T:C	3.25722e-56	-1.31236e-09	-1.22235
67730861	chr14:67730861:C:T	8.05824e-57	-2.61912	-3.24751e-10
67730875	chr14:67730875:A:C	7.21739e-57	-2.72932	-3.24751e-10
67730884	chr14:67730884:G:A	1.29959e-56	-2.14118	-3.24751e-10
67731212	chr14:67731212:T:C	2.97709e-56	-1.31236e-09	-1.31228
67731458	chr14:67731458:G:A	3.39188e-56	-1.31236e-09	-1.18184
67732047	chr14:67732047:A:G	2.57793e-55	-1.31236e-09	0.846343
67732075	chr14:67732075:C:T	4.32011e-56	-1.31236e-09	-0.939946
67732113	chr14:67732113:TG:GG	3.21297e-56	-1.31236e-09	-1.23603
67732515	chr14:67732515:T:C	4.49226e-56	0.0121171	-0.912987
67732881	chr14:67732881:G:A	3.79839e-57	-2.75554	-0.615696
67732911	chr14:67732911:G:C	2.39586e-56	-0.882452	-0.647033
67732943	chr14:67732943:A:G	3.64111e-57	-2.77748	-0.636042
67733331	chr14:67733331:C:T	3.03762e-56	-1.31236e-09	-1.29215
67733666	chr14:67733666:C:A	5.61799e-55	2.92113	-1.2958
67734233	chr14:67734233:T:C	2.58104e-55	-1.31236e-09	0.84755
67734926	chr14:67734926:G:A	3.52867e-57	-2.77683	-0.668061
67735416	chr14:67735416:T:C	2.70522e-57	-2.74419	-0.966441
67736427	chr14:67736427:G:C	7.42672e-57	-2.70073	-3.24751e-10
67736692	chr14:67736692:T:C	8.31204e-56	0.433795	-0.719317
67737262	chr14:67737262:T:C	3.00237e-56	-1.31236e-09	-1.30382
67737869	chr14:67737869:C:T	9.15482e-56	-1.31236e-09	-0.188946
67738359	chr14:67738359:ATATACT:A	2.5884e-57	-2.76744	-0.987329
67738518	chr14:67738518:G:A	6.1142e-56	0.395765	-0.988378
67738658	chr14:67738658:A:C	1.98187e-56	-1.7154	-0.00378332
67738820	chr14:67738820:C:T	1.04227e-55	0.503509	-0.562751
67739414	chr14:67739414:A:C	2.98986e-56	-1.31236e-09	-1.308
67739675	chr14:67739675:T:C	3.01367e-56	-1.31236e-09	-1.30007
67739685	chr14:67739685:T:C	1.96485e-57	-2.73118	-1.29921
67739761	chr14:67739761:G:A	8.04825e-56	0.451211	-0.768984
67740174	chr14:67740174:T:G	8.08274e-55	0.279325	1.70976
67740469	chr14:67740469:ATTT:A	9.05827e-56	-1.31236e-09	-0.199549
67741172	chr14:67741172:C:A	1.13161e-56	-1.90227	-0.377312
67741202	chr14:67741202:G:A	3.53998e-56	-1.31236e-09	-1.1391
67741234	chr14:67741234:T:A	8.29104e-56	-1.31236e-09	-0.288052
67741680	chr14:67741680:A:G	2.49231e-55	-1.31236e-09	0.812567
67741959	chr14:67741959:G:T	4.28123e-56	-0.948987	-3.24751e-10
67741960	chr14:67741960:A:G	3.54661e-57	-2.76683	-0.672987
67742003	chr14:67742003:G:A	4.96073e-56	-1.71063	0.908958
67742148	chr14:67742148:A:G	3.25599e-56	-1.31236e-09	-1.22273
67742151	chr14:67742151:A:G	3.33697e-56	-1.31236e-09	-1.19816
67742690	chr14:67742690:G:A	3.16093e-56	-1.31236e-09	-1.25236
67742843	chr14:67742843:T:C	2.96138e-57	-2.30305	-1.3171
67743272	chr14:67743272:G:A	1.25873e-55	-1.31236e-09	0.129465
67743469	chr14:67743469:G:T	7.16694e-56	-1.31236e-09	-0.433749
67743690	chr14:67743690:G:A	2.96493e-56	-1.31236e-09	-1.31637
67743840	chr14:67743840:G:T	3.29308e-56	-1.31236e-09	-1.2114
67743952	chr14:67743952:A:C	5.64069e-56	-1.31236e-09	-0.673221
67744066	chr14:67744066:G:T	3.57981e-56	-1.31236e-09	-1.12792
67744447	chr14:67744447:T:C	6.57884e-56	-1.31236e-09	-0.519368
67744595	chr14:67744595:G:T	3.42329e-56	0.058409	-1.23103
67745174	chr14:67745174:G:A	2.5597e-57	-2.72942	-1.0365
67746668	chr14:67746668:G:A	3.22715e-56	-1.31236e-09	-1.23163
67746854	chr14:67746854:C:T	1.61887e-56	-2.61612	0.694618
67747075	chr14:67747075:A:G	6.64308e-56	0.214106	-0.723757
67747303	chr14:67747303:T:C	3.69308e-56	-1.31236e-09	-1.09677
67747321	chr14:67747321:CA:C	3.20773e-56	-1.31236e-09	-1.23766
67747427	chr14:67747427:A:G	2.99553e-56	-1.31236e-09	-1.30611
67748071	chr14:67748071:T:C	1.64197e-55	1.12522	-0.729959
67748348	chr14:67748348:C:T	2.98495e-56	-1.31236e-09	-1.30964
67749047	chr14:67749047:T:C	7.61085e-56	-1.31236e-09	-0.373653
67749669	chr14:67749669:G:C	3.02675e-56	-1.31236e-09	-1.29574
67749671	chr14:67749671:T:C	1.25752e-56	-2.17408	-3.24751e-10
67750001	chr14:67750001:G:C	2.96036e-56	-1.31236e-09	-1.31792
67750219	chr14:67750219:C:A	3.64629e-56	-2.5077	1.39818
67750323	chr14:67750323:C:T	3.53172e-57	-2.66275	-0.781282
67750334	chr14:67750334:C:T	2.86194e-57	-2.70535	-0.948968
67750336	chr14:67750336:C:G	9.76529e-56	-1.31236e-09	-0.124392
67750491	chr14:67750491:T:A	6.30041e-56	0.402699	-0.96531
67750643	chr14:67750643:AT:A	8.09709e-56	-1.31236e-09	-0.311722
67750869	chr14:67750869:C:G	3.91814e-56	-1.31236e-09	-1.03761
67751007	chr14:67751007:C:T	9.97916e-57	-2.75792	0.352604
67751061	chr14:67751061:A:G	3.6681e-56	-1.31236e-09	-1.10355
67751271	chr14:67751271:C:A	1.4765e-55	-1.31236e-09	0.289034
67751415	chr14:67751415:A:G	9.80835e-56	-1.31236e-09	-0.119992
67751448	chr14:67751448:G:A	3.92991e-57	-2.34132	-0.995879
67751620	chr14:67751620:TC:T	7.58341e-56	0.539565	-0.91683
67751790	chr14:67751790:G:A	3.68473e-57	-2.64673	-0.754884
67751846	chr14:67751846:C:T	9.73172e-56	-1.31236e-09	-0.127837
67752138	chr14:67752138:T:C	1.17696e-55	0.966914	-0.904618
67752483	chr14:67752483:C:T	7.59414e-56	-0.37585	-3.24751e-10
67752815	chr14:67752815:A:G	5.46791e-56	-1.31236e-09	-0.704331
67752862	chr14:67752862:C:T	5.03152e-56	0.499609	-1.28711
67752868	chr14:67752868:A:G	9.99619e-56	-1.31236e-09	-0.101023
67752887	chr14:67752887:C:G	5.57947e-56	-1.31236e-09	-0.684134
67753150	chr14:67753150:C:T	3.89145e-56	-1.31236e-09	-1.04445
67753219	chr14:67753219:A:T	9.91539e-56	-1.31236e-09	-0.109139
67753289	chr14:67753289:G:A	1.00008e-55	-1.31236e-09	-0.100566
67753534	chr14:67753534:C:T	4.2031e-56	0.293495	-1.2609
67753782	chr14:67753782:A:AATC	4.87373e-56	0.390903	-1.21027
67753791	chr14:67753791:T:A	1.01875e-55	-1.31236e-09	-0.0820696
67754215	chr14:67754215:G:A	1.02795e-55	-1.31236e-09	-0.0730777
67754242	chr14:67754242:C:A	1.06244e-55	-1.31236e-09	-0.0400721
67754924	chr14:67754924:C:T	3.9465e-56	-1.31236e-09	-1.0304
67754962	chr14:67754962:A:G	1.06121e-55	-1.31236e-09	-0.0412293
67755116	chr14:67755116:G:A	3.42795e-56	-1.31236e-09	-1.17126
67755218	chr14:67755218:C:T	6.14894e-56	-1.31236e-09	-0.586948
67755471	chr14:67755471:C:T	1.21679e-55	-1.31236e-09	0.0955784
67755628	chr14:67755628:C:T	1.26665e-55	0.340732	-0.204996
67756426	chr14:67756426:T:C	9.87698e-56	-1.31236e-09	-0.11302
67756626	chr14:67756626:CT:C	1.07218e-55	-1.31236e-09	-0.0309512
67756649	chr14:67756649:T:C	6.16141e-56	0.704227	-1.28915
67756929	chr14:67756929:G:T	1.07218e-55	-1.31236e-09	-0.0309512
67757234	chr14:67757234:C:T	3.06169e-56	-1.31236e-09	-1.28426
67757733	chr14:67757733:A:G	1.34089e-55	1.50244	-1.30975
67758005	chr14:67758005:C:T	2.97096e-56	-1.31236e-09	-1.31434
67758423	chr14:67758423:G:C	4.80808e-56	-1.31236e-09	-0.832928
67758436	chr14:67758436:G:A	4.35552e-56	-0.931782	-3.24751e-10
67758469	chr14:67758469:C:T	1.03234e-55	-1.31236e-09	-0.0688147
67758658	chr14:67758658:T:C	1.49517e-56	-2.75825	0.757265
67758727	chr14:67758727:G:C	5.61891e-57	-2.77912	-0.200554
67759036	chr14:67759036:G:A	3.04171e-56	-1.31236e-09	-1.29081
67759066	chr14:67759066:C:T	1.03435e-55	1.0993	-1.16618
67759115	chr14:67759115:G:A	3.71059e-56	-1.31236e-09	-1.09203
67759160	chr14:67759160:G:C	2.66414e-57	-2.74502	-0.980911
67759195	chr14:67759195:A:G	3.21774e-56	-2.61367	1.37912
67759325	chr14:67759325:G:A	4.0469e-56	-1.31236e-09	-1.00527
67759581	chr14:67759581:A:G	1.8784e-56	-2.76136	0.988552
67759586	chr14:67759586:C:T	1.99588e-57	-2.73855	-1.27618
67759750	chr14:67759750:T:G	6.27649e-56	-1.31236e-09	-0.566415
67760265	chr14:67760265:A:G	2.19601e-57	-2.62002	-1.29915
67760451	chr14:67760451:G:A	3.10265e-56	-1.31236e-09	-1.27097
67760727	chr14:67760727:C:T	1.94581e-56	-2.75436	1.01681
67760915	chr14:67760915:G:T	3.13427e-57	-2.78045	-0.782963
67761103	chr14:67761103:G:A	3.16494e-56	-1.31236e-09	-1.25109
67761180	chr14:67761180:G:T	2.80798e-57	-2.67115	-1.0022
67762047	chr14:67762047:C:G	3.93175e-56	-1.31236e-09	-1.03414
67762063	chr14:67762063:GA:G	3.17888e-56	-1.31236e-09	-1.2467
67762343	chr14:67762343:C:T	3.52968e-56	-1.31236e-09	-1.14202
67763231	chr14:67763231:A:G	9.29369e-56	-1.31236e-09	-0.173891
67763356	chr14:67763356:T:C	3.01339e-56	-1.31236e-09	-1.30016
67763471	chr14:67763471:G:C	7.91302e-56	0.981044	-1.31576
67763926	chr14:67763926:A:G	2.98842e-56	-1.31236e-09	-1.30848
67764770	chr14:67764770:C:T	1.05814e-55	-1.31236e-09	-0.0441293
67764879	chr14:67764879:A:G	2.1908e-57	-2.62259	-1.29896
67765097	chr14:67765097:C:A	7.83729e-56	-1.31236e-09	-0.344333
67765234	chr14:67765234:C:A	3.17929e-56	-1.31236e-09	-1.24657
67765476	chr14:67765476:C:T	1.03894e-55	-1.31236e-09	-0.0624379
67766023	chr14:67766023:G:A	1.01709e-55	0.898663	-0.982362
67766050	chr14:67766050:T:C	3.09311e-56	-1.31236e-09	-1.27405
67766810	chr14:67766810:C:T	2.15147e-57	-2.62805	-1.31162
67766959	chr14:67766959:C:A	1.25271e-55	0.153344	-0.0286782
67767084	chr14:67767084:A:T	7.04194e-57	-2.75393	-3.24751e-10
67767368	chr14:67767368:C:T	1.07463e-55	-1.31236e-09	-0.0286626
67767710	chr14:67767710:A:G	9.31333e-56	-1.31236e-09	-0.171781
67767822	chr14:67767822:T:C	4.90839e-57	-2.78039	-0.334478
67768128	chr14:67768128:T:C	2.1032e-57	-2.65377	-1.30858
67768501	chr14:67768501:C:T	3.17929e-56	-1.31236e-09	-1.24657
67768785	chr14:67768785:G:A	4.46162e-56	-1.31236e-09	-0.907715
67769202	chr14:67769202:T:C	8.66971e-56	1.05834	-1.30173
67769443	chr14:67769443:A:T	1.04848e-55	-1.31236e-09	-0.0533
67769603	chr14:67769603:C:T	1.32426e-56	-2.12237	-3.24751e-10
67769805	chr14:67769805:G:A	5.94693e-56	0.32662	-0.946972
67769955	chr14:67769955:G:A	5.32174e-57	-2.77326	-0.260754
67770046	chr14:67770046:G:A	1.00234e-55	-1.31236e-09	-0.0983058
67770089	chr14:67770089:G:C	6.77271e-56	-1.31236e-09	-0.490326
67770125	chr14:67770125:A:G	5.29169e-57	-2.77716	-0.262516
67770273	chr14:67770273:T:C	4.96748e-57	-2.78113	-0.321766
67770540	chr14:67770540:G:T	8.40951e-56	1.00781	-1.28168
67770554	chr14:67770554:A:C	3.16125e-56	-1.31236e-09	-1.25226
67770782	chr14:67770782:A:G	5.27487e-56	0.378189	-1.11846
67771240	chr14:67771240:T:C	7.31082e-57	-2.61098	-0.10548
67771407	chr14:67771407:G:A	7.7274e-56	-1.31236e-09	-0.358454
67771782	chr14:67771782:T:G	6.35897e-56	-1.31236e-09	-0.553361
67771970	chr14:67771970:T:C	5.09882e-56	-1.31236e-09	-0.774218
67772645	chr14:67772645:G:A	6.15381e-56	-1.31236e-09	-0.586156
67773362	chr14:67773362:G:A	2.11499e-57	-2.66425	-1.29252
67774212	chr14:67774212:T:C	2.5493e-57	-2.45291	-1.31709
67774371	chr14:67774371:C:T	4.64963e-56	-1.31236e-09	-0.86644
67774430	chr14:67774430:C:T	2.55318e-57	-2.45108	-1.31739
67774536	chr14:67774536:G:A	7.90746e-57	-2.63801	-3.24751e-10
67774544	chr14:67774544:C:T	2.57074e-57	-2.44535	-1.31627
67774603	chr14:67774603:T:C	6.88149e-57	-2.77698	-3.24751e-10
67774654	chr14:67774654:T:A	3.21732e-56	-1.31236e-09	-1.23468
67774894	chr14:67774894:A:G	2.48274e-57	-2.47879	-1.31766
67775245	chr14:67775245:G:T	6.39849e-56	-1.31236e-09	-0.547165
67775648	chr14:67775648:A:C	3.52355e-56	-1.31236e-09	-1.14376
67775838	chr14:67775838:C:T	3.79541e-56	-1.31236e-09	-1.06943
67775960	chr14:67775960:T:G	3.05368e-56	-1.31236e-09	-1.28688
67776181	chr14:67776181:G:A	2.60763e-57	-2.43033	-1.31704
67776358	chr14:67776358:C:A	2.53032e-57	-2.47915	-1.29831
67776384	chr14:67776384:G:A	3.74415e-56	-1.31236e-09	-1.08303
67776871	chr14:67776871:G:A	2.60984e-57	-2.43045	-1.31608
67776901	chr14:67776901:T:C	2.67297e-56	-2.04537	0.625327
67777174	chr14:67777174:T:A	1.85695e-55	-1.86139	2.37969
67777414	chr14:67777414:C:G	3.74566e-56	-1.31236e-09	-1.08263
67778461	chr14:67778461:G:A	3.61278e-56	-1.31236e-09	-1.11875
67778488	chr14:67778488:T:C	3.16283e-56	-1.31236e-09	-1.25176
67778982	chr14:67778982:A:G	2.59862e-57	-2.43332	-1.31751
67779006	chr14:67779006:T:G	2.13054e-56	-2.07936	0.432508
67779601	chr14:67779601:A:T	2.96471e-56	-1.31236e-09	-1.31645
67779896	chr14:67779896:G:C	2.47888e-57	-2.48274	-1.31527
67779910	chr14:67779910:C:T	2.98475e-56	-1.31236e-09	-1.30971
67780016	chr14:67780016:T:C	4.64838e-56	-2.0459	1.17919
67780106	chr14:67780106:G:A	3.1842e-56	-1.31236e-09	-1.24503
67780138	chr14:67780138:T:A	2.13582e-56	-2.03237	0.387997
67780159	chr14:67780159:C:T	2.18808e-56	-2.09928	0.479074
67780372	chr14:67780372:A:G	4.74723e-56	-0.845666	-3.24751e-10
67780471	chr14:67780471:G:T	2.96131e-56	-1.31236e-09	-1.3176
67780486	chr14:67780486:A:G	4.47436e-56	-1.31236e-09	-0.904863
67782312	chr14:67782312:G:A	7.55392e-56	-1.31236e-09	-0.38116
67782316	chr14:67782316:C:T	2.45809e-57	-2.48887	-1.31756
67782397	chr14:67782397:G:A	9.481e-57	-2.45652	-3.24751e-10
67783395	chr14:67783395:G:A	3.7349e-54	-1.31236e-09	3.51966
67783563	chr14:67783563:T:A	1.92883e-55	-2.07856	2.63483
67783673	chr14:67783673:T:C	2.60516e-57	-2.49322	-1.25509
67783797	chr14:67783797:A:C	1.62924e-56	-2.12041	0.205299
67783839	chr14:67783839:G:C	9.73531e-57	-2.43005	-3.24751e-10
67783905	chr14:67783905:T:C	2.53838e-57	-2.57958	-1.19471
67784296	chr14:67784296:G:A	2.65183e-57	-2.4855	-1.24506
67784790	chr14:67784790:CAA:C	2.66967e-57	-2.47471	-1.24915
67784836	chr14:67784836:C:T	3.04448e-56	-1.31236e-09	-1.2899
67785217	chr14:67785217:G:A	2.28991e-55	-2.04936	2.77723
67785387	chr14:67785387:C:T	3.09121e-56	-1.31236e-09	-1.27466
67785542	chr14:67785542:G:A	3.03137e-56	-1.31236e-09	-1.29421
67785613	chr14:67785613:CTG:C	3.0516e-56	-1.31236e-09	-1.28756
67786135	chr14:67786135:A:T	1.10121e-55	-0.00423024	-3.24751e-10
67786581	chr14:67786581:G:C	2.43471e-57	-2.51727	-1.29871
67786705	chr14:67786705:C:A	2.13958e-55	-2.07858	2.73855
67786825	chr14:67786825:G:A	2.23325e-55	-2.03075	2.73356
67787013	chr14:67787013:A:G	3.79815e-56	-1.31236e-09	-1.06871
67787105	chr14:67787105:G:A	3.64119e-56	-1.31236e-09	-1.11092
67787544	chr14:67787544:C:T	2.65009e-57	-2.41771	-1.3135
67787886	chr14:67787886:C:T	2.65578e-57	-2.43267	-1.2964
67788224	chr14:67788224:A:G	3.08008e-56	-1.31236e-09	-1.27827
67788316	chr14:67788316:G:C	6.31147e-56	-0.298876	-0.261983
67788934	chr14:67788934:T:C	2.63904e-57	-2.57208	-1.16331
67788939	chr14:67788939:C:T	8.66059e-55	-1.31236e-09	2.05814
67789467	chr14:67789467:C:G	7.56366e-57	-2.68246	-3.24751e-10
67789502	chr14:67789502:G:A	3.12336e-56	-1.31236e-09	-1.26432
67789528	chr14:67789528:C:T	3.30631e-56	-1.20739	-3.24751e-10
67789666	chr14:67789666:A:G	3.49257e-56	-1.31236e-09	-1.15259
67789949	chr14:67789949:T:C	4.01241e-56	-1.31236e-09	-1.01384
67790241	chr14:67790241:C:G	2.58242e-57	-2.50866	-1.24843
67790534	chr14:67790534:C:T	3.11906e-56	-1.31236e-09	-1.2657
67790635	chr14:67790635:T:A	9.60809e-56	1.1076	-1.24823
67790768	chr14:67790768:C:T	9.34095e-57	-1.22319	-1.24821
67791521	chr14:67791521:A:G	2.23795e-56	-2.02098	0.423317
67791591	chr14:67791591:T:C	1.88462e-55	-2.08158	2.61467
67791929	chr14:67791929:G:A	2.11468e-56	-2.09131	0.436984
67792265	chr14:67792265:C:A	2.03174e-56	-2.0802	0.385863
67792794	chr14:67792794:C:T	3.11003e-56	-1.31236e-09	-1.26859
67793075	chr14:67793075:C:G	3.05081e-56	-1.31236e-09	-1.28782
67793263	chr14:67793263:ACAAACAAACAAACAAG:A	3.04978e-56	-1.31236e-09	-1.28816
67794147	chr14:67794147:G:A	2.04642e-55	-2.32538	2.94083
67794158	chr14:67794158:G:C	5.83066e-56	-1.31236e-09	-0.640096
67794429	chr14:67794429:T:C	1.85002e-55	-2.17375	2.6883
67794778	chr14:67794778:A:G	1.30078e-56	-2.14026	-3.24751e-10
67795180	chr14:67795180:C:T	1.7977e-55	-2.26059	2.74646
67797213	chr14:67797213:C:T	3.2438e-56	-1.31236e-09	-1.22648
67797664	chr14:67797664:CA:C	1.40649e-55	-2.20116	2.44162
67798418	chr14:67798418:G:A	1.20054e-56	-2.22046	-3.24751e-10
67798767	chr14:67798767:G:A	2.77081e-56	-0.068187	-1.3159
67798862	chr14:67798862:A:G	5.53707e-55	-2.11364	3.72446
67798899	chr14:67798899:C:A	5.52775e-57	-1.85606	-1.13997
67799027	chr14:67799027:C:T	2.99888e-57	-2.2909	-1.31667
67799367	chr14:67799367:G:A	2.9725e-56	-1.31236e-09	-1.31382
67799382	chr14:67799382:A:G	2.98237e-56	-1.31236e-09	-1.31051
67799440	chr14:67799440:A:G	5.14693e-56	-2.31905	1.55422
67799447	chr14:67799447:G:C	3.91829e-56	-1.03757	-3.24751e-10
67799493	chr14:67799493:A:G	1.81888e-55	-2.17344	2.67102
67799683	chr14:67799683:GGCA:G	3.00487e-56	-1.31236e-09	-1.30299
67799991	chr14:67799991:T:C	5.27791e-56	-1.80229	1.06259
67800403	chr14:67800403:A:C	3.59055e-55	-2.19717	3.37484
67800980	chr14:67800980:C:T	2.97455e-56	-1.31236e-09	-1.31314
67801701	chr14:67801701:T:A	3.66411e-56	-1.31236e-09	-1.10464
67801840	chr14:67801840:A:G	6.05991e-57	-1.76737	-1.13675
67801935	chr14:67801935:CAGAT:C	3.8368e-55	-2.19505	3.43905
67802718	chr14:67802718:T:C	5.18466e-57	-1.74234	-1.31777
67802921	chr14:67802921:T:A	3.94386e-56	-1.82946	0.79839
67803252	chr14:67803252:ATAAAACT:A	6.96439e-57	-2.765	-3.24751e-10
67803489	chr14:67803489:G:A	3.16147e-55	-2.16961	3.22
67803509	chr14:67803509:T:G	1.16638e-56	-2.24932	-3.24751e-10
67803531	chr14:67803531:C:T	5.023e-56	-2.74932	1.96012
67803594	chr14:67803594:C:T	1.18892e-54	3.58312	-1.20813
67803605	chr14:67803605:A:G	5.27018e-55	-2.3422	3.90362
67804841	chr14:67804841:C:T	7.9937e-56	-1.31236e-09	-0.324573
67804878	chr14:67804878:T:A	4.00966e-55	-2.19466	3.48273
67805136	chr14:67805136:C:T	4.63562e-56	-1.31236e-09	-0.869457
67805676	chr14:67805676:A:C	3.49333e-56	-1.31236e-09	-1.15237
67805884	chr14:67805884:C:T	3.09091e-56	-1.31236e-09	-1.27476
67806713	chr14:67806713:A:G	3.73118e-56	-1.84792	0.761421
67806862	chr14:67806862:C:T	2.74301e-57	-2.39023	-1.30653
67806911	chr14:67806911:C:G	3.0447e-55	-1.31236e-09	1.01276
67807095	chr14:67807095:T:C	4.16416e-56	-1.88282	0.90611
67807284	chr14:67807284:G:A	6.36144e-56	-1.31236e-09	-0.552972
67808016	chr14:67808016:A:G	2.96362e-56	-1.31236e-09	-1.31682
67808309	chr14:67808309:C:A	3.98018e-55	-2.28621	3.5669
67808440	chr14:67808440:A:C	2.85608e-55	-2.169	3.11781
67808625	chr14:67808625:G:A	4.35871e-56	-1.88582	0.954768
67808841	chr14:67808841:A:C	2.96568e-56	-1.31236e-09	-1.31612
67809048	chr14:67809048:T:C	3.68089e-55	-2.27597	3.47848
67809416	chr14:67809416:T:A	4.43424e-56	-1.31236e-09	-0.91387
67809419	chr14:67809419:T:A	2.19813e-55	-1.31236e-09	0.686963
67809533	chr14:67809533:A:G	4.39161e-56	-1.78736	0.863829
67810492	chr14:67810492:A:G	3.33478e-57	-2.20256	-1.29884
67810698	chr14:67810698:A:G	4.63001e-56	-1.86439	0.993721
67810948	chr14:67810948:T:C	2.98094e-56	-1.31236e-09	-1.31099
67811289	chr14:67811289:T:C	3.39286e-56	-1.31236e-09	-1.18155
67811357	chr14:67811357:A:G	3.44386e-55	-2.18842	3.32437
67811411	chr14:67811411:A:T	9.82334e-57	-2.42105	-3.24751e-10
67811919	chr14:67811919:T:C	3.77002e-56	-1.31236e-09	-1.07615
67812119	chr14:67812119:G:C	2.96045e-56	-1.31236e-09	-1.31788
67812275	chr14:67812275:C:T	2.9866e-56	-1.31236e-09	-1.30909
67812639	chr14:67812639:T:C	6.28721e-56	-1.74594	1.18123
67814131	chr14:67814131:A:C	3.69823e-57	-2.10885	-1.28911
67814228	chr14:67814228:T:C	5.37759e-55	-2.39071	3.97231
67814477	chr14:67814477:C:A	3.83469e-55	-2.21238	3.45583
67814585	chr14:67814585:A:G	6.77353e-56	-1.7851	1.2949
67814889	chr14:67814889:C:T	1.12981e-55	-2.32021	2.34162
67814902	chr14:67814902:G:C	6.51556e-56	-1.74896	1.21993
67814983	chr14:67814983:C:T	3.27603e-56	-1.31236e-09	-1.2166
67815409	chr14:67815409:C:G	3.3107e-56	-1.31236e-09	-1.20607
67816033	chr14:67816033:T:A	9.38709e-57	-2.46648	-3.24751e-10
67816203	chr14:67816203:G:A	9.2091e-56	-1.2736	1.09057
67816294	chr14:67816294:T:C	2.97924e-56	-1.31236e-09	-1.31156
67816321	chr14:67816321:CTT:C	4.56199e-56	-1.31236e-09	-0.885468
67816324	chr14:67816324:G:GCC	4.56812e-56	-1.31236e-09	-0.884125
67816980	chr14:67816980:G:C	8.1715e-56	-1.30559	1.00302
67817358	chr14:67817358:G:T	3.84534e-57	-2.04154	-1.31741
67817462	chr14:67817462:G:T	4.4402e-55	-2.23185	3.6219
67817600	chr14:67817600:T:C	3.09853e-56	-1.31236e-09	-1.2723
67817684	chr14:67817684:G:T	5.0902e-57	-1.76361	-1.31488
67817788	chr14:67817788:G:C	3.03923e-56	-1.31236e-09	-1.29162
67818254	chr14:67818254:C:G	3.01158e-56	-1.31236e-09	-1.30076
67818511	chr14:67818511:C:T	7.6952e-56	-1.29046	0.927827
67818593	chr14:67818593:C:T	3.00462e-56	-1.31236e-09	-1.30308
67818651	chr14:67818651:C:T	4.37847e-55	-2.22506	3.60112
67819159	chr14:67819159:G:A	3.49417e-56	-1.31236e-09	-1.15213
67819578	chr14:67819578:C:T	7.11713e-56	-1.31544	0.874714
67820208	chr14:67820208:G:C	3.49572e-56	-1.31236e-09	-1.15169
67820510	chr14:67820510:C:G	2.9983e-56	-1.31236e-09	-1.30518
67821166	chr14:67821166:C:G	4.52338e-57	-1.87981	-1.31674
67821453	chr14:67821453:TTTTG:T	1.32896e-54	3.71181	-1.22547
67821461	chr14:67821461:GTTTGTTT:G	3.48004e-56	-1.31236e-09	-1.15618
67821742	chr14:67821742:G:A	3.99879e-56	-1.31236e-09	-1.01723
67821863	chr14:67821863:A:G	4.37918e-57	-1.91191	-1.31704
67821943	chr14:67821943:G:A	3.50321e-56	-1.31236e-09	-1.14955
67822466	chr14:67822466:C:T	6.35129e-55	-2.39049	4.13851
67822559	chr14:67822559:C:CA	5.1144e-56	-1.31236e-09	-0.771166
67822656	chr14:67822656:G:T	1.62081e-54	3.90346	-1.21859
67822966	chr14:67822966:G:A	6.20214e-55	-2.37795	4.1022
67823568	chr14:67823568:G:A	3.4322e-56	-1.31236e-09	-1.17002
67823652	chr14:67823652:T:C	7.18073e-57	-2.73441	-3.24751e-10
67823709	chr14:67823709:T:C	4.55818e-57	-1.87231	-1.31658
67823747	chr14:67823747:G:A	4.21271e-57	-1.95079	-1.31692
67824458	chr14:67824458:A:G	7.20898e-57	-1.451	-1.27949
67824750	chr14:67824750:G:A	6.85225e-56	-1.46383	0.985177
67824801	chr14:67824801:G:A	4.44685e-57	-1.89664	-1.31698
67824941	chr14:67824941:G:A	1.55611e-55	-2.77244	3.11399
67825181	chr14:67825181:C:T	4.95232e-57	-1.78817	-1.31779
67825190	chr14:67825190:G:A	3.15186e-57	-2.25159	-1.30623
67825246	chr14:67825246:T:A	6.10041e-56	-2.57091	1.97603
67825470	chr14:67825470:T:C	3.90405e-56	-1.31236e-09	-1.04121
67825876	chr14:67825876:C:T	3.90568e-56	-1.31236e-09	-1.04079
67826626	chr14:67826626:A:C	9.09296e-57	-2.49831	-3.24751e-10
67826765	chr14:67826765:C:T	2.36352e-55	-2.39428	3.15379
67826773	chr14:67826773:C:T	4.39441e-57	-1.90874	-1.31674
67827067	chr14:67827067:C:T	4.38018e-57	-1.91107	-1.31766
67827163	chr14:67827163:G:A	3.60525e-56	-1.31236e-09	-1.12084
67827206	chr14:67827206:T:C	6.00038e-57	-1.60209	-1.3119
67827931	chr14:67827931:A:T	5.80037e-55	-2.3614	4.01868
67827939	chr14:67827939:G:A	3.00144e-56	-1.31236e-09	-1.30413
67828099	chr14:67828099:CCCA:C	4.25281e-57	-1.94154	-1.31669
67828383	chr14:67828383:G:A	5.97173e-56	-1.48043	0.864237
67828838	chr14:67828838:T:A	4.50453e-57	-1.88304	-1.31769
67829304	chr14:67829304:A:G	4.34569e-57	-1.91982	-1.3168
67829348	chr14:67829348:T:C	5.31103e-56	-1.40062	0.667177
67829410	chr14:67829410:G:T	4.47285e-57	-1.88987	-1.31792
67829574	chr14:67829574:T:TG	4.37274e-57	-1.91468	-1.31574
67830175	chr14:67830175:T:C	5.60223e-57	-1.88702	-1.09563
67830383	chr14:67830383:G:T	5.43729e-56	-1.47807	0.768122
67830659	chr14:67830659:C:T	2.99529e-56	-1.31236e-09	-1.30618
67831151	chr14:67831151:A:G	7.72627e-56	-1.31236e-09	-0.358601
67831174	chr14:67831174:C:T	3.00643e-56	-1.31236e-09	-1.30247
67831369	chr14:67831369:G:A	3.16257e-56	-1.31236e-09	-1.25184
67831562	chr14:67831562:G:A	3.64363e-56	-1.31236e-09	-1.11025
67831614	chr14:67831614:G:A	2.96226e-56	-1.31236e-09	-1.31727
67831658	chr14:67831658:C:T	3.74668e-57	-2.08387	-1.30107
67832031	chr14:67832031:A:G	4.10763e-56	-1.31236e-09	-0.990381
67832880	chr14:67832880:T:C	4.51672e-57	-1.88139	-1.31664
67833141	chr14:67833141:C:T	1.13113e-56	-2.28001	-3.24751e-10
67833340	chr14:67833340:C:T	8.03703e-57	-2.62175	-3.24751e-10
67834346	chr14:67834346:A:G	3.02762e-56	-1.31236e-09	-1.29545
67834688	chr14:67834688:A:C	4.20198e-57	-1.95246	-1.31779
67835410	chr14:67835410:A:G	4.19549e-57	-1.95397	-1.31783
67835517	chr14:67835517:A:T	4.84246e-56	-1.31236e-09	-0.825805
67836290	chr14:67836290:T:C	2.96173e-56	-1.31236e-09	-1.31745
67836612	chr14:67836612:T:C	4.03102e-57	-1.99408	-1.31771
67836635	chr14:67836635:T:C	6.78705e-56	-2.5718	2.08359
67836667	chr14:67836667:G:T	4.0909e-57	-1.97951	-1.31754
67836857	chr14:67836857:C:G	3.43843e-57	-2.16835	-1.30245
67837208	chr14:67837208:G:A	3.97837e-57	-2.00728	-1.31766
67837306	chr14:67837306:A:G	6.18104e-57	-1.89945	-0.984871
67837628	chr14:67837628:C:T	4.16813e-57	-1.98564	-1.29271
67837634	chr14:67837634:C:CAA	3.43957e-57	-2.16367	-1.30679
67837794	chr14:67837794:G:T	1.53915e-54	3.84697	-1.2138
67837957	chr14:67837957:A:G	3.01216e-56	-1.31236e-09	-1.30057
67838401	chr14:67838401:A:T	3.93556e-56	-1.31236e-09	-1.03317
67839442	chr14:67839442:G:A	3.99822e-56	-1.31236e-09	-1.01738
67839538	chr14:67839538:A:G	5.59113e-57	-1.8747	-1.10993
67840190	chr14:67840190:G:A	3.00001e-56	-1.31236e-09	-1.30461
67840295	chr14:67840295:T:C	3.02565e-56	-1.31236e-09	-1.2961
67840347	chr14:67840347:A:G	4.36322e-57	-1.93455	-1.29805
67840665	chr14:67840665:C:G	3.95167e-57	-2.01379	-1.31789
67840799	chr14:67840799:T:C	3.87572e-57	-2.03329	-1.31779
67841042	chr14:67841042:C:T	4.00556e-57	-2.00023	-1.3179
67841216	chr14:67841216:A:G	4.04844e-57	-1.98956	-1.31792
67841652	chr14:67841652:C:T	3.29274e-56	-1.31236e-09	-1.21151
67841777	chr14:67841777:A:G	3.89031e-57	-2.02947	-1.31785
67841915	chr14:67841915:A:T	3.49988e-56	-1.31236e-09	-1.1505
67842020	chr14:67842020:T:C	3.15845e-56	-1.31236e-09	-1.25315
67842819	chr14:67842819:G:A	2.96878e-56	-1.31236e-09	-1.31507
67843450	chr14:67843450:T:C	7.08019e-56	-2.28414	1.83822
67843648	chr14:67843648:C:T	4.74404e-55	-2.21427	3.67052
67843885	chr14:67843885:T:C	3.51008e-56	-1.31236e-09	-1.14759
67843933	chr14:67843933:T:G	1.88515e-55	-2.14194	2.6753
67844197	chr14:67844197:G:T	3.30301e-56	-1.31236e-09	-1.20839
67844434	chr14:67844434:A:G	3.01294e-56	-1.31236e-09	-1.30031
67845071	chr14:67845071:G:A	3.21694e-56	-1.31236e-09	-1.23479
67845108	chr14:67845108:C:T	6.11621e-56	-1.31236e-09	-0.592285
67845120	chr14:67845120:CAT:C	4.4377e-56	-1.31236e-09	-0.91309
67845155	chr14:67845155:G:A	1.49854e-56	-1.95627	-0.0424629
67845309	chr14:67845309:C:T	2.96446e-56	-1.31236e-09	-1.31653
67845855	chr14:67845855:T:C	3.02579e-56	-1.31236e-09	-1.29605
67846210	chr14:67846210:A:T	3.03141e-56	-1.31236e-09	-1.2942
67846244	chr14:67846244:G:A	3.26205e-56	-1.31236e-09	-1.22087
67846413	chr14:67846413:T:C	3.09885e-56	-1.31236e-09	-1.2722
67846481	chr14:67846481:C:G	1.9052e-55	-2.36768	2.91163
67846788	chr14:67846788:G:A	3.02958e-56	-1.31236e-09	-1.2948
67846958	chr14:67846958:A:C	2.99818e-56	-1.31236e-09	-1.30522
67847061	chr14:67847061:A:G	1.42301e-56	-1.98544	-0.065013
67847096	chr14:67847096:A:G	3.00138e-56	-1.31236e-09	-1.30416
67847517	chr14:67847517:C:A	8.83757e-57	-2.5268	-3.24751e-10
67847579	chr14:67847579:G:C	1.54259e-55	-2.77969	3.11251
67847659	chr14:67847659:G:A	6.85003e-57	-2.78156	-3.24751e-10
67848084	chr14:67848084:C:T	3.46992e-56	-1.31236e-09	-1.15909
67848140	chr14:67848140:C:T	3.49063e-56	-1.31236e-09	-1.15315
67848205	chr14:67848205:G:A	8.06815e-56	-1.31236e-09	-0.315303
67848296	chr14:67848296:C:T	3.03018e-56	-1.31236e-09	-1.29461
67848762	chr14:67848762:T:A	4.93618e-55	-1.31236e-09	1.49595
67848961	chr14:67848961:G:T	1.43826e-56	-1.98687	-0.0529193
67849003	chr14:67849003:T:G	1.50477e-56	-1.95968	-0.0349039
67849160	chr14:67849160:G:A	7.90323e-57	-2.63854	-3.24751e-10
67849481	chr14:67849481:C:T	7.02952e-56	-2.30465	1.85154
67849691	chr14:67849691:G:A	1.47436e-56	-1.98514	-0.0298604
67849728	chr14:67849728:A:G	2.61027e-55	-2.36311	3.22192
67850195	chr14:67850195:C:T	2.5763e-55	-2.37511	3.22082
67850283	chr14:67850283:G:A	3.25945e-56	-1.31236e-09	-1.22167
67850451	chr14:67850451:G:A	3.1388e-56	-1.31236e-09	-1.25939
67850502	chr14:67850502:G:A	1.24172e-55	-1.31236e-09	0.115852
67850681	chr14:67850681:G:GC	1.41285e-56	-1.986	-0.0716186
67850795	chr14:67850795:G:A	3.0663e-56	-1.31236e-09	-1.28276
67851017	chr14:67851017:G:A	3.0029e-56	-1.31236e-09	-1.30365
67851230	chr14:67851230:A:G	3.86811e-56	-1.31236e-09	-1.05046
67851288	chr14:67851288:G:C	3.02686e-56	-1.31236e-09	-1.2957
67851876	chr14:67851876:T:A	4.0362e-56	-1.65225	0.644323
67852057	chr14:67852057:C:T	3.02519e-56	-1.31236e-09	-1.29625
67852158	chr14:67852158:C:T	2.59911e-56	-1.44806	-3.24751e-10
67852311	chr14:67852311:C:T	5.48238e-57	-1.90399	-1.10028
67852631	chr14:67852631:T:C	1.72231e-55	-2.36549	2.80851
67852807	chr14:67852807:C:T	3.02882e-56	-1.31236e-09	-1.29505
67854045	chr14:67854045:C:T	1.61033e-56	-1.91788	-0.00891177
67854598	chr14:67854598:C:T	2.59191e-55	-2.34647	3.19822
67854607	chr14:67854607:C:T	3.54629e-56	-1.31236e-09	-1.13732
67854934	chr14:67854934:C:T	6.83739e-56	-2.30864	1.82782
67855177	chr14:67855177:C:T	1.05653e-55	-1.88248	1.83682
67855187	chr14:67855187:C:T	2.05083e-57	-2.69525	-1.29232
67855428	chr14:67855428:G:A	2.52655e-57	-2.60076	-1.1782
67856831	chr14:67856831:A:G	2.4952e-56	-1.48886	-3.24751e-10
67858043	chr14:67858043:C:T	3.0112e-56	-1.31236e-09	-1.30089
67858408	chr14:67858408:C:T	1.00416e-55	-1.31236e-09	-0.096489
67858466	chr14:67858466:G:A	7.12592e-57	-2.74207	-3.24751e-10
67858786	chr14:67858786:G:A	2.95152e-57	-2.54835	-1.07514
67859162	chr14:67859162:C:T	1.42235e-55	-1.03453	1.28619
67859258	chr14:67859258:A:G	1.05596e-55	-1.31236e-09	-0.0461946
67859268	chr14:67859268:T:C	8.74028e-57	-1.61311	-0.924758
67859374	chr14:67859374:C:T	2.97497e-56	-1.31236e-09	-1.31299
67859508	chr14:67859508:A:G	1.06255e-55	-1.31236e-09	-0.0399675
67860730	chr14:67860730:A:C	1.49514e-54	3.8045	-1.20033
67860736	chr14:67860736:T:G	5.26638e-57	-1.83867	-1.2058
67861540	chr14:67861540:C:T	5.60436e-56	-1.31236e-09	-0.679683
67861649	chr14:67861649:C:T	1.06524e-55	-1.31236e-09	-0.0374375
67861707	chr14:67861707:C:G	3.80401e-55	-1.31236e-09	1.23541
67861870	chr14:67861870:T:C	3.25126e-56	-1.22418	-3.24751e-10
67862303	chr14:67862303:G:A	1.23372e-54	3.63899	-1.22701
67862325	chr14:67862325:A:T	3.10289e-56	-1.31236e-09	-1.27089
67862707	chr14:67862707:C:T	2.8177e-57	-2.44474	-1.22515
67862879	chr14:67862879:A:G	4.04576e-57	-2.59708	-0.711062
67862906	chr14:67862906:G:C	1.05727e-55	-1.31236e-09	-0.044953
67863259	chr14:67863259:G:A	3.2626e-56	-1.31236e-09	-1.2207
67863261	chr14:67863261:C:T	1.00453e-55	-1.31236e-09	-0.0961251
67863542	chr14:67863542:A:G	6.76778e-56	-1.31236e-09	-0.491054
67863916	chr14:67863916:C:T	1.33432e-54	3.70773	-1.21736
67864616	chr14:67864616:T:C	6.30128e-56	-2.74134	2.17887
67864720	chr14:67864720:G:A	9.19825e-57	-1.50116	-0.985635
67865361	chr14:67865361:C:T	4.02689e-55	-1.31236e-09	1.29235
67867102	chr14:67867102:C:T	4.10416e-56	-1.16313	0.171905
67867108	chr14:67867108:A:G	3.0167e-56	-1.31236e-09	-1.29906
67867255	chr14:67867255:C:T	1.4468e-56	-2.03741	0.00353749
67867432	chr14:67867432:C:T	7.90803e-57	-1.50606	-1.13188
67867801	chr14:67867801:G:A	3.14279e-56	-1.31236e-09	-1.25812
67867943	chr14:67867943:AT:A	3.80615e-56	-1.31236e-09	-1.06661
67868519	chr14:67868519:G:A	3.16463e-56	-1.31236e-09	-1.25119
67869201	chr14:67869201:G:A	1.2628e-55	-1.31236e-09	0.132693
67869221	chr14:67869221:C:G	8.21329e-56	-1.31236e-09	-0.297473
67869254	chr14:67869254:G:A	1.60602e-55	-1.31236e-09	0.373118
67869307	chr14:67869307:G:A	3.60252e-57	-2.19363	-1.23055
67869506	chr14:67869506:C:T	1.65088e-56	-2.17672	0.274802
67869694	chr14:67869694:G:A	3.19725e-56	-1.31236e-09	-1.24094
67869717	chr14:67869717:A:G	9.37225e-57	-2.46806	-3.24751e-10
67869778	chr14:67869778:C:T	3.96958e-57	-2.22849	-1.09866
67869887	chr14:67869887:A:G	3.32398e-56	-1.31236e-09	-1.20206
67870031	chr14:67870031:T:C	1.53792e-55	-1.31236e-09	0.329791
67870328	chr14:67870328:A:G	1.30023e-55	-1.31236e-09	0.161899
67871314	chr14:67871314:T:C	5.01854e-57	-1.87745	-1.21522
67871412	chr14:67871412:C:CA	5.27492e-56	-2.75377	2.0135
67871900	chr14:67871900:A:G	2.76969e-55	-0.80807	1.72616
67872129	chr14:67872129:G:T	1.24968e-55	-1.31236e-09	0.122244
67872923	chr14:67872923:T:G	5.71497e-55	-1.31236e-09	1.64245
67873356	chr14:67873356:A:G	1.11863e-55	-1.31236e-09	0.0114631
67873508	chr14:67873508:A:T	3.10774e-56	-1.31236e-09	-1.26933
67873825	chr14:67873825:A:C	3.04109e-56	-1.31236e-09	-1.29101
67873904	chr14:67873904:CA:C	1.8894e-54	4.02224	-1.18404
67874099	chr14:67874099:T:A	8.47557e-56	-1.31236e-09	-0.26604
67874153	chr14:67874153:A:G	4.11297e-57	-2.56555	-0.726121
67874465	chr14:67874465:A:G	3.49557e-55	-0.894031	2.04489
67874523	chr14:67874523:G:A	1.01327e-55	-1.31236e-09	-0.0874604
67874709	chr14:67874709:A:G	3.1572e-56	-1.31236e-09	-1.25354
67874900	chr14:67874900:G:A	3.10366e-56	-1.31236e-09	-1.27064
67874987	chr14:67874987:G:A	1.64411e-56	-2.09206	0.18603
67875154	chr14:67875154:G:C	1.35236e-55	-1.31236e-09	0.201208
67875403	chr14:67875403:C:G	4.02121e-57	-2.56607	-0.748164
67876315	chr14:67876315:C:T	3.2099e-56	-1.31236e-09	-1.23699
67876646	chr14:67876646:G:A	1.36771e-54	3.72315	-1.20807
67877340	chr14:67877340:A:G	2.96066e-56	-1.31236e-09	-1.31782
67877917	chr14:67877917:C:T	2.86441e-56	-0.0712853	-1.27958
67878288	chr14:67878288:GT:G	6.47326e-56	-1.31236e-09	-0.535548
67879080	chr14:67879080:T:G	5.57856e-56	-1.31236e-09	-0.684296
67879137	chr14:67879137:A:C	8.99946e-56	-1.31236e-09	-0.206063
67879513	chr14:67879513:G:A	2.99805e-56	-1.31236e-09	-1.30526
67879763	chr14:67879763:C:A	1.25716e-56	-1.99837	-0.175998
67879966	chr14:67879966:A:T	2.99062e-56	-1.31236e-09	-1.30774
67880273	chr14:67880273:C:T	3.59658e-57	-2.4948	-0.931034
67880408	chr14:67880408:A:G	4.20851e-57	-2.31837	-0.950338
67880789	chr14:67880789:CAT:C	2.96633e-56	-1.31236e-09	-1.3159
67880796	chr14:67880796:T:C	1.25007e-56	-1.98161	-0.198418
67880800	chr14:67880800:C:A	1.24436e-56	-1.98017	-0.204443
67881039	chr14:67881039:A:G	3.91217e-57	-2.419	-0.922715
67881186	chr14:67881186:A:G	7.92562e-56	-1.31236e-09	-0.333126
67881580	chr14:67881580:G:A	4.2045e-55	-0.673025	2.00854
67881696	chr14:67881696:TAC:T	5.2002e-56	-1.11643	0.361903
67882029	chr14:67882029:G:T	5.46634e-55	-0.679224	2.27719
67882121	chr14:67882121:T:C	2.95922e-55	-0.833873	1.81816
67882204	chr14:67882204:C:T	3.83818e-57	-2.45641	-0.904402
67882275	chr14:67882275:C:G	3.44854e-56	-1.31236e-09	-1.16528
67882453	chr14:67882453:G:A	9.86368e-56	-1.31236e-09	-0.114367
67882777	chr14:67882777:A:T	9.87763e-56	-1.31236e-09	-0.112954
67882894	chr14:67882894:G:A	9.84735e-56	-1.31236e-09	-0.116025
67882934	chr14:67882934:G:A	4.65218e-56	-1.17775	0.311862
67883036	chr14:67883036:T:C	9.84177e-56	-1.31236e-09	-0.116591
67883390	chr14:67883390:C:T	9.87837e-56	-1.31236e-09	-0.112879
67883610	chr14:67883610:A:C	7.38861e-56	-1.31236e-09	-0.403288
67884397	chr14:67884397:G:A	6.60396e-56	-2.55107	2.03552
67884813	chr14:67884813:C:T	9.84948e-56	-1.31236e-09	-0.115808
67884932	chr14:67884932:T:C	9.84979e-56	-1.31236e-09	-0.115777
67884990	chr14:67884990:T:A	5.35705e-57	-1.73359	-1.29381
67885217	chr14:67885217:A:G	2.98372e-56	-1.31236e-09	-1.31006
67885606	chr14:67885606:A:G	3.77174e-57	-2.45973	-0.918547
67885835	chr14:67885835:CTG:C	1.24535e-55	-1.31236e-09	0.118777
67885843	chr14:67885843:G:A	2.9611e-56	-1.31236e-09	-1.31767
67885931	chr14:67885931:T:G	7.29617e-57	-2.51285	-0.205609
67886821	chr14:67886821:A:G	2.98585e-56	-1.31236e-09	-1.30934
67887162	chr14:67887162:G:A	2.96639e-56	-1.31236e-09	-1.31588
67887196	chr14:67887196:T:G	3.64586e-56	-1.31236e-09	-1.10963
67887222	chr14:67887222:T:C	1.01224e-55	-1.31236e-09	-0.0884722
67887322	chr14:67887322:T:A	3.7491e-56	-1.08171	-3.24751e-10
67887691	chr14:67887691:A:G	9.86368e-56	-1.31236e-09	-0.114367
67887825	chr14:67887825:C:A	1.08953e-56	-1.46757	-0.849914
67887934	chr14:67887934:A:T	2.98443e-56	-1.31236e-09	-1.30982
67888748	chr14:67888748:T:C	1.01413e-55	-1.31236e-09	-0.0866128
67889548	chr14:67889548:T:C	3.63637e-57	-2.47367	-0.941162
67889551	chr14:67889551:A:G	3.3215e-56	-1.31236e-09	-1.20281
67889619	chr14:67889619:C:CT	1.03686e-56	-1.47741	-0.889625
67889976	chr14:67889976:A:G	2.98609e-56	-1.31236e-09	-1.30926
67890021	chr14:67890021:A:G	1.24213e-55	-1.31236e-09	0.116186
67890240	chr14:67890240:C:G	9.85752e-56	-1.31236e-09	-0.114992
67891034	chr14:67891034:T:C	7.89974e-56	-1.31236e-09	-0.336397
67891129	chr14:67891129:ATCT:A	2.99404e-56	-1.31236e-09	-1.3066
67891483	chr14:67891483:A:T	9.36236e-56	-1.31236e-09	-0.166529
67891713	chr14:67891713:C:T	9.48484e-56	-1.31236e-09	-0.153532
67892098	chr14:67892098:A:G	3.02588e-56	-1.31236e-09	-1.29602
67892567	chr14:67892567:G:A	2.96037e-56	-1.31236e-09	-1.31791
67893009	chr14:67893009:A:C	9.13316e-56	-1.31236e-09	-0.191315
67893135	chr14:67893135:G:A	9.58847e-56	-1.31236e-09	-0.142666
67893242	chr14:67893242:G:A	3.12293e-56	-1.31236e-09	-1.26445
67894560	chr14:67894560:C:T	6.28846e-56	-1.31236e-09	-0.564511
67894731	chr14:67894731:C:T	2.98274e-56	-1.31236e-09	-1.31038
67895514	chr14:67895514:T:C	1.00276e-56	-1.4436	-0.95687
67896753	chr14:67896753:T:C	2.97361e-56	-1.31236e-09	-1.31345
67897169	chr14:67897169:T:C	1.23063e-55	-1.31236e-09	0.106883
67897442	chr14:67897442:A:G	4.114e-55	-0.726539	2.04029
67898061	chr14:67898061:C:A	2.98712e-56	-1.31236e-09	-1.30892
67898349	chr14:67898349:T:C	2.0818e-55	1.94828	-1.31569
67898628	chr14:67898628:T:A	3.70743e-57	-2.46186	-0.93361
67899129	chr14:67899129:G:A	5.97244e-57	-2.61966	-0.298998
67899285	chr14:67899285:G:A	2.77026e-57	-2.60956	-1.07731
67899291	chr14:67899291:T:C	3.40757e-56	-1.31236e-09	-1.17723
67899370	chr14:67899370:CA:C	5.13848e-56	-1.31236e-09	-0.766469
67899405	chr14:67899405:A:G	7.69781e-56	-0.36229	-3.24751e-10
67900500	chr14:67900500:G:A	1.67456e-55	-1.31236e-09	0.414909
67900812	chr14:67900812:A:T	2.64478e-56	-1.19464	-0.235994
67900864	chr14:67900864:C:G	6.8591e-57	-1.77479	-1.00545
67900965	chr14:67900965:T:C	2.66917e-56	-1.15002	-0.271441
67901449	chr14:67901449:T:C	1.22271e-55	-1.31236e-09	0.100427
67901461	chr14:67901461:G:A	7.23376e-57	-2.50111	-0.22594
67901698	chr14:67901698:G:A	9.17285e-56	0.754964	-0.941943
67901898	chr14:67901898:TGGGAAGGGTG:T	2.96762e-56	-1.31236e-09	-1.31547
67901981	chr14:67901981:G:C	1.50968e-55	-1.31236e-09	0.311257
67902026	chr14:67902026:A:G	6.34677e-56	-1.31236e-09	-0.555281
67902076	chr14:67902076:G:A	1.59738e-55	-1.31236e-09	0.367721
67902361	chr14:67902361:G:A	7.18182e-57	-1.72823	-1.00603
67902555	chr14:67902555:G:A	6.5555e-57	-1.81312	-1.01239
67902948	chr14:67902948:C:CA	1.59745e-55	-1.31236e-09	0.367764
67903377	chr14:67903377:G:C	2.44855e-56	-1.25666	-0.251068
67903785	chr14:67903785:T:C	3.52816e-56	-1.31236e-09	-1.14245
67903887	chr14:67903887:C:G	3.29045e-56	-1.31236e-09	-1.2122
67904132	chr14:67904132:C:T	1.25481e-55	-1.31236e-09	0.12634
67904400	chr14:67904400:T:C	1.25697e-56	-1.23956	-0.934965
67904455	chr14:67904455:G:GA	1.00161e-55	-1.31236e-09	-0.0990354
67904786	chr14:67904786:C:T	2.72029e-56	-1.09664	-0.30585
67905439	chr14:67905439:C:T	1.37445e-56	-1.26628	-0.818889
67905663	chr14:67905663:G:T	5.15851e-56	-1.31236e-09	-0.762579
67906010	chr14:67906010:T:C	8.65747e-56	-1.31236e-09	-0.244805
67906074	chr14:67906074:G:A	1.01179e-55	-1.31236e-09	-0.0889241
67906680	chr14:67906680:T:C	3.16397e-56	-1.31236e-09	-1.2514
67907195	chr14:67907195:T:C	3.10382e-56	-1.31236e-09	-1.27059
67907898	chr14:67907898:T:A	7.4608e-57	-1.79792	-0.898232
67907918	chr14:67907918:C:T	1.04897e-55	-0.487241	0.434409
67908132	chr14:67908132:C:T	3.00754e-56	-1.31236e-09	-1.30211
67908152	chr14:67908152:C:T	3.088e-56	-1.31236e-09	-1.2757
67908248	chr14:67908248:C:A	2.03472e-57	-2.68391	-1.31154
67908273	chr14:67908273:G:A	4.6204e-57	-2.12501	-1.05032
67908379	chr14:67908379:A:G	2.96896e-56	-1.31236e-09	-1.31501
67908698	chr14:67908698:G:A	5.82114e-57	-1.83106	-1.11326
67908863	chr14:67908863:C:G	3.41173e-56	-1.31236e-09	-1.17601
67908898	chr14:67908898:A:G	7.76562e-54	4.70241	-0.450764
67909443	chr14:67909443:G:A	2.46294e-55	-1.31236e-09	0.800714
67909627	chr14:67909627:AAAT:A	6.97285e-57	-2.76379	-3.24751e-10
67909673	chr14:67909673:TTTG:T	2.50101e-55	-1.31236e-09	0.816054
67909764	chr14:67909764:C:G	5.17558e-54	4.61364	-0.767747
67910236	chr14:67910236:G:A	3.16248e-56	-1.31236e-09	-1.25187
67910910	chr14:67910910:C:T	1.61468e-55	-1.31236e-09	0.378493
67910972	chr14:67910972:C:T	9.83115e-56	-1.31236e-09	-0.117671
67910990	chr14:67910990:G:A	1.05942e-54	3.3792	-1.11953
67911109	chr14:67911109:T:A	6.8943e-57	-2.77512	-3.24751e-10
67911125	chr14:67911125:C:T	3.31572e-56	-1.31236e-09	-1.20455
67911205	chr14:67911205:C:T	2.46825e-55	-1.31236e-09	0.802866
67911228	chr14:67911228:T:A	2.46825e-55	-1.31236e-09	0.802866
67911469	chr14:67911469:G:C	6.89439e-57	-2.7751	-3.24751e-10
67911534	chr14:67911534:G:C	5.6113e-56	-1.31236e-09	-0.678444
67911639	chr14:67911639:T:C	4.88269e-56	-2.77993	1.96239
67911645	chr14:67911645:T:A	3.56619e-56	-1.31236e-09	-1.13173
67912314	chr14:67912314:G:A	4.41821e-54	4.37817	-0.690491
67912988	chr14:67912988:G:A	2.46825e-55	-1.31236e-09	0.802866
67913180	chr14:67913180:C:T	1.78103e-55	-1.31236e-09	0.476548
67913982	chr14:67913982:G:A	1.51425e-55	-1.31236e-09	0.314276
67914170	chr14:67914170:A:G	3.06789e-56	-1.31236e-09	-1.28224
67914181	chr14:67914181:C:T	1.01108e-56	-1.33376	-1.05845
67915053	chr14:67915053:G:A	1.7729e-55	-1.31236e-09	0.471977
67915118	chr14:67915118:A:G	3.3985e-56	-1.31236e-09	-1.17989
67915267	chr14:67915267:A:G	3.53079e-56	-1.31236e-09	-1.14171
67915562	chr14:67915562:G:A	3.21453e-56	-1.31236e-09	-1.23555
67916141	chr14:67916141:G:A	7.51702e-57	-2.68864	-3.24751e-10
67916265	chr14:67916265:AG:A	9.72026e-57	-1.40035	-1.03125
67916522	chr14:67916522:C:T	7.94818e-57	-1.69008	-0.942786
67916662	chr14:67916662:A:G	4.74885e-54	4.50635	-0.746504
67916844	chr14:67916844:A:G	1.82428e-55	-1.31236e-09	0.500545
67916918	chr14:67916918:G:A	2.72427e-50	7.87388	4.5406
67917045	chr14:67917045:C:T	1.75527e-55	-1.31236e-09	0.461981
67917743	chr14:67917743:A:G	3.01915e-56	-1.31236e-09	-1.29825
67918073	chr14:67918073:G:A	5.79743e-54	4.71499	-0.755632
67918400	chr14:67918400:A:G	1.02357e-56	-1.33645	-1.04348
67918418	chr14:67918418:A:G	7.23356e-57	-2.72708	-3.24751e-10
67919242	chr14:67919242:G:A	9.5883e-57	-1.41547	-1.0298
67919257	chr14:67919257:G:A	1.78065e-55	-1.31236e-09	0.476337
67919983	chr14:67919983:C:T	2.4784e-55	-1.31236e-09	0.806971
67920085	chr14:67920085:G:A	6.04756e-56	-2.65363	2.05005
67920775	chr14:67920775:G:A	8.19183e-55	2.9828	-0.980309
67921138	chr14:67921138:T:C	4.37979e-56	-0.659542	-0.266685
67921416	chr14:67921416:C:A	7.58798e-57	-2.67925	-3.24751e-10
67921481	chr14:67921481:T:G	9.5065e-57	-1.38478	-1.06905
67921554	chr14:67921554:A:G	5.42123e-54	4.58656	-0.694293
67921901	chr14:67921901:T:C	1.46442e-55	-1.31236e-09	0.280819
67922326	chr14:67922326:T:A	2.76477e-50	7.89316	4.53608
67923266	chr14:67923266:A:G	2.96036e-56	-1.31236e-09	-1.31791
67924018	chr14:67924018:A:G	1.00041e-56	-1.3503	-1.05252
67925575	chr14:67925575:T:A	3.15756e-56	-1.31236e-09	-1.25343
67925960	chr14:67925960:C:T	3.39673e-56	-1.31236e-09	-1.18041
67926132	chr14:67926132:C:CAG	1.82838e-55	-1.31236e-09	0.502787
67926215	chr14:67926215:C:T	8.27533e-56	-1.31236e-09	-0.289948
67926712	chr14:67926712:C:T	1.61144e-55	-1.31236e-09	0.376485
67926747	chr14:67926747:A:G	9.95936e-57	-1.3856	-1.0217
67926918	chr14:67926918:A:G	3.24594e-56	-1.31236e-09	-1.22582
67927019	chr14:67927019:A:G	1.78103e-55	-1.31236e-09	0.476548
67927581	chr14:67927581:G:A	5.58176e-54	4.53448	-0.613032
67927788	chr14:67927788:G:A	3.14085e-56	-1.31236e-09	-1.25873
67927790	chr14:67927790:G:A	3.14921e-56	-1.31236e-09	-1.25607
67927792	chr14:67927792:G:A	5.84598e-56	-1.31236e-09	-0.637473
67927794	chr14:67927794:G:A	4.48303e-56	-1.31236e-09	-0.902927
67928016	chr14:67928016:G:A	3.47892e-56	-1.31236e-09	-1.1565
67928150	chr14:67928150:C:A	2.58906e-55	-1.31236e-09	0.850652
67928649	chr14:67928649:C:G	1.86033e-55	-1.31236e-09	0.520112
67928759	chr14:67928759:G:C	1.89717e-55	-1.31236e-09	0.53972
67928938	chr14:67928938:G:T	9.3821e-57	-1.42662	-1.04039
67928962	chr14:67928962:T:A	2.65593e-55	-1.31236e-09	0.876155
67929620	chr14:67929620:T:C	1.86033e-55	-1.31236e-09	0.520112
67929744	chr14:67929744:A:G	3.05655e-56	-1.28594	-3.24751e-10
67929859	chr14:67929859:A:G	1.8692e-55	-1.31236e-09	0.524867
67930455	chr14:67930455:T:C	9.84501e-57	-1.36825	-1.0506
67930608	chr14:67930608:C:T	7.43725e-56	-1.31236e-09	-0.396725
67930686	chr14:67930686:G:A	9.72623e-57	-1.38288	-1.0481
67930960	chr14:67930960:G:A	9.56593e-57	-1.38159	-1.06601
67931007	chr14:67931007:G:A	1.93678e-55	-1.31236e-09	0.560387
67931065	chr14:67931065:A:T	1.76751e-55	-1.31236e-09	0.468928
67931494	chr14:67931494:G:A	3.14764e-56	-1.31236e-09	-1.25657
67931834	chr14:67931834:G:A	4.5661e-54	4.46926	-0.748657
67931974	chr14:67931974:TTTC:T	2.8409e-52	8.72941	-0.878177
67932479	chr14:67932479:C:G	5.95336e-54	4.59318	-0.607284
67932705	chr14:67932705:G:A	5.53965e-56	-1.31236e-09	-0.691296
67932906	chr14:67932906:GC:G	6.7868e-56	-1.31236e-09	-0.488247
67933159	chr14:67933159:C:G	3.18443e-56	-1.31236e-09	-1.24495
67933170	chr14:67933170:C:T	9.96529e-57	-1.367	-1.03971
67933249	chr14:67933249:G:A	3.59473e-56	-1.31236e-09	-1.12376
67933302	chr14:67933302:A:G	4.94884e-56	-0.656389	-0.147685
67933747	chr14:67933747:A:T	1.3902e-54	3.65801	-1.12662
67933748	chr14:67933748:T:G	1.4185e-54	3.68033	-1.12878
67933961	chr14:67933961:A:C	3.25042e-56	-1.31236e-09	-1.22444
67934862	chr14:67934862:C:A	3.32341e-55	-1.31236e-09	1.10035
67935496	chr14:67935496:C:T	3.56277e-56	-1.31236e-09	-1.13269
67935642	chr14:67935642:G:T	1.76553e-55	-1.31236e-09	0.46781
67935891	chr14:67935891:A:G	3.59852e-56	-1.31236e-09	-1.1227
67936007	chr14:67936007:A:G	1.02766e-56	-1.34945	-1.02649
67936333	chr14:67936333:G:T	3.60014e-56	-1.31236e-09	-1.12226
67936417	chr14:67936417:T:C	7.18808e-57	-2.73339	-3.24751e-10
67937149	chr14:67937149:G:C	2.71963e-55	-1.31236e-09	0.899854
67937419	chr14:67937419:C:T	3.49318e-56	-1.31236e-09	-1.15241
67937527	chr14:67937527:C:T	4.55999e-56	-0.65966	-0.226248
67937750	chr14:67937750:GAA:G	2.59476e-55	-1.31236e-09	0.852854
67937984	chr14:67937984:T:C	5.73961e-56	-1.31236e-09	-0.655835
67938118	chr14:67938118:C:T	1.91993e-55	-1.31236e-09	0.551648
67938459	chr14:67938459:G:T	1.86686e-55	-1.31236e-09	0.523615
67938887	chr14:67938887:T:G	3.53981e-56	-1.31236e-09	-1.13916
67939122	chr14:67939122:T:G	3.36742e-56	-1.31236e-09	-1.18908
67939284	chr14:67939284:A:G	3.04773e-56	-1.31236e-09	-1.28883
67939436	chr14:67939436:T:G	8.11701e-56	-0.309265	-3.24751e-10
67939979	chr14:67939979:A:T	3.40135e-55	-1.31236e-09	1.12353
67940239	chr14:67940239:A:G	7.27342e-57	-2.72159	-3.24751e-10
67940293	chr14:67940293:T:C	4.84712e-54	4.39774	-0.617412
67940668	chr14:67940668:G:A	2.9853e-56	-1.31236e-09	-1.30953
67940839	chr14:67940839:A:C	1.00531e-56	-1.38359	-1.01434
67940892	chr14:67940892:T:C	9.23242e-57	-1.44754	-1.03555
67940900	chr14:67940900:TTACCTC:T	2.2127e-55	-1.31236e-09	0.693571
67941473	chr14:67941473:T:C	2.09724e-55	-1.31236e-09	0.639979
67941761	chr14:67941761:A:G	3.5784e-56	-1.31236e-09	-1.12831
67942270	chr14:67942270:A:C	1.85435e-55	-1.31236e-09	0.516892
67942507	chr14:67942507:G:A	3.5675e-56	-1.31236e-09	-1.13136
67942638	chr14:67942638:G:A	2.91954e-56	-1.3318	-3.24751e-10
67942664	chr14:67942664:G:A	7.50238e-57	-2.69059	-3.24751e-10
67942765	chr14:67942765:C:T	1.86122e-55	-1.31236e-09	0.520588
67942766	chr14:67942766:A:G	4.37357e-56	-0.699215	-0.228432
67943367	chr14:67943367:A:C	1.03012e-56	-1.38046	-0.993096
67944113	chr14:67944113:T:G	4.85919e-56	-1.22341	0.401058
67944598	chr14:67944598:T:C	4.31937e-56	-1.31236e-09	-0.940117
67944868	chr14:67944868:A:T	1.85484e-55	-1.31236e-09	0.517156
67944937	chr14:67944937:T:C	3.82449e-56	-1.31236e-09	-1.0618
67945326	chr14:67945326:C:A	2.64044e-55	-1.31236e-09	0.870304
67945551	chr14:67945551:A:G	4.2399e-56	-0.75716	-0.201528
67945668	chr14:67945668:G:A	3.12633e-56	-1.31236e-09	-1.26337
67945917	chr14:67945917:A:G	3.6116e-56	-1.31236e-09	-1.11907
67946207	chr14:67946207:T:G	2.47183e-55	-1.31236e-09	0.804318
67946359	chr14:67946359:G:T	2.66595e-56	-0.467092	-0.955576
67946365	chr14:67946365:G:T	1.04868e-56	-1.22924	-1.12645
67946547	chr14:67946547:T:C	2.99091e-56	-1.31236e-09	-1.30765
67946658	chr14:67946658:A:G	4.71459e-54	4.48491	-0.732299
67946807	chr14:67946807:C:A	8.46146e-57	-1.61291	-0.957378
67946867	chr14:67946867:A:C	3.25367e-56	-1.31236e-09	-1.22344
67947052	chr14:67947052:G:T	2.72915e-50	8.15043	4.26584
67947518	chr14:67947518:T:C	1.96041e-57	-2.71537	-1.31729
67947830	chr14:67947830:G:T	3.58446e-56	-1.31236e-09	-1.12662
67947902	chr14:67947902:G:C	4.44867e-56	-2.77687	1.86625
67948093	chr14:67948093:C:T	7.40498e-57	-2.70366	-3.24751e-10
67948166	chr14:67948166:A:C	2.49981e-55	-1.31236e-09	0.815574
67948281	chr14:67948281:G:T	4.39174e-56	-0.937376	0.0138748
67948400	chr14:67948400:G:A	4.33914e-56	-0.945359	0.00980886
67948511	chr14:67948511:A:G	4.32876e-56	-0.963897	0.0259505
67948633	chr14:67948633:C:T	3.12354e-56	-1.31236e-09	-1.26426
67949210	chr14:67949210:C:T	9.40917e-57	-1.42549	-1.03864
67949229	chr14:67949229:G:A	9.6143e-57	-1.38428	-1.05828
67949325	chr14:67949325:C:A	3.56472e-56	-1.31236e-09	-1.13214
67949724	chr14:67949724:A:G	4.37359e-56	-0.950699	0.023057
67949841	chr14:67949841:A:T	6.55917e-56	-1.31236e-09	-0.522363
67949978	chr14:67949978:A:G	3.99018e-56	-1.02445	0.00505694
67949992	chr14:67949992:C:A	3.93293e-56	-0.775011	-0.258832
67950074	chr14:67950074:G:A	6.58153e-56	-1.31236e-09	-0.51896
67950356	chr14:67950356:T:C	4.92541e-54	4.54816	-0.75181
67950419	chr14:67950419:T:C	4.35854e-56	-0.936177	0.00508668
67950698	chr14:67950698:G:A	3.75026e-56	-1.31236e-09	-1.0814
67950821	chr14:67950821:G:A	1.0748e-54	2.27408	-3.24751e-10
67950981	chr14:67950981:C:T	9.03754e-57	-1.45269	-1.05173
67951112	chr14:67951112:T:C	1.17095e-54	3.48749	-1.12773
67951165	chr14:67951165:T:G	2.40472e-50	7.92787	4.36184
67951648	chr14:67951648:C:CA	8.02178e-57	-2.62365	-3.24751e-10
67952288	chr14:67952288:G:A	4.30606e-56	-0.725843	-0.217361
67952545	chr14:67952545:G:C	2.97969e-56	-1.31236e-09	-1.31141
67952682	chr14:67952682:C:T	5.66733e-56	-1.31236e-09	-0.66851
67952869	chr14:67952869:A:T	4.42014e-56	-1.19306	0.276007
67952990	chr14:67952990:A:G	2.96307e-56	-1.31236e-09	-1.317
67952991	chr14:67952991:C:T	4.11628e-56	-0.725217	-0.263058
67953256	chr14:67953256:T:C	9.4438e-57	-1.42625	-1.0342
67953666	chr14:67953666:C:T	3.39346e-56	-0.458958	-0.72242
67953745	chr14:67953745:A:G	3.24936e-56	-1.31236e-09	-1.22477
67953992	chr14:67953992:G:A	3.81227e-56	-0.809688	-0.255315
67954062	chr14:67954062:T:C	8.17351e-55	2.99164	-0.991383
67954278	chr14:67954278:G:A	5.62767e-54	4.5184	-0.588762
67954660	chr14:67954660:A:T	9.49484e-57	-1.40018	-1.05489
67955069	chr14:67955069:A:G	5.64044e-54	4.59055	-0.658646
67955567	chr14:67955567:T:TA	8.23618e-52	9.15907	-0.243423
67955692	chr14:67955692:A:G	9.71127e-57	-1.37952	-1.05301
67955915	chr14:67955915:G:A	7.45179e-56	-1.31236e-09	-0.394772
67956341	chr14:67956341:G:A	3.18528e-56	-1.31236e-09	-1.24469
67956897	chr14:67956897:C:G	4.41444e-56	-0.682735	-0.235611
67957109	chr14:67957109:G:A	3.56089e-56	-1.31236e-09	-1.13322
67957255	chr14:67957255:G:A	5.93694e-54	4.57509	-0.591955
67958092	chr14:67958092:C:T	5.5398e-54	4.71208	-0.798175
67958168	chr14:67958168:A:G	1.56142e-55	-1.31236e-09	0.344953
67958343	chr14:67958343:G:A	1.38123e-54	3.65669	-1.13178
67958763	chr14:67958763:C:T	5.80802e-57	-2.4668	-0.47977
67959021	chr14:67959021:C:T	6.21006e-56	-1.31236e-09	-0.577057
67959106	chr14:67959106:A:G	2.48417e-55	-1.31236e-09	0.809298
67959268	chr14:67959268:A:G	3.13136e-56	-1.31236e-09	-1.26176
67959359	chr14:67959359:G:C	3.56934e-56	-1.31236e-09	-1.13085
67959404	chr14:67959404:G:A	3.42328e-56	-0.622913	-0.549716
67959569	chr14:67959569:G:A	9.20308e-57	-1.46276	-1.02351
67959617	chr14:67959617:A:T	4.21937e-56	-0.72317	-0.240371
67959688	chr14:67959688:A:G	9.28261e-57	-2.47767	-3.24751e-10
67959722	chr14:67959722:C:T	4.20227e-56	-0.69864	-0.268962
67959849	chr14:67959849:A:G	5.87077e-54	4.68359	-0.71166
67960100	chr14:67960100:G:A	4.08788e-56	-0.772637	-0.222564
67960168	chr14:67960168:A:G	3.03873e-56	-1.31236e-09	-1.29179
67960327	chr14:67960327:A:G	3.50211e-56	-1.31236e-09	-1.14986
67960749	chr14:67960749:G:A	3.0218e-56	-1.31236e-09	-1.29737
67960895	chr14:67960895:T:C	9.55196e-57	-1.38223	-1.06683
67961066	chr14:67961066:G:A	2.97307e-55	-1.31236e-09	0.988953
67961139	chr14:67961139:T:C	8.19124e-57	-1.52894	-1.0738
67962150	chr14:67962150:C:T	3.54212e-56	-1.31236e-09	-1.1385
67962174	chr14:67962174:G:A	4.3256e-56	-0.69901	-0.239665
67962359	chr14:67962359:C:G	6.55849e-56	-1.31236e-09	-0.522467
67962925	chr14:67962925:A:G	1.10462e-54	3.41225	-1.11081
67963128	chr14:67963128:A:AT	2.98407e-56	-1.31236e-09	-1.30994
67963840	chr14:67963840:T:G	7.99877e-56	-1.31236e-09	-0.32394
67964115	chr14:67964115:A:C	3.49695e-56	-1.31236e-09	-1.15134
67964578	chr14:67964578:T:C	5.00236e-54	4.55126	-0.739404
67965261	chr14:67965261:T:G	4.75863e-56	-0.952152	0.108884
67965538	chr14:67965538:T:C	5.10721e-54	4.6106	-0.778008
67965668	chr14:67965668:A:G	6.7333e-56	-1.31236e-09	-0.496161
67965942	chr14:67965942:C:G	7.45179e-56	-1.31236e-09	-0.394772
67966521	chr14:67966521:A:G	9.54722e-57	-1.38597	-1.0636
67967188	chr14:67967188:A:G	3.24825e-56	-1.31236e-09	-1.22511
67967428	chr14:67967428:T:C	6.86327e-57	-2.77963	-3.24751e-10
67967724	chr14:67967724:T:C	4.44714e-56	-0.936524	0.0255593
67967796	chr14:67967796:G:A	2.54429e-55	0.83321	-3.24751e-10
67967839	chr14:67967839:C:T	2.57236e-56	-1.4584	-3.24751e-10
67968038	chr14:67968038:G:A	4.55391e-56	-0.937098	0.0498585
67968107	chr14:67968107:G:A	3.44982e-56	-1.31236e-09	-1.1649
67968109	chr14:67968109:T:C	3.01557e-53	5.66362	-0.0553049
67968226	chr14:67968226:T:C	3.1145e-56	-1.31236e-09	-1.26716
67968559	chr14:67968559:G:A	2.61319e-52	8.76461	-0.996927
67968730	chr14:67968730:C:T	4.47925e-56	-0.950907	0.0471371
67969484	chr14:67969484:A:G	5.16876e-54	4.57507	-0.730494
67969722	chr14:67969722:A:G	2.94695e-55	-1.31236e-09	0.98013
67969994	chr14:67969994:A:G	6.21969e-57	-2.43884	-0.439256
67970734	chr14:67970734:T:C	6.9312e-57	-2.76978	-3.24751e-10
67971332	chr14:67971332:T:C	3.4983e-56	-1.31236e-09	-1.15095
67971354	chr14:67971354:T:C	2.9818e-56	-1.31236e-09	-1.3107
67971478	chr14:67971478:C:T	3.88253e-56	-1.35286	0.306117
67972981	chr14:67972981:T:G	2.75369e-55	-1.31236e-09	0.912301
67973221	chr14:67973221:T:C	3.41881e-56	-1.31236e-09	-1.17394
67973288	chr14:67973288:A:C	3.91174e-56	-1.36029	0.32104
67973494	chr14:67973494:A:G	8.19017e-57	-1.72073	-0.882148
67973569	chr14:67973569:A:G	3.41996e-56	-1.31236e-09	-1.1736
67973699	chr14:67973699:A:G	3.18261e-56	-1.31236e-09	-1.24553
67974316	chr14:67974316:A:G	8.47167e-57	-1.60204	-0.967045
67974552	chr14:67974552:C:T	2.96708e-56	-1.31236e-09	-1.31565
67974570	chr14:67974570:C:T	4.6602e-56	-0.92392	0.0597512
67974907	chr14:67974907:T:C	9.39713e-57	-1.37879	-1.08662
67975079	chr14:67975079:C:T	4.33661e-57	-1.92608	-1.31264
67976226	chr14:67976226:C:T	3.89487e-56	-1.31236e-09	-1.04357
67976406	chr14:67976406:C:T	1.56131e-55	-1.31236e-09	0.344882
67976531	chr14:67976531:T:C	2.75835e-55	-1.31236e-09	0.913991
67976780	chr14:67976780:C:T	2.98379e-56	-1.31236e-09	-1.31003
67976943	chr14:67976943:G:C	4.56819e-56	-0.623427	-0.260682
67977745	chr14:67977745:A:G	3.23495e-56	-1.31236e-09	-1.22921
67977777	chr14:67977777:T:C	3.0009e-56	-1.31236e-09	-1.30432
67978389	chr14:67978389:AGTTAATCCCTCCAGCCTCTGC:A	7.25921e-57	-2.72354	-3.24751e-10
67978835	chr14:67978835:T:C	5.78073e-54	4.68732	-0.730844
67979571	chr14:67979571:A:G	3.05961e-56	-1.31236e-09	-1.28494
67980237	chr14:67980237:A:G	1.57619e-54	3.80133	-1.14438
67980271	chr14:67980271:C:T	2.96041e-56	-1.31236e-09	-1.3179
67980431	chr14:67980431:G:A	3.05108e-56	-1.31236e-09	-1.28773
67980723	chr14:67980723:A:G	2.96414e-56	-1.31236e-09	-1.31664
67981209	chr14:67981209:G:T	6.1372e-56	-1.31236e-09	-0.588858
67981804	chr14:67981804:A:C	1.03311e-56	-1.2857	-1.08496
67981895	chr14:67981895:C:T	4.6121e-56	-0.878815	0.00427182
67982237	chr14:67982237:A:G	3.86662e-55	-1.31236e-09	1.25174
67982603	chr14:67982603:T:C	2.97939e-56	-1.31236e-09	-1.31151
67982766	chr14:67982766:A:C	4.18374e-56	-1.31236e-09	-0.972022
67983044	chr14:67983044:G:A	3.78818e-56	-0.796667	-0.274675
67983560	chr14:67983560:C:A	2.47359e-50	7.97673	4.34123
67983727	chr14:67983727:T:G	3.25396e-56	-1.31236e-09	-1.22335
67983810	chr14:67983810:TGGCCTGTGCTGAAAATTGTTA:T	4.91777e-56	-0.676176	-0.134197
67983990	chr14:67983990:T:G	4.98213e-56	-0.580791	-0.216578
67984394	chr14:67984394:T:C	9.24886e-57	-1.44963	-1.03169
67984531	chr14:67984531:A:C	2.11899e-50	8.11003	4.05319
67984645	chr14:67984645:A:G	8.18595e-57	-2.60339	-3.24751e-10
67984739	chr14:67984739:C:T	9.25749e-51	8.23872	3.09641
67984779	chr14:67984779:G:A	9.36683e-57	-1.4027	-1.06594
67985302	chr14:67985302:T:A	5.28649e-54	4.46449	-0.597389
67985341	chr14:67985341:A:G	5.06433e-54	4.43218	-0.608019
67985555	chr14:67985555:TC:T	9.86194e-57	-1.33484	-1.08229
67985589	chr14:67985589:A:T	9.42374e-56	-1.31236e-09	-0.159995
67985601	chr14:67985601:C:T	8.92154e-57	-1.43626	-1.08108
67985850	chr14:67985850:T:C	4.11946e-55	-1.31236e-09	1.31508
67986337	chr14:67986337:C:T	4.96298e-54	4.4148	-0.610852
67986496	chr14:67986496:C:T	9.53748e-57	-1.36893	-1.08166
67986938	chr14:67986938:G:A	2.85028e-55	-1.31236e-09	0.946776
67987398	chr14:67987398:T:C	3.95385e-55	-1.31236e-09	1.27405
67987788	chr14:67987788:G:A	1.58109e-50	7.89419	3.97621
67987855	chr14:67987855:C:T	3.97151e-55	-1.31236e-09	1.2785
67987928	chr14:67987928:T:C	4.09135e-55	-1.31236e-09	1.30823
67988199	chr14:67988199:G:A	9.62887e-57	-1.36397	-1.07708
67988454	chr14:67988454:A:G	4.65328e-54	4.44597	-0.706452
67988485	chr14:67988485:T:G	1.67435e-56	-0.663045	-1.22476
67988824	chr14:67988824:A:G	4.29011e-56	-1.31236e-09	-0.946914
67989197	chr14:67989197:T:C	6.07764e-56	-1.31236e-09	-0.598611
67989359	chr14:67989359:G:A	1.87735e-55	-1.31236e-09	0.529219
67989570	chr14:67989570:G:A	6.57697e-57	-1.68046	-1.14178
67989668	chr14:67989668:A:AAG	2.98532e-56	-1.31236e-09	-1.30952
67989736	chr14:67989736:C:T	5.04281e-54	4.61391	-0.794004
67989745	chr14:67989745:G:T	2.97824e-55	-1.31236e-09	0.990689
67989797	chr14:67989797:G:A	5.16135e-54	4.59521	-0.752066
67990097	chr14:67990097:A:C	3.05063e-56	-1.31236e-09	-1.28788
67990695	chr14:67990695:G:T	5.28771e-54	4.66158	-0.794253
67991121	chr14:67991121:T:C	3.11417e-56	-1.31236e-09	-1.26726
67991586	chr14:67991586:T:C	2.84637e-55	-1.31236e-09	0.945403
67991827	chr14:67991827:C:T	7.44404e-56	-1.31236e-09	-0.395813
67991960	chr14:67991960:G:A	5.76252e-54	4.38866	-0.435344
67992100	chr14:67992100:C:T	6.09916e-56	-1.31236e-09	-0.595076
67992130	chr14:67992130:T:C	3.24925e-56	-1.31236e-09	-1.2248
67992192	chr14:67992192:T:A	2.8492e-55	-1.31236e-09	0.946397
67992407	chr14:67992407:G:A	1.38859e-55	-1.31236e-09	0.227645
67992718	chr14:67992718:T:A	9.02257e-57	-2.50608	-3.24751e-10
67992727	chr14:67992727:C:A	2.96119e-55	-1.31236e-09	0.98495
67993004	chr14:67993004:T:C	5.42883e-54	4.52118	-0.627516
67993671	chr14:67993671:CTT:C	9.54044e-57	-1.36123	-1.08904
67993689	chr14:67993689:C:T	3.77492e-56	-1.31236e-09	-1.07485
67993822	chr14:67993822:G:T	3.52157e-56	-1.31236e-09	-1.14432
67993959	chr14:67993959:A:G	5.47923e-56	-1.31236e-09	-0.702262
67994046	chr14:67994046:AT:A	5.94802e-57	-2.42694	-0.495809
67994137	chr14:67994137:T:G	3.6015e-56	-1.31236e-09	-1.12188
67994161	chr14:67994161:T:C	2.73439e-55	-1.31236e-09	0.905266
67994259	chr14:67994259:G:C	3.17063e-56	-1.31236e-09	-1.2493
67994266	chr14:67994266:A:AT	3.73945e-55	-1.31236e-09	1.2183
67994377	chr14:67994377:A:G	1.74734e-56	-1.84513	-3.24751e-10
67995115	chr14:67995115:T:C	2.92545e-52	7.58708	0.29348
67995339	chr14:67995339:A:C	9.24592e-57	-1.44644	-1.03519
67995572	chr14:67995572:T:C	5.58907e-57	-2.48141	-0.503589
67995740	chr14:67995740:T:C	7.94546e-54	4.79	-0.515457
67995859	chr14:67995859:C:T	6.88518e-57	-2.41526	-0.36118
67995907	chr14:67995907:G:A	8.26873e-53	5.39609	1.22092
67996406	chr14:67996406:C:A	6.20547e-56	-1.31236e-09	-0.577796
67996809	chr14:67996809:A:G	5.84356e-56	-1.31236e-09	-0.637886
67997264	chr14:67997264:A:G	2.20188e-56	-1.61391	-3.24751e-10
67997556	chr14:67997556:T:C	2.84986e-55	-1.31236e-09	0.946627
67998092	chr14:67998092:A:G	4.27242e-55	-1.31236e-09	1.35154
67998515	chr14:67998515:T:C	6.85002e-57	-2.78156	-3.24751e-10
67998599	chr14:67998599:C:T	2.30285e-56	-1.56908	-3.24751e-10
67998619	chr14:67998619:C:T	3.66243e-56	-1.31236e-09	-1.1051
67999460	chr14:67999460:G:A	3.51959e-53	4.65291	1.10997
67999521	chr14:67999521:T:C	1.22582e-50	7.71832	3.89757
67999645	chr14:67999645:G:A	1.54789e-50	7.46826	4.38091
68001175	chr14:68001175:G:A	1.97928e-50	7.81233	4.28269
68001219	chr14:68001219:G:A	2.89298e-57	-2.56901	-1.07452
68002074	chr14:68002074:G:T	2.68443e-55	-1.31236e-09	0.886825
68002885	chr14:68002885:A:G	9.06491e-57	-1.42816	-1.07324
68003684	chr14:68003684:G:A	8.20854e-57	-1.60945	-0.991183
68003878	chr14:68003878:T:C	9.47806e-57	-2.45683	-3.24751e-10
68003975	chr14:68003975:A:G	3.7427e-54	3.89025	-0.368502
68004028	chr14:68004028:T:A	9.00596e-57	-1.41825	-1.08967
68004228	chr14:68004228:G:A	3.13395e-56	-1.31236e-09	-1.26093
68004692	chr14:68004692:C:T	4.13857e-53	4.83132	1.09356
68005111	chr14:68005111:A:G	1.48352e-52	7.20153	-3.24751e-10
68005715	chr14:68005715:T:C	3.05132e-56	-1.31236e-09	-1.28765
68005753	chr14:68005753:G:A	1.54931e-55	-1.31236e-09	0.33717
68005866	chr14:68005866:A:G	3.92235e-54	3.93309	-0.364458
68006319	chr14:68006319:G:A	6.99701e-56	-1.31236e-09	-0.457743
68006526	chr14:68006526:G:T	3.52786e-54	3.85186	-0.389226
68007222	chr14:68007222:T:C	1.5157e-50	7.686	4.14216
68007401	chr14:68007401:A:G	3.9615e-55	-1.31236e-09	1.27598
68007530	chr14:68007530:A:T	1.01811e-52	7.68724	-0.862173
68007631	chr14:68007631:G:A	3.39164e-56	-1.31236e-09	-1.18191
68008161	chr14:68008161:T:C	3.89225e-52	8.42775	-0.261653
68008228	chr14:68008228:C:T	3.18599e-56	-1.31236e-09	-1.24446
68008567	chr14:68008567:TCTAA:T	7.61554e-56	-1.31236e-09	-0.373036
68008858	chr14:68008858:CTT:C	2.97607e-56	-1.31236e-09	-1.31262
68008867	chr14:68008867:T:C	3.07303e-56	-1.31236e-09	-1.28056
68008869	chr14:68008869:C:T	3.47044e-56	-1.31236e-09	-1.15895
68008915	chr14:68008915:G:A	3.11053e-56	-1.31236e-09	-1.26843
68008934	chr14:68008934:G:A	7.37805e-51	7.48839	3.61982
68009025	chr14:68009025:T:A	3.65396e-54	3.99093	-0.493169
68009355	chr14:68009355:T:C	2.97783e-56	-1.31236e-09	-1.31203
68010163	chr14:68010163:T:C	1.32212e-52	7.87361	-0.787255
68010546	chr14:68010546:G:A	3.31501e-52	8.3118	-0.306227
68010816	chr14:68010816:G:A	4.73117e-56	-0.849055	-3.24751e-10
68010906	chr14:68010906:T:C	8.6222e-57	-1.51048	-1.04099
68011021	chr14:68011021:A:G	3.00591e-56	-1.31236e-09	-1.30265
68011353	chr14:68011353:C:T	3.3137e-56	-1.31236e-09	-1.20516
68011422	chr14:68011422:A:G	2.99367e-54	4.04328	-0.744838
68011587	chr14:68011587:A:G	5.94825e-57	-2.55883	-0.363881
68012144	chr14:68012144:A:G	3.15313e-56	-1.31236e-09	-1.25483
68012456	chr14:68012456:C:T	1.65879e-50	7.79145	4.12692
68013460	chr14:68013460:C:T	7.45179e-56	-1.31236e-09	-0.394772
68014204	chr14:68014204:T:C	2.82891e-55	-1.31236e-09	0.93925
68014267	chr14:68014267:T:C	9.22868e-57	-1.39202	-1.09148
68014665	chr14:68014665:C:T	1.12552e-53	4.23487	0.387906
68014835	chr14:68014835:T:C	8.2089e-57	-1.45702	-1.14357
68015543	chr14:68015543:C:T	3.19311e-56	-1.31236e-09	-1.24223
68015595	chr14:68015595:T:C	5.81624e-55	2.60613	-0.946114
68015617	chr14:68015617:A:C	1.98035e-57	-2.70789	-1.31464
68016173	chr14:68016173:A:G	1.1437e-50	7.51321	4.03335
68017127	chr14:68017127:A:G	3.22658e-56	-1.31236e-09	-1.2318
68017661	chr14:68017661:A:G	2.97915e-56	-1.31236e-09	-1.31159
68017910	chr14:68017910:G:T	3.02259e-56	-1.31236e-09	-1.29711
68018058	chr14:68018058:C:T	1.36572e-52	7.90397	-0.785177
68018075	chr14:68018075:T:C	3.29062e-56	-1.31236e-09	-1.21215
68018284	chr14:68018284:C:T	2.73125e-54	3.92272	-0.716017
68018386	chr14:68018386:T:C	2.8265e-53	4.49226	1.05131
68018908	chr14:68018908:A:G	3.983e-55	-1.31236e-09	1.28139
68019898	chr14:68019898:A:G	6.97638e-56	-1.31236e-09	-0.460696
68021398	chr14:68021398:T:C	7.379e-56	-1.31236e-09	-0.404589
68021401	chr14:68021401:T:C	3.23687e-56	-1.31236e-09	-1.22862
68021607	chr14:68021607:C:T	1.13116e-50	7.84514	3.6904
68021838	chr14:68021838:G:T	6.8652e-57	-2.77935	-3.24751e-10
68021957	chr14:68021957:G:A	7.61717e-57	-2.67541	-3.24751e-10
68022669	chr14:68022669:C:T	8.35425e-55	3.18126	-1.15913
68022749	chr14:68022749:A:G	2.8633e-55	-1.31236e-09	0.951334
68023065	chr14:68023065:A:G	1.75223e-56	-1.84234	-3.24751e-10
68023318	chr14:68023318:G:A	3.51529e-53	4.73427	1.02738
68023385	chr14:68023385:G:C	1.14893e-50	7.64716	3.90395
68023617	chr14:68023617:G:A	6.8569e-57	-2.78056	-3.24751e-10
68023818	chr14:68023818:CT:C	9.41116e-51	7.856	3.4956
68024936	chr14:68024936:A:G	1.21898e-56	-2.20522	-3.24751e-10
68026441	chr14:68026441:G:A	1.36664e-50	7.83281	3.89183
68028715	chr14:68028715:A:C	6.93104e-56	-1.31236e-09	-0.467217
68028899	chr14:68028899:C:T	2.44945e-55	-1.31236e-09	0.795221
68029325	chr14:68029325:T:C	2.87313e-55	-1.31236e-09	0.954761
68029469	chr14:68029469:A:G	7.7522e-57	-2.62822	-0.0296119
68029555	chr14:68029555:A:G	5.21733e-56	-1.31236e-09	-0.751241
68030401	chr14:68030401:T:C	3.21887e-55	-1.31236e-09	1.06839
68031066	chr14:68031066:C:T	8.26137e-56	-0.291636	-3.24751e-10
68031177	chr14:68031177:G:A	2.30811e-56	-1.5668	-3.24751e-10
68031946	chr14:68031946:G:C	2.17332e-56	-1.62697	-3.24751e-10
68032034	chr14:68032034:T:A	3.95568e-54	3.92572	-0.348623
68032035	chr14:68032035:TTGTGTCTG:T	4.23305e-54	3.97809	-0.333224
68032044	chr14:68032044:A:AC	3.67319e-54	4.0878	-0.584801
68032207	chr14:68032207:A:G	3.95307e-54	4.175	-0.598569
68032256	chr14:68032256:G:A	3.25546e-56	-1.31236e-09	-1.22289
68032654	chr14:68032654:A:G	3.51702e-56	-1.31236e-09	-1.14561
68032693	chr14:68032693:C:T	3.22663e-56	-1.31236e-09	-1.23179
68032840	chr14:68032840:A:G	3.19612e-56	-1.31236e-09	-1.24129
68033447	chr14:68033447:G:A	7.73228e-54	4.43801	-0.190663
68033552	chr14:68033552:AAGTTG:A	2.68766e-54	4.11737	-0.926762
68033710	chr14:68033710:C:T	1.65147e-52	8.19604	-0.887261
68033744	chr14:68033744:G:A	8.19994e-57	-1.52793	-1.07376
68034034	chr14:68034034:A:G	1.12813e-54	3.41772	-1.09522
68034237	chr14:68034237:C:T	1.51171e-50	8.16485	3.66067
68034622	chr14:68034622:T:C	3.30999e-56	-1.31236e-09	-1.20628
68034940	chr14:68034940:TAAG:T	5.64247e-56	-1.31236e-09	-0.672905
68034997	chr14:68034997:C:A	1.37816e-50	7.94857	3.78446
68035446	chr14:68035446:A:G	3.64765e-56	-1.31236e-09	-1.10914
68035735	chr14:68035735:C:T	3.23222e-56	-1.31236e-09	-1.23006
68035985	chr14:68035985:A:G	3.96141e-55	-1.31236e-09	1.27596
68036134	chr14:68036134:A:G	3.95663e-55	-1.31236e-09	1.27475
68037648	chr14:68037648:T:C	1.87474e-54	3.81296	-0.982544
68037781	chr14:68037781:C:T	3.63573e-56	-1.31236e-09	-1.11242
68037802	chr14:68037802:C:T	3.86296e-55	-1.31236e-09	1.25079
68038062	chr14:68038062:C:G	2.97185e-56	-1.31236e-09	-1.31404
68038116	chr14:68038116:G:A	6.80126e-57	-1.64518	-1.14352
68038151	chr14:68038151:C:T	3.78244e-56	-1.31236e-09	-1.07286
68038522	chr14:68038522:A:G	3.17825e-56	-1.31236e-09	-1.2469
68038531	chr14:68038531:T:C	3.31224e-56	-1.31236e-09	-1.2056
68039295	chr14:68039295:G:A	2.97723e-56	-1.31236e-09	-1.31223
68040107	chr14:68040107:A:G	2.63468e-55	-1.31236e-09	0.86812
68040335	chr14:68040335:T:C	1.28399e-53	4.40687	0.347631
68040617	chr14:68040617:C:T	2.73109e-57	-2.59237	-1.10874
68041166	chr14:68041166:T:G	4.76568e-56	-1.31236e-09	-0.841787
68041187	chr14:68041187:G:A	3.24835e-56	-2.69265	1.46757
68041237	chr14:68041237:C:T	2.22884e-55	0.700839	-3.24751e-10
68041565	chr14:68041565:T:C	2.02801e-55	-1.31236e-09	0.606413
68041566	chr14:68041566:T:C	1.65901e-55	-1.31236e-09	0.405577
68042698	chr14:68042698:A:G	3.1007e-56	-1.31236e-09	-1.2716
68042872	chr14:68042872:G:A	1.00933e-52	7.6327	-0.8163
68043398	chr14:68043398:G:A	6.91848e-56	-1.31236e-09	-0.46903
68043610	chr14:68043610:A:G	2.80387e-55	-1.31236e-09	0.930357
68044056	chr14:68044056:C:T	2.0155e-52	8.29067	-0.782688
68044177	chr14:68044177:G:A	3.21125e-56	-1.31236e-09	-1.23657
68046775	chr14:68046775:A:G	3.38375e-53	4.55179	1.17173
68046784	chr14:68046784:GACTA:G	6.9524e-57	-2.76673	-3.24751e-10
68046838	chr14:68046838:T:A	6.87153e-57	-2.77843	-3.24751e-10
68046865	chr14:68046865:A:G	5.07979e-56	-1.31236e-09	-0.777957
68047180	chr14:68047180:C:G	2.70842e-55	-1.31236e-09	0.895723
68047812	chr14:68047812:A:G	2.0749e-56	-2.76704	1.09372
68047977	chr14:68047977:G:A	3.44886e-56	-1.31236e-09	-1.16518
68048156	chr14:68048156:G:A	3.53843e-53	4.44757	1.32064
68048643	chr14:68048643:C:T	3.08976e-56	-1.31236e-09	-1.27513
68048663	chr14:68048663:A:G	1.94171e-54	3.55385	-0.688334
68048908	chr14:68048908:G:C	5.40151e-55	2.65757	-1.07153
68049140	chr14:68049140:C:T	9.47078e-54	4.14628	0.30388
68049145	chr14:68049145:G:A	9.44233e-57	-1.31717	-1.14344
68049239	chr14:68049239:A:G	2.3688e-54	3.71487	-0.650546
68049819	chr14:68049819:T:G	3.77038e-56	-2.70231	1.62626
68050591	chr14:68050591:T:C	9.11105e-51	7.48998	3.8292
68050833	chr14:68050833:G:A	1.62452e-55	-1.31236e-09	0.384568
68051046	chr14:68051046:T:C	1.84792e-54	3.81754	-1.00154
68051192	chr14:68051192:T:C	1.06532e-50	7.49458	3.98098
68051512	chr14:68051512:T:G	3.15734e-56	-1.31236e-09	-1.2535
68051612	chr14:68051612:A:G	3.4118e-56	-1.31236e-09	-1.17599
68052218	chr14:68052218:A:G	2.11759e-56	-1.65295	-3.24751e-10
68052471	chr14:68052471:G:T	6.13426e-51	7.41957	3.50402
68052943	chr14:68052943:A:G	2.98567e-56	-1.31236e-09	-1.3094
68053214	chr14:68053214:G:A	7.59759e-56	-1.31236e-09	-0.375396
68053938	chr14:68053938:C:G	1.06133e-50	7.6592	3.81261
68054189	chr14:68054189:G:A	1.25535e-50	7.60301	4.03669
68054876	chr14:68054876:A:G	2.96516e-56	-1.31236e-09	-1.3163
68055940	chr14:68055940:C:T	7.32761e-56	-1.31236e-09	-0.411577
68056641	chr14:68056641:C:T	3.09462e-56	-1.31236e-09	-1.27356
68057096	chr14:68057096:A:C	3.47303e-56	-1.31236e-09	-1.1582
68057098	chr14:68057098:A:C	4.37235e-56	-1.31236e-09	-0.927926
68057505	chr14:68057505:A:T	3.19517e-56	-1.31236e-09	-1.24159
68057927	chr14:68057927:C:T	3.05271e-56	-1.31236e-09	-1.2872
68058333	chr14:68058333:T:G	7.49095e-57	-2.69212	-3.24751e-10
68059703	chr14:68059703:CTAGTATCAAACA:C	3.3058e-57	-2.28757	-1.22256
68060395	chr14:68060395:T:A	9.47025e-57	-2.17731	-0.280342
68060439	chr14:68060439:G:A	3.11821e-56	-1.31236e-09	-1.26597
68060926	chr14:68060926:A:G	3.54365e-56	-1.31236e-09	-1.13807
68061243	chr14:68061243:A:G	7.25184e-56	-1.31236e-09	-0.421971
68061311	chr14:68061311:C:T	4.50391e-51	6.9513	3.66335
68061456	chr14:68061456:C:G	7.27583e-57	-2.72125	-3.24751e-10
68062141	chr14:68062141:A:G	3.0488e-56	-1.31236e-09	-1.28848
68062480	chr14:68062480:T:C	7.01808e-57	-1.6136	-1.14373
68062897	chr14:68062897:T:C	6.84074e-57	-1.64084	-1.14208
68063109	chr14:68063109:TG:T	6.38827e-56	-1.31236e-09	-0.548764
68063189	chr14:68063189:A:G	3.27025e-55	-1.31236e-09	1.08423
68063464	chr14:68063464:A:G	4.26873e-54	3.62997	0.0232864
68063652	chr14:68063652:C:T	4.17659e-54	3.57733	0.0541063
68063827	chr14:68063827:T:C	3.1128e-56	-1.31236e-09	-1.2677
68064000	chr14:68064000:T:C	1.24727e-56	-1.33843	-0.843838
68064454	chr14:68064454:A:G	5.3587e-54	3.77676	0.103908
68064484	chr14:68064484:T:C	4.56869e-54	3.61901	0.102158
68064581	chr14:68064581:G:A	5.40046e-54	3.81361	0.0748215
68064751	chr14:68064751:T:G	3.44937e-56	-1.31236e-09	-1.16504
68065092	chr14:68065092:A:G	1.17861e-56	-1.35055	-0.888342
68065301	chr14:68065301:G:T	3.33773e-56	-1.31236e-09	-1.19794
68065538	chr14:68065538:G:A	1.83272e-56	-1.79743	-3.24751e-10
68065699	chr14:68065699:C:T	3.20946e-56	-1.31236e-09	-1.23713
68066032	chr14:68066032:ATATT:A	5.11872e-54	3.69681	0.138036
68066391	chr14:68066391:T:C	1.06949e-56	-2.33605	-3.24751e-10
68066516	chr14:68066516:A:G	6.88244e-56	-1.31236e-09	-0.474254
68067072	chr14:68067072:G:A	2.59306e-55	-1.31236e-09	0.852197
68067248	chr14:68067248:A:G	2.59593e-55	-1.31236e-09	0.853305
68067337	chr14:68067337:G:A	2.15108e-56	-1.63726	-3.24751e-10
68067432	chr14:68067432:C:A	3.56343e-57	-2.21136	-1.22373
68067481	chr14:68067481:A:C	2.976e-56	-1.31236e-09	-1.31265
68067825	chr14:68067825:G:C	1.18626e-55	-1.31236e-09	0.0701625
68068069	chr14:68068069:G:A	2.97987e-56	-1.31236e-09	-1.31135
68068070	chr14:68068070:C:T	2.97011e-56	-1.31236e-09	-1.31463
68068306	chr14:68068306:C:CAA	4.34609e-55	2.21263	-0.843998
68068336	chr14:68068336:A:G	2.76314e-52	7.76509	0.0583942
68068617	chr14:68068617:C:T	6.01595e-57	-1.76509	-1.14631
68068857	chr14:68068857:G:A	3.04163e-56	-1.31236e-09	-1.29083
68069335	chr14:68069335:A:G	7.17443e-57	-1.5858	-1.14948
68069355	chr14:68069355:G:C	1.22943e-53	3.86865	0.842427
68069578	chr14:68069578:C:T	6.20659e-51	7.08815	3.84717
68069757	chr14:68069757:T:C	2.99419e-56	-1.31236e-09	-1.30655
68070180	chr14:68070180:G:A	2.31954e-56	-1.56186	-3.24751e-10
68071020	chr14:68071020:A:G	2.12349e-54	3.6203	-0.665295
68071064	chr14:68071064:T:C	8.03774e-57	-2.62166	-3.24751e-10
68071518	chr14:68071518:C:T	1.22333e-53	4.00438	0.701722
68071920	chr14:68071920:C:T	6.45141e-56	-1.31236e-09	-0.538929
68071942	chr14:68071942:A:G	3.00731e-56	-1.31236e-09	-1.30218
68072155	chr14:68072155:TA:T	8.03252e-57	-2.62231	-3.24751e-10
68072498	chr14:68072498:C:T	6.91833e-56	-1.31236e-09	-0.469053
68072502	chr14:68072502:C:T	2.96349e-56	-1.31236e-09	-1.31686
68072574	chr14:68072574:G:T	1.08084e-56	-2.77438	0.44889
68072796	chr14:68072796:T:G	1.13026e-53	3.88997	0.737013
68072913	chr14:68072913:G:A	2.45648e-53	4.3541	1.04916
68073539	chr14:68073539:T:C	3.97007e-52	7.9678	0.218098
68073908	chr14:68073908:T:A	1.59637e-55	-1.31236e-09	0.367093
68074029	chr14:68074029:T:C	1.14391e-54	3.52844	-1.19205
68074345	chr14:68074345:ATCTT:A	2.97966e-56	-1.31236e-09	-1.31142
68074441	chr14:68074441:C:T	3.14323e-56	-1.31236e-09	-1.25798
68074574	chr14:68074574:G:A	3.24657e-56	-1.31236e-09	-1.22563
68074664	chr14:68074664:C:A	3.35384e-57	-2.27417	-1.22154
68074729	chr14:68074729:G:A	5.33277e-56	-0.401794	-0.327562
68075078	chr14:68075078:G:C	8.29591e-53	7.43492	-0.814624
68075130	chr14:68075130:T:G	3.34528e-56	-1.31236e-09	-1.19568
68075410	chr14:68075410:G:A	3.01944e-56	-1.31236e-09	-1.29816
68076712	chr14:68076712:G:A	6.41795e-56	-1.31236e-09	-0.544128
68076879	chr14:68076879:A:T	3.06641e-56	-1.31236e-09	-1.28272
68076939	chr14:68076939:A:G	4.5677e-54	3.62142	0.0995289
68077730	chr14:68077730:C:T	6.95914e-57	-2.76576	-3.24751e-10
68077949	chr14:68077949:A:G	1.12736e-53	3.81652	0.807894
68078304	chr14:68078304:G:A	5.36693e-51	7.07366	3.71629
68078696	chr14:68078696:A:G	6.32631e-51	7.0561	3.89832
68078714	chr14:68078714:A:G	2.98756e-56	-1.31236e-09	-1.30877
68078947	chr14:68078947:A:G	9.87094e-54	3.74276	0.748782
68079396	chr14:68079396:G:A	3.12357e-56	-1.31236e-09	-1.26425
68079555	chr14:68079555:C:G	2.96543e-56	-1.31236e-09	-1.3162
68079583	chr14:68079583:G:T	1.15149e-53	3.8751	0.770482
68079621	chr14:68079621:A:C	2.03146e-54	3.51638	-0.605688
68079824	chr14:68079824:C:T	3.16556e-56	-1.31236e-09	-1.2509
68080645	chr14:68080645:C:T	6.17939e-56	-1.31236e-09	-0.582007
68080800	chr14:68080800:A:G	1.54661e-53	4.03236	0.90824
68080816	chr14:68080816:A:G	6.86258e-57	-2.77973	-3.24751e-10
68081120	chr14:68081120:A:G	4.82239e-56	-1.31236e-09	-0.829958
68081714	chr14:68081714:G:A	3.54825e-52	8.27257	-0.198997
68081759	chr14:68081759:A:T	6.62862e-55	2.81927	-1.02851
68081763	chr14:68081763:C:T	3.21009e-56	-1.31236e-09	-1.23693
68081782	chr14:68081782:G:A	2.9833e-56	-1.31236e-09	-1.3102
68081922	chr14:68081922:A:G	3.23703e-56	-1.31236e-09	-1.22857
68082127	chr14:68082127:A:G	6.8532e-57	-2.7811	-3.24751e-10
68082130	chr14:68082130:C:T	9.99237e-54	3.66328	0.840485
68082936	chr14:68082936:A:C	3.75605e-56	-1.31236e-09	-1.07986
68083424	chr14:68083424:AC:A	2.98009e-56	-1.31236e-09	-1.31127
68083894	chr14:68083894:C:T	3.25087e-56	-1.31236e-09	-1.22431
68084526	chr14:68084526:A:G	7.87394e-57	-1.47828	-1.16397
68084556	chr14:68084556:A:G	2.03427e-53	3.83219	1.38248
68085371	chr14:68085371:C:T	4.94746e-55	-1.31236e-09	1.49823
68085497	chr14:68085497:G:A	3.0745e-56	-1.31236e-09	-1.28009
68086367	chr14:68086367:C:T	7.18948e-57	-1.5681	-1.16509
68086812	chr14:68086812:T:C	6.4396e-55	2.76973	-1.00791
68087128	chr14:68087128:G:A	2.27408e-53	4.09934	1.22676
68087351	chr14:68087351:C:T	3.18944e-56	-1.31236e-09	-1.24338
68087383	chr14:68087383:C:T	3.54217e-56	-1.31236e-09	-1.13849
68088052	chr14:68088052:A:G	4.88558e-51	6.73941	3.95658
68088239	chr14:68088239:G:A	1.99047e-55	-1.31236e-09	0.587728
68088944	chr14:68088944:CTG:C	5.23126e-56	-1.31236e-09	-0.748576
68089023	chr14:68089023:A:C	1.58391e-55	-1.31236e-09	0.359255
68089460	chr14:68089460:C:G	5.77294e-57	-2.6586	-0.294028
68090027	chr14:68090027:A:T	2.62546e-52	7.38079	0.391579
68090162	chr14:68090162:C:G	6.96646e-56	-1.31236e-09	-0.46212
68091122	chr14:68091122:C:T	7.03279e-57	-2.75523	-3.24751e-10
68091403	chr14:68091403:G:A	2.99757e-52	8.03001	-0.125098
68091435	chr14:68091435:T:C	6.15158e-54	3.93599	0.0826631
68091588	chr14:68091588:G:C	2.97986e-56	-1.31236e-09	-1.31135
68091940	chr14:68091940:A:G	6.66721e-56	-1.31236e-09	-0.506025
68092000	chr14:68092000:G:A	3.67582e-56	-1.31236e-09	-1.10145
68092020	chr14:68092020:A:G	2.57244e-52	7.89204	-0.14007
68092060	chr14:68092060:C:G	6.30793e-57	-1.68989	-1.17412
68092070	chr14:68092070:GCA:G	6.91832e-57	-1.54373	-1.22791
68092260	chr14:68092260:A:G	3.97533e-56	-1.31236e-09	-1.02312
68092271	chr14:68092271:C:T	6.40124e-51	7.03432	3.93187
68092505	chr14:68092505:G:A	3.02185e-56	-1.31236e-09	-1.29736
68092619	chr14:68092619:T:C	8.69997e-51	6.90572	4.3673
68092716	chr14:68092716:A:G	4.82778e-54	3.70398	0.0723521
68092734	chr14:68092734:A:G	3.02999e-56	-1.31236e-09	-1.29467
68094046	chr14:68094046:G:T	4.05083e-57	-2.12415	-1.18274
68094596	chr14:68094596:T:G	3.44777e-56	-1.31236e-09	-1.1655
68094917	chr14:68094917:C:A	2.65452e-54	3.95476	-0.776553
68095151	chr14:68095151:A:G	1.05969e-56	-2.34525	-3.24751e-10
68095662	chr14:68095662:G:A	4.6316e-57	-2.11018	-1.06273
68095713	chr14:68095713:T:C	4.72235e-57	-2.0765	-1.07701
68095845	chr14:68095845:G:A	3.44539e-56	-1.31236e-09	-1.16619
68095894	chr14:68095894:T:C	7.18352e-56	-1.31236e-09	-0.431438
68096075	chr14:68096075:T:C	8.91996e-55	2.77733	-0.689678
68096502	chr14:68096502:G:A	7.9261e-53	6.59551	-0.0208224
68096602	chr14:68096602:A:G	1.7264e-51	7.09769	2.55805
68096753	chr14:68096753:G:C	3.06665e-56	-1.31236e-09	-1.28264
68097345	chr14:68097345:C:A	2.62731e-57	-2.51936	-1.22049
68097647	chr14:68097647:T:C	6.89631e-56	-1.31236e-09	-0.47224
68097759	chr14:68097759:A:G	8.44881e-57	-2.57179	-3.24751e-10
68097994	chr14:68097994:T:C	3.48256e-57	-2.20308	-1.25497
68098520	chr14:68098520:T:C	3.63915e-57	-2.17183	-1.24223
68098670	chr14:68098670:G:A	3.48728e-57	-2.20367	-1.25302
68098685	chr14:68098685:G:C	3.30886e-56	-1.31236e-09	-1.20662
68098747	chr14:68098747:T:C	3.46504e-57	-2.21211	-1.25098
68098961	chr14:68098961:C:T	7.6478e-55	1.93378	-3.24751e-10
68098984	chr14:68098984:G:C	2.93521e-57	-2.4538	-1.17523
68099300	chr14:68099300:G:A	6.89631e-56	-1.31236e-09	-0.47224
68099994	chr14:68099994:A:G	7.83347e-57	-2.64741	-3.24751e-10
68100001	chr14:68100001:G:A	3.19272e-56	-1.31236e-09	-1.24235
68100473	chr14:68100473:G:A	8.85345e-56	-1.31236e-09	-0.222419
68100486	chr14:68100486:T:G	3.36786e-56	-1.31236e-09	-1.18895
68100748	chr14:68100748:T:C	4.27121e-57	-2.25798	-0.995936
68100990	chr14:68100990:G:A	3.4379e-57	-2.21883	-1.25212
68101375	chr14:68101375:C:T	2.96426e-56	-1.31236e-09	-1.3166
68101444	chr14:68101444:TG:T	3.24938e-52	7.69376	0.291814
68101585	chr14:68101585:G:A	1.68647e-52	6.53067	0.799083
68101759	chr14:68101759:CTCA:C	4.28586e-56	-1.31236e-09	-0.947906
68102308	chr14:68102308:T:C	3.9489e-57	-2.09524	-1.23713
68102549	chr14:68102549:G:A	3.47263e-57	-2.19851	-1.26239
68102626	chr14:68102626:C:T	3.30496e-56	-1.31236e-09	-1.2078
68103712	chr14:68103712:G:A	9.3678e-53	6.73651	0.00529484
68103744	chr14:68103744:A:C	4.26378e-57	-2.29981	-0.955843
68104361	chr14:68104361:A:T	2.96339e-56	-1.31236e-09	-1.31689
68104522	chr14:68104522:C:G	1.3979e-55	-1.31236e-09	0.234331
68104554	chr14:68104554:C:T	2.98152e-56	-1.31236e-09	-1.31079
68104826	chr14:68104826:A:G	2.61997e-56	-1.44007	-3.24751e-10
68104867	chr14:68104867:C:G	4.22943e-57	-2.29057	-0.973173
68104977	chr14:68104977:G:A	1.07746e-55	-1.31236e-09	-0.0260325
68105715	chr14:68105715:G:A	3.63298e-56	-1.31236e-09	-1.11317
68106050	chr14:68106050:A:G	4.60496e-56	-1.31236e-09	-0.876092
68106287	chr14:68106287:T:TA	4.40442e-57	-2.2376	-0.985609
68106502	chr14:68106502:G:A	5.71735e-54	4.81245	-0.867
68106643	chr14:68106643:A:G	1.09998e-55	-1.31236e-09	-0.00534623
68106925	chr14:68106925:C:A	6.69039e-53	6.66716	-0.261963
68107769	chr14:68107769:A:G	1.31405e-55	-1.31236e-09	0.172473
68108027	chr14:68108027:A:AT	2.99719e-56	-1.31236e-09	-1.30555
68108088	chr14:68108088:C:T	2.70934e-57	-2.49437	-1.21474
68108301	chr14:68108301:C:T	2.81371e-57	-2.55101	-1.1203
68108364	chr14:68108364:C:T	4.90593e-56	-1.31236e-09	-0.812783
68109029	chr14:68109029:A:G	2.48037e-57	-2.52518	-1.27223
68109700	chr14:68109700:T:C	2.96123e-56	-1.31236e-09	-1.31762
68110208	chr14:68110208:T:C	3.49789e-57	-2.15179	-1.30186
68110298	chr14:68110298:G:A	3.74289e-56	-1.31236e-09	-1.08337
68110417	chr14:68110417:A:G	3.33159e-57	-2.20382	-1.29854
68111175	chr14:68111175:T:C	6.23633e-54	4.67531	-0.642979
68111410	chr14:68111410:T:G	6.51554e-56	-1.31236e-09	-0.529037
68111795	chr14:68111795:A:G	3.29913e-56	-1.31236e-09	-1.20957
68112422	chr14:68112422:T:C	3.05039e-56	-1.31236e-09	-1.28796
68112594	chr14:68112594:A:G	3.34958e-57	-2.24904	-1.24794
68112882	chr14:68112882:TA:T	2.99444e-56	-1.31236e-09	-1.30647
68112946	chr14:68112946:A:G	3.39888e-56	-1.31236e-09	-1.17978
68113048	chr14:68113048:T:C	7.86217e-57	-2.64375	-3.24751e-10
68113258	chr14:68113258:A:G	3.02205e-56	-1.29729	-3.24751e-10
68113612	chr14:68113612:C:CT	3.30186e-57	-2.24923	-1.26209
68114296	chr14:68114296:T:C	3.12192e-57	-2.31437	-1.25299
68114539	chr14:68114539:G:A	6.56128e-54	4.77885	-0.695717
68114763	chr14:68114763:A:G	3.03223e-52	6.56488	1.35154
68114807	chr14:68114807:C:T	3.37009e-56	-1.31236e-09	-1.18829
68114954	chr14:68114954:A:G	3.44214e-55	-1.31236e-09	1.13545
68115057	chr14:68115057:A:G	3.37208e-57	-2.17287	-1.31741
68115546	chr14:68115546:A:T	5.55591e-57	-2.05635	-0.934596
68115878	chr14:68115878:G:C	4.05998e-57	-2.30855	-0.996088
68116441	chr14:68116441:T:C	5.40745e-56	-1.31236e-09	-0.71545
68116760	chr14:68116760:C:G	4.19607e-56	-1.31236e-09	-0.969078
68116865	chr14:68116865:T:A	2.33976e-57	-2.58932	-1.26645
68116871	chr14:68116871:A:AAAT	7.11265e-53	6.2035	0.262907
68117112	chr14:68117112:A:C	5.68881e-54	4.72597	-0.78553
68117684	chr14:68117684:A:G	5.41441e-56	-1.31236e-09	-0.714163
68118004	chr14:68118004:A:T	5.44242e-56	-0.709003	-3.24751e-10
68118220	chr14:68118220:A:G	3.03653e-56	-1.31236e-09	-1.29251
68118391	chr14:68118391:G:T	1.00988e-56	-1.99566	-0.397736
68118977	chr14:68118977:G:C	4.56279e-56	-1.31236e-09	-0.885292
68119019	chr14:68119019:C:T	2.63484e-57	-2.54486	-1.19213
68120212	chr14:68120212:G:T	3.53479e-56	-1.31236e-09	-1.14057
68120409	chr14:68120409:G:T	4.39267e-57	-2.28911	-0.936765
68120621	chr14:68120621:T:C	5.40624e-54	4.68883	-0.799329
68120728	chr14:68120728:C:T	2.99356e-56	-1.31236e-09	-1.30676
68121086	chr14:68121086:A:T	6.58612e-54	4.90598	-0.819076
68121178	chr14:68121178:G:A	3.24649e-56	-1.31236e-09	-1.22565
68121593	chr14:68121593:C:T	6.16702e-54	4.81606	-0.7949
68121955	chr14:68121955:A:G	5.24042e-56	-1.31236e-09	-0.746825
68122643	chr14:68122643:C:G	3.88197e-56	-1.31236e-09	-1.04688
68123040	chr14:68123040:T:G	6.94842e-57	-2.7673	-3.24751e-10
68123196	chr14:68123196:T:C	5.09824e-56	-1.31236e-09	-0.774332
68123765	chr14:68123765:G:A	3.55282e-57	-2.1873	-1.25077
68123778	chr14:68123778:A:G	3.42086e-57	-2.22006	-1.25586
68124100	chr14:68124100:A:T	6.3343e-57	-1.63686	-1.22298
68124321	chr14:68124321:TA:T	4.28603e-56	-1.31236e-09	-0.947867
68124367	chr14:68124367:C:G	4.3275e-56	-1.31236e-09	-0.938238
68124652	chr14:68124652:A:T	3.97065e-57	-2.27159	-1.0553
68125295	chr14:68125295:C:T	3.22646e-57	-2.5067	-1.02773
68125572	chr14:68125572:A:C	4.18306e-56	-1.31236e-09	-0.972183
68125973	chr14:68125973:A:T	2.71285e-57	-2.47832	-1.22949
68126537	chr14:68126537:C:T	2.96036e-56	-1.31236e-09	-1.31792
68126599	chr14:68126599:C:G	2.98207e-56	-1.31236e-09	-1.31061
68127400	chr14:68127400:G:A	2.91058e-57	-2.45992	-1.17754
68127414	chr14:68127414:T:C	5.70965e-56	-1.31236e-09	-0.661069
68127899	chr14:68127899:T:C	6.00875e-54	4.86339	-0.868228
68128053	chr14:68128053:G:A	4.78393e-56	-1.31236e-09	-0.837965
68128168	chr14:68128168:T:C	1.07746e-55	-1.31236e-09	-0.0260325
68128170	chr14:68128170:A:G	3.54334e-57	-2.16901	-1.27174
68128244	chr14:68128244:G:A	2.99822e-56	-1.31236e-09	-1.30521
68128331	chr14:68128331:G:A	3.55942e-57	-2.16079	-1.27542
68128334	chr14:68128334:G:A	3.11544e-56	-1.31236e-09	-1.26686
68128438	chr14:68128438:T:G	3.58185e-57	-2.15868	-1.27125
68128493	chr14:68128493:C:A	2.68408e-57	-2.47977	-1.23871
68128898	chr14:68128898:G:T	4.10658e-56	-1.31236e-09	-0.990638
68129118	chr14:68129118:G:A	2.72044e-57	-2.46365	-1.24137
68129380	chr14:68129380:C:T	6.57825e-57	-2.26371	-0.558334
68129448	chr14:68129448:A:C	4.44575e-56	-1.31236e-09	-0.911278
68129790	chr14:68129790:A:G	4.73325e-57	-2.10864	-1.04256
68130657	chr14:68130657:C:T	1.07806e-55	-1.31236e-09	-0.0254764
68131447	chr14:68131447:G:A	1.85108e-54	3.69935	-0.881633
68132275	chr14:68132275:A:G	7.11995e-57	-2.74291	-3.24751e-10
68132428	chr14:68132428:G:A	1.37094e-51	6.93708	2.48811
68132775	chr14:68132775:A:C	8.05187e-54	5.15244	-0.864591
68132834	chr14:68132834:C:G	3.45256e-57	-2.45768	-1.00902
68133096	chr14:68133096:T:C	2.65088e-57	-2.49388	-1.23705
68133280	chr14:68133280:T:A	4.2885e-52	8.30383	-0.0407762
68133382	chr14:68133382:G:A	2.97677e-56	-1.31236e-09	-1.31239
68133422	chr14:68133422:T:C	6.97591e-57	-2.76335	-3.24751e-10
68133543	chr14:68133543:C:T	2.42908e-54	4.08432	-0.994868
68133574	chr14:68133574:C:T	2.96723e-56	-1.31236e-09	-1.3156
68133719	chr14:68133719:G:A	5.80271e-56	-1.31236e-09	-0.644902
68133777	chr14:68133777:T:C	2.93968e-54	4.15392	-0.873682
68134812	chr14:68134812:C:T	2.53949e-57	-2.54428	-1.22957
68135062	chr14:68135062:C:T	4.50193e-57	-2.17554	-1.02576
68135247	chr14:68135247:A:C	1.11091e-55	-1.31236e-09	0.00453496
68135860	chr14:68135860:A:C	2.50082e-57	-2.51266	-1.27653
68135999	chr14:68135999:T:C	3.34269e-57	-2.4917	-1.00733
68136050	chr14:68136050:G:T	1.52781e-54	3.60361	-0.977832
68136270	chr14:68136270:A:G	2.96139e-56	-1.31236e-09	-1.31757
68137146	chr14:68137146:C:T	2.72172e-57	-2.49059	-1.21396
68137169	chr14:68137169:G:A	3.10922e-57	-2.38456	-1.18688
68137232	chr14:68137232:C:T	4.84573e-56	-1.31236e-09	-0.825128
68137574	chr14:68137574:G:T	7.02037e-57	-2.757	-3.24751e-10
68139967	chr14:68139967:C:G	4.27133e-57	-2.30184	-0.952044
68140114	chr14:68140114:A:C	3.07842e-56	-1.31236e-09	-1.27881
68140177	chr14:68140177:A:G	3.51896e-57	-2.17869	-1.26895
68140306	chr14:68140306:G:C	2.74518e-52	8.17121	-0.354246
68140970	chr14:68140970:A:C	3.02562e-55	1.00647	-3.24751e-10
68141172	chr14:68141172:TCTC:T	8.08342e-56	-1.31236e-09	-0.313412
68141540	chr14:68141540:G:A	2.98605e-57	-2.3663	-1.24556
68141823	chr14:68141823:G:GC	3.99135e-56	-1.31236e-09	-1.0191
68142037	chr14:68142037:G:T	9.60703e-55	2.16185	-3.24751e-10
68142417	chr14:68142417:A:G	3.53871e-56	-1.31236e-09	-1.13946
68142579	chr14:68142579:A:G	2.96646e-56	-1.31236e-09	-1.31586
68142602	chr14:68142602:A:G	1.58753e-54	3.60328	-0.939162
68143327	chr14:68143327:G:A	5.26819e-56	-1.31236e-09	-0.74154
68143350	chr14:68143350:T:G	3.51399e-56	-1.31236e-09	-1.14648
68144419	chr14:68144419:G:A	4.40509e-56	-1.31236e-09	-0.920467
68144531	chr14:68144531:T:C	2.96516e-56	-1.31236e-09	-1.3163
68144637	chr14:68144637:G:T	2.96122e-56	-1.31236e-09	-1.31763
68145091	chr14:68145091:A:C	3.42676e-56	-1.31236e-09	-1.17161
68145278	chr14:68145278:G:A	7.13147e-56	-1.31236e-09	-0.438709
68145367	chr14:68145367:C:T	3.47499e-56	-1.31236e-09	-1.15764
68146052	chr14:68146052:T:TTC	8.54701e-53	5.71733	0.932782
68146068	chr14:68146068:G:A	3.51835e-56	-1.31236e-09	-1.14523
68146203	chr14:68146203:G:A	2.12107e-53	4.8898	0.366648
68146225	chr14:68146225:G:A	2.96368e-56	-1.31236e-09	-1.31679
68146313	chr14:68146313:G:A	3.21723e-56	-1.31236e-09	-1.23471
68146381	chr14:68146381:C:T	5.59679e-56	-1.31236e-09	-0.681033
68146764	chr14:68146764:G:A	1.11465e-53	4.14046	0.472613
68146946	chr14:68146946:A:G	4.39414e-56	-1.31236e-09	-0.922956
68146989	chr14:68146989:G:T	6.89783e-57	-2.77461	-3.24751e-10
68147261	chr14:68147261:A:G	3.03596e-56	-1.31236e-09	-1.2927
68147724	chr14:68147724:C:T	5.33167e-53	6.13263	0.0455645
68148251	chr14:68148251:T:G	2.96206e-56	-1.31236e-09	-1.31734
68148553	chr14:68148553:T:G	7.29909e-57	-2.71806	-3.24751e-10
68148574	chr14:68148574:T:C	4.39033e-56	-1.31236e-09	-0.923822
68148602	chr14:68148602:A:G	3.34314e-56	-1.31236e-09	-1.19632
68148667	chr14:68148667:G:A	3.3193e-56	-1.31236e-09	-1.20347
68148674	chr14:68148674:T:C	2.97839e-56	-1.31236e-09	-1.31184
68149185	chr14:68149185:C:T	3.31694e-56	-1.31236e-09	-1.20418
68149309	chr14:68149309:C:T	3.47973e-56	-1.31236e-09	-1.15627
68149373	chr14:68149373:C:G	4.66981e-56	-1.31236e-09	-0.862107
68149551	chr14:68149551:A:G	4.17518e-56	-1.31236e-09	-0.97407
68149880	chr14:68149880:G:A	5.10125e-54	3.77641	0.0550185
68149949	chr14:68149949:T:C	3.63352e-56	-1.31236e-09	-1.11303
68150435	chr14:68150435:T:C	2.98026e-56	-1.31236e-09	-1.31122
68150477	chr14:68150477:CTTT:C	1.96786e-53	4.47249	0.708988
68150552	chr14:68150552:G:A	2.72848e-55	1.75312	-0.850021
68150607	chr14:68150607:T:C	3.71184e-56	-1.31236e-09	-1.0917
68151049	chr14:68151049:A:C	4.54087e-56	-1.31236e-09	-0.890108
68151164	chr14:68151164:T:C	1.03374e-55	-1.31236e-09	-0.0674628
68151589	chr14:68151589:C:G	4.19647e-56	-1.31236e-09	-0.968984
68151614	chr14:68151614:G:T	3.03784e-56	-1.31236e-09	-1.29208
68151746	chr14:68151746:G:T	3.60638e-56	-1.31236e-09	-1.12052
68152118	chr14:68152118:G:A	4.48867e-56	-1.31236e-09	-0.901671
68152167	chr14:68152167:G:A	3.10442e-56	-1.31236e-09	-1.2704
68152282	chr14:68152282:C:T	7.8173e-56	-1.31236e-09	-0.346888
68152544	chr14:68152544:C:T	3.61984e-56	-1.31236e-09	-1.1168
68152744	chr14:68152744:T:C	3.86859e-54	3.52888	0.025952
68153001	chr14:68153001:A:G	3.98572e-56	-1.31236e-09	-1.02051
68153248	chr14:68153248:G:A	7.37039e-56	-1.31236e-09	-0.405756
68153785	chr14:68153785:G:A	3.72252e-56	-1.31236e-09	-1.08883
68153968	chr14:68153968:C:T	3.00992e-56	-1.31236e-09	-1.30131
68154196	chr14:68154196:A:G	3.7007e-56	-1.31236e-09	-1.0947
68154732	chr14:68154732:A:C	4.71939e-56	-1.31236e-09	-0.851547
68154748	chr14:68154748:A:G	4.60232e-56	-1.31236e-09	-0.876666
68155101	chr14:68155101:A:G	2.40894e-55	1.31336	-0.534818
68155135	chr14:68155135:T:G	6.85269e-56	-1.31236e-09	-0.478586
68155327	chr14:68155327:G:T	3.93392e-56	-1.31236e-09	-1.03359
68155340	chr14:68155340:C:T	3.20388e-56	-1.31236e-09	-1.23886
68155471	chr14:68155471:C:T	5.80145e-56	-1.31236e-09	-0.64512
68155575	chr14:68155575:C:T	3.10538e-56	-1.31236e-09	-1.27009
68155588	chr14:68155588:G:A	6.33598e-56	-0.556983	-3.24751e-10
68155809	chr14:68155809:G:T	5.7904e-56	-1.31236e-09	-0.647026
68155987	chr14:68155987:G:T	3.318e-56	-1.31236e-09	-1.20387
68156295	chr14:68156295:A:T	3.78403e-56	-1.31236e-09	-1.07244
68156592	chr14:68156592:A:T	3.13072e-56	-1.31236e-09	-1.26196
68156869	chr14:68156869:C:T	7.51763e-57	-2.68856	-3.24751e-10
68156947	chr14:68156947:T:C	4.61702e-56	-1.31236e-09	-0.873478
68157134	chr14:68157134:C:A	2.0154e-53	4.61868	0.586662
68157436	chr14:68157436:TAGA:T	4.26139e-56	-1.31236e-09	-0.953632
68157725	chr14:68157725:A:G	3.2421e-56	-1.31236e-09	-1.22701
68157922	chr14:68157922:A:T	1.4195e-53	4.0976	0.757237
68157924	chr14:68157924:C:T	7.23566e-53	5.01607	1.46748
68158265	chr14:68158265:A:C	3.09946e-56	-1.31236e-09	-1.272
68158401	chr14:68158401:G:A	2.86807e-55	1.64411	-0.691112
68158533	chr14:68158533:G:A	4.92001e-56	-1.31236e-09	-0.809917
68158557	chr14:68158557:A:G	4.67017e-56	-1.31236e-09	-0.862031
68158967	chr14:68158967:T:G	9.23966e-56	-1.31236e-09	-0.179722
68159155	chr14:68159155:TAAC:T	3.76696e-56	-1.31236e-09	-1.07696
68159448	chr14:68159448:T:C	1.12968e-52	5.94885	0.980193
68159575	chr14:68159575:G:A	3.00329e-56	-1.31236e-09	-1.30352
68159697	chr14:68159697:A:G	3.47493e-56	-1.31236e-09	-1.15765
68160097	chr14:68160097:T:TG	1.12579e-52	5.61354	1.31206
68160238	chr14:68160238:T:C	3.04261e-56	-1.31236e-09	-1.29051
68160421	chr14:68160421:G:A	4.3172e-56	-1.31236e-09	-0.94062
68160480	chr14:68160480:G:A	4.48701e-56	-1.31236e-09	-0.902041
68160534	chr14:68160534:A:G	2.96108e-56	-1.31236e-09	-1.31767
68160905	chr14:68160905:A:T	2.96477e-56	-1.31236e-09	-1.31643
68160947	chr14:68160947:T:A	4.30082e-56	-1.31236e-09	-0.944422
68161696	chr14:68161696:G:A	1.46594e-53	4.05163	0.8354
68161811	chr14:68161811:C:T	4.94856e-54	3.78408	0.0169594
68161963	chr14:68161963:T:C	9.33469e-53	6.9966	-0.258336
68162088	chr14:68162088:C:T	3.72287e-56	-1.31236e-09	-1.08873
68162122	chr14:68162122:T:G	1.0789e-55	-1.31236e-09	-0.0246974
68162550	chr14:68162550:C:T	4.44457e-54	3.67223	0.0213973
68162560	chr14:68162560:C:T	3.04143e-56	-1.31236e-09	-1.2909
68162891	chr14:68162891:A:G	2.84925e-57	-2.37012	-1.28864
68163021	chr14:68163021:A:G	3.25968e-56	-1.31236e-09	-1.2216
68163507	chr14:68163507:G:A	5.80145e-56	-1.31236e-09	-0.64512
68163539	chr14:68163539:C:A	3.79164e-56	-1.31236e-09	-1.07043
68163550	chr14:68163550:CTA:C	1.07633e-55	-1.31236e-09	-0.0270854
68163861	chr14:68163861:A:G	6.07072e-52	6.55633	2.05426
68164071	chr14:68164071:G:A	6.88625e-56	-1.31236e-09	-0.473701
68164084	chr14:68164084:A:T	3.76558e-56	-1.31236e-09	-1.07732
68164155	chr14:68164155:A:C	7.86982e-56	-1.31236e-09	-0.340191
68164278	chr14:68164278:G:A	3.69387e-56	-1.31236e-09	-1.09655
68164468	chr14:68164468:CA:C	3.75893e-56	-1.31236e-09	-1.07909
68164671	chr14:68164671:C:T	1.02285e-56	-2.38063	-3.24751e-10
68165095	chr14:68165095:G:A	5.66255e-53	6.37253	-0.134129
68165218	chr14:68165218:T:C	1.18857e-52	5.64725	1.33262
68165529	chr14:68165529:T:C	4.68888e-56	-1.31236e-09	-0.858033
68165954	chr14:68165954:T:A	3.7884e-56	-1.31236e-09	-1.07128
68166017	chr14:68166017:C:T	3.75292e-56	-1.31236e-09	-1.08069
68166072	chr14:68166072:A:G	4.92975e-56	-1.31236e-09	-0.807938
68166109	chr14:68166109:A:G	1.61266e-53	4.5039	0.478509
68166352	chr14:68166352:G:A	3.77729e-56	-1.31236e-09	-1.07422
68166627	chr14:68166627:A:C	1.08036e-55	-1.31236e-09	-0.023343
68166682	chr14:68166682:G:A	3.10168e-56	-1.31236e-09	-1.27128
68166696	chr14:68166696:G:A	1.25987e-52	5.64174	1.39638
68167118	chr14:68167118:G:A	3.39864e-56	-1.31236e-09	-1.17985
68167939	chr14:68167939:A:C	3.12598e-56	-1.31236e-09	-1.26348
68168068	chr14:68168068:A:G	7.30695e-57	-2.71699	-3.24751e-10
68168879	chr14:68168879:A:G	3.16006e-56	-1.31236e-09	-1.25264
68169504	chr14:68169504:T:C	4.51949e-56	-1.31236e-09	-0.894828
68169880	chr14:68169880:G:A	1.36565e-52	5.83649	1.28225
68169959	chr14:68169959:T:C	3.03644e-56	-1.31236e-09	-1.29254
68169962	chr14:68169962:A:G	5.32196e-56	-1.31236e-09	-0.731386
68169994	chr14:68169994:G:T	1.09847e-52	5.30366	1.59737
68170748	chr14:68170748:T:C	1.12024e-52	5.73981	1.18085
68170865	chr14:68170865:A:C	7.15781e-56	-1.31236e-09	-0.435022
68170947	chr14:68170947:C:T	3.75292e-56	-1.31236e-09	-1.08069
68171008	chr14:68171008:G:A	2.98623e-56	-1.31236e-09	-1.30921
68171012	chr14:68171012:G:A	2.76616e-55	1.24592	-0.329099
68171062	chr14:68171062:G:A	3.19292e-57	-2.5912	-0.953677
68171217	chr14:68171217:C:T	8.92172e-56	-1.31236e-09	-0.214738
68171382	chr14:68171382:C:T	4.22583e-56	-1.31236e-09	-0.96201
68171444	chr14:68171444:C:T	3.92996e-56	-1.31236e-09	-1.0346
68171966	chr14:68171966:C:G	3.75663e-56	-1.31236e-09	-1.0797
68171968	chr14:68171968:A:G	2.51205e-55	1.52891	-0.708456
68172395	chr14:68172395:G:T	3.01138e-56	-1.31236e-09	-1.30083
68172491	chr14:68172491:A:C	3.65985e-56	-1.31236e-09	-1.1058
68172520	chr14:68172520:C:T	5.32015e-56	-1.31236e-09	-0.731725
68172705	chr14:68172705:G:A	3.05426e-56	-1.31236e-09	-1.28669
68173099	chr14:68173099:G:T	2.99663e-56	-1.31236e-09	-1.30574
68173360	chr14:68173360:C:A	3.82068e-56	-1.31236e-09	-1.0628
68174344	chr14:68174344:C:T	3.64636e-56	-1.31236e-09	-1.1095
68174663	chr14:68174663:C:T	3.07775e-56	-1.31236e-09	-1.27903
68175071	chr14:68175071:A:G	1.02042e-52	5.61717	1.21016
68175350	chr14:68175350:T:G	3.72946e-56	-1.31236e-09	-1.08696
68176042	chr14:68176042:A:G	1.76505e-53	4.4162	0.656505
68176506	chr14:68176506:C:G	3.14264e-56	-1.31236e-09	-1.25816
68176559	chr14:68176559:A:T	3.65965e-56	-1.31236e-09	-1.10586
68177081	chr14:68177081:G:A	7.02805e-53	7.02412	-0.569677
68177231	chr14:68177231:C:T	3.65787e-56	-1.31236e-09	-1.10635
68177329	chr14:68177329:A:G	5.74297e-53	6.11761	0.134892
68177637	chr14:68177637:G:GA	4.41454e-56	-1.31236e-09	-0.918323
68178028	chr14:68178028:G:T	3.04131e-56	-1.31236e-09	-1.29094
68178113	chr14:68178113:A:C	3.33898e-56	-1.31236e-09	-1.19756
68178124	chr14:68178124:A:G	6.36914e-56	-1.31236e-09	-0.551762
68178181	chr14:68178181:G:A	8.24885e-55	2.00153	0.00790358
68179059	chr14:68179059:G:A	2.96667e-56	-1.31236e-09	-1.31579
68179092	chr14:68179092:AC:A	3.81457e-56	-1.31236e-09	-1.0644
68179494	chr14:68179494:G:C	3.68214e-56	-1.31236e-09	-1.09973
68179733	chr14:68179733:C:G	3.2763e-56	-1.31236e-09	-1.21651
68180241	chr14:68180241:G:A	1.07765e-55	-1.31236e-09	-0.0258629
68180471	chr14:68180471:A:G	6.86553e-54	4.18466	-0.056207
68180520	chr14:68180520:G:C	2.96461e-56	-1.31236e-09	-1.31648
68180703	chr14:68180703:C:G	3.71721e-56	-1.31236e-09	-1.09025
68180720	chr14:68180720:C:T	3.12258e-56	-1.31236e-09	-1.26457
68180914	chr14:68180914:G:T	3.77536e-56	-1.31236e-09	-1.07473
68180948	chr14:68180948:C:T	3.68852e-56	-1.31236e-09	-1.098
68181132	chr14:68181132:G:A	2.96059e-56	-1.31236e-09	-1.31784
68181608	chr14:68181608:A:G	4.50084e-56	-1.31236e-09	-0.898962
68181788	chr14:68181788:A:G	6.91607e-57	-2.77196	-3.24751e-10
68182075	chr14:68182075:G:A	3.76562e-56	-1.31236e-09	-1.07731
68182763	chr14:68182763:A:G	6.21141e-56	-1.31236e-09	-0.57684
68182907	chr14:68182907:T:C	7.60768e-55	1.92852	-3.24751e-10
68183059	chr14:68183059:G:A	6.03655e-53	6.79335	-0.490994
68183297	chr14:68183297:A:G	3.54441e-55	2.01838	-0.853647
68183436	chr14:68183436:T:G	4.69924e-56	-1.31236e-09	-0.855827
68183859	chr14:68183859:C:T	3.17746e-56	-1.31236e-09	-1.24714
68184237	chr14:68184237:A:T	3.11643e-56	-1.31236e-09	-1.26654
68185019	chr14:68185019:C:T	7.1194e-53	4.80077	1.66658
68185431	chr14:68185431:G:A	3.12766e-56	-1.26294	-3.24751e-10
68185651	chr14:68185651:G:A	3.73119e-56	-1.31236e-09	-1.0865
68185745	chr14:68185745:A:G	3.04156e-56	-1.31236e-09	-1.29086
68185847	chr14:68185847:T:C	3.16866e-56	-1.31236e-09	-1.24992
68186934	chr14:68186934:C:G	3.0163e-56	-1.31236e-09	-1.2992
68187433	chr14:68187433:C:G	4.68095e-56	-1.31236e-09	-0.859725
68187856	chr14:68187856:C:T	6.19579e-56	-1.31236e-09	-0.579357
68188148	chr14:68188148:G:A	4.23989e-56	-1.31236e-09	-0.95869
68188576	chr14:68188576:G:A	3.00035e-56	-1.31236e-09	-1.3045
68189503	chr14:68189503:A:G	5.01042e-56	-1.31236e-09	-0.791706
68189634	chr14:68189634:GA:G	1.15738e-55	-1.31236e-09	0.0455154
68189929	chr14:68189929:G:A	3.12705e-56	-1.31236e-09	-1.26314
68190195	chr14:68190195:G:GT	8.32366e-53	5.28165	1.34198
68190688	chr14:68190688:T:A	9.18016e-53	5.45756	1.26401
68191276	chr14:68191276:A:G	8.78195e-53	5.35818	1.31905
68191503	chr14:68191503:A:G	3.71771e-56	-1.31236e-09	-1.09012
68192485	chr14:68192485:G:A	2.96719e-56	-1.31236e-09	-1.31561
68192748	chr14:68192748:A:G	3.59733e-56	-1.31236e-09	-1.12304
68192872	chr14:68192872:C:T	2.29592e-56	-0.385168	-1.18693
68193464	chr14:68193464:A:G	2.96174e-52	5.91113	1.98177
68193805	chr14:68193805:C:T	3.14805e-56	-1.31236e-09	-1.25644
68193959	chr14:68193959:A:G	3.03601e-56	-1.31236e-09	-1.29268
68194460	chr14:68194460:A:C	5.77971e-56	-1.31236e-09	-0.648874
68194558	chr14:68194558:G:A	3.02129e-56	-1.31236e-09	-1.29754
68195198	chr14:68195198:T:A	5.1893e-56	-1.31236e-09	-0.756628
68195232	chr14:68195232:G:A	1.10203e-56	-2.30607	-3.24751e-10
68195299	chr14:68195299:T:C	9.40711e-57	-2.46435	-3.24751e-10
68195424	chr14:68195424:T:C	2.45471e-57	-2.50566	-1.30214
68195452	chr14:68195452:G:A	2.97152e-56	-1.31236e-09	-1.31415
68195479	chr14:68195479:A:G	2.97275e-56	-1.31236e-09	-1.31374
68195496	chr14:68195496:C:T	2.97668e-56	-1.31236e-09	-1.31242
68195590	chr14:68195590:T:C	2.97156e-56	-1.31236e-09	-1.31414
68195642	chr14:68195642:C:T	6.73569e-56	-0.495807	-3.24751e-10
68196310	chr14:68196310:T:G	6.57964e-56	-1.31236e-09	-0.519246
68196413	chr14:68196413:C:G	1.04107e-55	-1.31236e-09	-0.0603886
68196597	chr14:68196597:C:G	6.64243e-56	-1.31236e-09	-0.509749
68196699	chr14:68196699:A:G	6.26479e-56	-1.31236e-09	-0.568281
68196720	chr14:68196720:A:G	1.09938e-53	2.92755	1.67173
68196826	chr14:68196826:A:G	5.97322e-56	-1.31236e-09	-0.615941
68197105	chr14:68197105:G:C	6.74691e-56	-1.31236e-09	-0.494142
68197274	chr14:68197274:C:T	3.00143e-56	-1.31236e-09	-1.30414
68197919	chr14:68197919:C:T	2.16756e-55	-1.31236e-09	0.672959
68197960	chr14:68197960:T:TCTC	6.0995e-56	-1.31236e-09	-0.595021
68198021	chr14:68198021:G:T	3.06491e-56	-1.31236e-09	-1.28321
68198106	chr14:68198106:G:A	1.01739e-55	-1.31236e-09	-0.0834024
68198122	chr14:68198122:G:A	5.51774e-56	-1.31236e-09	-0.695259
68198174	chr14:68198174:G:A	6.38035e-56	-1.31236e-09	-0.550003
68198648	chr14:68198648:T:C	6.27146e-56	-1.31236e-09	-0.567218
68198715	chr14:68198715:G:A	3.08412e-56	-1.31236e-09	-1.27696
68198993	chr14:68198993:G:A	6.47232e-56	-1.31236e-09	-0.535693
68199103	chr14:68199103:C:T	6.51784e-56	-1.31236e-09	-0.528683
68199657	chr14:68199657:C:T	6.93433e-56	-1.31236e-09	-0.466743
68199712	chr14:68199712:C:G	3.68962e-55	1.72576	-0.520879
68199779	chr14:68199779:T:C	6.7362e-56	-1.31236e-09	-0.495731
68199970	chr14:68199970:T:A	7.77153e-57	-2.61868	-0.0366611
68200005	chr14:68200005:T:C	1.32541e-53	3.02161	1.76464
68200294	chr14:68200294:G:A	4.13599e-56	-1.31236e-09	-0.983501
68201142	chr14:68201142:G:C	3.04522e-56	-1.31236e-09	-1.28965
68201782	chr14:68201782:C:A	1.54967e-54	1.65585	0.984138
68202277	chr14:68202277:G:A	1.20625e-55	0.828713	-0.741835
68202583	chr14:68202583:T:G	1.34156e-54	3.04034	-0.544558
68202587	chr14:68202587:T:G	2.3409e-53	3.35427	2.0008
68202591	chr14:68202591:T:G	1.78073e-53	3.41372	1.66783
68202605	chr14:68202605:G:A	4.8404e-56	-1.31236e-09	-0.82623
68202873	chr14:68202873:C:T	5.73559e-56	-1.31236e-09	-0.656537
68203162	chr14:68203162:G:T	6.86838e-57	-2.77888	-3.24751e-10
68203578	chr14:68203578:C:A	3.26214e-56	-1.31236e-09	-1.22084
68203580	chr14:68203580:G:A	6.8208e-56	-1.31236e-09	-0.48325
68203929	chr14:68203929:G:A	6.79961e-56	-1.31236e-09	-0.486362
68204888	chr14:68204888:T:C	3.27309e-55	1.85436	-0.769271
68205023	chr14:68205023:A:C	3.159e-56	-1.31236e-09	-1.25297
68205664	chr14:68205664:A:G	4.42651e-54	0.370161	3.31939
68205986	chr14:68205986:G:A	1.63122e-54	1.73858	0.95269
68206138	chr14:68206138:T:G	2.98543e-56	-1.31236e-09	-1.30948
68206362	chr14:68206362:T:C	1.35303e-53	2.91283	1.89405
68206400	chr14:68206400:G:A	1.49052e-54	1.55069	1.05038
68206609	chr14:68206609:G:A	1.34829e-54	1.49442	1.00637
68207127	chr14:68207127:T:C	6.33617e-55	1.22563	0.520005
68207168	chr14:68207168:T:C	1.23475e-53	2.93127	1.78412
68207583	chr14:68207583:T:G	1.49281e-54	1.60922	0.99338
68207707	chr14:68207707:A:T	2.08051e-55	-1.31236e-09	0.63197
68208076	chr14:68208076:A:G	2.95812e-55	1.76155	-0.77764
68209124	chr14:68209124:C:T	1.07234e-56	-2.33338	-3.24751e-10
68209141	chr14:68209141:C:T	1.21391e-53	2.45245	2.24592
68209456	chr14:68209456:G:A	1.38927e-54	1.6349	0.895817
68209552	chr14:68209552:T:C	4.68266e-56	-1.31236e-09	-0.859361
68209582	chr14:68209582:G:A	1.12754e-55	0.709727	-0.69033
68209701	chr14:68209701:C:T	1.51837e-54	1.2795	1.34009
68210061	chr14:68210061:G:A	1.14949e-53	2.41155	2.2323
68210122	chr14:68210122:G:A	1.42557e-54	1.10969	1.44682
68210363	chr14:68210363:A:G	6.03094e-56	-1.31236e-09	-0.606323
68210561	chr14:68210561:T:G	5.065e-56	-1.31236e-09	-0.780872
68210586	chr14:68210586:G:A	4.06925e-56	-1.31236e-09	-0.999768
68210775	chr14:68210775:G:C	1.00135e-53	2.36029	2.14558
68211813	chr14:68211813:T:C	6.955e-57	-2.76635	-3.24751e-10
68212510	chr14:68212510:T:G	3.0893e-56	-1.31236e-09	-1.27528
68212605	chr14:68212605:T:C	6.05709e-56	-1.31236e-09	-0.601997
68213154	chr14:68213154:A:C	5.23651e-56	-1.31236e-09	-0.747572
68213290	chr14:68213290:G:A	1.3136e-54	1.25542	1.2193
68213527	chr14:68213527:A:G	3.11919e-56	-1.31236e-09	-1.26565
68213628	chr14:68213628:A:G	1.06492e-56	-2.34033	-3.24751e-10
68213932	chr14:68213932:C:G	1.34199e-54	1.23567	1.26043
68214627	chr14:68214627:A:G	6.68854e-56	-1.31236e-09	-0.502832
68214759	chr14:68214759:C:T	1.60355e-54	1.35173	1.32243
68214824	chr14:68214824:T:C	4.73275e-56	-1.31236e-09	-0.848721
68215198	chr14:68215198:G:A	1.08067e-55	-1.31236e-09	-0.0230633
68215460	chr14:68215460:A:C	4.9976e-56	-1.31236e-09	-0.794268
68216037	chr14:68216037:G:A	1.37132e-56	-2.08745	-3.24751e-10
68216867	chr14:68216867:C:T	1.19835e-55	-1.31236e-09	0.0803041
68217462	chr14:68217462:G:A	1.20111e-55	-1.31236e-09	0.0826016
68218609	chr14:68218609:C:A	1.05308e-56	-2.35151	-3.24751e-10
68218743	chr14:68218743:T:C	1.09434e-53	2.36175	2.23292
68219152	chr14:68219152:G:A	6.69543e-56	-1.31236e-09	-0.501801
68219211	chr14:68219211:C:T	4.30744e-56	-1.31236e-09	-0.942883
68219677	chr14:68219677:C:T	1.17396e-54	1.04186	1.32046
68220481	chr14:68220481:C:T	8.08448e-56	-1.31236e-09	-0.313281
68220639	chr14:68220639:T:C	2.28959e-55	-1.31236e-09	0.72773
68220851	chr14:68220851:G:A	3.13443e-56	-1.31236e-09	-1.26078
68220914	chr14:68220914:C:T	2.42778e-56	-1.51625	-3.24751e-10
68221354	chr14:68221354:T:C	5.67389e-56	-1.31236e-09	-0.667352
68221862	chr14:68221862:CA:C	3.05591e-56	-1.31236e-09	-1.28615
68221922	chr14:68221922:T:C	1.27263e-54	1.15022	1.29281
68221985	chr14:68221985:C:T	1.1111e-54	1.00584	1.30146
68222274	chr14:68222274:T:C	6.91597e-56	-1.31236e-09	-0.469394
68222460	chr14:68222460:T:C	5.95576e-56	-1.31236e-09	-0.618869
68222502	chr14:68222502:G:A	1.30727e-54	1.15486	1.31503
68222534	chr14:68222534:T:TG	1.11476e-55	0.746714	-0.738719
68222562	chr14:68222562:A:G	3.04387e-56	-1.31236e-09	-1.2901
68222863	chr14:68222863:T:C	6.87317e-57	-2.77819	-3.24751e-10
68223096	chr14:68223096:C:G	1.04405e-54	1.11598	1.12907
68223256	chr14:68223256:G:A	3.07556e-56	-1.31236e-09	-1.27974
68223259	chr14:68223259:G:A	8.29952e-56	-1.31236e-09	-0.287029
68224042	chr14:68224042:T:C	3.68019e-56	-1.31236e-09	-1.10026
68224417	chr14:68224417:A:G	5.74035e-56	-1.31236e-09	-0.655707
68224937	chr14:68224937:C:A	3.10468e-56	-1.31236e-09	-1.27031
68225028	chr14:68225028:A:T	6.84997e-57	-2.78157	-3.24751e-10
68225150	chr14:68225150:A:T	4.31058e-56	-1.31236e-09	-0.942156
68225444	chr14:68225444:T:C	5.74042e-56	-1.31236e-09	-0.655694
68225577	chr14:68225577:G:A	1.96491e-55	-1.31236e-09	0.574806
68225702	chr14:68225702:G:A	3.35808e-56	-1.31236e-09	-1.19186
68225775	chr14:68225775:G:A	2.07966e-56	-1.67102	-3.24751e-10
68225933	chr14:68225933:C:T	1.24209e-54	1.05651	1.36222
68226134	chr14:68226134:C:A	3.107e-56	-1.31236e-09	-1.26957
68226328	chr14:68226328:G:A	1.05152e-55	-1.31236e-09	-0.0504004
68226335	chr14:68226335:C:T	5.44299e-56	-1.31236e-09	-0.708898
68226476	chr14:68226476:T:C	6.62006e-56	-1.31236e-09	-0.513123
68226786	chr14:68226786:C:T	3.5178e-57	-2.25962	-1.18835
68227032	chr14:68227032:AC:A	5.69141e-56	-1.31236e-09	-0.664269
68227587	chr14:68227587:A:G	1.12193e-56	-2.28818	-3.24751e-10
68227639	chr14:68227639:C:T	6.71727e-56	-1.31236e-09	-0.498545
68228175	chr14:68228175:A:G	6.94134e-57	-2.76832	-3.24751e-10
68228618	chr14:68228618:A:G	6.41852e-56	-1.31236e-09	-0.54404
68229202	chr14:68229202:A:G	1.05341e-55	-1.31236e-09	-0.0486052
68229311	chr14:68229311:C:G	3.00754e-56	-1.31236e-09	-1.3021
68229700	chr14:68229700:G:GTACCTGTTCAGTGC	6.23069e-56	-1.31236e-09	-0.57374
68230685	chr14:68230685:C:T	5.82528e-56	-1.31236e-09	-0.64102
68231071	chr14:68231071:A:G	9.7401e-56	0.60194	-0.728915
68231470	chr14:68231470:C:T	5.69329e-56	-1.31236e-09	-0.663939
68231513	chr14:68231513:A:G	9.35414e-55	2.44204	-0.306864
68231655	chr14:68231655:G:A	1.18511e-54	1.01965	1.35213
68231711	chr14:68231711:T:C	3.34771e-56	-1.31236e-09	-1.19495
68231790	chr14:68231790:G:GA	5.83594e-56	-1.31236e-09	-0.639192
68232653	chr14:68232653:T:G	1.14919e-54	1.03511	1.3059
68232662	chr14:68232662:A:G	1.41235e-55	-1.31236e-09	0.244614
68233380	chr14:68233380:T:C	9.90688e-54	2.45623	2.03894
68233678	chr14:68233678:GGAGAA:G	5.69141e-56	-1.31236e-09	-0.664269
68234269	chr14:68234269:T:C	3.05816e-56	-1.31236e-09	-1.28541
68234327	chr14:68234327:G:C	5.47494e-56	-1.31236e-09	-0.703046
68234523	chr14:68234523:G:C	1.90677e-55	-1.31236e-09	0.544769
68234684	chr14:68234684:T:C	1.10903e-55	-1.31236e-09	0.00284327
68234685	chr14:68234685:A:G	2.13425e-55	-1.31236e-09	0.657473
68235158	chr14:68235158:G:A	1.03956e-56	-2.36443	-3.24751e-10
68235291	chr14:68235291:A:G	3.0756e-56	-1.31236e-09	-1.27973
68235433	chr14:68235433:G:A	3.27038e-55	-1.31236e-09	1.08427
68235906	chr14:68235906:G:A	5.53749e-56	-1.31236e-09	-0.691686
68236359	chr14:68236359:C:T	1.27802e-54	3.40314	-0.955891
68236499	chr14:68236499:C:A	2.99282e-56	-1.31236e-09	-1.30701
68236856	chr14:68236856:A:G	3.31628e-55	-1.31236e-09	1.0982
68237829	chr14:68237829:G:A	3.47733e-56	-1.31236e-09	-1.15696
68238436	chr14:68238436:T:G	3.27158e-55	-1.31236e-09	1.08463
68238873	chr14:68238873:T:C	3.2485e-55	-1.31236e-09	1.07755
68238969	chr14:68238969:A:G	5.84791e-56	-0.637142	-3.24751e-10
68238974	chr14:68238974:G:A	3.27623e-55	-1.31236e-09	1.08605
68239064	chr14:68239064:T:C	1.00806e-56	-2.3952	-3.24751e-10
68239479	chr14:68239479:C:A	1.77884e-55	-1.31236e-09	0.475322
68239624	chr14:68239624:C:T	3.20468e-56	-1.31236e-09	-1.23862
68239724	chr14:68239724:C:T	2.97088e-56	-1.31236e-09	-1.31437
68239872	chr14:68239872:T:C	3.30834e-55	-1.31236e-09	1.0958
68239889	chr14:68239889:G:A	3.07841e-55	-1.31236e-09	1.02377
68240726	chr14:68240726:G:A	5.44057e-56	-1.31236e-09	-0.709343
68240884	chr14:68240884:A:G	2.67808e-55	-1.31236e-09	0.884457
68241069	chr14:68241069:A:G	5.43824e-56	-1.31236e-09	-0.709772
68241535	chr14:68241535:C:T	5.90603e-56	-1.31236e-09	-0.627254
68242057	chr14:68242057:T:C	9.74745e-56	-1.31236e-09	-0.126221
68242211	chr14:68242211:G:T	4.87525e-55	-1.31236e-09	1.48353
68242271	chr14:68242271:C:T	1.12678e-55	-1.31236e-09	0.0187216
68243167	chr14:68243167:C:T	9.11857e-57	-2.4955	-3.24751e-10
68243351	chr14:68243351:T:C	2.82169e-55	-1.31236e-09	0.936694
68243789	chr14:68243789:G:A	5.298e-56	-1.31236e-09	-0.735897
68243880	chr14:68243880:GAAC:G	3.60529e-56	-1.31236e-09	-1.12082
68243913	chr14:68243913:G:A	1.07981e-56	-2.32644	-3.24751e-10
68243988	chr14:68243988:C:T	1.09045e-56	-2.31664	-3.24751e-10
68244060	chr14:68244060:A:G	3.00736e-55	-1.31236e-09	1.00042
68244117	chr14:68244117:A:G	8.46484e-55	2.28448	-0.249199
68244446	chr14:68244446:G:T	1.5711e-56	-1.95145	-3.24751e-10
68245037	chr14:68245037:T:G	3.26018e-55	-1.31236e-09	1.08114
68245176	chr14:68245176:TA:T	5.54383e-56	-1.31236e-09	-0.690541
68245256	chr14:68245256:T:C	1.31483e-55	0.836981	-0.663917
68245534	chr14:68245534:T:C	3.12701e-55	-1.31236e-09	1.03943
68245546	chr14:68245546:G:A	3.51398e-56	-1.31236e-09	-1.14648
68245624	chr14:68245624:A:G	3.12701e-55	-1.31236e-09	1.03943
68246555	chr14:68246555:G:A	3.18319e-55	-1.31236e-09	1.05724
68246757	chr14:68246757:A:G	9.22301e-56	-1.31236e-09	-0.181526
68246967	chr14:68246967:T:C	6.11641e-56	-1.31236e-09	-0.592252
68247025	chr14:68247025:A:T	3.23519e-55	-1.31236e-09	1.07345
68247212	chr14:68247212:A:G	6.20843e-56	-1.31236e-09	-0.577318
68247634	chr14:68247634:C:T	8.90609e-55	2.08609	-3.24751e-10
68248450	chr14:68248450:T:C	9.2614e-56	0.762534	-0.939906
68248459	chr14:68248459:T:C	6.38593e-56	-1.31236e-09	-0.549129
68248464	chr14:68248464:A:G	1.779e-53	2.57429	2.50629
68248544	chr14:68248544:T:A	3.08358e-56	-1.31236e-09	-1.27714
68248658	chr14:68248658:A:G	2.13918e-55	-1.31236e-09	0.65978
68248750	chr14:68248750:G:A	3.69184e-56	-1.31236e-09	-1.0971
68248853	chr14:68248853:ACAGCCTGCAGG:A	3.09583e-56	-1.31236e-09	-1.27317
68249404	chr14:68249404:C:T	5.55297e-56	-0.688893	-3.24751e-10
68249947	chr14:68249947:G:A	3.10186e-56	-1.31236e-09	-1.27123
68250567	chr14:68250567:G:A	6.33731e-56	-1.31236e-09	-0.556772
68250757	chr14:68250757:C:G	3.00355e-56	-1.31236e-09	-1.30343
68250812	chr14:68250812:C:T	4.64784e-54	2.34138	1.39697
68250821	chr14:68250821:A:G	5.71787e-55	-1.31236e-09	1.64295
68251346	chr14:68251346:C:T	6.44558e-56	-1.31236e-09	-0.539833
68251858	chr14:68251858:G:A	3.86989e-56	-1.31236e-09	-1.05
68252157	chr14:68252157:G:A	4.36565e-56	-1.31236e-09	-0.929461
68252167	chr14:68252167:G:GA	5.86402e-56	-1.71763	1.08324
68252397	chr14:68252397:T:C	4.37273e-54	2.29809	1.37924
68252606	chr14:68252606:A:G	5.31991e-56	-1.31236e-09	-0.73177
68252909	chr14:68252909:C:T	3.44268e-56	-1.31236e-09	-1.16698
68252910	chr14:68252910:G:A	1.89895e-56	-0.826083	-0.935842
68252966	chr14:68252966:T:A	6.18983e-56	-1.31236e-09	-0.580319
68253039	chr14:68253039:T:C	6.18095e-56	-1.31236e-09	-0.581754
68253106	chr14:68253106:C:T	1.00087e-56	-2.40235	-3.24751e-10
68253228	chr14:68253228:A:G	3.81091e-56	-1.31236e-09	-1.06536
68253366	chr14:68253366:G:A	6.19524e-56	-1.31236e-09	-0.579445
68253561	chr14:68253561:T:C	6.06444e-56	-1.31236e-09	-0.600785
68253893	chr14:68253893:A:G	1.19418e-55	0.794088	-0.717271
68254692	chr14:68254692:T:G	3.70016e-56	-1.31236e-09	-1.09485
68254793	chr14:68254793:G:T	4.29379e-57	-1.96666	-1.28198
68255699	chr14:68255699:C:T	6.38005e-56	-1.31236e-09	-0.550051
68256038	chr14:68256038:G:A	5.69141e-56	-1.31236e-09	-0.664269
68256289	chr14:68256289:T:C	6.27482e-56	-1.31236e-09	-0.566682
68256623	chr14:68256623:A:T	6.20749e-56	-1.31236e-09	-0.57747
68257490	chr14:68257490:G:A	6.316e-56	-1.31236e-09	-0.56014
68257578	chr14:68257578:A:C	1.0145e-56	-2.38883	-3.24751e-10
68257748	chr14:68257748:AG:A	3.13893e-56	-1.31236e-09	-1.25934
68258014	chr14:68258014:T:A	3.92261e-56	-1.31236e-09	-1.03647
68258073	chr14:68258073:A:G	1.22185e-54	2.65692	-0.254612
68258371	chr14:68258371:C:T	3.10814e-56	-1.31236e-09	-1.2692
68258581	chr14:68258581:A:G	8.45802e-56	-1.31236e-09	-0.268112
68258613	chr14:68258613:T:C	5.97281e-56	-1.31236e-09	-0.616009
68258940	chr14:68258940:C:T	7.69018e-57	-2.66587	-3.24751e-10
68258941	chr14:68258941:G:A	7.05267e-56	-1.31236e-09	-0.449821
68259012	chr14:68259012:G:A	3.63928e-56	-1.31236e-09	-1.11144
68259376	chr14:68259376:T:C	4.15831e-56	-1.31236e-09	-0.978117
68259507	chr14:68259507:G:A	4.1352e-56	-1.31236e-09	-0.983691
68259766	chr14:68259766:A:G	2.23711e-56	-2.7651	1.16706
68259825	chr14:68259825:G:A	3.01393e-56	-1.31236e-09	-1.29998
68259835	chr14:68259835:A:G	3.06086e-56	-1.31236e-09	-1.28453
68259906	chr14:68259906:C:A	7.97369e-57	-2.62966	-3.24751e-10
68259977	chr14:68259977:A:G	3.71941e-56	-1.31236e-09	-1.08966
68260524	chr14:68260524:C:T	4.8765e-56	-1.31236e-09	-0.8188
68260789	chr14:68260789:A:G	2.03141e-57	-2.68169	-1.31539
68261514	chr14:68261514:A:T	3.02781e-56	-1.31236e-09	-1.29539
68261708	chr14:68261708:C:T	3.07199e-57	-2.68153	-0.901958
68261762	chr14:68261762:T:C	8.84955e-57	-2.30912	-0.216325
68261846	chr14:68261846:A:G	3.83674e-56	-1.31236e-09	-1.0586
68261917	chr14:68261917:C:T	4.23642e-56	-1.31236e-09	-0.959509
68262512	chr14:68262512:T:G	3.20312e-56	-1.31236e-09	-1.2391
68263164	chr14:68263164:A:G	3.05127e-56	-1.31236e-09	-1.28767
68263499	chr14:68263499:T:G	3.01854e-56	-1.31236e-09	-1.29846
68264425	chr14:68264425:G:A	5.86111e-56	-1.31236e-09	-0.634888
68264440	chr14:68264440:T:G	3.91332e-56	-1.31236e-09	-1.03884
68264457	chr14:68264457:G:T	4.78084e-56	-1.31236e-09	-0.838611
68264492	chr14:68264492:G:A	1.28272e-56	-1.88829	-0.265949
68264888	chr14:68264888:T:C	3.67148e-57	-2.66408	-0.741134
68264994	chr14:68264994:C:G	7.67303e-56	-1.31236e-09	-0.365516
68265159	chr14:68265159:T:C	4.84079e-56	-1.31236e-09	-0.826149
68265355	chr14:68265355:C:T	2.97589e-56	-1.31236e-09	-1.31268
68265446	chr14:68265446:G:A	3.75818e-56	-1.31236e-09	-1.07929
68265588	chr14:68265588:AAT:A	2.3291e-57	-2.54348	-1.31685
68265705	chr14:68265705:T:A	4.46388e-57	-2.29588	-0.913919
68265706	chr14:68265706:C:A	4.39653e-57	-2.30533	-0.919672
68265876	chr14:68265876:G:T	3.52469e-56	-1.31236e-09	-1.14343
68265938	chr14:68265938:G:A	1.1563e-56	-2.258	-3.24751e-10
68265988	chr14:68265988:G:A	4.33454e-56	-1.31236e-09	-0.93661
68266915	chr14:68266915:G:A	5.36586e-57	-1.92837	-1.09739
68267035	chr14:68267035:C:T	4.29693e-56	-1.31236e-09	-0.945327
68267933	chr14:68267933:C:CT	4.16088e-56	-1.31236e-09	-0.9775
68267968	chr14:68267968:A:G	5.04393e-56	-0.785041	-3.24751e-10
68268259	chr14:68268259:C:G	2.97878e-56	-1.31236e-09	-1.31171
68268435	chr14:68268435:G:A	4.40863e-56	-1.31236e-09	-0.919663
68269287	chr14:68269287:C:T	2.96548e-56	-1.31236e-09	-1.31619
68269490	chr14:68269490:G:A	4.22577e-56	-1.31236e-09	-0.962026
68269497	chr14:68269497:C:T	4.77994e-56	-1.31236e-09	-0.838799
68269569	chr14:68269569:A:G	4.21577e-56	-1.31236e-09	-0.964394
68269714	chr14:68269714:C:T	8.74282e-56	-1.31236e-09	-0.234994
68269731	chr14:68269731:C:T	7.96871e-56	-1.31236e-09	-0.327704
68269743	chr14:68269743:C:T	7.80184e-56	-1.31236e-09	-0.348868
68269754	chr14:68269754:C:T	6.27957e-57	-1.85542	-1.01309
68270999	chr14:68270999:G:A	3.90147e-56	-1.31236e-09	-1.04187
68271618	chr14:68271618:C:T	3.10174e-56	-1.31236e-09	-1.27126
68271755	chr14:68271755:A:G	4.79722e-56	-1.31236e-09	-0.835191
68271841	chr14:68271841:A:T	3.0107e-56	-1.31236e-09	-1.30105
68271907	chr14:68271907:C:T	3.07679e-56	-1.31236e-09	-1.27934
68272207	chr14:68272207:C:G	3.54783e-56	-1.31236e-09	-1.13689
68272584	chr14:68272584:G:T	3.60084e-56	-1.31236e-09	-1.12206
68272996	chr14:68272996:T:C	1.21017e-56	-2.21247	-3.24751e-10
68273251	chr14:68273251:G:C	1.18557e-56	-1.21933	-1.01366
68274121	chr14:68274121:C:A	2.96087e-56	-1.31236e-09	-1.31774
68274207	chr14:68274207:A:G	3.49114e-57	-2.58499	-0.870594
68274818	chr14:68274818:A:G	4.60673e-56	-1.31236e-09	-0.875709
68274933	chr14:68274933:A:T	6.94561e-56	-1.31236e-09	-0.465118
68275579	chr14:68275579:C:T	4.6775e-56	-1.31236e-09	-0.860463
68275904	chr14:68275904:G:A	3.68835e-57	-2.30381	-1.09683
68276590	chr14:68276590:A:G	4.47133e-57	-2.44476	-0.76336
68277090	chr14:68277090:T:G	1.56053e-55	-1.31236e-09	0.344383
68277091	chr14:68277091:T:A	1.5679e-55	-1.31236e-09	0.349093
68277706	chr14:68277706:C:T	6.85415e-57	-2.78096	-3.24751e-10
68277815	chr14:68277815:T:G	4.66209e-56	-1.31236e-09	-0.863764
68277979	chr14:68277979:A:G	1.98781e-57	-2.70105	-1.31773
68278022	chr14:68278022:C:T	6.82573e-56	-1.31236e-09	-0.482528
68278127	chr14:68278127:A:G	1.96334e-57	-2.71649	-1.31468
68279325	chr14:68279325:A:G	4.7069e-56	-1.31236e-09	-0.854197
68279421	chr14:68279421:T:C	2.96073e-56	-1.31236e-09	-1.31779
68279710	chr14:68279710:C:T	4.65578e-56	-1.31236e-09	-0.865118
68279719	chr14:68279719:C:T	2.97144e-56	-1.31236e-09	-1.31418
68280032	chr14:68280032:C:T	3.08104e-56	-1.31236e-09	-1.27796
68280373	chr14:68280373:T:C	4.50758e-56	-1.31236e-09	-0.897467
68280396	chr14:68280396:A:G	8.73937e-57	-2.53797	-3.24751e-10
68280471	chr14:68280471:C:T	5.00052e-56	-1.31236e-09	-0.793685
68280860	chr14:68280860:CCTGGG:C	4.42687e-56	-1.31236e-09	-0.915533
68281151	chr14:68281151:A:T	3.45377e-57	-2.53511	-0.931236
68281195	chr14:68281195:A:C	4.60784e-56	-1.31236e-09	-0.875469
68281291	chr14:68281291:G:A	8.52051e-57	-1.36628	-1.19705
68281543	chr14:68281543:C:T	3.60219e-56	-1.31236e-09	-1.12168
68282043	chr14:68282043:G:A	4.60259e-56	-1.31236e-09	-0.876607
68282074	chr14:68282074:T:C	2.98013e-56	-1.31236e-09	-1.31126
68282163	chr14:68282163:A:G	6.86821e-57	-2.77891	-3.24751e-10
68282301	chr14:68282301:C:T	8.45187e-57	-2.57142	-3.24751e-10
68282484	chr14:68282484:T:C	3.71297e-56	-1.31236e-09	-1.0914
68282490	chr14:68282490:T:G	3.12347e-56	-1.31236e-09	-1.26428
68283210	chr14:68283210:G:A	2.41188e-57	-2.69247	-1.13294
68283246	chr14:68283246:G:A	3.97871e-56	-1.31236e-09	-1.02227
68283511	chr14:68283511:G:A	2.99334e-56	-1.31236e-09	-1.30684
68283551	chr14:68283551:T:A	3.2017e-56	-1.31236e-09	-1.23955
68283596	chr14:68283596:T:G	3.22763e-56	-1.31236e-09	-1.23148
68283691	chr14:68283691:G:A	3.91898e-56	-1.31236e-09	-1.0374
68283940	chr14:68283940:T:G	3.03032e-56	-1.31236e-09	-1.29456
68284211	chr14:68284211:A:G	3.02398e-56	-1.31236e-09	-1.29665
68284355	chr14:68284355:G:A	4.66619e-56	-1.31236e-09	-0.862885
68285839	chr14:68285839:C:T	3.54317e-56	-1.31236e-09	-1.1382
68286176	chr14:68286176:C:T	3.12328e-56	-1.31236e-09	-1.26434
68286282	chr14:68286282:T:A	2.99591e-56	-1.31236e-09	-1.30598
68286329	chr14:68286329:C:T	5.90936e-56	-1.31236e-09	-0.62669
68286570	chr14:68286570:T:G	3.03192e-57	-2.64265	-0.953963
68286876	chr14:68286876:C:T	2.33786e-57	-2.71532	-1.14125
68287425	chr14:68287425:C:G	5.8539e-56	-1.31236e-09	-0.636119
68287700	chr14:68287700:T:C	2.3926e-57	-2.74272	-1.09071
68287919	chr14:68287919:A:G	3.01299e-56	-1.31236e-09	-1.30029
68287978	chr14:68287978:G:A	2.3941e-57	-2.72587	-1.10693
68288018	chr14:68288018:G:A	3.286e-56	-1.31236e-09	-1.21356
68288099	chr14:68288099:G:A	3.02055e-56	-1.31236e-09	-1.29779
68288712	chr14:68288712:A:T	3.00719e-56	-1.31236e-09	-1.30222
68289370	chr14:68289370:T:C	3.04696e-56	-1.31236e-09	-1.28908
68289457	chr14:68289457:G:A	3.03301e-56	-1.31236e-09	-1.29367
68290016	chr14:68290016:G:T	7.21987e-57	-1.41738	-1.31159
68290335	chr14:68290335:C:T	7.57452e-57	-2.68102	-3.24751e-10
68290358	chr14:68290358:G:A	3.09021e-56	-1.31236e-09	-1.27499
68290865	chr14:68290865:G:A	3.24351e-55	-1.31236e-09	1.07601
68291042	chr14:68291042:A:T	3.25708e-57	-2.39772	-1.12726
68291051	chr14:68291051:G:A	2.9604e-56	-1.31236e-09	-1.3179
68291203	chr14:68291203:T:C	3.1235e-56	-1.31236e-09	-1.26427
68291291	chr14:68291291:C:T	3.97302e-56	-1.31236e-09	-1.0237
68291445	chr14:68291445:G:A	2.9816e-56	-1.31236e-09	-1.31077
68291751	chr14:68291751:G:T	5.71445e-56	-1.31236e-09	-0.660229
68291801	chr14:68291801:T:C	4.05473e-56	-1.31236e-09	-1.00334
68291835	chr14:68291835:T:C	3.08598e-56	-1.31236e-09	-1.27636
68291858	chr14:68291858:T:C	2.29505e-57	-2.60487	-1.27018
68292134	chr14:68292134:G:T	3.33641e-56	-1.31236e-09	-1.19833
68292663	chr14:68292663:C:G	3.73221e-56	-1.31236e-09	-1.08623
68292876	chr14:68292876:T:C	5.51019e-56	-1.31236e-09	-0.696627
68293103	chr14:68293103:G:T	3.08587e-56	-1.31236e-09	-1.27639
68293281	chr14:68293281:A:C	1.37565e-56	-1.4744	-0.609901
68293424	chr14:68293424:C:T	2.66979e-57	-2.77858	-0.945234
68293468	chr14:68293468:C:T	2.61802e-57	-2.60677	-1.13663
68293628	chr14:68293628:T:G	3.44098e-57	-2.41694	-1.05311
68293779	chr14:68293779:A:G	2.96778e-56	-1.31236e-09	-1.31541
68293810	chr14:68293810:A:G	1.84265e-57	-2.77714	-1.31746
68294003	chr14:68294003:T:C	7.45032e-56	-1.31236e-09	-0.39497
68294269	chr14:68294269:C:G	2.06135e-57	-2.66915	-1.3133
68294806	chr14:68294806:C:T	7.40637e-57	-1.58523	-1.11824
68295171	chr14:68295171:G:A	3.90213e-56	-1.31236e-09	-1.0417
68296024	chr14:68296024:G:A	1.01883e-56	-2.38457	-3.24751e-10
68296128	chr14:68296128:C:T	7.16648e-56	-1.31236e-09	-0.433812
68296331	chr14:68296331:T:A	3.79702e-56	-1.31236e-09	-1.06901
68296422	chr14:68296422:A:G	3.15643e-56	-1.31236e-09	-1.25379
68296802	chr14:68296802:A:G	3.79708e-56	-1.31236e-09	-1.06899
68297222	chr14:68297222:C:T	3.13116e-56	-1.31236e-09	-1.26182
68297537	chr14:68297537:A:G	2.35905e-57	-2.5516	-1.29596
68298478	chr14:68298478:T:C	3.83242e-56	-1.05973	-3.24751e-10
68298941	chr14:68298941:G:A	1.55857e-56	-1.13349	-0.82597
68299007	chr14:68299007:T:G	2.27549e-57	-2.74831	-1.1353
68299588	chr14:68299588:C:G	2.38539e-57	-2.74382	-1.09263
68299589	chr14:68299589:G:A	3.33087e-56	-1.31236e-09	-1.19999
68300094	chr14:68300094:G:A	4.99052e-56	-2.00877	1.21308
68300445	chr14:68300445:A:G	3.99932e-56	-1.31236e-09	-1.0171
68300823	chr14:68300823:A:C	2.9941e-56	-1.31236e-09	-1.30658
68301255	chr14:68301255:G:T	2.53805e-57	-2.74834	-1.02607
68301560	chr14:68301560:A:G	2.97458e-56	-1.31236e-09	-1.31312
68302111	chr14:68302111:C:G	3.05018e-56	-1.31236e-09	-1.28803
68302167	chr14:68302167:G:A	6.41173e-55	-1.31236e-09	1.75749
68302465	chr14:68302465:A:G	7.76788e-57	-1.44177	-1.21405
68302478	chr14:68302478:C:T	2.10996e-57	-2.6853	-1.27384
68302482	chr14:68302482:C:T	6.88213e-57	-2.77688	-3.24751e-10
68302556	chr14:68302556:A:G	1.11725e-55	-1.31236e-09	0.0102293
68302746	chr14:68302746:C:G	3.92673e-56	-1.31236e-09	-1.03542
68302793	chr14:68302793:C:T	3.92673e-56	-1.31236e-09	-1.03542
68302993	chr14:68302993:A:C	2.68279e-57	-2.71456	-1.00439
68303107	chr14:68303107:G:A	4.69704e-56	-1.31236e-09	-0.856295
68303328	chr14:68303328:G:A	2.9786e-56	-1.31236e-09	-1.31177
68303981	chr14:68303981:A:C	1.52468e-56	-1.14201	-0.839427
68304102	chr14:68304102:G:A	2.01259e-57	-2.75607	-1.25033
68304710	chr14:68304710:G:A	6.84285e-56	-1.31236e-09	-0.480023
68304725	chr14:68304725:G:A	2.87466e-55	-1.31236e-09	0.955291
68304729	chr14:68304729:C:T	2.96611e-56	-1.31236e-09	-1.31598
68304733	chr14:68304733:A:G	2.59239e-57	-2.73288	-1.02035
68304976	chr14:68304976:C:A	3.1066e-56	-1.31236e-09	-1.2697
68305546	chr14:68305546:T:G	3.0428e-56	-1.31236e-09	-1.29045
68305853	chr14:68305853:T:C	2.962e-56	-1.31236e-09	-1.31736
68305893	chr14:68305893:A:G	2.02887e-57	-2.74726	-1.25108
68306006	chr14:68306006:G:A	2.96114e-56	-1.31236e-09	-1.31765
68306273	chr14:68306273:A:G	4.86727e-56	-1.31236e-09	-0.820693
68306581	chr14:68306581:C:G	2.12456e-57	-2.63543	-1.31682
68306636	chr14:68306636:G:A	2.12204e-57	-2.63704	-1.3164
68306863	chr14:68306863:G:C	6.09023e-57	-2.38336	-0.515767
68307456	chr14:68307456:T:G	3.99775e-56	-1.31236e-09	-1.01749
68307515	chr14:68307515:C:T	7.34656e-56	-1.31236e-09	-0.408994
68307554	chr14:68307554:G:T	8.27796e-56	-1.31236e-09	-0.28963
68307614	chr14:68307614:T:A	6.35547e-55	-1.31236e-09	1.74867
68308135	chr14:68308135:T:C	2.98243e-56	-1.31236e-09	-1.31049
68308137	chr14:68308137:T:G	2.13433e-57	-2.64598	-1.30168
68308399	chr14:68308399:A:G	9.57577e-57	-2.44658	-3.24751e-10
68308588	chr14:68308588:AAC:A	3.13763e-56	-1.31236e-09	-1.25976
68309037	chr14:68309037:T:C	3.06608e-56	-1.31236e-09	-1.28283
68309343	chr14:68309343:T:C	2.15404e-57	-2.63954	-1.29893
68309360	chr14:68309360:G:A	2.99289e-56	-1.31236e-09	-1.30699
68309453	chr14:68309453:G:A	3.12165e-57	-2.68528	-0.882172
68309491	chr14:68309491:A:G	1.52232e-56	-1.17817	-0.804828
68309551	chr14:68309551:A:G	7.89388e-56	-1.31236e-09	-0.337139
68309856	chr14:68309856:T:C	1.57299e-56	-1.95025	-3.24751e-10
68309960	chr14:68309960:A:T	4.01913e-56	-1.31236e-09	-1.01216
68310325	chr14:68310325:T:C	3.18579e-57	-2.69638	-0.850728
68310419	chr14:68310419:T:C	4.34273e-56	-1.31236e-09	-0.934723
68310488	chr14:68310488:T:G	2.54852e-57	-2.73042	-1.03988
68310714	chr14:68310714:G:A	3.63561e-56	-1.31236e-09	-1.11245
68311036	chr14:68311036:C:T	2.98409e-56	-1.31236e-09	-1.30993
68311045	chr14:68311045:G:A	1.29832e-55	-1.31236e-09	0.16043
68311157	chr14:68311157:T:C	1.3426e-55	-1.31236e-09	0.193968
68311414	chr14:68311414:C:T	9.15568e-56	-1.31236e-09	-0.188852
68311945	chr14:68311945:A:G	2.96076e-56	-1.31236e-09	-1.31778
68312264	chr14:68312264:C:T	5.48314e-57	-2.36636	-0.637775
68312685	chr14:68312685:A:G	7.85973e-56	-1.31236e-09	-0.341474
68312797	chr14:68312797:G:A	3.10241e-56	-1.31236e-09	-1.27105
68313802	chr14:68313802:A:G	3.16699e-56	-1.31236e-09	-1.25045
68314366	chr14:68314366:G:C	7.7716e-56	-1.31236e-09	-0.35275
68314742	chr14:68314742:C:T	2.98245e-56	-1.31236e-09	-1.31048
68314878	chr14:68314878:C:T	2.09236e-57	-2.65096	-1.31656
68315583	chr14:68315583:G:A	1.98647e-57	-2.75541	-1.26404
68315600	chr14:68315600:C:T	2.06344e-57	-2.66508	-1.31636
68315713	chr14:68315713:A:G	5.30797e-56	-1.31236e-09	-0.734017
68315716	chr14:68315716:G:A	1.42e-55	-1.31236e-09	0.250018
68315738	chr14:68315738:A:G	3.47816e-56	-1.31236e-09	-1.15672
68315887	chr14:68315887:C:T	2.1629e-57	-2.63084	-1.30352
68316229	chr14:68316229:C:T	3.19255e-56	-1.31236e-09	-1.24241
68316557	chr14:68316557:T:C	2.14307e-57	-2.66734	-1.27624
68316703	chr14:68316703:G:A	3.23821e-56	-1.31236e-09	-1.22821
68317068	chr14:68317068:G:A	1.2858e-55	-1.31236e-09	0.150741
68317074	chr14:68317074:A:C	2.49263e-57	-2.63398	-1.15849
68317896	chr14:68317896:T:A	7.65212e-56	-1.31236e-09	-0.368245
68318166	chr14:68318166:C:T	3.86146e-56	-1.31236e-09	-1.05218
68318182	chr14:68318182:G:A	2.99701e-57	-2.71558	-0.892615
68318360	chr14:68318360:G:A	1.91713e-57	-2.7518	-1.30318
68318433	chr14:68318433:C:CTA	5.32474e-56	-1.31236e-09	-0.730863
68318616	chr14:68318616:G:A	5.04431e-57	-2.42531	-0.662239
68318934	chr14:68318934:C:A	3.27543e-56	-1.31236e-09	-1.21678
68320070	chr14:68320070:T:C	4.74886e-57	-1.99426	-1.15365
68320080	chr14:68320080:G:A	2.56319e-57	-2.65584	-1.10872
68320276	chr14:68320276:A:G	2.55421e-57	-2.64198	-1.12609
68320289	chr14:68320289:A:G	1.05933e-56	-1.33591	-1.00968
68321164	chr14:68321164:A:C	1.96637e-57	-2.73168	-1.29794
68321290	chr14:68321290:C:T	4.0847e-57	-2.17727	-1.1213
68322207	chr14:68322207:C:T	2.56326e-57	-2.65497	-1.10956
68322251	chr14:68322251:T:C	1.9339e-57	-2.74034	-1.30593
68322966	chr14:68322966:T:C	1.93931e-57	-2.73983	-1.30365
68323194	chr14:68323194:T:G	2.4421e-57	-2.67527	-1.13769
68323266	chr14:68323266:T:G	4.85744e-57	-2.02161	-1.10369
68323554	chr14:68323554:G:A	8.39826e-56	-1.31236e-09	-0.275203
68323580	chr14:68323580:C:T	2.86975e-57	-2.66053	-0.991062
68323653	chr14:68323653:G:A	3.05389e-56	-1.31236e-09	-1.28681
68323862	chr14:68323862:G:A	1.96806e-57	-2.72544	-1.30332
68324027	chr14:68324027:G:T	4.29664e-56	-1.31236e-09	-0.945393
68324069	chr14:68324069:A:G	8.03428e-57	-2.62209	-3.24751e-10
68324167	chr14:68324167:T:A	1.50699e-56	-1.69808	-0.295036
68324219	chr14:68324219:T:G	1.49799e-56	-1.72048	-0.27862
68324440	chr14:68324440:T:G	3.01003e-56	-1.31236e-09	-1.30128
68324927	chr14:68324927:C:T	8.98219e-57	-1.52358	-0.986992
68325313	chr14:68325313:C:T	5.52134e-56	-1.31236e-09	-0.694606
68325523	chr14:68325523:G:A	3.80581e-57	-2.29007	-1.07922
68325640	chr14:68325640:G:A	7.58524e-56	-1.31236e-09	-0.377022
68325836	chr14:68325836:C:G	4.29302e-56	-1.31236e-09	-0.946237
68326049	chr14:68326049:T:C	6.73493e-56	-1.31236e-09	-0.495919
68326145	chr14:68326145:A:G	1.03119e-56	-1.45543	-0.917081
68326202	chr14:68326202:G:A	1.13467e-55	-1.31236e-09	0.0257029
68326209	chr14:68326209:G:A	1.97704e-57	-2.72686	-1.29735
68326346	chr14:68326346:A:G	3.5947e-56	-1.31236e-09	-1.12377
68326384	chr14:68326384:T:TA	3.75116e-56	-1.31236e-09	-1.08116
68326837	chr14:68326837:T:C	2.73929e-57	-2.72208	-0.97603
68326987	chr14:68326987:C:T	2.41544e-57	-2.66089	-1.16304
68327378	chr14:68327378:TG:T	1.85564e-57	-2.77405	-1.31353
68327714	chr14:68327714:G:A	3.08626e-56	-1.31236e-09	-1.27627
68327795	chr14:68327795:A:G	9.00789e-57	-1.9926	-0.515115
68327805	chr14:68327805:A:G	7.47507e-57	-1.7425	-0.951739
68328307	chr14:68328307:A:G	4.30067e-56	-1.31236e-09	-0.944456
68328395	chr14:68328395:G:A	8.01104e-56	-1.31236e-09	-0.322406
68328492	chr14:68328492:G:A	6.95759e-57	-1.81077	-0.955206
68328992	chr14:68328992:G:A	2.84523e-56	-1.63384	0.276252
68329162	chr14:68329162:C:T	6.89457e-57	-1.73889	-1.03618
68329181	chr14:68329181:T:C	5.92658e-56	-1.31236e-09	-0.623779
68329313	chr14:68329313:A:G	3.04373e-56	-1.31236e-09	-1.29014
68329458	chr14:68329458:A:G	1.97435e-57	-2.71077	-1.3148
68329717	chr14:68329717:C:T	4.55791e-56	-0.886362	-3.24751e-10
68329748	chr14:68329748:G:A	2.54337e-57	-2.61574	-1.15659
68329887	chr14:68329887:C:T	3.72312e-56	-1.31236e-09	-1.08866
68330082	chr14:68330082:C:T	2.10811e-57	-2.6446	-1.31542
68330213	chr14:68330213:A:G	2.14775e-57	-2.62402	-1.31738
68330226	chr14:68330226:A:G	6.88258e-57	-2.77682	-3.24751e-10
68331154	chr14:68331154:G:A	6.85271e-57	-1.74369	-1.03748
68331229	chr14:68331229:G:T	3.61731e-56	-1.31236e-09	-1.1175
68331831	chr14:68331831:G:A	4.22499e-56	-1.31236e-09	-0.962211
68331935	chr14:68331935:TAAC:T	7.12659e-57	-1.73009	-1.01188
68331960	chr14:68331960:T:C	4.29877e-56	-1.31236e-09	-0.944897
68331966	chr14:68331966:T:C	2.96903e-56	-1.31236e-09	-1.31499
68332188	chr14:68332188:A:C	3.48317e-56	-1.31236e-09	-1.15529
68332312	chr14:68332312:T:C	1.53556e-56	-1.68349	-0.290841
68332385	chr14:68332385:A:T	2.46592e-57	-2.75351	-1.04974
68333062	chr14:68333062:G:C	6.83687e-56	-1.31236e-09	-0.480896
68333070	chr14:68333070:A:C	3.6167e-57	-2.43828	-0.981973
68333142	chr14:68333142:G:A	2.43587e-57	-2.57304	-1.24247
68333275	chr14:68333275:CTG:C	2.96298e-56	-1.67323	0.3562
68333460	chr14:68333460:C:T	3.54608e-56	-1.31236e-09	-1.13738
68333537	chr14:68333537:T:C	3.49951e-56	-1.31236e-09	-1.1506
68333676	chr14:68333676:G:A	2.83611e-57	-2.64072	-1.02265
68334085	chr14:68334085:T:C	3.86438e-57	-2.7721	-0.581916
68334428	chr14:68334428:G:A	5.11606e-57	-1.78366	-1.28976
68334471	chr14:68334471:G:T	3.17928e-56	-1.31236e-09	-1.24657
68334509	chr14:68334509:A:G	2.4614e-57	-2.7673	-1.03778
68334884	chr14:68334884:ATATT:A	4.11498e-56	-1.31236e-09	-0.988593
68334974	chr14:68334974:A:T	1.84017e-57	-2.78026	-1.31569
68335705	chr14:68335705:T:C	3.81367e-57	-2.76951	-0.597714
68336215	chr14:68336215:T:C	1.30528e-55	-1.31236e-09	0.165773
68336442	chr14:68336442:G:A	7.20639e-56	-1.31236e-09	-0.428258
68336576	chr14:68336576:A:ATTC	4.30673e-56	-1.31236e-09	-0.943049
68336957	chr14:68336957:C:T	3.76386e-56	-1.31236e-09	-1.07778
68337020	chr14:68337020:T:C	4.7158e-56	-1.31236e-09	-0.852307
68337968	chr14:68337968:TG:T	4.46931e-56	-1.31236e-09	-0.905993
68338098	chr14:68338098:T:A	3.42515e-56	-1.31236e-09	-1.17208
68338185	chr14:68338185:C:T	6.88448e-56	-1.31236e-09	-0.473957
68338606	chr14:68338606:T:A	2.15924e-57	-2.64617	-1.28989
68339489	chr14:68339489:G:A	5.47851e-56	-1.31236e-09	-0.702394
68339660	chr14:68339660:C:A	5.79808e-56	-1.31236e-09	-0.6457
68340285	chr14:68340285:G:A	3.00309e-56	-1.31236e-09	-1.30359
68340324	chr14:68340324:G:A	4.37916e-56	-1.31236e-09	-0.926369
68340334	chr14:68340334:T:C	5.20563e-56	-1.31236e-09	-0.753486
68340415	chr14:68340415:A:G	2.83189e-57	-2.64781	-1.01706
68340581	chr14:68340581:T:C	3.1449e-57	-2.62164	-0.938387
68341578	chr14:68341578:TC:T	2.97027e-56	-1.31236e-09	-1.31457
68341681	chr14:68341681:T:C	7.73276e-57	-1.36282	-1.29753
68341682	chr14:68341682:G:A	3.86656e-56	-1.31236e-09	-1.05086
68341874	chr14:68341874:A:T	2.96278e-56	-1.31236e-09	-1.3171
68341922	chr14:68341922:C:T	4.77119e-56	-1.31236e-09	-0.840632
68342107	chr14:68342107:A:G	2.12777e-57	-2.66473	-1.28601
68342730	chr14:68342730:T:TA	2.17232e-57	-2.63995	-1.29006
68342748	chr14:68342748:G:A	2.96045e-56	-1.31236e-09	-1.31789
68342847	chr14:68342847:T:A	2.96327e-57	-2.64336	-0.976159
68343093	chr14:68343093:A:C	2.41265e-57	-2.73198	-1.0931
68343122	chr14:68343122:ATACT:A	2.1867e-57	-2.64259	-1.28083
68343427	chr14:68343427:G:A	1.86389e-56	-1.68655	-0.094011
68343500	chr14:68343500:G:T	2.79049e-57	-2.63499	-1.04461
68344522	chr14:68344522:C:G	8.27144e-57	-1.60829	-0.984717
68344579	chr14:68344579:G:A	2.96781e-56	-1.31236e-09	-1.3154
68344779	chr14:68344779:C:T	4.982e-56	-1.31236e-09	-0.797396
68345215	chr14:68345215:T:C	4.68379e-56	-1.31236e-09	-0.859119
68345613	chr14:68345613:C:G	2.83983e-57	-2.64413	-1.01793
68345763	chr14:68345763:C:T	2.96303e-56	-1.31236e-09	-1.31702
68345817	chr14:68345817:C:T	4.25169e-56	-1.31236e-09	-0.95591
68345945	chr14:68345945:T:C	2.16075e-57	-2.64831	-1.28705
68345953	chr14:68345953:C:T	8.36345e-57	-1.6177	-0.964237
68346150	chr14:68346150:T:C	3.21141e-56	-1.31236e-09	-1.23652
68346315	chr14:68346315:C:T	2.16107e-57	-2.64765	-1.28756
68346398	chr14:68346398:T:C	8.20621e-57	-1.43206	-1.16886
68346618	chr14:68346618:A:G	4.22241e-56	-1.31236e-09	-0.96282
68347701	chr14:68347701:C:T	2.9639e-56	-1.31236e-09	-1.31672
68347703	chr14:68347703:C:T	5.12633e-56	-1.31236e-09	-0.768837
68347847	chr14:68347847:G:A	2.97772e-56	-1.31236e-09	-1.31207
68347930	chr14:68347930:A:G	2.28015e-57	-2.74102	-1.14055
68348382	chr14:68348382:C:T	7.64859e-57	-1.59492	-1.07637
68348544	chr14:68348544:G:A	2.51679e-57	-2.65708	-1.12574
68348653	chr14:68348653:A:G	2.97309e-56	-1.31236e-09	-1.31362
68348666	chr14:68348666:G:A	3.24048e-56	-1.31236e-09	-1.22751
68348669	chr14:68348669:G:C	4.30121e-56	-1.31236e-09	-0.944331
68348788	chr14:68348788:G:A	7.01745e-57	-1.49941	-1.258
68348792	chr14:68348792:A:G	6.81517e-57	-1.51847	-1.26819
68348796	chr14:68348796:G:A	6.96281e-57	-1.50425	-1.26098
68349617	chr14:68349617:C:T	3.82629e-56	-1.31236e-09	-1.06133
68349927	chr14:68349927:T:G	5.74127e-56	-1.31236e-09	-0.655546
68349929	chr14:68349929:C:G	2.96882e-56	-1.31236e-09	-1.31506
68350397	chr14:68350397:C:T	3.90588e-56	-1.31236e-09	-1.04074
68351212	chr14:68351212:T:A	2.97208e-56	-1.31236e-09	-1.31396
68351632	chr14:68351632:C:T	2.97177e-56	-1.31236e-09	-1.31407
68352517	chr14:68352517:T:C	2.4047e-56	-0.334811	-1.19099
68352729	chr14:68352729:T:A	3.76363e-56	-1.31236e-09	-1.07784
68352924	chr14:68352924:A:G	7.02246e-57	-2.7567	-3.24751e-10
68352934	chr14:68352934:T:A	3.19387e-56	-1.31236e-09	-1.24199
68353308	chr14:68353308:T:C	1.39028e-55	-1.31236e-09	0.22886
68353353	chr14:68353353:C:T	2.284e-57	-2.60226	-1.27763
68353418	chr14:68353418:A:G	2.992e-57	-2.33599	-1.27388
68353419	chr14:68353419:T:G	8.75312e-57	-2.64346	0.10706
68353433	chr14:68353433:G:A	7.8051e-56	-0.639928	0.291479
68353651	chr14:68353651:C:T	2.99687e-56	-1.31236e-09	-1.30566
68353803	chr14:68353803:T:G	9.66372e-57	-1.36818	-1.06925
68353924	chr14:68353924:A:G	2.97632e-56	-1.31236e-09	-1.31254
68354256	chr14:68354256:TGCCA:T	3.57546e-56	-1.31236e-09	-1.12913
68354456	chr14:68354456:A:G	3.93488e-56	-1.31236e-09	-1.03335
68355251	chr14:68355251:A:G	3.07186e-56	-1.31236e-09	-1.28094
68355362	chr14:68355362:C:T	1.92277e-55	-1.31236e-09	0.553125
68355511	chr14:68355511:G:A	3.61453e-56	-1.31236e-09	-1.11827
68355795	chr14:68355795:T:C	1.8617e-55	-1.31236e-09	0.520848
68356094	chr14:68356094:T:C	3.18438e-56	-1.31236e-09	-1.24497
68356138	chr14:68356138:T:A	8.0283e-57	-2.62284	-3.24751e-10
68356267	chr14:68356267:C:T	5.78989e-57	-2.27323	-0.676467
68356341	chr14:68356341:G:A	9.02711e-56	-1.31236e-09	-0.202995
68356402	chr14:68356402:C:T	1.10981e-56	-1.1874	-1.11164
68356832	chr14:68356832:A:C	3.15356e-56	-1.31236e-09	-1.2547
68356891	chr14:68356891:G:T	8.90178e-56	-1.31236e-09	-0.216976
68356915	chr14:68356915:G:A	3.66009e-56	-1.10574	-3.24751e-10
68357248	chr14:68357248:T:C	1.25387e-56	-1.29321	-0.883778
68357304	chr14:68357304:T:G	3.23062e-56	-1.23055	-3.24751e-10
68357381	chr14:68357381:G:A	3.17057e-56	-1.31236e-09	-1.24932
68357740	chr14:68357740:C:CT	1.31678e-56	-0.937309	-1.19073
68359104	chr14:68359104:G:T	6.85698e-57	-2.78054	-3.24751e-10
68359429	chr14:68359429:G:T	1.8923e-55	-1.31236e-09	0.537151
68359524	chr14:68359524:C:T	1.13217e-55	-1.31236e-09	0.0234953
68359548	chr14:68359548:C:T	5.08161e-56	-1.31236e-09	-0.777599
68359587	chr14:68359587:A:G	3.65276e-56	-1.31236e-09	-1.10774
68359609	chr14:68359609:G:A	6.64219e-57	-2.65283	-0.159536
68359802	chr14:68359802:C:T	1.0801e-56	-1.33684	-0.989328
68359964	chr14:68359964:C:T	2.97472e-56	-1.31236e-09	-1.31308
68360006	chr14:68360006:T:C	1.83536e-55	-1.31236e-09	0.506599
68360114	chr14:68360114:G:A	2.85293e-56	-1.35488	-3.24751e-10
68360455	chr14:68360455:A:G	3.78981e-56	-1.31236e-09	-1.07091
68360600	chr14:68360600:C:G	6.30099e-57	-2.6667	-0.198407
68360665	chr14:68360665:T:G	7.12123e-57	-2.74273	-3.24751e-10
68360758	chr14:68360758:A:G	9.91873e-57	-1.35352	-1.05787
68360811	chr14:68360811:A:G	7.33726e-56	-1.31236e-09	-0.410262
68360855	chr14:68360855:T:C	3.93326e-56	-1.31236e-09	-1.03376
68360932	chr14:68360932:C:T	6.4491e-57	-2.66595	-0.175919
68360937	chr14:68360937:C:T	3.63134e-56	-1.31236e-09	-1.11362
68361106	chr14:68361106:T:C	2.23001e-55	-1.31236e-09	0.701364
68361254	chr14:68361254:G:A	1.14131e-55	-1.31236e-09	0.0315391
68361441	chr14:68361441:C:T	9.79317e-57	-2.42413	-3.24751e-10
68361581	chr14:68361581:A:G	2.01344e-57	-2.76333	-1.24264
68361801	chr14:68361801:G:A	3.412e-56	-1.31236e-09	-1.17593
68361951	chr14:68361951:C:G	7.22347e-56	-1.31236e-09	-0.425891
68362578	chr14:68362578:A:G	9.68425e-57	-2.76048	0.325169
68362756	chr14:68362756:A:G	3.36877e-56	-1.31236e-09	-1.18868
68362843	chr14:68362843:C:T	4.2929e-55	-1.31236e-09	1.35632
68363046	chr14:68363046:C:A	2.18003e-57	-2.71608	-1.21039
68363047	chr14:68363047:CT:C	3.41817e-57	-2.354	-1.12271
68363646	chr14:68363646:G:C	2.96037e-56	-1.31236e-09	-1.31791
68365193	chr14:68365193:C:T	3.65504e-56	-1.10712	-3.24751e-10
68365373	chr14:68365373:A:G	9.07027e-57	-1.18772	-1.31309
68365482	chr14:68365482:A:G	3.96454e-57	-2.43616	-0.892266
68365973	chr14:68365973:G:T	3.34466e-56	-1.31236e-09	-1.19586
68366089	chr14:68366089:A:G	1.04555e-55	-1.31236e-09	-0.0560998
68366096	chr14:68366096:A:G	3.16475e-56	-1.31236e-09	-1.25115
68366097	chr14:68366097:T:C	7.16599e-57	-1.96307	-0.773399
68366312	chr14:68366312:A:G	3.27733e-56	-1.31236e-09	-1.2162
68366336	chr14:68366336:A:G	4.90222e-56	-1.31236e-09	-0.813539
68366524	chr14:68366524:T:A	2.96741e-56	-1.31236e-09	-1.31554
68366889	chr14:68366889:G:A	3.00068e-56	-1.31236e-09	-1.30439
68367237	chr14:68367237:G:C	3.22975e-56	-1.31236e-09	-1.23082
68367248	chr14:68367248:A:T	3.51255e-56	-1.31236e-09	-1.14688
68367702	chr14:68367702:A:C	3.15431e-56	-1.31236e-09	-1.25446
68367729	chr14:68367729:A:G	4.02231e-56	-1.31236e-09	-1.01137
68368135	chr14:68368135:T:C	1.11111e-55	-1.31236e-09	0.00472074
68368321	chr14:68368321:G:A	8.93485e-57	-1.43973	-1.07613
68368455	chr14:68368455:T:C	4.02209e-56	-1.31236e-09	-1.01142
68368569	chr14:68368569:T:G	3.02491e-56	-1.31236e-09	-1.29634
68368858	chr14:68368858:T:C	2.98639e-56	-1.31236e-09	-1.30916
68368970	chr14:68368970:G:A	8.72543e-57	-2.53957	-3.24751e-10
68369282	chr14:68369282:C:A	4.25877e-56	-1.31236e-09	-0.954246
68369652	chr14:68369652:A:G	9.18518e-57	-1.28266	-1.20556
68370025	chr14:68370025:T:C	1.173e-55	-1.31236e-09	0.0589233
68370492	chr14:68370492:T:C	3.02162e-56	-1.31236e-09	-1.29743
68370579	chr14:68370579:C:T	2.47353e-55	-1.31236e-09	0.805002
68370734	chr14:68370734:G:A	2.22208e-57	-2.69823	-1.20914
68371165	chr14:68371165:A:C	2.13811e-57	-2.72475	-1.22113
68371426	chr14:68371426:A:G	3.31521e-56	-1.31236e-09	-1.20471
68371508	chr14:68371508:C:T	7.43989e-56	-1.31236e-09	-0.396371
68371573	chr14:68371573:C:T	3.04805e-56	-1.31236e-09	-1.28872
68372883	chr14:68372883:C:T	1.33217e-56	-1.50026	-0.616157
68373211	chr14:68373211:C:T	2.9639e-56	-1.31236e-09	-1.31672
68373350	chr14:68373350:G:A	2.21257e-57	-2.69461	-1.21705
68373384	chr14:68373384:A:G	2.26283e-57	-2.66912	-1.22008
68373653	chr14:68373653:C:G	6.83435e-57	-2.26885	-0.515002
68375096	chr14:68375096:G:A	3.61365e-56	-1.31236e-09	-1.11851
68375162	chr14:68375162:G:A	1.55286e-56	-1.58954	-0.373584
68375242	chr14:68375242:AC:A	3.83108e-56	-1.31236e-09	-1.06008
68375255	chr14:68375255:G:A	3.83107e-56	-1.31236e-09	-1.06008
68375443	chr14:68375443:A:G	4.1175e-57	-2.61794	-0.672623
68375607	chr14:68375607:CTGTT:C	3.23128e-56	-1.31236e-09	-1.23035
68375837	chr14:68375837:G:T	2.98273e-56	-1.31236e-09	-1.31039
68375978	chr14:68375978:TAGGGACCC:T	2.99699e-56	-1.31236e-09	-1.30562
68376576	chr14:68376576:C:T	3.09646e-56	-1.31236e-09	-1.27297
68376590	chr14:68376590:A:G	1.19267e-56	-2.22704	-3.24751e-10
68376735	chr14:68376735:A:G	3.14155e-56	-1.31236e-09	-1.25851
68376888	chr14:68376888:G:C	2.23027e-57	-2.5961	-1.30759
68377472	chr14:68377472:A:T	1.19442e-56	-1.7276	-0.497965
68377723	chr14:68377723:C:T	3.82241e-57	-2.57691	-0.788017
68377733	chr14:68377733:C:T	2.99687e-56	-1.31236e-09	-1.30566
68377868	chr14:68377868:G:A	4.18999e-57	-2.35148	-0.921629
68378062	chr14:68378062:C:T	3.55081e-57	-2.6716	-0.767033
68378078	chr14:68378078:C:G	2.19688e-57	-2.72793	-1.19084
68378110	chr14:68378110:C:T	1.47297e-56	-1.4647	-0.551242
68378477	chr14:68378477:G:A	3.82784e-56	-1.31236e-09	-1.06093
68378803	chr14:68378803:G:A	3.82179e-56	-1.31236e-09	-1.06251
68378969	chr14:68378969:A:G	1.04929e-55	-1.31236e-09	-0.0525255
68379193	chr14:68379193:G:A	7.48054e-57	-1.58792	-1.10558
68379298	chr14:68379298:T:C	1.09555e-55	-1.31236e-09	-0.00938525
68379786	chr14:68379786:A:G	3.03489e-56	-1.31236e-09	-1.29305
68380105	chr14:68380105:A:G	2.23831e-57	-2.71645	-1.18364
68380759	chr14:68380759:C:T	3.07792e-56	-1.31236e-09	-1.27897
68381100	chr14:68381100:C:T	1.19579e-56	-2.22442	-3.24751e-10
68381117	chr14:68381117:T:A	3.63424e-56	-1.31236e-09	-1.11283
68381284	chr14:68381284:A:G	2.98361e-56	-1.31236e-09	-1.31009
68381545	chr14:68381545:G:A	2.32522e-57	-2.70963	-1.15237
68381885	chr14:68381885:C:T	6.91355e-56	-1.31236e-09	-0.469744
68381926	chr14:68381926:C:T	8.15273e-57	-1.36361	-1.24385
68382355	chr14:68382355:G:A	1.0495e-55	-1.31236e-09	-0.0523315
68382496	chr14:68382496:ATTAT:A	2.47272e-57	-2.68134	-1.11916
68383114	chr14:68383114:T:C	6.90249e-56	-1.31236e-09	-0.471344
68383584	chr14:68383584:C:A	2.38819e-55	-1.31236e-09	0.769895
68384599	chr14:68384599:C:T	5.04693e-56	-1.31236e-09	-0.784446
68384688	chr14:68384688:A:G	1.19374e-56	-2.22613	-3.24751e-10
68385117	chr14:68385117:C:G	1.98666e-55	-1.31236e-09	0.585811
68385593	chr14:68385593:G:A	9.66206e-57	-1.83434	-0.603262
68385788	chr14:68385788:T:C	4.38603e-56	-1.31236e-09	-0.924802
68386034	chr14:68386034:C:T	1.87623e-55	-1.31236e-09	0.528622
68386158	chr14:68386158:G:A	2.47119e-57	-2.52835	-1.27276
68386205	chr14:68386205:C:T	7.90059e-57	-2.63887	-3.24751e-10
68386226	chr14:68386226:C:T	3.59681e-56	-1.31236e-09	-1.12318
68386401	chr14:68386401:A:T	2.158e-56	-1.63404	-3.24751e-10
68386866	chr14:68386866:G:A	2.74635e-57	-2.77681	-0.918729
68388276	chr14:68388276:T:C	7.61946e-56	-1.31236e-09	-0.372521
68388337	chr14:68388337:A:C	3.86166e-55	-1.31236e-09	1.25046
68388345	chr14:68388345:A:G	4.17811e-57	-2.09775	-1.17821
68388653	chr14:68388653:C:T	1.05631e-56	-1.19655	-1.15189
68389880	chr14:68389880:C:G	4.17028e-56	-1.31236e-09	-0.975245
68390061	chr14:68390061:C:T	3.29961e-56	-1.31236e-09	-1.20942
68390539	chr14:68390539:C:G	4.46794e-57	-2.03628	-1.17261
68390808	chr14:68390808:A:G	8.09953e-56	-1.31236e-09	-0.311421
68391278	chr14:68391278:G:A	4.93745e-56	-1.31236e-09	-0.806377
68391280	chr14:68391280:T:C	2.65802e-57	-2.50515	-1.22308
68391566	chr14:68391566:A:G	4.00798e-55	-1.31236e-09	1.28764
68391919	chr14:68391919:G:A	5.18396e-56	-1.31236e-09	-0.757658
68392064	chr14:68392064:T:C	7.29845e-57	-1.72878	-0.989365
68394065	chr14:68394065:G:T	3.47157e-56	-1.31236e-09	-1.15862
68394850	chr14:68394850:C:T	5.46434e-56	-1.31236e-09	-0.704984
68395355	chr14:68395355:G:A	4.08158e-56	-1.31236e-09	-0.996743
68395643	chr14:68395643:T:C	2.09844e-56	-1.66203	-3.24751e-10
68395779	chr14:68395779:G:A	3.04654e-56	-1.31236e-09	-1.28922
68395780	chr14:68395780:G:C	4.90594e-56	-1.31236e-09	-0.812779
68395792	chr14:68395792:G:T	6.84727e-56	-1.31236e-09	-0.479377
68396197	chr14:68396197:A:G	5.05063e-57	-2.6551	-0.431204
68396207	chr14:68396207:C:T	2.84738e-57	-2.37788	-1.28153
68396215	chr14:68396215:C:T	2.59249e-57	-2.77492	-0.978269
68396303	chr14:68396303:T:C	3.57591e-57	-2.78155	-0.650037
68396321	chr14:68396321:CA:C	2.98968e-56	-1.31236e-09	-1.30806
68396513	chr14:68396513:C:T	7.54968e-57	-2.68431	-3.24751e-10
68396712	chr14:68396712:T:A	8.55881e-56	-1.31236e-09	-0.256265
68396732	chr14:68396732:A:G	2.41558e-56	-1.52129	-3.24751e-10
68397594	chr14:68397594:T:C	3.11562e-57	-2.76245	-0.806937
68397740	chr14:68397740:C:T	5.47349e-57	-2.69142	-0.314471
68397812	chr14:68397812:G:A	3.29508e-56	-1.2108	-3.24751e-10
68397969	chr14:68397969:G:A	8.2253e-57	-2.5986	-3.24751e-10
68398153	chr14:68398153:G:A	1.29582e-56	-1.5319	-0.612178
68399264	chr14:68399264:T:G	1.25919e-56	-2.17276	-3.24751e-10
68399385	chr14:68399385:T:C	5.95648e-56	-1.31236e-09	-0.618747
68399541	chr14:68399541:G:A	1.02015e-56	-1.2149	-1.16838
68399602	chr14:68399602:G:A	1.04771e-56	-1.1603	-1.19632
68399810	chr14:68399810:A:G	1.97368e-57	-2.712	-1.31391
68399872	chr14:68399872:A:C	2.99824e-56	-1.31236e-09	-1.3052
68400473	chr14:68400473:T:C	6.18431e-56	-1.31236e-09	-0.581211
68401014	chr14:68401014:C:T	9.16115e-57	-2.49084	-3.24751e-10
68401550	chr14:68401550:G:A	3.93279e-56	-1.31236e-09	-1.03388
68401572	chr14:68401572:C:G	2.33358e-57	-2.54642	-1.31199
68403025	chr14:68403025:A:G	8.03237e-56	-1.31236e-09	-0.319747
68404041	chr14:68404041:C:T	8.64777e-57	-2.54851	-3.24751e-10
68404202	chr14:68404202:T:C	6.88531e-57	-2.77642	-3.24751e-10
68404249	chr14:68404249:G:A	5.80633e-56	-1.31236e-09	-0.644278
68405389	chr14:68405389:G:A	3.47937e-57	-2.14513	-1.31383
68406414	chr14:68406414:TAGTA:T	6.12989e-56	-1.31236e-09	-0.590049
68406484	chr14:68406484:A:G	5.55977e-56	-1.31236e-09	-0.68767
68406580	chr14:68406580:T:C	4.92392e-57	-1.84094	-1.27076
68406810	chr14:68406810:T:G	4.27272e-57	-2.4328	-0.820762
68406850	chr14:68406850:T:TTTTTAAAC	1.20569e-55	-1.31236e-09	0.0864127
68406944	chr14:68406944:C:T	6.12989e-56	-1.31236e-09	-0.590049
68406948	chr14:68406948:C:T	6.15501e-56	-1.31236e-09	-0.58596
68407111	chr14:68407111:A:T	2.96207e-56	-1.31236e-09	-1.31734
68407379	chr14:68407379:C:T	4.95948e-57	-2.41799	-0.686515
68408064	chr14:68408064:C:G	3.33578e-57	-2.1871	-1.31401
68408191	chr14:68408191:G:C	6.11268e-56	-1.31236e-09	-0.592862
68408198	chr14:68408198:A:T	7.01021e-57	-2.75845	-3.24751e-10
68408343	chr14:68408343:G:C	2.05445e-57	-2.73259	-1.25321
68408412	chr14:68408412:A:G	6.43461e-57	-1.6836	-1.16052
68408534	chr14:68408534:G:T	4.87041e-57	-2.42661	-0.69602
68408863	chr14:68408863:C:T	4.09208e-56	-1.31236e-09	-0.994174
68409872	chr14:68409872:T:G	5.11e-56	-1.31236e-09	-0.772028
68410533	chr14:68410533:G:A	1.83224e-56	-0.642974	-1.15471
68410812	chr14:68410812:T:C	1.17897e-56	-1.41024	-0.828342
68411253	chr14:68411253:C:T	3.08953e-56	-1.31236e-09	-1.27521
68411321	chr14:68411321:A:G	1.90753e-56	-0.445968	-1.31145
68411652	chr14:68411652:C:A	8.93002e-56	1.0374	-1.25121
68412219	chr14:68412219:A:G	1.11424e-56	-1.07469	-1.22036
68412262	chr14:68412262:TCCTGCTGTG:T	5.46462e-56	-1.31236e-09	-0.704932
68412269	chr14:68412269:G:A	3.45171e-57	-2.27315	-1.19379
68412374	chr14:68412374:C:T	4.68167e-57	-2.05298	-1.10918
68413070	chr14:68413070:T:C	8.94707e-57	-1.33485	-1.17964
68413705	chr14:68413705:C:T	1.96451e-56	-0.834345	-0.893641
68414036	chr14:68414036:A:G	1.53338e-54	2.01299	0.616429
68414164	chr14:68414164:C:T	2.51464e-56	-0.686968	-0.794128
68414167	chr14:68414167:G:T	2.9909e-56	-1.31236e-09	-1.30765
68414592	chr14:68414592:T:C	2.96255e-56	-1.31236e-09	-1.31718
68415564	chr14:68415564:G:A	4.19648e-57	-2.16667	-1.1049
68416263	chr14:68416263:C:T	1.17908e-55	0.475405	-0.411312
68416430	chr14:68416430:C:G	5.81013e-56	-1.31236e-09	-0.643624
68416971	chr14:68416971:C:T	2.60213e-57	-2.44646	-1.30302
68417164	chr14:68417164:A:G	2.39634e-56	-1.52929	-3.24751e-10
68417835	chr14:68417835:A:G	5.40256e-57	-1.71355	-1.30539
68417854	chr14:68417854:T:G	7.39183e-56	-1.31236e-09	-0.402852
68417884	chr14:68417884:C:T	7.85239e-57	-1.54066	-1.10433
68418501	chr14:68418501:A:G	7.44555e-56	-1.31236e-09	-0.395611
68418629	chr14:68418629:T:C	4.33879e-56	-1.31236e-09	-0.935631
68419095	chr14:68419095:A:G	2.10676e-57	-2.76982	-1.19084
68419692	chr14:68419692:T:G	2.53499e-57	-2.48198	-1.29364
68419814	chr14:68419814:A:AG	3.84643e-57	-2.14277	-1.2159
68419876	chr14:68419876:A:G	7.29441e-57	-2.20413	-0.514571
68420406	chr14:68420406:G:C	3.28676e-57	-2.77566	-0.740253
68420464	chr14:68420464:A:G	5.90195e-57	-1.8998	-1.03073
68420851	chr14:68420851:A:G	3.81409e-57	-2.7798	-0.587311
68420950	chr14:68420950:T:C	5.98582e-57	-1.70726	-1.20915
68420951	chr14:68420951:G:T	3.91107e-56	-1.31236e-09	-1.03942
68421069	chr14:68421069:C:A	6.53106e-57	-1.84401	-0.985233
68421305	chr14:68421305:C:T	4.36799e-56	-1.31236e-09	-0.928924
68421321	chr14:68421321:C:T	3.42109e-57	-2.19075	-1.2851
68421620	chr14:68421620:G:A	4.70896e-56	-1.31236e-09	-0.85376
68421939	chr14:68421939:C:T	8.07614e-57	-2.6169	-3.24751e-10
68421942	chr14:68421942:T:C	3.35186e-57	-2.78125	-0.715046
68422220	chr14:68422220:C:T	3.2224e-56	-1.31236e-09	-1.2331
68422785	chr14:68422785:G:A	3.03777e-56	-1.31236e-09	-1.2921
68422898	chr14:68422898:T:C	3.84727e-57	-2.1169	-1.24155
68422964	chr14:68422964:T:C	8.50565e-57	-2.56508	-3.24751e-10
68423050	chr14:68423050:C:CT	3.90377e-56	-1.31236e-09	-1.04128
68423103	chr14:68423103:T:C	2.96207e-56	-1.31236e-09	-1.31734
68423351	chr14:68423351:T:C	4.9433e-56	-1.31236e-09	-0.805193
68423393	chr14:68423393:A:G	1.25485e-55	1.39232	-1.26595
68423630	chr14:68423630:C:A	2.70593e-56	-1.40778	-3.24751e-10
68423718	chr14:68423718:C:T	3.4674e-56	-1.31236e-09	-1.15982
68424076	chr14:68424076:T:C	3.38997e-57	-2.78154	-0.703456
68424077	chr14:68424077:G:A	2.57675e-57	-2.50347	-1.25581
68424085	chr14:68424085:G:C	3.8689e-56	-1.31236e-09	-1.05026
68424608	chr14:68424608:G:A	6.20498e-57	-2.02203	-0.858429
68424749	chr14:68424749:C:T	6.66507e-56	-1.31236e-09	-0.506346
68424777	chr14:68424777:C:T	3.31542e-57	-2.20025	-1.30698
68424933	chr14:68424933:C:T	3.5273e-56	-1.31236e-09	-1.1427
68425077	chr14:68425077:T:C	3.08202e-57	-2.52789	-1.05234
68425258	chr14:68425258:A:G	6.91135e-56	-1.31236e-09	-0.470062
68425334	chr14:68425334:G:A	1.16092e-56	-2.25402	-3.24751e-10
68425345	chr14:68425345:A:T	5.89073e-57	-1.67929	-1.25314
68425562	chr14:68425562:C:T	6.82493e-56	-1.31236e-09	-0.482645
68425640	chr14:68425640:G:C	6.91635e-56	-1.31236e-09	-0.469338
68425666	chr14:68425666:CA:C	5.31913e-56	-1.31236e-09	-0.731917
68426132	chr14:68426132:G:A	3.14127e-56	-1.31236e-09	-1.2586
68426154	chr14:68426154:C:T	3.17328e-56	-1.31236e-09	-1.24846
68426198	chr14:68426198:A:G	4.45663e-56	-1.31236e-09	-0.908834
68426271	chr14:68426271:T:A	7.33939e-56	-1.31236e-09	-0.409971
68426627	chr14:68426627:A:G	1.14698e-56	-2.26609	-3.24751e-10
68426690	chr14:68426690:GAGAA:G	8.16162e-57	-2.60637	-3.24751e-10
68426749	chr14:68426749:G:A	3.84837e-56	-1.31236e-09	-1.05558
68426962	chr14:68426962:A:G	7.58058e-56	-0.564252	0.186616
68426994	chr14:68426994:C:T	4.22058e-56	-1.31236e-09	-0.963255
68427128	chr14:68427128:A:C	3.16766e-57	-2.54344	-1.00938
68427244	chr14:68427244:C:T	8.90396e-57	-2.04198	-0.477334
68427247	chr14:68427247:G:A	1.27778e-56	-1.70872	-0.449378
68427355	chr14:68427355:A:G	3.6963e-57	-2.11623	-1.28225
68427884	chr14:68427884:T:C	3.06144e-56	-1.31236e-09	-1.28434
68428140	chr14:68428140:G:T	4.35223e-56	-1.31236e-09	-0.93254
68428976	chr14:68428976:A:G	3.26637e-56	-1.31236e-09	-1.21955
68428996	chr14:68428996:C:T	6.87814e-57	-2.77746	-3.24751e-10
68428997	chr14:68428997:A:T	3.05771e-56	-1.31236e-09	-1.28556
68429123	chr14:68429123:A:C	3.4993e-56	-1.31236e-09	-1.15066
68429131	chr14:68429131:C:T	3.13378e-56	-1.31236e-09	-1.26099
68429325	chr14:68429325:G:A	2.11792e-56	-0.433415	-1.21938
68429796	chr14:68429796:TGGTTTTTAGACATGAAGTCCTTACCCATGCCTATGTCCTGAATGGTATTGCCTA:T	3.73175e-56	-1.31236e-09	-1.08635
68429884	chr14:68429884:C:T	8.14835e-56	-1.31236e-09	-0.305411
68429887	chr14:68429887:C:T	3.10479e-56	-1.31236e-09	-1.27028
68429969	chr14:68429969:C:T	8.39624e-56	-1.31236e-09	-0.275443
68430249	chr14:68430249:A:G	3.1693e-56	-1.31236e-09	-1.24972
68430308	chr14:68430308:G:A	5.19325e-57	-1.7445	-1.31395
68430709	chr14:68430709:T:G	1.01677e-56	-2.03306	-0.353535
68430999	chr14:68430999:C:T	1.83737e-56	-0.817132	-0.977761
68431089	chr14:68431089:T:C	6.56474e-57	-1.76388	-1.06022
68431155	chr14:68431155:G:A	3.37233e-57	-2.51388	-0.976325
68431387	chr14:68431387:T:A	4.33453e-56	-1.31236e-09	-0.936615
68431537	chr14:68431537:A:G	9.80381e-57	-2.09735	-0.325687
68431745	chr14:68431745:A:G	3.59348e-56	-1.31236e-09	-1.12411
68431879	chr14:68431879:C:T	3.70366e-56	-1.31236e-09	-1.09391
68432116	chr14:68432116:C:T	6.30996e-56	-1.31236e-09	-0.561098
68432138	chr14:68432138:T:G	1.03336e-56	-1.94159	-0.428817
68432791	chr14:68432791:A:T	9.20162e-57	-2.40087	-0.0855618
68433051	chr14:68433051:T:C	2.83582e-57	-2.37234	-1.29114
68433130	chr14:68433130:T:C	9.90422e-56	-1.31236e-09	-0.110266
68433381	chr14:68433381:C:T	3.33639e-56	-1.31236e-09	-1.19834
68433433	chr14:68433433:G:T	2.31176e-56	-1.56522	-3.24751e-10
68433472	chr14:68433472:CTCT:C	3.44922e-56	-1.31236e-09	-1.16508
68433544	chr14:68433544:C:A	1.03716e-56	-1.56244	-0.804308
68433709	chr14:68433709:G:A	9.90448e-57	-1.95571	-0.457117
68433745	chr14:68433745:C:T	7.7278e-56	-1.31236e-09	-0.358403
68433797	chr14:68433797:C:T	3.54094e-56	-1.31236e-09	-1.13884
68433810	chr14:68433810:G:C	6.80775e-56	-1.31236e-09	-0.485165
68433813	chr14:68433813:G:A	2.04591e-57	-2.674	-1.31597
68433957	chr14:68433957:C:T	7.38958e-56	-1.31236e-09	-0.403156
68434156	chr14:68434156:T:G	1.01641e-56	-2.02811	-0.358844
68434559	chr14:68434559:T:C	3.02372e-57	-2.52081	-1.07851
68434675	chr14:68434675:T:C	3.2222e-57	-2.21996	-1.31579
68434972	chr14:68434972:A:G	7.73153e-56	-1.31236e-09	-0.357921
68435089	chr14:68435089:G:A	7.32243e-56	-1.31236e-09	-0.412285
68435280	chr14:68435280:T:C	9.78001e-57	-1.99707	-0.428405
68435386	chr14:68435386:C:T	3.44221e-56	-1.31236e-09	-1.16711
68435726	chr14:68435726:G:T	6.80775e-56	-1.31236e-09	-0.485165
68435990	chr14:68435990:T:G	7.05693e-57	-2.09102	-0.660781
68436255	chr14:68436255:A:G	3.11764e-57	-2.53033	-1.0384
68436320	chr14:68436320:A:G	6.81043e-56	-1.31236e-09	-0.484772
68436452	chr14:68436452:G:A	5.46559e-56	-0.704754	-3.24751e-10
68436474	chr14:68436474:T:C	3.84526e-57	-2.04232	-1.31665
68437133	chr14:68437133:G:A	6.49299e-56	-1.31236e-09	-0.532504
68437332	chr14:68437332:C:A	8.89044e-57	-1.21837	-1.30247
68437342	chr14:68437342:A:G	5.0767e-57	-1.81294	-1.26821
68437432	chr14:68437432:A:T	1.17614e-56	-2.52533	0.28434
68437595	chr14:68437595:C:T	2.90114e-57	-2.59489	-1.04582
68437952	chr14:68437952:T:C	3.48716e-56	-1.31236e-09	-1.15414
68437973	chr14:68437973:G:C	1.08391e-56	-2.32265	-3.24751e-10
68438468	chr14:68438468:C:T	5.56797e-56	-1.31236e-09	-0.686196
68438971	chr14:68438971:A:G	1.08497e-56	-2.04714	-0.274538
68439257	chr14:68439257:C:T	2.00379e-57	-2.69375	-1.31702
68439506	chr14:68439506:T:TA	2.71778e-56	-2.10171	0.698294
68439568	chr14:68439568:C:T	3.99329e-57	-2.7569	-0.564295
68439749	chr14:68439749:A:G	4.41504e-56	-1.31236e-09	-0.918209
68440049	chr14:68440049:C:T	1.07666e-56	-2.07827	-0.251091
68440116	chr14:68440116:G:A	2.64792e-56	-2.0966	0.667143
68440733	chr14:68440733:C:T	4.83439e-56	-1.31236e-09	-0.827471
68440853	chr14:68440853:A:G	2.82944e-56	-1.36315	-3.24751e-10
68441131	chr14:68441131:G:C	1.17359e-56	-0.940917	-1.30225
68441219	chr14:68441219:G:T	5.71166e-56	-1.31236e-09	-0.660717
68441271	chr14:68441271:G:A	1.03962e-56	-1.94873	-0.415641
68441309	chr14:68441309:G:A	2.03069e-57	-2.67973	-1.31771
68441312	chr14:68441312:G:A	7.70525e-56	-1.31236e-09	-0.361325
68441315	chr14:68441315:G:A	2.18391e-57	-2.60922	-1.31548
68441317	chr14:68441317:T:C	2.20853e-57	-2.59641	-1.31707
68441322	chr14:68441322:C:CA	2.11e-57	-2.64137	-1.31775
68441339	chr14:68441339:A:G	2.52581e-57	-2.46134	-1.31792
68441359	chr14:68441359:G:A	3.00231e-56	-1.31236e-09	-1.30385
68441741	chr14:68441741:C:T	8.72225e-57	-2.06547	-0.474461
68441999	chr14:68441999:G:T	1.00956e-56	-2.053	-0.34071
68442137	chr14:68442137:C:T	7.33329e-56	-1.31236e-09	-0.410802
68442143	chr14:68442143:G:A	2.94694e-57	-2.57657	-1.04848
68442260	chr14:68442260:C:G	3.59655e-56	-1.31236e-09	-1.12325
68442510	chr14:68442510:A:G	4.60049e-56	-1.31236e-09	-0.877065
68442671	chr14:68442671:G:C	8.68765e-57	-1.83051	-0.713402
68442854	chr14:68442854:T:C	1.17338e-56	-1.88416	-0.359179
68443238	chr14:68443238:A:G	1.04479e-56	-1.92327	-0.436141
68443321	chr14:68443321:G:C	1.04531e-56	-1.93285	-0.426062
68443434	chr14:68443434:G:A	9.41938e-57	-2.02295	-0.440097
68443459	chr14:68443459:A:G	4.35348e-56	-1.31236e-09	-0.932252
68443825	chr14:68443825:A:G	3.95047e-56	-1.31236e-09	-1.02939
68443951	chr14:68443951:A:T	3.32832e-56	-1.31236e-09	-1.20076
68444552	chr14:68444552:G:A	4.42568e-56	-0.823785	-0.0920187
68444837	chr14:68444837:T:C	5.81065e-57	-1.97156	-0.974565
68445297	chr14:68445297:G:A	2.28199e-57	-2.72492	-1.15584
68445381	chr14:68445381:C:T	1.09771e-56	-2.31	-3.24751e-10
68445969	chr14:68445969:G:T	1.85995e-57	-2.77161	-1.31365
68446065	chr14:68446065:A:G	8.1788e-57	-1.30363	-1.30064
68446089	chr14:68446089:GATA:G	7.4832e-56	-1.31236e-09	-0.390567
68446463	chr14:68446463:G:C	5.32609e-56	-1.31236e-09	-0.73061
68446468	chr14:68446468:A:G	2.03815e-57	-2.67589	-1.31788
68446631	chr14:68446631:A:G	3.37655e-56	-1.18637	-3.24751e-10
68446945	chr14:68446945:G:A	3.63328e-56	-1.31236e-09	-1.11309
68446982	chr14:68446982:C:T	3.02379e-56	-1.31236e-09	-1.29672
68447210	chr14:68447210:C:G	5.35984e-57	-2.27902	-0.747855
68447251	chr14:68447251:A:G	1.96671e-57	-2.72552	-1.30394
68447295	chr14:68447295:T:C	2.24126e-57	-2.72542	-1.17336
68447581	chr14:68447581:T:C	6.43856e-56	-1.31236e-09	-0.540923
68447794	chr14:68447794:C:T	6.02519e-56	-1.31236e-09	-0.607278
68447953	chr14:68447953:TCTA:T	5.89677e-56	-1.31236e-09	-0.628822
68448128	chr14:68448128:A:G	1.95584e-57	-2.73203	-1.30296
68448392	chr14:68448392:T:G	8.43218e-57	-1.98747	-0.586287
68448470	chr14:68448470:G:C	2.60423e-57	-2.4403	-1.30837
68448816	chr14:68448816:T:C	1.95286e-57	-2.73139	-1.30512
68449287	chr14:68449287:C:T	7.49094e-56	-1.31236e-09	-0.389532
68449656	chr14:68449656:A:G	3.2436e-56	-1.31236e-09	-1.22654
68450571	chr14:68450571:A:G	3.76561e-56	-1.31236e-09	-1.07732
68450684	chr14:68450684:ACT:A	3.32475e-56	-1.31236e-09	-1.20183
68451038	chr14:68451038:T:G	2.9679e-56	-1.31236e-09	-1.31537
68451763	chr14:68451763:G:A	3.81855e-56	-1.31236e-09	-1.06336
68451834	chr14:68451834:C:T	4.47317e-56	-1.31236e-09	-0.905129
68452208	chr14:68452208:T:C	8.85356e-56	-1.31236e-09	-0.222407
68452299	chr14:68452299:A:T	6.83673e-57	-1.94901	-0.834496
68453378	chr14:68453378:G:A	2.80527e-57	-2.71501	-0.959307
68453661	chr14:68453661:T:A	4.19288e-57	-1.95913	-1.31329
68453662	chr14:68453662:C:T	4.03714e-57	-1.99588	-1.3144
68453822	chr14:68453822:T:A	3.28091e-56	-1.31236e-09	-1.21511
68454120	chr14:68454120:G:C	6.85045e-57	-2.7815	-3.24751e-10
68454168	chr14:68454168:C:T	8.48912e-57	-1.9863	-0.580729
68454696	chr14:68454696:A:G	4.56805e-56	-1.31236e-09	-0.884141
68455037	chr14:68455037:T:C	3.09777e-56	-1.31236e-09	-1.27255
68455131	chr14:68455131:G:A	2.80071e-57	-2.72812	-0.947815
68455304	chr14:68455304:T:C	1.93322e-57	-2.72899	-1.31764
68455330	chr14:68455330:A:G	9.32518e-57	-1.88886	-0.584229
68455738	chr14:68455738:T:A	4.97755e-57	-2.36359	-0.737289
68455747	chr14:68455747:A:T	3.33596e-56	-1.31236e-09	-1.19846
68456022	chr14:68456022:T:G	9.75425e-56	-1.31236e-09	-0.125524
68456202	chr14:68456202:T:C	1.35777e-56	-2.09739	-3.24751e-10
68456256	chr14:68456256:T:A	9.37183e-57	-1.89452	-0.573584
68456295	chr14:68456295:T:G	2.73214e-57	-2.69825	-1.00248
68456305	chr14:68456305:T:A	3.00616e-56	-1.31236e-09	-1.30256
68456595	chr14:68456595:A:G	3.31391e-56	-1.31236e-09	-1.2051
68456669	chr14:68456669:A:C	3.27844e-56	-1.31236e-09	-1.21586
68456748	chr14:68456748:A:G	6.22463e-57	-1.61236	-1.26494
68456784	chr14:68456784:C:T	7.74812e-57	-2.00455	-0.653809
68457191	chr14:68457191:A:G	6.87383e-57	-1.53615	-1.24194
68457264	chr14:68457264:T:C	7.1436e-57	-1.54456	-1.19504
68457343	chr14:68457343:G:T	4.44355e-56	-0.911773	-3.24751e-10
68457467	chr14:68457467:T:C	3.23508e-56	-1.31236e-09	-1.22917
68458188	chr14:68458188:A:G	2.55541e-57	-2.73875	-1.02884
68458202	chr14:68458202:T:C	8.04004e-57	-2.0388	-0.582575
68458475	chr14:68458475:G:A	7.09262e-57	-1.5419	-1.20485
68459476	chr14:68459476:G:T	2.48715e-57	-2.77465	-1.02002
68459502	chr14:68459502:G:A	2.48411e-56	-0.958938	-0.534376
68459634	chr14:68459634:A:G	1.15801e-56	-2.25653	-3.24751e-10
68459751	chr14:68459751:G:A	3.06352e-56	-1.31236e-09	-1.28366
68460048	chr14:68460048:C:T	6.99698e-57	-1.55904	-1.20129
68460598	chr14:68460598:A:G	3.25912e-56	-1.31236e-09	-1.22177
68460704	chr14:68460704:C:T	3.32348e-56	-1.31236e-09	-1.20221
68460825	chr14:68460825:G:A	2.99455e-57	-2.40886	-1.20016
68460902	chr14:68460902:G:T	6.98122e-56	-1.31236e-09	-0.460003
68461036	chr14:68461036:C:T	3.29239e-56	-1.31236e-09	-1.21161
68461076	chr14:68461076:G:A	3.33645e-56	-1.31236e-09	-1.19832
68461228	chr14:68461228:G:A	4.69874e-57	-1.87341	-1.28511
68461277	chr14:68461277:C:T	4.62804e-57	-1.88816	-1.28552
68461305	chr14:68461305:T:C	3.33103e-56	-1.31236e-09	-1.19995
68461789	chr14:68461789:A:G	4.69833e-57	-1.87507	-1.28353
68461940	chr14:68461940:C:T	5.06811e-56	-1.31236e-09	-0.780258
68461945	chr14:68461945:T:C	3.86733e-56	-1.31236e-09	-1.05066
68462169	chr14:68462169:A:G	6.86021e-57	-2.15137	-0.628701
68462566	chr14:68462566:C:G	6.55933e-57	-1.65926	-1.16566
68462646	chr14:68462646:T:C	5.56357e-57	-1.75211	-1.23746
68462706	chr14:68462706:C:A	2.96586e-56	-1.31236e-09	-1.31606
68463148	chr14:68463148:A:T	7.25608e-57	-2.72397	-3.24751e-10
68463275	chr14:68463275:T:A	3.56937e-56	-1.31236e-09	-1.13084
68463392	chr14:68463392:G:A	5.26019e-57	-1.8274	-1.21825
68463703	chr14:68463703:A:C	3.1829e-56	-1.31236e-09	-1.24543
68463790	chr14:68463790:T:A	3.32944e-56	-1.31236e-09	-1.20042
68463948	chr14:68463948:A:G	5.28586e-57	-1.7668	-1.27397
68464024	chr14:68464024:T:C	6.82842e-57	-1.63183	-1.15288
68464154	chr14:68464154:G:A	3.15637e-56	-1.31236e-09	-1.2538
68464305	chr14:68464305:C:G	8.17451e-57	-2.60479	-3.24751e-10
68465920	chr14:68465920:G:T	5.74457e-57	-2.31755	-0.640003
68466126	chr14:68466126:T:C	4.94544e-57	-1.85445	-1.25289
68466194	chr14:68466194:G:A	3.24632e-56	-1.31236e-09	-1.22571
68466453	chr14:68466453:A:C	7.34217e-57	-2.09132	-0.620857
68466466	chr14:68466466:A:C	3.3124e-56	-1.31236e-09	-1.20555
68466631	chr14:68466631:G:C	3.53931e-56	-1.31236e-09	-1.1393
68466655	chr14:68466655:G:C	4.55676e-56	-1.31236e-09	-0.886616
68467389	chr14:68467389:T:C	5.15544e-56	-1.31236e-09	-0.763175
68467644	chr14:68467644:A:G	4.01122e-56	-1.31236e-09	-1.01413
68468395	chr14:68468395:G:A	5.24514e-57	-1.79424	-1.25427
68468681	chr14:68468681:G:A	8.14965e-57	-1.77062	-0.837221
68469655	chr14:68469655:G:T	7.13051e-56	-1.31236e-09	-0.438844
68469786	chr14:68469786:A:G	4.78417e-56	-1.31236e-09	-0.837914
68469802	chr14:68469802:GA:G	7.13051e-56	-1.31236e-09	-0.438844
68469970	chr14:68469970:T:C	5.81871e-57	-1.71334	-1.23139
68470054	chr14:68470054:T:G	3.22594e-56	-1.31236e-09	-1.232
68470267	chr14:68470267:A:C	5.34293e-56	-1.31236e-09	-0.727453
68470337	chr14:68470337:A:G	9.89524e-56	-1.31236e-09	-0.111173
68470566	chr14:68470566:T:C	4.60675e-56	-1.31236e-09	-0.875704
68471121	chr14:68471121:T:C	3.22093e-56	-1.31236e-09	-1.23356
68471647	chr14:68471647:A:G	4.01616e-57	-2.24178	-1.07371
68471732	chr14:68471732:A:AC	3.24931e-56	-1.31236e-09	-1.22478
68472157	chr14:68472157:G:A	6.85931e-57	-2.78021	-3.24751e-10
68473047	chr14:68473047:C:T	3.28331e-56	-1.31236e-09	-1.21438
68473198	chr14:68473198:C:G	5.59551e-56	-1.31236e-09	-0.681262
68473495	chr14:68473495:C:T	7.77134e-56	-1.31236e-09	-0.352784
68474238	chr14:68474238:A:ATT	5.75933e-57	-1.77956	-1.17543
68474329	chr14:68474329:A:G	1.00766e-56	-2.3956	-3.24751e-10
68474419	chr14:68474419:A:G	5.30885e-56	-1.31236e-09	-0.733852
68474520	chr14:68474520:G:C	2.54808e-57	-2.72314	-1.04733
68474608	chr14:68474608:G:T	2.97638e-56	-1.31236e-09	-1.31252
68474898	chr14:68474898:C:A	2.9765e-56	-1.31236e-09	-1.31248
68475352	chr14:68475352:T:C	6.41829e-57	-1.75251	-1.09415
68475474	chr14:68475474:A:G	2.97636e-56	-1.31236e-09	-1.31253
68475680	chr14:68475680:A:G	6.29803e-57	-1.97519	-0.890388
68475692	chr14:68475692:A:T	6.81724e-57	-1.97093	-0.815428
68476156	chr14:68476156:C:T	2.98391e-56	-1.31236e-09	-1.30999
68476346	chr14:68476346:G:GAATGCTGATTAGTTCCATCACT	8.26805e-56	-1.31236e-09	-0.290828
68476444	chr14:68476444:C:T	2.49037e-57	-2.72838	-1.065
68476697	chr14:68476697:A:C	2.96985e-56	-1.31236e-09	-1.31471
68477356	chr14:68477356:A:G	4.83717e-57	-2.44812	-0.681363
68477430	chr14:68477430:T:G	6.87421e-57	-2.02022	-0.757811
68477457	chr14:68477457:C:T	1.10997e-56	-2.2989	-3.24751e-10
68477528	chr14:68477528:T:C	6.65255e-57	-2.00906	-0.801755
68477747	chr14:68477747:G:A	4.94772e-56	-1.31236e-09	-0.8043
68477906	chr14:68477906:G:A	2.31168e-57	-2.78144	-1.0864
68478242	chr14:68478242:G:A	9.70769e-56	-1.31236e-09	-0.130309
68479911	chr14:68479911:T:C	5.41983e-57	-1.92496	-1.09078
68480154	chr14:68480154:C:A	1.8452e-55	-1.31236e-09	0.511947
68480615	chr14:68480615:G:A	2.81706e-56	-1.35463	-0.0129034
68481182	chr14:68481182:G:C	4.7677e-56	-1.31236e-09	-0.841363
68481199	chr14:68481199:T:C	8.64536e-57	-1.8505	-0.698287
68481401	chr14:68481401:G:A	9.97082e-57	-1.72242	-0.683734
68481427	chr14:68481427:A:G	2.892e-57	-2.67923	-0.964639
68481720	chr14:68481720:A:G	6.17906e-56	-1.31236e-09	-0.582061
68481881	chr14:68481881:TAGTA:T	3.38379e-56	-1.31236e-09	-1.18423
68481895	chr14:68481895:T:C	2.16105e-57	-2.74216	-1.19305
68481980	chr14:68481980:G:A	3.00794e-56	-1.31236e-09	-1.30197
68481990	chr14:68481990:G:C	1.01979e-56	-2.38363	-3.24751e-10
68482087	chr14:68482087:G:A	3.25479e-56	-1.31236e-09	-1.2231
68482310	chr14:68482310:C:A	2.98234e-56	-1.31052	-3.24751e-10
68482769	chr14:68482769:G:A	5.40536e-56	-1.31236e-09	-0.715836
68482840	chr14:68482840:T:A	6.97382e-57	-1.96552	-0.798128
68483611	chr14:68483611:C:T	3.25846e-56	-1.31236e-09	-1.22197
68483635	chr14:68483635:A:G	2.15303e-57	-2.73176	-1.20718
68483973	chr14:68483973:A:G	3.0332e-56	-1.31236e-09	-1.29361
68484477	chr14:68484477:CCTCCCGAGTAG:C	4.35493e-56	-1.31236e-09	-0.931918
68484514	chr14:68484514:C:T	3.97986e-57	-2.37244	-0.95213
68484744	chr14:68484744:A:AT	2.05875e-57	-2.7354	-1.24832
68485226	chr14:68485226:A:G	3.50366e-56	-1.31236e-09	-1.14942
68485527	chr14:68485527:C:T	4.39203e-56	-1.31236e-09	-0.923434
68485808	chr14:68485808:A:G	2.62129e-57	-2.7501	-0.992045
68487100	chr14:68487100:G:A	2.02187e-57	-2.71912	-1.28267
68487648	chr14:68487648:A:G	1.2014e-55	-1.31236e-09	0.0828481
68488700	chr14:68488700:A:G	1.18189e-55	-1.31236e-09	0.0664719
68488984	chr14:68488984:A:G	3.36644e-56	-1.01564	-0.173735
68489092	chr14:68489092:T:C	2.00724e-57	-2.72418	-1.28487
68489247	chr14:68489247:G:A	3.5172e-56	-1.31236e-09	-1.14556
68490249	chr14:68490249:TC:T	2.9782e-56	-1.31236e-09	-1.31191
68490250	chr14:68490250:C:T	2.96406e-56	-1.31236e-09	-1.31667
68490768	chr14:68490768:A:T	3.28924e-57	-2.6792	-0.835959
68490851	chr14:68490851:T:A	2.96157e-56	-1.31236e-09	-1.31751
68491146	chr14:68491146:C:T	7.03814e-56	-1.31236e-09	-0.451882
68491833	chr14:68491833:A:G	5.13847e-56	-1.31236e-09	-0.766472
68491995	chr14:68491995:C:T	2.98356e-56	-1.31236e-09	-1.31011
68492195	chr14:68492195:A:G	6.13425e-56	-1.31236e-09	-0.589339
68492275	chr14:68492275:C:T	2.3406e-57	-2.7796	-1.0758
68492512	chr14:68492512:A:G	5.02596e-57	-2.65323	-0.437964
68492638	chr14:68492638:A:G	2.6449e-57	-2.78071	-0.95247
68492661	chr14:68492661:T:C	6.67231e-57	-2.66927	-0.138572
68492869	chr14:68492869:A:G	2.69147e-57	-2.77817	-0.937553
68492994	chr14:68492994:C:T	5.42035e-57	-2.77316	-0.242493
68493055	chr14:68493055:C:T	3.19449e-56	-1.31236e-09	-1.2418
68493452	chr14:68493452:C:G	3.05236e-56	-1.31236e-09	-1.28731
68493543	chr14:68493543:G:T	5.84997e-56	-1.31236e-09	-0.63679
68494219	chr14:68494219:G:A	2.97058e-56	-1.31236e-09	-1.31447
68494390	chr14:68494390:C:T	5.59769e-56	-1.31236e-09	-0.680873
68494825	chr14:68494825:C:T	2.96747e-56	-1.31236e-09	-1.31552
68494978	chr14:68494978:C:T	4.9484e-56	-1.31236e-09	-0.804162
68495102	chr14:68495102:C:G	3.06448e-56	-1.31236e-09	-1.28335
68495507	chr14:68495507:G:C	4.40783e-57	-2.69526	-0.527169
68495549	chr14:68495549:C:T	2.32387e-57	-2.7808	-1.08178
68495625	chr14:68495625:CTG:C	2.34582e-57	-2.78157	-1.0716
68495787	chr14:68495787:T:G	3.49843e-57	-2.68843	-0.765068
68496123	chr14:68496123:C:G	3.16875e-57	-2.77385	-0.778625
68496346	chr14:68496346:C:T	1.2166e-55	-1.31236e-09	0.0954183
68496365	chr14:68496365:T:C	2.16794e-57	-2.70468	-1.22735
68496458	chr14:68496458:C:T	8.43577e-57	-2.57333	-3.24751e-10
68497029	chr14:68497029:C:T	4.69536e-57	-2.65234	-0.506895
68497830	chr14:68497830:G:A	4.32037e-56	-1.31236e-09	-0.939886
68497875	chr14:68497875:G:T	3.00177e-56	-1.31236e-09	-1.30403
68498098	chr14:68498098:A:G	2.97637e-56	-1.31236e-09	-1.31252
68498198	chr14:68498198:C:T	3.00177e-56	-1.31236e-09	-1.30403
68498907	chr14:68498907:C:T	1.44933e-56	-2.03213	-3.24751e-10
68499472	chr14:68499472:A:G	7.76737e-57	-2.65588	-3.24751e-10
68499514	chr14:68499514:G:A	6.01388e-56	-1.31236e-09	-0.609158
68500324	chr14:68500324:G:C	3.13745e-56	-1.31236e-09	-1.25982
68500665	chr14:68500665:G:A	2.47784e-57	-2.73438	-1.06405
68500911	chr14:68500911:G:A	8.44124e-56	-1.31236e-09	-0.270098
68501834	chr14:68501834:C:G	2.33575e-57	-2.76585	-1.09164
68501873	chr14:68501873:C:A	5.0302e-56	-1.31236e-09	-0.787766
68502046	chr14:68502046:G:A	2.96284e-56	-1.31236e-09	-1.31708
68502250	chr14:68502250:C:G	7.45863e-56	-1.31236e-09	-0.393855
68502267	chr14:68502267:A:T	6.37898e-57	-2.78154	-0.0712664
68502296	chr14:68502296:C:T	8.56703e-56	-1.31236e-09	-0.255306
68502382	chr14:68502382:A:G	9.46594e-56	-1.31236e-09	-0.155527
68502388	chr14:68502388:G:A	3.16075e-56	-1.31236e-09	-1.25242
68503110	chr14:68503110:G:T	3.62831e-56	-1.31236e-09	-1.11446
68503275	chr14:68503275:G:A	1.5627e-56	-1.95681	-3.24751e-10
68503323	chr14:68503323:G:A	2.96548e-56	-1.31236e-09	-1.31619
68503447	chr14:68503447:C:G	2.97201e-56	-1.31236e-09	-1.31399
68504277	chr14:68504277:G:C	2.56965e-57	-2.7434	-1.01864
68505410	chr14:68505410:G:A	9.58812e-57	-2.44529	-3.24751e-10
68505630	chr14:68505630:A:C	3.75496e-56	-1.31236e-09	-1.08015
68506368	chr14:68506368:C:T	6.65679e-57	-2.13538	-0.674796
68506382	chr14:68506382:C:T	4.34657e-57	-2.2792	-0.957222
68506473	chr14:68506473:A:G	7.731e-57	-2.66057	-3.24751e-10
68506545	chr14:68506545:G:A	2.97003e-56	-1.31236e-09	-1.31465
68506738	chr14:68506738:G:A	4.49346e-57	-2.70001	-0.503176
68507200	chr14:68507200:A:G	2.04125e-55	0.0520903	0.560831
68507693	chr14:68507693:A:G	2.16679e-57	-2.78033	-1.15223
68507791	chr14:68507791:A:G	3.85954e-57	-2.76465	-0.590611
68508163	chr14:68508163:C:T	3.04217e-56	-1.31236e-09	-1.29066
68508499	chr14:68508499:A:T	3.06265e-56	-1.31236e-09	-1.28395
68508547	chr14:68508547:A:G	4.17253e-56	-1.31236e-09	-0.974704
68508629	chr14:68508629:C:T	2.97265e-56	-1.31236e-09	-1.31377
68508637	chr14:68508637:G:C	3.00321e-56	-1.31236e-09	-1.30355
68508657	chr14:68508657:C:T	5.52689e-57	-1.84208	-1.15411
68509260	chr14:68509260:AG:A	8.79046e-57	-1.22273	-1.30942
68509291	chr14:68509291:G:T	3.06454e-56	-1.31236e-09	-1.28333
68509293	chr14:68509293:C:T	3.06832e-56	-1.31236e-09	-1.2821
68510047	chr14:68510047:A:G	2.58747e-57	-2.44206	-1.31307
68510254	chr14:68510254:C:T	3.58368e-55	1.24789	-0.072145
68510265	chr14:68510265:C:T	3.07535e-56	-1.31236e-09	-1.27981
68510276	chr14:68510276:T:G	6.71127e-54	0.545995	3.55974
68510342	chr14:68510342:C:T	3.24861e-56	-1.31236e-09	-1.225
68510376	chr14:68510376:G:A	3.73972e-57	-2.49211	-0.894687
68510773	chr14:68510773:A:G	6.08532e-55	0.996923	0.708316
68510783	chr14:68510783:T:C	2.29568e-57	-2.5577	-1.31708
68510813	chr14:68510813:T:G	6.0284e-56	-1.31236e-09	-0.606745
68511172	chr14:68511172:A:G	3.0601e-56	-1.31236e-09	-1.28478
68511797	chr14:68511797:AG:A	2.49029e-57	-2.77217	-1.02125
68511811	chr14:68511811:G:A	3.33764e-56	-1.31236e-09	-1.19796
68512072	chr14:68512072:G:A	7.61616e-57	-1.43425	-1.24129
68512097	chr14:68512097:C:T	6.9576e-57	-2.76598	-3.24751e-10
68512195	chr14:68512195:A:C	3.48202e-56	-1.31236e-09	-1.15561
68512267	chr14:68512267:CA:C	2.48301e-57	-2.77385	-1.02249
68512412	chr14:68512412:G:A	6.13411e-56	-1.31236e-09	-0.589362
68513079	chr14:68513079:G:A	3.47252e-57	-2.54723	-0.913705
68513118	chr14:68513118:T:C	2.18389e-57	-2.77136	-1.15334
68513212	chr14:68513212:A:G	2.30535e-57	-2.55266	-1.31791
68513706	chr14:68513706:C:T	5.39758e-56	-1.31236e-09	-0.717276
68514311	chr14:68514311:A:T	4.07325e-56	-1.31236e-09	-0.998785
68514853	chr14:68514853:T:C	6.39675e-56	-1.31236e-09	-0.547437
68515131	chr14:68515131:T:C	3.32653e-56	-1.31236e-09	-1.2013
68515637	chr14:68515637:G:A	4.07324e-56	-1.31236e-09	-0.998787
68516076	chr14:68516076:C:T	7.52487e-57	-2.58596	-0.101636
68516086	chr14:68516086:G:A	2.96311e-56	-1.31236e-09	-1.31699
68516410	chr14:68516410:C:T	4.74351e-54	0.635407	3.12331
68516443	chr14:68516443:G:A	1.15664e-56	-2.61559	0.357884
68516590	chr14:68516590:A:G	4.30225e-56	-1.31236e-09	-0.944088
68516783	chr14:68516783:T:C	2.19536e-56	-1.61688	-3.24751e-10
68516802	chr14:68516802:A:T	3.72357e-56	-1.31236e-09	-1.08854
68517495	chr14:68517495:A:G	3.32622e-56	-1.31236e-09	-1.20139
68517625	chr14:68517625:A:G	1.56831e-55	0.761221	-0.411862
68517648	chr14:68517648:G:T	3.08176e-57	-2.54515	-1.03517
68517783	chr14:68517783:T:C	3.14918e-56	-1.31236e-09	-1.25609
68518054	chr14:68518054:C:T	3.00307e-56	-1.31236e-09	-1.30359
68518221	chr14:68518221:A:G	7.51145e-57	-2.68938	-3.24751e-10
68518889	chr14:68518889:A:G	2.93673e-57	-2.34002	-1.28849
68519027	chr14:68519027:C:T	3.06288e-56	-1.31236e-09	-1.28387
68519319	chr14:68519319:A:T	2.45745e-57	-2.73602	-1.07067
68519440	chr14:68519440:C:T	2.70709e-57	-2.7491	-0.960837
68519988	chr14:68519988:G:A	6.55836e-56	-1.31236e-09	-0.522487
68520282	chr14:68520282:G:A	1.06861e-55	0.301409	-0.335691
68520366	chr14:68520366:G:A	9.37792e-57	-2.46745	-3.24751e-10
68520462	chr14:68520462:T:A	3.42855e-56	-1.31236e-09	-1.17109
68520551	chr14:68520551:A:G	3.0918e-56	-1.31236e-09	-1.27447
68520992	chr14:68520992:A:G	7.32836e-56	-1.31236e-09	-0.411475
68521024	chr14:68521024:T:A	3.19378e-56	-1.31236e-09	-1.24202
68521137	chr14:68521137:A:G	1.04107e-55	-1.31236e-09	-0.0603909
68521264	chr14:68521264:A:G	3.44293e-56	-1.31236e-09	-1.1669
68522886	chr14:68522886:T:C	2.1758e-56	-0.33031	-1.29552
68523081	chr14:68523081:G:T	3.72495e-56	-1.31236e-09	-1.08817
68523291	chr14:68523291:A:G	4.68567e-57	-2.23407	-0.927237
68523518	chr14:68523518:A:G	6.1495e-56	-1.31236e-09	-0.586856
68523873	chr14:68523873:C:T	1.9968e-57	-2.6964	-1.31787
68524210	chr14:68524210:G:C	1.44794e-53	1.18595	3.68872
68524324	chr14:68524324:G:A	5.99223e-55	2.10112	-0.411303
68524570	chr14:68524570:T:A	2.98011e-56	-1.31236e-09	-1.31127
68524718	chr14:68524718:T:A	3.87127e-55	-1.31236e-09	1.25294
68525184	chr14:68525184:G:T	1.27422e-56	-2.1609	-3.24751e-10
68525282	chr14:68525282:G:A	4.75534e-56	-1.31236e-09	-0.843959
68525397	chr14:68525397:A:G	2.96131e-56	-1.31236e-09	-1.3176
68526861	chr14:68526861:G:A	1.56008e-56	-0.642378	-1.31611
68527155	chr14:68527155:T:C	3.4481e-56	-1.31236e-09	-1.1654
68527368	chr14:68527368:G:A	1.19911e-54	-1.31236e-09	2.38352
68527386	chr14:68527386:C:T	2.99576e-56	-1.31236e-09	-1.30603
68527935	chr14:68527935:C:T	3.45157e-56	-1.31236e-09	-1.1644
68528109	chr14:68528109:T:C	3.42339e-56	-1.31236e-09	-1.17259
68528181	chr14:68528181:G:C	9.11894e-55	2.62809	-0.518373
68528235	chr14:68528235:T:C	3.89911e-56	-1.31236e-09	-1.04248
68528341	chr14:68528341:G:C	5.80208e-56	-1.31236e-09	-0.64501
68528662	chr14:68528662:TAATTATTTACCTTTTTTTTTTTTTTTTTGAGACGGAGTCTCGCTCTGTCGCCCAGGCCGGACTGCGGACTGCAG:T	3.66759e-56	-1.31236e-09	-1.10369
68529231	chr14:68529231:C:G	3.8788e-55	-1.31236e-09	1.25488
68529749	chr14:68529749:A:G	2.58679e-57	-2.56716	-1.18824
68529774	chr14:68529774:A:G	4.85604e-57	-2.05885	-1.06674
68529847	chr14:68529847:C:T	1.80784e-56	-2.04692	0.235826
68530014	chr14:68530014:G:A	5.80747e-54	0.636345	3.32474
68530137	chr14:68530137:T:TAA	2.02822e-57	-2.77985	-1.2188
68530259	chr14:68530259:T:C	4.51521e-57	-2.11378	-1.08458
68530290	chr14:68530290:A:T	5.85952e-56	-1.31236e-09	-0.635159
68530291	chr14:68530291:A:T	3.2754e-57	-2.78143	-0.737938
68530292	chr14:68530292:A:T	8.58782e-57	-1.67246	-0.883002
68530319	chr14:68530319:C:A	5.2694e-56	-0.74131	-3.24751e-10
68530341	chr14:68530341:G:A	2.98495e-56	-1.31236e-09	-1.30964
68530579	chr14:68530579:A:G	4.69622e-57	-2.13714	-1.02191
68530580	chr14:68530580:C:G	5.02052e-56	-1.31236e-09	-0.789694
68530860	chr14:68530860:C:G	6.72881e-55	3.01316	-1.20741
68530897	chr14:68530897:T:G	1.94222e-57	-2.72783	-1.31415
68530996	chr14:68530996:GA:G	8.29551e-55	-1.31236e-09	2.01507
68531333	chr14:68531333:A:G	3.6568e-56	-1.31236e-09	-1.10664
68531472	chr14:68531472:G:A	2.98993e-56	-1.31236e-09	-1.30798
68531478	chr14:68531478:T:A	4.3271e-57	-1.98628	-1.25464
68531576	chr14:68531576:T:G	3.32639e-56	-1.31236e-09	-1.20134
68531603	chr14:68531603:A:G	1.25704e-56	-0.859916	-1.31455
68531909	chr14:68531909:G:A	1.92073e-57	-2.74648	-1.30663
68532216	chr14:68532216:A:G	4.6168e-57	-1.9238	-1.25231
68532342	chr14:68532342:G:A	2.96179e-56	-1.31236e-09	-1.31743
68532614	chr14:68532614:A:G	4.47355e-57	-1.94898	-1.25865
68532838	chr14:68532838:T:C	3.98959e-56	-1.31236e-09	-1.01954
68533100	chr14:68533100:A:G	4.84134e-57	-1.87288	-1.25574
68533567	chr14:68533567:T:C	3.37714e-56	-1.1862	-3.24751e-10
68533631	chr14:68533631:C:T	2.98377e-57	-2.3587	-1.25393
68533676	chr14:68533676:GAGA:G	3.18096e-57	-2.23079	-1.31784
68533715	chr14:68533715:A:T	3.31999e-56	-1.31236e-09	-1.20326
68533992	chr14:68533992:AAAAC:A	8.39283e-55	-1.31236e-09	2.02674
68534435	chr14:68534435:G:A	2.99148e-56	-1.31236e-09	-1.30746
68534603	chr14:68534603:T:C	2.57335e-57	-2.58341	-1.17719
68534690	chr14:68534690:A:G	3.30196e-56	-1.20871	-3.24751e-10
68534818	chr14:68534818:A:G	3.31993e-56	-1.31236e-09	-1.20328
68535084	chr14:68535084:G:A	2.9168e-57	-2.42854	-1.20678
68535204	chr14:68535204:C:T	1.27956e-54	-1.31236e-09	2.44846
68535242	chr14:68535242:A:G	3.32366e-56	-1.31236e-09	-1.20216
68535450	chr14:68535450:C:T	1.00848e-56	-2.39478	-3.24751e-10
68535532	chr14:68535532:G:A	3.04319e-56	-1.31236e-09	-1.29032
68535566	chr14:68535566:T:C	3.01988e-56	-1.31236e-09	-1.29801
68535589	chr14:68535589:G:C	3.32366e-56	-1.31236e-09	-1.20216
68535802	chr14:68535802:T:C	6.10983e-57	-1.84061	-1.0553
68535957	chr14:68535957:G:A	7.76463e-57	-2.65623	-3.24751e-10
68536271	chr14:68536271:A:G	5.26897e-57	-2.14507	-0.898911
68536556	chr14:68536556:G:A	9.24253e-57	-2.482	-3.24751e-10
68536600	chr14:68536600:A:G	1.37919e-56	-0.844682	-1.23705
68536787	chr14:68536787:A:C	1.60025e-56	-0.616807	-1.31626
68536963	chr14:68536963:T:C	5.19192e-57	-1.96311	-1.0956
68537225	chr14:68537225:G:A	1.27506e-54	-1.31236e-09	2.44494
68537227	chr14:68537227:A:G	3.40045e-56	-1.31236e-09	-1.17932
68537249	chr14:68537249:A:G	1.36553e-56	-0.882536	-1.20915
68537253	chr14:68537253:T:C	4.91611e-57	-1.97022	-1.14307
68537325	chr14:68537325:C:T	1.31793e-54	2.96281	-0.484802
68537799	chr14:68537799:CTTTA:C	4.24806e-56	-1.31236e-09	-0.956764
68538088	chr14:68538088:T:C	5.51119e-57	-2.10227	-0.896764
68538859	chr14:68538859:T:C	2.97667e-56	-1.31236e-09	-1.31242
68538897	chr14:68538897:G:A	2.70017e-57	-2.47989	-1.23261
68539160	chr14:68539160:G:T	1.17934e-56	-1.90476	-0.333512
68539170	chr14:68539170:G:A	2.77242e-57	-2.46596	-1.22014
68540038	chr14:68540038:T:C	5.18897e-57	-2.1815	-0.877779
68540052	chr14:68540052:C:T	4.21004e-56	-1.31236e-09	-0.965755
68540190	chr14:68540190:TTA:T	3.04189e-56	-1.31236e-09	-1.29075
68540196	chr14:68540196:A:G	1.054e-56	-1.1103	-1.24033
68540515	chr14:68540515:A:G	8.06648e-55	2.04106	-0.053987
68540615	chr14:68540615:C:T	7.90685e-57	-1.68167	-0.956414
68541200	chr14:68541200:C:G	8.0166e-56	-1.31236e-09	-0.321713
68541203	chr14:68541203:T:C	2.96133e-56	-1.31236e-09	-1.31759
68541320	chr14:68541320:T:C	3.11251e-56	-1.31236e-09	-1.2678
68541610	chr14:68541610:T:C	8.65958e-55	2.27905	-0.221028
68541858	chr14:68541858:G:A	1.23694e-56	-0.948354	-1.24223
68541976	chr14:68541976:T:C	2.61157e-57	-2.64179	-1.10407
68542356	chr14:68542356:A:C	4.79994e-56	-1.31236e-09	-0.834623
68542449	chr14:68542449:A:G	1.271e-56	-0.940978	-1.22245
68542781	chr14:68542781:C:G	3.3045e-57	-2.19304	-1.31748
68542860	chr14:68542860:A:G	3.27278e-56	-1.31236e-09	-1.21759
68543973	chr14:68543973:T:G	1.45207e-56	-0.782701	-1.24754
68544014	chr14:68544014:T:G	2.96126e-56	-1.31236e-09	-1.31761
68544151	chr14:68544151:C:G	2.96865e-56	-1.31236e-09	-1.31512
68544208	chr14:68544208:A:C	3.02182e-57	-2.28212	-1.31783
68544326	chr14:68544326:A:G	3.54582e-56	-1.31236e-09	-1.13746
68544430	chr14:68544430:C:T	4.09801e-56	-1.31236e-09	-0.992724
68544488	chr14:68544488:A:T	2.77706e-57	-2.47135	-1.21307
68545229	chr14:68545229:A:G	2.51451e-57	-2.61701	-1.16673
68545255	chr14:68545255:T:C	1.58935e-56	-0.668943	-1.27096
68545501	chr14:68545501:T:C	1.90235e-55	1.31575	-0.773308
68545638	chr14:68545638:C:G	7.5718e-57	-1.36457	-1.31682
68545740	chr14:68545740:G:A	4.46486e-57	-1.89622	-1.31335
68545752	chr14:68545752:G:A	4.38806e-57	-2.00127	-1.22566
68545859	chr14:68545859:T:G	1.75739e-55	1.35521	-0.892025
68545938	chr14:68545938:C:T	2.96852e-56	-1.31236e-09	-1.31516
68546065	chr14:68546065:A:G	3.60435e-56	-1.31236e-09	-1.12108
68546362	chr14:68546362:A:T	2.97241e-56	-1.31236e-09	-1.31385
68546841	chr14:68546841:G:A	5.04999e-56	-1.31236e-09	-0.783841
68547735	chr14:68547735:C:T	4.18819e-57	-2.67473	-0.598812
68548647	chr14:68548647:T:C	2.11814e-57	-2.68604	-1.26923
68548699	chr14:68548699:G:A	5.19717e-56	-1.31236e-09	-0.755114
68549285	chr14:68549285:A:G	7.42324e-57	-2.7012	-3.24751e-10
68549650	chr14:68549650:G:A	1.11391e-55	0.754868	-0.747638
68549928	chr14:68549928:T:C	2.47705e-57	-2.60663	-1.19211
68550003	chr14:68550003:G:A	3.82866e-55	-1.31236e-09	1.24187
68550152	chr14:68550152:C:T	8.79227e-57	-2.36475	-0.167188
68550653	chr14:68550653:T:C	9.59172e-57	-2.44491	-3.24751e-10
68550878	chr14:68550878:T:G	1.0047e-56	-1.10572	-1.29281
68551249	chr14:68551249:C:T	3.1078e-56	-1.31236e-09	-1.26931
68551402	chr14:68551402:G:A	2.34327e-56	-1.55168	-3.24751e-10
68551411	chr14:68551411:T:G	9.6899e-57	-2.43473	-3.24751e-10
68552088	chr14:68552088:C:A	1.72416e-55	1.24692	-0.802823
68552331	chr14:68552331:CA:C	3.54256e-56	-1.31236e-09	-1.13838
68552445	chr14:68552445:G:A	2.4881e-57	-2.47825	-1.31604
68552821	chr14:68552821:C:T	2.3842e-57	-2.68303	-1.15392
68552940	chr14:68552940:AT:A	2.97957e-56	-1.31236e-09	-1.31145
68553608	chr14:68553608:C:T	2.29311e-57	-2.55809	-1.31781
68553773	chr14:68553773:C:G	2.35263e-57	-2.53814	-1.31214
68553925	chr14:68553925:T:C	7.59761e-56	-1.31236e-09	-0.375394
68554562	chr14:68554562:T:C	2.99453e-56	-1.31236e-09	-1.30644
68555049	chr14:68555049:T:C	1.17091e-56	-0.92931	-1.31614
68555317	chr14:68555317:C:T	1.10697e-56	-1.00157	-1.30004
68555655	chr14:68555655:G:A	2.96133e-56	-1.31236e-09	-1.31759
68556007	chr14:68556007:G:A	2.35424e-57	-2.53225	-1.31735
68556367	chr14:68556367:C:T	3.71333e-54	0.648692	2.86518
68556677	chr14:68556677:C:G	9.60965e-57	-2.44304	-3.24751e-10
68556925	chr14:68556925:CA:C	2.9678e-56	-1.31236e-09	-1.3154
68557063	chr14:68557063:A:T	1.37725e-55	1.09804	-0.87859
68557282	chr14:68557282:A:G	3.28606e-57	-2.32239	-1.19373
68557544	chr14:68557544:C:T	2.70889e-57	-2.39453	-1.31475
68558850	chr14:68558850:A:G	2.63892e-57	-2.62344	-1.112
68559009	chr14:68559009:A:G	4.15665e-55	1.94884	-0.624772
68559382	chr14:68559382:G:A	3.28538e-56	-1.31236e-09	-1.21374
68559483	chr14:68559483:T:C	8.30723e-57	-1.8563	-0.732381
68559581	chr14:68559581:T:C	3.01202e-56	-1.31236e-09	-1.30062
68559611	chr14:68559611:C:T	2.96672e-56	-1.31236e-09	-1.31577
68559662	chr14:68559662:G:A	6.92718e-57	-2.52432	-0.246042
68559671	chr14:68559671:G:A	2.66419e-57	-2.41927	-1.30664
68559688	chr14:68559688:T:C	2.99731e-56	-1.31236e-09	-1.30551
68559691	chr14:68559691:G:T	3.41435e-56	-1.31236e-09	-1.17524
68559811	chr14:68559811:G:T	3.41297e-56	-1.31236e-09	-1.17564
68560159	chr14:68560159:G:A	2.96675e-56	-1.31236e-09	-1.31576
68561149	chr14:68561149:A:G	3.78089e-57	-2.66812	-0.707731
68561209	chr14:68561209:C:T	9.93445e-56	-0.107218	-3.24751e-10
68561369	chr14:68561369:G:A	3.16636e-55	-1.31236e-09	1.05194
68561567	chr14:68561567:C:A	1.44411e-53	1.21228	3.65974
68561632	chr14:68561632:C:T	3.27728e-57	-2.56047	-0.958329
68561735	chr14:68561735:G:A	3.38017e-56	-1.31236e-09	-1.1853
68561772	chr14:68561772:A:G	3.83876e-56	-1.31236e-09	-1.05808
68561821	chr14:68561821:T:C	2.96095e-56	-1.31236e-09	-1.31772
68561886	chr14:68561886:A:G	1.00169e-55	0.846907	-0.945861
68562024	chr14:68562024:G:A	3.37412e-57	-2.57982	-0.909855
68562062	chr14:68562062:T:C	1.38855e-56	-0.974772	-1.1002
68562097	chr14:68562097:T:C	3.21012e-56	-1.31236e-09	-1.23692
68562256	chr14:68562256:G:A	4.31428e-55	1.21512	0.146174
68562508	chr14:68562508:C:T	1.09849e-56	-1.18827	-1.12103
68562623	chr14:68562623:T:C	2.98934e-56	-1.31236e-09	-1.30817
68562887	chr14:68562887:G:A	4.21362e-56	-1.31236e-09	-0.964905
68563066	chr14:68563066:G:C	7.48992e-56	-1.31236e-09	-0.389669
68563254	chr14:68563254:A:G	2.99043e-56	-1.31236e-09	-1.30781
68563583	chr14:68563583:C:T	2.96172e-56	-1.31236e-09	-1.31746
68563767	chr14:68563767:A:C	4.00936e-53	1.19774	4.69542
68563935	chr14:68563935:C:A	2.4488e-57	-2.51473	-1.29548
68564387	chr14:68564387:CT:C	2.96241e-56	-1.31236e-09	-1.31723
68564567	chr14:68564567:T:A	2.2231e-57	-2.60792	-1.29899
68564649	chr14:68564649:C:T	3.76517e-56	-1.31236e-09	-1.07743
68564813	chr14:68564813:C:T	3.27351e-56	-1.31236e-09	-1.21736
68565143	chr14:68565143:G:A	4.743e-55	1.58465	-0.128622
68565151	chr14:68565151:T:A	4.58426e-57	-1.94521	-1.23797
68565211	chr14:68565211:T:C	4.69396e-56	-1.31236e-09	-0.856949
68566272	chr14:68566272:T:G	2.26339e-55	0.431926	0.284294
68567429	chr14:68567429:C:T	2.96773e-56	-1.31236e-09	-1.31543
68567523	chr14:68567523:T:G	2.67409e-57	-2.50691	-1.21529
68567965	chr14:68567965:C:T	2.46475e-57	-2.55893	-1.24479
68568228	chr14:68568228:G:C	3.01404e-56	-1.31236e-09	-1.29995
68568708	chr14:68568708:G:A	2.20284e-55	1.30214	-0.613036
68568782	chr14:68568782:C:T	2.75188e-57	-2.61123	-1.0823
68569155	chr14:68569155:C:T	2.96074e-56	-1.31236e-09	-1.31779
68569159	chr14:68569159:G:A	2.9606e-56	-1.31236e-09	-1.31783
68569410	chr14:68569410:G:A	2.3359e-57	-2.59336	-1.26406
68569683	chr14:68569683:C:G	2.07107e-56	-1.67516	-3.24751e-10
68569712	chr14:68569712:G:A	3.67496e-57	-2.39929	-1.00498
68570603	chr14:68570603:A:G	2.02637e-57	-2.77814	-1.22143
68570979	chr14:68570979:C:T	3.19247e-56	-1.31236e-09	-1.24243
68571220	chr14:68571220:T:C	1.93699e-57	-2.75892	-1.28576
68571376	chr14:68571376:A:G	2.96451e-56	-1.31236e-09	-1.31652
68571424	chr14:68571424:T:C	6.26554e-57	-1.72135	-1.1494
68571446	chr14:68571446:G:A	2.972e-56	-1.31236e-09	-1.31399
68572051	chr14:68572051:G:A	9.12397e-56	-1.31236e-09	-0.192322
68572070	chr14:68572070:T:G	9.72294e-57	-2.43132	-3.24751e-10
68572199	chr14:68572199:G:A	7.0771e-55	3.10699	-1.25077
68572264	chr14:68572264:G:A	3.96609e-57	-2.21877	-1.10926
68572329	chr14:68572329:C:T	2.3251e-57	-2.6434	-1.21865
68572753	chr14:68572753:C:T	4.49171e-56	-1.31236e-09	-0.900993
68573096	chr14:68573096:C:T	3.55662e-56	-1.31236e-09	-1.13442
68573209	chr14:68573209:C:A	3.17555e-56	-1.31236e-09	-1.24774
68573361	chr14:68573361:T:C	1.90447e-57	-2.75691	-1.3047
68573824	chr14:68573824:C:T	3.20194e-56	-1.31236e-09	-1.23947
68573830	chr14:68573830:T:C	3.07191e-56	-1.31236e-09	-1.28093
68573952	chr14:68573952:G:C	9.50721e-57	-2.45376	-3.24751e-10
68574331	chr14:68574331:A:T	3.347e-56	-1.31236e-09	-1.19516
68574356	chr14:68574356:A:G	4.79744e-57	-1.87058	-1.26715
68574439	chr14:68574439:C:T	3.32307e-54	-0.323735	3.72657
68574620	chr14:68574620:G:A	3.38428e-54	-0.0868263	3.50791
68575304	chr14:68575304:A:C	3.68409e-56	-1.31236e-09	-1.0992
68575374	chr14:68575374:G:A	6.40589e-56	0.766168	-1.31218
68575550	chr14:68575550:G:A	6.61858e-57	-2.25577	-0.560156
68575555	chr14:68575555:G:T	3.36701e-54	-0.3106	3.72657
68575716	chr14:68575716:C:T	3.29129e-56	-1.31236e-09	-1.21195
68575834	chr14:68575834:T:G	2.96878e-56	-1.31236e-09	-1.31507
68575951	chr14:68575951:A:G	3.5972e-57	-2.39323	-1.03242
68576274	chr14:68576274:A:G	4.55925e-57	-1.92898	-1.25968
68576881	chr14:68576881:C:T	2.96338e-56	-1.31236e-09	-1.3169
68576995	chr14:68576995:G:C	2.27918e-56	-1.57941	-3.24751e-10
68577005	chr14:68577005:T:C	6.24479e-56	0.171223	-0.742702
68577253	chr14:68577253:G:A	7.67513e-55	2.2436	-0.306261
68577260	chr14:68577260:G:A	3.01453e-56	-1.31236e-09	-1.29978
68577749	chr14:68577749:C:T	3.29129e-56	-1.31236e-09	-1.21195
68577837	chr14:68577837:C:T	4.10483e-57	-2.07776	-1.21589
68578272	chr14:68578272:G:A	6.70066e-56	0.13222	-0.633241
68578336	chr14:68578336:G:A	4.35917e-55	-1.31236e-09	1.37164
68578504	chr14:68578504:C:T	3.97236e-56	-1.31236e-09	-1.02387
68578518	chr14:68578518:C:T	3.29129e-56	-1.31236e-09	-1.21195
68578665	chr14:68578665:G:A	6.36071e-56	-0.28725	-0.265838
68578743	chr14:68578743:A:T	2.01865e-56	-1.47727	-0.223524
68579159	chr14:68579159:A:G	2.28467e-57	-2.7724	-1.10719
68579376	chr14:68579376:C:T	4.84944e-56	-0.824364	-3.24751e-10
68579470	chr14:68579470:G:C	3.13851e-56	-1.31236e-09	-1.25948
68579534	chr14:68579534:A:G	9.32388e-56	-1.31236e-09	-0.170648
68579644	chr14:68579644:T:A	2.96091e-56	-1.31236e-09	-1.31773
68580122	chr14:68580122:C:A	3.22609e-56	-1.31236e-09	-1.23196
68580260	chr14:68580260:C:A	2.97754e-56	-1.31236e-09	-1.31213
68580289	chr14:68580289:C:T	2.12885e-57	-2.70696	-1.24327
68580371	chr14:68580371:AGCT:A	6.78701e-56	-0.499586	0.0113697
68580735	chr14:68580735:C:T	6.70687e-56	-0.670134	0.170039
68580985	chr14:68580985:A:G	3.1751e-57	-2.41628	-1.13419
68582716	chr14:68582716:T:C	5.0132e-57	-1.7885	-1.30524
68583100	chr14:68583100:G:A	3.25162e-56	-1.31236e-09	-1.22407
68583168	chr14:68583168:A:T	3.90447e-56	-0.655916	-0.385189
68583748	chr14:68583748:A:G	2.57828e-55	1.3027	-0.456221
68583785	chr14:68583785:G:A	4.4605e-56	-1.31236e-09	-0.907967
68583875	chr14:68583875:C:T	5.42419e-56	-1.31236e-09	-0.712358
68583908	chr14:68583908:C:T	3.0904e-56	-1.31236e-09	-1.27493
68584458	chr14:68584458:TTCTC:T	4.02284e-56	-1.31236e-09	-1.01124
68584829	chr14:68584829:T:C	5.1627e-56	-1.31236e-09	-0.761766
68584968	chr14:68584968:T:C	7.90143e-57	-2.63877	-3.24751e-10
68585183	chr14:68585183:T:G	3.46543e-57	-2.14735	-1.31563
68585431	chr14:68585431:C:T	2.50157e-57	-2.5263	-1.26259
68585686	chr14:68585686:G:C	1.43638e-56	-0.97727	-1.06383
68585707	chr14:68585707:T:C	3.3957e-55	0.883528	0.23834
68585712	chr14:68585712:G:A	7.36091e-56	-1.31236e-09	-0.407043
68585795	chr14:68585795:G:A	7.1725e-57	-2.73556	-3.24751e-10
68586030	chr14:68586030:C:T	6.42834e-56	0.482389	-1.0249
68586090	chr14:68586090:CT:C	6.13552e-57	-2.78028	-0.111434
68586238	chr14:68586238:C:T	3.68641e-56	-1.31236e-09	-1.09857
68586338	chr14:68586338:TC:T	2.51327e-55	-1.31236e-09	0.820942
68586362	chr14:68586362:T:C	3.77687e-55	2.40418	-1.17593
68586601	chr14:68586601:C:T	4.86071e-56	-1.31236e-09	-0.822043
68586685	chr14:68586685:A:G	3.13925e-56	-1.31236e-09	-1.25924
68586817	chr14:68586817:T:C	1.40222e-55	1.55351	-1.31609
68587170	chr14:68587170:G:T	2.00937e-55	0.59718	-3.24751e-10
68587571	chr14:68587571:G:A	3.09905e-56	-1.31236e-09	-1.27213
68587964	chr14:68587964:G:A	2.04339e-55	1.32268	-0.708717
68588111	chr14:68588111:T:C	7.35757e-57	-1.39776	-1.31232
68588548	chr14:68588548:G:A	3.04946e-56	-1.31236e-09	-1.28826
68588576	chr14:68588576:G:A	3.05054e-56	-1.31236e-09	-1.28791
68588648	chr14:68588648:G:A	3.34627e-56	-1.31236e-09	-1.19538
68588683	chr14:68588683:T:C	7.24139e-57	-2.726	-3.24751e-10
68588761	chr14:68588761:A:G	2.96655e-56	-1.31236e-09	-1.31583
68588811	chr14:68588811:T:C	6.75258e-57	-2.32853	-0.46736
68589026	chr14:68589026:C:T	5.18486e-57	-2.76491	-0.295154
68589158	chr14:68589158:G:A	9.81556e-56	-1.31236e-09	-0.119258
68589253	chr14:68589253:G:T	2.9757e-56	-1.31236e-09	-1.31275
68589382	chr14:68589382:C:G	3.81781e-56	-1.31236e-09	-1.06355
68589457	chr14:68589457:G:A	2.96074e-56	-1.31236e-09	-1.31779
68590044	chr14:68590044:C:G	1.84035e-57	-2.78137	-1.31449
68590443	chr14:68590443:C:T	7.29458e-57	-2.71868	-3.24751e-10
68590511	chr14:68590511:G:A	3.15683e-56	-1.31236e-09	-1.25366
68590720	chr14:68590720:CTG:C	3.01322e-56	-1.31236e-09	-1.30022
68591353	chr14:68591353:A:G	3.88504e-57	-2.78153	-0.567152
68591819	chr14:68591819:G:A	6.29476e-56	-1.31236e-09	-0.563509
68591957	chr14:68591957:T:A	6.17426e-56	-1.31236e-09	-0.582837
68592060	chr14:68592060:G:A	6.33244e-56	-1.31236e-09	-0.557542
68592163	chr14:68592163:C:T	6.73486e-56	-1.31236e-09	-0.49593
68592281	chr14:68592281:GTGTGTA:G	3.22003e-56	-1.31236e-09	-1.23384
68592488	chr14:68592488:C:G	6.36918e-56	-1.31236e-09	-0.551756
68592516	chr14:68592516:A:G	6.57575e-56	-1.31236e-09	-0.519839
68592734	chr14:68592734:T:A	3.37775e-57	-2.77986	-0.708747
68592787	chr14:68592787:G:A	1.17928e-56	-2.23832	-3.24751e-10
68592903	chr14:68592903:G:GATCT	2.26754e-57	-2.73271	-1.15441
68592976	chr14:68592976:T:C	2.26588e-57	-2.739	-1.14885
68593074	chr14:68593074:A:C	2.38569e-57	-2.75263	-1.08369
68593225	chr14:68593225:G:T	7.76031e-57	-2.65679	-3.24751e-10
68593351	chr14:68593351:A:G	2.22218e-57	-2.72986	-1.17746
68593441	chr14:68593441:A:G	4.54668e-56	-1.31236e-09	-0.88883
68593462	chr14:68593462:G:A	3.7475e-57	-2.78081	-0.603912
68593485	chr14:68593485:A:G	2.2652e-57	-2.72137	-1.16678
68593866	chr14:68593866:C:T	1.98422e-57	-2.72864	-1.29195
68594188	chr14:68594188:C:T	5.71207e-56	-1.31236e-09	-0.660645
68594316	chr14:68594316:C:T	6.82977e-56	-1.31236e-09	-0.481936
68594542	chr14:68594542:C:G	1.92942e-56	-1.74601	-3.24751e-10
68594569	chr14:68594569:T:C	7.27712e-56	-1.31236e-09	-0.418491
68595036	chr14:68595036:G:C	3.17358e-56	-1.31236e-09	-1.24837
68595225	chr14:68595225:T:C	1.77831e-55	0.475024	-3.24751e-10
68595347	chr14:68595347:G:A	5.14921e-56	-1.31236e-09	-0.764383
68595397	chr14:68595397:C:T	3.49052e-57	-2.77784	-0.677919
68595606	chr14:68595606:G:A	2.08792e-56	-0.46181	-1.20525
68595788	chr14:68595788:A:T	2.65109e-55	-1.31236e-09	0.874329
68595998	chr14:68595998:CA:C	5.97811e-56	-1.31236e-09	-0.615122
68596069	chr14:68596069:T:C	3.9567e-56	-1.31236e-09	-1.02782
68596133	chr14:68596133:C:T	9.64916e-57	-1.97293	-0.466008
68596205	chr14:68596205:G:A	6.94647e-57	-2.76758	-3.24751e-10
68596358	chr14:68596358:C:T	3.59261e-57	-2.10902	-1.31791
68596396	chr14:68596396:C:T	3.03069e-56	-1.31236e-09	-1.29444
68596418	chr14:68596418:T:C	3.68058e-56	-1.31236e-09	-1.10016
68596421	chr14:68596421:G:A	3.37146e-56	-1.31236e-09	-1.18788
68596518	chr14:68596518:C:A	3.14105e-56	-1.31236e-09	-1.25867
68596713	chr14:68596713:A:C	3.90178e-57	-2.77719	-0.567187
68596804	chr14:68596804:C:T	2.12871e-57	-2.71191	-1.23839
68596847	chr14:68596847:A:G	2.16212e-57	-2.64479	-1.28993
68596879	chr14:68596879:G:A	4.31595e-56	-1.31236e-09	-0.94091
68597007	chr14:68597007:C:T	3.33999e-56	-1.31236e-09	-1.19726
68597191	chr14:68597191:G:A	1.89108e-57	-2.75075	-1.31791
68597385	chr14:68597385:T:C	9.93594e-57	-2.40965	-3.24751e-10
68597663	chr14:68597663:G:A	5.51708e-55	-1.31236e-09	1.60721
68597740	chr14:68597740:T:C	6.51969e-56	-0.300923	-0.227477
68597849	chr14:68597849:G:A	3.27113e-57	-2.72762	-0.793059
68597877	chr14:68597877:A:G	3.36209e-56	-1.31236e-09	-1.19066
68598480	chr14:68598480:C:T	6.32417e-55	-1.31236e-09	1.74374
68598649	chr14:68598649:A:G	5.13349e-57	-1.81905	-1.25097
68598954	chr14:68598954:G:T	5.53082e-56	-1.31236e-09	-0.692891
68599062	chr14:68599062:G:A	3.47638e-56	-1.31236e-09	-1.15723
68599842	chr14:68599842:C:G	1.07132e-56	-1.33997	-0.994366
68600012	chr14:68600012:A:G	6.73583e-57	-1.48623	-1.31214
68600026	chr14:68600026:G:A	3.46118e-57	-2.74052	-0.723684
68600308	chr14:68600308:C:T	1.22601e-55	0.103127	-3.24751e-10
68600446	chr14:68600446:C:T	3.42203e-56	-1.31236e-09	-1.17299
68600454	chr14:68600454:G:A	4.86034e-57	-2.75149	-0.373211
68600514	chr14:68600514:G:A	5.23807e-56	-1.31236e-09	-0.747274
68600539	chr14:68600539:C:G	4.68931e-56	-1.31236e-09	-0.857941
68600685	chr14:68600685:CT:C	7.00384e-57	-2.75935	-3.24751e-10
68600907	chr14:68600907:G:A	3.78857e-56	-1.31236e-09	-1.07124
68600921	chr14:68600921:A:G	6.00014e-57	-1.59911	-1.31492
68601199	chr14:68601199:G:A	4.99533e-57	-2.75991	-0.337401
68601208	chr14:68601208:A:G	6.66771e-57	-1.60547	-1.20307
68601393	chr14:68601393:T:C	6.03592e-57	-1.5922	-1.31588
68601569	chr14:68601569:C:G	5.80183e-56	-1.31236e-09	-0.645054
68601648	chr14:68601648:G:A	5.01558e-57	-2.77333	-0.319931
68601667	chr14:68601667:A:G	2.05698e-57	-2.77683	-1.20774
68601726	chr14:68601726:C:T	3.09419e-56	-1.31236e-09	-1.2737
68602106	chr14:68602106:T:C	5.62542e-57	-1.66335	-1.31517
68602158	chr14:68602158:C:A	1.01584e-56	-2.38751	-3.24751e-10
68602462	chr14:68602462:G:T	3.38306e-56	-1.31236e-09	-1.18445
68602509	chr14:68602509:G:GCT	7.21418e-56	-1.31236e-09	-0.427179
68602520	chr14:68602520:AGC:A	8.15727e-57	-2.51307	-0.0938354
68602699	chr14:68602699:G:A	5.41228e-57	-2.78045	-0.236689
68602792	chr14:68602792:A:C	1.30153e-56	-1.1672	-0.972483
68602800	chr14:68602800:G:A	7.42645e-57	-1.70228	-0.99848
68602877	chr14:68602877:T:C	1.28658e-56	-1.17632	-0.97492
68602924	chr14:68602924:T:C	5.82751e-56	-1.31236e-09	-0.640637
68603231	chr14:68603231:C:T	4.11837e-56	-1.31236e-09	-0.987769
68603503	chr14:68603503:T:C	3.66001e-56	-1.31236e-09	-1.10576
68603608	chr14:68603608:T:C	8.29477e-56	-1.31236e-09	-0.287601
68603796	chr14:68603796:G:A	8.29452e-57	-2.59022	-3.24751e-10
68603943	chr14:68603943:G:A	2.96044e-56	-1.31236e-09	-1.31789
68604294	chr14:68604294:T:TC	1.85333e-57	-2.77474	-1.31409
68604311	chr14:68604311:C:T	3.30243e-56	-1.31236e-09	-1.20857
68604814	chr14:68604814:C:CATGG	3.90823e-57	-2.24936	-1.09337
68604882	chr14:68604882:G:A	3.98235e-57	-2.24621	-1.07773
68605010	chr14:68605010:C:T	6.83879e-56	0.704967	-1.18558
68605028	chr14:68605028:A:G	2.42855e-57	-2.74174	-1.07678
68605050	chr14:68605050:G:A	2.98742e-56	-1.31236e-09	-1.30882
68605106	chr14:68605106:A:G	3.36594e-57	-2.18616	-1.30595
68605160	chr14:68605160:T:C	3.28154e-56	-1.31236e-09	-1.21492
68605216	chr14:68605216:TGCACTGAGGGAGA:T	3.22379e-56	-1.31236e-09	-1.23267
68605219	chr14:68605219:A:G	2.90588e-57	-2.76591	-0.873168
68605230	chr14:68605230:G:A	4.67751e-56	-1.31236e-09	-0.860461
68605307	chr14:68605307:ATAAAT:A	3.83678e-56	-1.31236e-09	-1.05859
68605386	chr14:68605386:T:G	5.60525e-57	-1.67538	-1.30673
68605521	chr14:68605521:G:A	2.99413e-56	-1.31236e-09	-1.30657
68605546	chr14:68605546:C:A	4.35675e-56	-1.31236e-09	-0.9315
68605610	chr14:68605610:C:A	4.58279e-56	-1.31236e-09	-0.880918
68606161	chr14:68606161:T:C	3.92529e-57	-2.76708	-0.571289
68606525	chr14:68606525:A:C	1.99433e-57	-2.77251	-1.24299
68606613	chr14:68606613:T:G	7.38918e-56	-1.31236e-09	-0.40321
68607060	chr14:68607060:G:A	3.03527e-56	-1.31236e-09	-1.29293
68607109	chr14:68607109:C:T	2.03709e-57	-2.6833	-1.31099
68607187	chr14:68607187:G:A	5.18664e-56	-1.31236e-09	-0.757141
68607255	chr14:68607255:C:T	1.0733e-56	-1.04639	-1.2861
68607299	chr14:68607299:T:C	2.841e-57	-2.34395	-1.3177
68607652	chr14:68607652:ATCT:A	1.87983e-57	-2.76816	-1.30648
68607744	chr14:68607744:G:A	2.65338e-57	-2.60735	-1.12263
68607789	chr14:68607789:T:C	2.05433e-57	-2.73512	-1.25074
68607814	chr14:68607814:A:G	2.64301e-57	-2.46425	-1.26965
68607967	chr14:68607967:A:G	2.91305e-57	-2.76199	-0.874623
68608130	chr14:68608130:A:G	3.01489e-56	-1.31236e-09	-1.29966
68608469	chr14:68608469:C:T	3.13541e-56	-1.31236e-09	-1.26047
68608511	chr14:68608511:G:C	3.74365e-56	-1.31236e-09	-1.08317
68608623	chr14:68608623:C:T	5.52894e-56	-1.31236e-09	-0.693231
68609061	chr14:68609061:T:C	2.12221e-57	-2.77689	-1.17646
68609203	chr14:68609203:A:G	4.39572e-56	-1.31236e-09	-0.922597
68609632	chr14:68609632:A:G	3.01111e-56	-1.31236e-09	-1.30092
68609785	chr14:68609785:G:A	3.77237e-56	-1.31236e-09	-1.07552
68610002	chr14:68610002:C:T	3.75582e-56	-1.31236e-09	-1.07992
68610389	chr14:68610389:C:T	3.16753e-56	-1.25027	-3.24751e-10
68610450	chr14:68610450:C:T	5.89964e-57	-1.62178	-1.30914
68610531	chr14:68610531:C:T	1.27886e-56	-1.47074	-0.686517
68610646	chr14:68610646:T:C	2.96638e-56	-1.31236e-09	-1.31588
68610725	chr14:68610725:G:A	9.72683e-57	-1.56478	-0.866147
68610877	chr14:68610877:GTGTGTGTGTC:G	3.13829e-57	-2.61985	-0.942287
68610910	chr14:68610910:G:A	6.12882e-57	-2.64956	-0.243248
68610971	chr14:68610971:G:A	2.72027e-57	-2.56122	-1.14386
68610982	chr14:68610982:T:A	2.16559e-57	-2.68413	-1.24899
68611094	chr14:68611094:T:C	3.02244e-56	-1.31236e-09	-1.29716
68611357	chr14:68611357:A:C	3.43224e-57	-2.53119	-0.941407
68611400	chr14:68611400:T:G	1.5448e-56	-1.96833	-3.24751e-10
68611773	chr14:68611773:G:C	2.99395e-56	-1.31236e-09	-1.30663
68611801	chr14:68611801:G:C	4.30449e-57	-1.97315	-1.273
68611811	chr14:68611811:G:C	8.14048e-57	-2.60896	-3.24751e-10
68612281	chr14:68612281:C:T	4.99427e-57	-1.89913	-1.1984
68612461	chr14:68612461:A:G	1.83924e-57	-2.78093	-1.31553
68612590	chr14:68612590:T:G	2.53184e-57	-2.59583	-1.18103
68612695	chr14:68612695:T:C	7.47592e-57	-1.39118	-1.30295
68612784	chr14:68612784:AT:A	2.97466e-56	-1.31236e-09	-1.3131
68612973	chr14:68612973:T:TG	3.3551e-56	-1.31236e-09	-1.19274
68613182	chr14:68613182:A:G	2.85197e-57	-2.42651	-1.23129
68613251	chr14:68613251:A:G	1.48036e-56	-1.77395	-0.236994
68613349	chr14:68613349:T:C	5.8233e-57	-1.77955	-1.16439
68613350	chr14:68613350:G:A	2.96156e-56	-1.31236e-09	-1.31751
68613352	chr14:68613352:A:G	3.51606e-56	-1.31236e-09	-1.14588
68613554	chr14:68613554:T:C	6.19968e-57	-2.1727	-0.708619
68613574	chr14:68613574:T:C	1.04207e-56	-1.57263	-0.78939
68613687	chr14:68613687:T:C	3.90698e-57	-2.03027	-1.31277
68613741	chr14:68613741:A:G	2.05344e-57	-2.67791	-1.30839
68613964	chr14:68613964:A:G	3.57543e-56	-1.31236e-09	-1.12914
68614075	chr14:68614075:A:G	5.19552e-56	-1.31236e-09	-0.75543
68614462	chr14:68614462:G:A	9.33839e-57	-1.81302	-0.658655
68614556	chr14:68614556:A:G	1.53143e-56	-0.689844	-1.28718
68614626	chr14:68614626:T:G	6.9369e-56	-1.31236e-09	-0.466372
68615023	chr14:68615023:C:A	3.46708e-56	-1.31236e-09	-1.15992
68615057	chr14:68615057:G:A	8.44427e-57	-1.87365	-0.698677
68615200	chr14:68615200:G:T	8.35014e-57	-1.85491	-0.728619
68615384	chr14:68615384:C:T	7.50002e-57	-2.69091	-3.24751e-10
68615502	chr14:68615502:C:T	3.92303e-56	-1.31236e-09	-1.03636
68615908	chr14:68615908:A:G	1.65462e-56	-1.29016	-0.609491
68616318	chr14:68616318:C:A	5.04427e-56	-1.31236e-09	-0.784973
68616496	chr14:68616496:G:T	4.07145e-56	-1.31236e-09	-0.999227
68617182	chr14:68617182:T:C	6.9039e-57	-2.77373	-3.24751e-10
68617548	chr14:68617548:G:T	3.1061e-56	-1.31236e-09	-1.26986
68617578	chr14:68617578:G:A	3.527e-56	-1.31236e-09	-1.14278
68617714	chr14:68617714:C:T	4.07986e-56	-1.40282	0.40566
68618259	chr14:68618259:A:G	2.2257e-56	-1.05523	-0.547928
68618368	chr14:68618368:A:G	1.71809e-56	-0.573818	-1.2882
68618406	chr14:68618406:C:G	4.58081e-56	-0.338471	-0.54288
68619217	chr14:68619217:G:A	9.30799e-57	-2.0342	-0.440734
68619799	chr14:68619799:G:C	1.76337e-56	-0.541826	-1.29418
68619876	chr14:68619876:G:C	2.10655e-56	-1.108	-0.550171
68620031	chr14:68620031:G:C	3.48935e-57	-2.27931	-1.17678
68620345	chr14:68620345:G:A	1.12814e-56	-1.8161	-0.466554
68620384	chr14:68620384:G:A	1.60069e-55	-1.31236e-09	0.369795
68621147	chr14:68621147:C:T	4.18989e-56	-1.31236e-09	-0.970553
68621224	chr14:68621224:AT:A	8.49458e-57	-2.56638	-3.24751e-10
68621567	chr14:68621567:T:C	2.7461e-56	-1.03231	-0.360741
68621688	chr14:68621688:C:T	8.60024e-56	-0.165241	-0.086196
68621718	chr14:68621718:A:C	3.57056e-56	-1.31236e-09	-1.1305
68621796	chr14:68621796:A:AT	1.75721e-56	-0.542594	-1.2969
68621805	chr14:68621805:C:T	2.97317e-56	-1.31236e-09	-1.3136
68621853	chr14:68621853:C:T	6.9998e-57	-2.75993	-3.24751e-10
68621923	chr14:68621923:C:T	1.4176e-56	-1.14933	-0.904931
68622189	chr14:68622189:T:C	1.409e-56	-1.12952	-0.930826
68622192	chr14:68622192:C:T	2.97561e-56	-1.55583	0.243055
68622908	chr14:68622908:T:C	2.88208e-56	-0.929517	-0.415196
68622965	chr14:68622965:A:G	6.79261e-56	-1.31236e-09	-0.487391
68623048	chr14:68623048:C:T	9.52837e-56	0.0866718	-0.235625
68623186	chr14:68623186:T:C	8.69065e-56	0.0746219	-0.3156
68623720	chr14:68623720:A:T	3.05656e-56	-1.60768	0.321741
68623756	chr14:68623756:AG:A	1.16915e-56	-2.24695	-3.24751e-10
68623790	chr14:68623790:C:T	4.79199e-56	-1.31236e-09	-0.836281
68623795	chr14:68623795:A:G	1.62644e-56	-0.617701	-1.29913
68623899	chr14:68623899:G:C	3.52629e-56	-1.31236e-09	-1.14298
68624039	chr14:68624039:C:T	6.86511e-57	-2.18127	-0.598091
68624079	chr14:68624079:T:C	1.58889e-56	-0.638841	-1.30135
68624910	chr14:68624910:G:A	3.72261e-56	-1.31236e-09	-1.0888
68624972	chr14:68624972:A:C	3.34952e-56	-1.52605	0.331639
68625063	chr14:68625063:G:A	3.04684e-56	-1.31236e-09	-1.28912
68626289	chr14:68626289:A:G	5.95129e-56	-1.31236e-09	-0.61962
68626710	chr14:68626710:G:A	1.29815e-55	-1.31236e-09	0.160296
68626729	chr14:68626729:C:G	3.90876e-56	-1.31236e-09	-1.04001
68626920	chr14:68626920:T:A	1.20278e-56	-1.86189	-0.356702
68626926	chr14:68626926:C:T	3.5296e-56	-1.31236e-09	-1.14204
68626990	chr14:68626990:G:C	5.88394e-56	-0.146741	-0.48426
68627032	chr14:68627032:A:T	3.96274e-56	-1.31236e-09	-1.02629
68627380	chr14:68627380:C:CTCAGAT	3.02787e-56	-1.31236e-09	-1.29537
68627443	chr14:68627443:G:A	5.28473e-56	-1.31236e-09	-0.738405
68627528	chr14:68627528:G:A	1.08512e-55	-1.31236e-09	-0.0189485
68627686	chr14:68627686:A:T	6.30048e-57	-1.83052	-1.03466
68628562	chr14:68628562:G:A	5.74021e-57	-2.41044	-0.547874
68628571	chr14:68628571:C:G	9.67917e-57	-1.14241	-1.29343
68628757	chr14:68628757:T:C	2.33995e-56	-1.43214	-0.120953
68629013	chr14:68629013:C:G	1.03235e-56	-2.37138	-3.24751e-10
68629041	chr14:68629041:T:C	1.24329e-55	-1.31236e-09	0.117116
68629211	chr14:68629211:A:G	3.01631e-56	-2.64616	1.34697
68629312	chr14:68629312:G:C	6.40994e-56	-1.31236e-09	-0.545377
68629332	chr14:68629332:T:A	3.35398e-56	-1.31236e-09	-1.19308
68629938	chr14:68629938:C:T	4.24562e-56	-1.31236e-09	-0.957339
68630194	chr14:68630194:C:T	2.96771e-56	-1.31236e-09	-1.31544
68630219	chr14:68630219:T:G	3.49959e-56	-1.31236e-09	-1.15058
68630655	chr14:68630655:C:T	4.53022e-56	-2.52389	1.63143
68630690	chr14:68630690:C:T	3.27488e-57	-2.43962	-1.07991
68630699	chr14:68630699:G:A	5.15244e-57	-2.55501	-0.511332
68631198	chr14:68631198:G:A	9.74869e-56	-1.31236e-09	-0.126094
68631916	chr14:68631916:A:G	3.10289e-56	-2.23657	0.965678
68631963	chr14:68631963:C:T	1.17907e-55	-0.809218	0.873301
68631964	chr14:68631964:A:G	3.16006e-56	-2.21553	0.96289
68632099	chr14:68632099:G:T	1.07375e-55	-0.903648	0.874161
68632198	chr14:68632198:T:C	1.02678e-55	-0.984304	0.910094
68632473	chr14:68632473:C:G	3.43351e-56	-1.31236e-09	-1.16964
68632870	chr14:68632870:G:A	3.89441e-56	-1.31236e-09	-1.04369
68633512	chr14:68633512:C:G	7.05503e-57	-2.75207	-3.24751e-10
68633875	chr14:68633875:T:C	4.95827e-56	-1.31236e-09	-0.802171
68634483	chr14:68634483:G:A	4.52965e-56	-0.975568	0.0829871
68635185	chr14:68635185:A:T	4.64507e-56	-1.31236e-09	-0.86742
68636468	chr14:68636468:G:A	9.82602e-56	-1.31236e-09	-0.118193
68636536	chr14:68636536:T:C	2.96529e-56	-1.31236e-09	-1.31625
68636867	chr14:68636867:G:A	9.91971e-56	-1.31236e-09	-0.108704
68637359	chr14:68637359:A:G	4.2156e-55	-1.31236e-09	1.33815
68637955	chr14:68637955:A:G	5.59271e-57	-1.88004	-1.10431
68638026	chr14:68638026:C:G	1.80858e-56	-0.492863	-1.31782
68638098	chr14:68638098:AG:A	5.47201e-56	-1.31236e-09	-0.70358
68638294	chr14:68638294:C:T	6.0672e-56	-1.31236e-09	-0.600329
68638624	chr14:68638624:A:G	1.52093e-56	-2.09283	0.108922
68639100	chr14:68639100:G:C	3.9611e-56	-1.31236e-09	-1.0267
68639157	chr14:68639157:C:T	4.44487e-56	-1.31236e-09	-0.911475
68639425	chr14:68639425:CA:C	1.30553e-56	-0.818709	-1.31791
68639616	chr14:68639616:C:G	3.79119e-57	-2.67109	-0.70204
68639821	chr14:68639821:G:A	8.38685e-56	-1.31236e-09	-0.276562
68639984	chr14:68639984:T:C	2.98979e-56	-1.31236e-09	-1.30802
68640186	chr14:68640186:A:G	4.74756e-56	-1.31236e-09	-0.845597
68640279	chr14:68640279:G:C	1.97614e-57	-2.7459	-1.27876
68640426	chr14:68640426:C:T	7.40483e-56	-1.31236e-09	-0.401095
68641314	chr14:68641314:C:A	2.40657e-57	-2.69718	-1.13043
68641369	chr14:68641369:A:T	1.0936e-56	-1.58161	-0.732143
68641698	chr14:68641698:T:C	8.22335e-57	-2.55637	-0.0424687
68641839	chr14:68641839:G:A	7.27751e-57	-2.57734	-0.143686
68642072	chr14:68642072:A:G	3.34732e-57	-2.6923	-0.805351
68642235	chr14:68642235:G:A	8.46646e-57	-2.62372	0.0540215
68642664	chr14:68642664:T:A	9.80007e-57	-1.27373	-1.14969
68642922	chr14:68642922:A:G	3.35976e-56	-1.31236e-09	-1.19136
68643186	chr14:68643186:C:G	5.68397e-57	-2.57056	-0.397599
68643359	chr14:68643359:G:A	1.95952e-57	-2.7513	-1.28181
68643631	chr14:68643631:G:A	1.97346e-57	-2.75318	-1.27284
68643813	chr14:68643813:T:C	9.81398e-57	-1.10409	-1.31792
68645655	chr14:68645655:C:T	8.01174e-57	-2.6249	-3.24751e-10
68645922	chr14:68645922:A:AT	4.60781e-57	-2.62631	-0.551752
68646001	chr14:68646001:C:T	2.10942e-57	-2.67564	-1.28376
68646328	chr14:68646328:A:G	4.74391e-56	-1.31236e-09	-0.846365
68646402	chr14:68646402:G:A	3.21694e-56	-1.31236e-09	-1.2348
68646758	chr14:68646758:A:G	4.65462e-57	-2.61362	-0.55433
68646800	chr14:68646800:C:T	5.00763e-57	-2.5672	-0.527654
68647130	chr14:68647130:C:T	5.13986e-56	-1.31236e-09	-0.766202
68647391	chr14:68647391:G:A	2.0263e-57	-2.76123	-1.23837
68648050	chr14:68648050:G:T	8.62075e-56	-1.31236e-09	-0.249055
68648235	chr14:68648235:A:T	3.44366e-56	-1.31236e-09	-1.16669
68648709	chr14:68648709:A:G	3.00422e-56	-1.31236e-09	-1.30321
68648953	chr14:68648953:C:T	4.85321e-57	-2.52836	-0.59781
68649190	chr14:68649190:A:G	9.30598e-57	-1.16167	-1.31348
68649343	chr14:68649343:A:G	1.23162e-56	-1.44301	-0.751888
68649788	chr14:68649788:A:G	7.88669e-56	-1.31236e-09	-0.33805
68649867	chr14:68649867:C:T	8.4114e-57	-2.72101	0.144784
68649959	chr14:68649959:G:A	1.34592e-56	-1.09536	-1.01079
68650143	chr14:68650143:G:A	2.03711e-57	-2.73937	-1.25491
68650238	chr14:68650238:A:G	2.96443e-56	-1.31236e-09	-1.31654
68650415	chr14:68650415:G:A	5.47972e-56	-1.31236e-09	-0.702173
68650461	chr14:68650461:A:G	2.32055e-57	-2.712	-1.15201
68650564	chr14:68650564:A:T	5.05389e-56	-1.31236e-09	-0.783068
68650581	chr14:68650581:G:A	8.35967e-57	-2.7224	0.140006
68650646	chr14:68650646:A:G	3.41361e-56	-1.31236e-09	-1.17546
68650670	chr14:68650670:A:G	2.35823e-57	-2.7055	-1.1424
68650733	chr14:68650733:T:C	8.13055e-57	-2.70764	0.0974525
68650795	chr14:68650795:T:C	2.31161e-57	-2.67899	-1.18888
68650990	chr14:68650990:C:T	6.14927e-56	-1.31236e-09	-0.586894
68651034	chr14:68651034:C:T	8.01104e-57	-1.30821	-1.31678
68651277	chr14:68651277:G:A	6.35658e-56	-1.31236e-09	-0.553736
68651524	chr14:68651524:G:T	3.79659e-57	-2.43383	-0.937877
68651708	chr14:68651708:C:CT	6.88473e-57	-2.77651	-3.24751e-10
68651826	chr14:68651826:C:T	4.70884e-56	-1.31236e-09	-0.853785
68651905	chr14:68651905:G:A	4.75453e-56	-1.31236e-09	-0.844128
68651965	chr14:68651965:A:G	9.64596e-57	-1.27345	-1.16582
68652030	chr14:68652030:C:T	8.67337e-57	-2.54555	-3.24751e-10
68652081	chr14:68652081:A:G	4.24114e-57	-2.27346	-0.987516
68652249	chr14:68652249:C:T	1.0432e-56	-1.09845	-1.26249
68652555	chr14:68652555:T:C	3.8054e-56	-1.31236e-09	-1.06681
68652651	chr14:68652651:C:T	3.65619e-56	-1.31236e-09	-1.1068
68652836	chr14:68652836:G:A	1.31277e-55	-1.31236e-09	0.171495
68653046	chr14:68653046:G:T	1.01531e-56	-1.09793	-1.29011
68653322	chr14:68653322:C:T	8.89125e-57	-2.52074	-3.24751e-10
68653356	chr14:68653356:A:G	8.35009e-57	-2.29633	-0.287207
68653691	chr14:68653691:T:A	2.98166e-56	-1.31236e-09	-1.31075
68653768	chr14:68653768:C:T	7.17481e-57	-1.47575	-1.25948
68653882	chr14:68653882:C:T	3.9003e-56	-1.31236e-09	-1.04217
68654085	chr14:68654085:C:A	8.80709e-57	-2.53026	-3.24751e-10
68654113	chr14:68654113:G:A	3.90588e-56	-1.31236e-09	-1.04074
68654174	chr14:68654174:T:C	3.68325e-56	-1.31236e-09	-1.09943
68654708	chr14:68654708:C:T	3.37796e-56	-1.31236e-09	-1.18596
68655067	chr14:68655067:T:C	3.81938e-56	-1.31236e-09	-1.06314
68655226	chr14:68655226:C:T	4.18806e-56	-1.31236e-09	-0.97099
68655318	chr14:68655318:G:C	2.96382e-56	-1.31236e-09	-1.31675
68655495	chr14:68655495:C:T	3.48759e-56	-1.31236e-09	-1.15402
68655597	chr14:68655597:G:A	8.20164e-57	-2.51204	-0.0894352
68655623	chr14:68655623:C:G	2.10897e-56	-1.65703	-3.24751e-10
68655642	chr14:68655642:A:C	3.39606e-56	-1.31236e-09	-1.18061
68655852	chr14:68655852:C:T	3.28966e-56	-1.31236e-09	-1.21244
68656080	chr14:68656080:C:T	3.00937e-57	-2.7403	-0.863783
68656435	chr14:68656435:CTG:C	5.8593e-57	-2.27996	-0.657821
68656574	chr14:68656574:C:T	3.98974e-56	-1.31236e-09	-1.0195
68656688	chr14:68656688:G:A	4.27568e-57	-1.93504	-1.31783
68656735	chr14:68656735:C:G	1.80685e-55	-1.31236e-09	0.490941
68656774	chr14:68656774:T:A	3.07682e-56	-1.31236e-09	-1.27933
68656970	chr14:68656970:G:A	3.02135e-56	-1.31236e-09	-1.29752
68657053	chr14:68657053:A:G	3.63908e-57	-2.76584	-0.648245
68657615	chr14:68657615:G:A	4.43441e-56	-1.31236e-09	-0.913832
68657760	chr14:68657760:G:C	7.66149e-57	-2.66961	-3.24751e-10
68657982	chr14:68657982:TG:T	3.02524e-56	-1.31236e-09	-1.29624
68658095	chr14:68658095:G:A	8.639e-57	-1.56079	-0.988735
68658140	chr14:68658140:G:C	2.01225e-57	-2.75184	-1.25471
68658288	chr14:68658288:G:T	2.96148e-56	-1.31236e-09	-1.31754
68658596	chr14:68658596:G:A	3.01104e-56	-1.31236e-09	-1.30094
68658742	chr14:68658742:A:T	2.96228e-56	-1.31236e-09	-1.31727
68658846	chr14:68658846:C:T	7.49027e-56	-1.31236e-09	-0.389623
68659319	chr14:68659319:G:A	9.86613e-57	-1.515	-0.901707
68659443	chr14:68659443:AC:A	3.28509e-56	-1.31236e-09	-1.21383
68659699	chr14:68659699:G:A	1.3806e-55	-1.31236e-09	0.221877
68659841	chr14:68659841:C:A	4.83315e-57	-2.7747	-0.355615
68660027	chr14:68660027:T:C	4.1454e-57	-2.68029	-0.603524
68660486	chr14:68660486:A:G	4.60619e-56	-1.31236e-09	-0.875825
68660668	chr14:68660668:A:G	2.81578e-57	-2.68236	-0.988213
68660791	chr14:68660791:G:A	5.36542e-56	-1.31236e-09	-0.723253
68661117	chr14:68661117:G:A	3.38455e-56	-1.31236e-09	-1.184
68661235	chr14:68661235:C:T	1.17215e-56	-2.20431	-0.0400752
68661291	chr14:68661291:G:A	3.06272e-56	-1.31236e-09	-1.28392
68661367	chr14:68661367:G:A	3.41553e-56	-1.31236e-09	-1.1749
68661368	chr14:68661368:C:T	1.33436e-56	-2.19197	0.0771961
68661478	chr14:68661478:G:A	4.21569e-57	-2.57013	-0.696867
68661645	chr14:68661645:T:C	7.05618e-56	-1.31236e-09	-0.449324
68661793	chr14:68661793:C:T	3.39094e-56	-1.31236e-09	-1.18212
68661838	chr14:68661838:A:G	1.74741e-56	-1.84509	-3.24751e-10
68662273	chr14:68662273:C:T	3.30773e-56	-1.31236e-09	-1.20697
68663063	chr14:68663063:A:G	1.71976e-56	-2.21713	0.356086
68663353	chr14:68663353:A:G	5.8176e-57	-1.62715	-1.31777
68663374	chr14:68663374:G:T	2.70001e-56	-0.834448	-0.575524
68663659	chr14:68663659:A:G	4.14925e-57	-2.03839	-1.24449
68663862	chr14:68663862:A:C	2.94058e-57	-2.7565	-0.870703
68663871	chr14:68663871:C:T	6.69686e-57	-1.48631	-1.31786
68664264	chr14:68664264:C:T	4.74408e-56	-1.31236e-09	-0.846329
68664287	chr14:68664287:A:G	4.59415e-56	-1.31236e-09	-0.878443
68664568	chr14:68664568:A:G	3.48123e-56	-1.31236e-09	-1.15584
68665208	chr14:68665208:C:T	2.96082e-56	-1.31236e-09	-1.31776
68665245	chr14:68665245:C:T	2.31315e-57	-2.56405	-1.30316
68665498	chr14:68665498:C:T	3.05758e-56	-1.31236e-09	-1.2856
68665547	chr14:68665547:T:C	5.59228e-57	-2.77449	-0.209932
68665840	chr14:68665840:G:A	2.06849e-56	-1.67641	-3.24751e-10
68666277	chr14:68666277:A:T	1.87564e-55	-1.31236e-09	0.528307
68666551	chr14:68666551:C:T	1.86611e-57	-2.76499	-1.31697
68666853	chr14:68666853:C:T	2.25241e-56	-1.61739	0.0261575
68667324	chr14:68667324:C:T	1.81701e-56	-1.80603	-3.24751e-10
68667419	chr14:68667419:AGCTGGTTGT:A	2.00851e-57	-2.73865	-1.26977
68667430	chr14:68667430:AAT:A	1.97897e-57	-2.76634	-1.25689
68667449	chr14:68667449:A:AG	1.95924e-57	-2.76966	-1.2636
68667454	chr14:68667454:A:AG	1.99424e-57	-2.77021	-1.24534
68667455	chr14:68667455:TATAAAAA:T	1.9806e-57	-2.76586	-1.25655
68667547	chr14:68667547:A:G	6.35693e-57	-2.55722	-0.29905
68667704	chr14:68667704:T:G	4.76653e-56	-1.31236e-09	-0.841609
68667813	chr14:68667813:A:C	2.08633e-56	-2.1	0.432177
68667923	chr14:68667923:A:G	4.34231e-56	-1.31236e-09	-0.934821
68668405	chr14:68668405:G:A	5.63376e-56	-1.31236e-09	-0.674449
68668414	chr14:68668414:T:C	3.66459e-56	-1.31236e-09	-1.10451
68668427	chr14:68668427:C:G	2.96872e-56	-1.31236e-09	-1.31509
68668687	chr14:68668687:C:G	2.25758e-57	-2.65761	-1.23391
68668750	chr14:68668750:G:A	1.9006e-57	-2.76858	-1.29507
68668831	chr14:68668831:T:C	2.96035e-56	-1.31236e-09	-1.31792
68669272	chr14:68669272:T:G	5.11881e-56	-1.31236e-09	-0.770304
68670124	chr14:68670124:A:G	3.2622e-56	-1.31236e-09	-1.22082
68670644	chr14:68670644:C:G	4.32828e-56	-1.31236e-09	-0.938057
68671070	chr14:68671070:G:A	3.21237e-56	-1.31236e-09	-1.23622
68671188	chr14:68671188:G:A	8.22326e-57	-1.28288	-1.31597
68671213	chr14:68671213:G:A	3.06331e-56	-1.31236e-09	-1.28373
68671654	chr14:68671654:A:G	7.73111e-57	-1.64925	-1.01131
68671658	chr14:68671658:T:C	3.03745e-56	-1.31236e-09	-1.29221
68671708	chr14:68671708:C:A	7.73826e-56	-0.35705	-3.24751e-10
68671780	chr14:68671780:G:A	1.95109e-56	-1.73282	-0.00202037
68672433	chr14:68672433:A:G	9.46096e-56	-1.31236e-09	-0.156053
68672514	chr14:68672514:G:C	4.18542e-56	-1.31236e-09	-0.97162
68672945	chr14:68672945:A:G	3.56601e-57	-2.36627	-1.06809
68673007	chr14:68673007:A:G	1.1729e-56	-1.00117	-1.24258
68673410	chr14:68673410:CAT:C	1.50386e-56	-1.97223	-0.0229661
68673539	chr14:68673539:CAT:C	3.40479e-56	-1.31236e-09	-1.17804
68673541	chr14:68673541:T:C	3.02199e-56	-1.31236e-09	-1.29731
68673545	chr14:68673545:T:C	3.44785e-56	-1.31236e-09	-1.16548
68673633	chr14:68673633:CACAT:C	1.42963e-56	-0.988542	-1.05727
68673644	chr14:68673644:A:G	2.67172e-56	-1.73409	0.313586
68673702	chr14:68673702:C:T	1.4311e-56	-2.04479	-3.24751e-10
68673788	chr14:68673788:C:G	2.96387e-56	-1.31236e-09	-1.31673
68673790	chr14:68673790:A:G	2.21143e-57	-2.64512	-1.26705
68673814	chr14:68673814:A:G	2.96982e-56	-1.31236e-09	-1.31473
68674057	chr14:68674057:CAT:C	3.29735e-56	-1.31236e-09	-1.21011
68674071	chr14:68674071:C:T	3.19794e-57	-2.45507	-1.08824
68674552	chr14:68674552:T:A	2.29897e-57	-2.63545	-1.2379
68674667	chr14:68674667:T:C	3.92138e-57	-2.74404	-0.59533
68674967	chr14:68674967:T:C	2.09627e-55	-1.31236e-09	0.63952
68675104	chr14:68675104:TG:T	1.21096e-55	-1.31236e-09	0.0907745
68675363	chr14:68675363:C:T	8.93496e-57	-1.2285	-1.28734
68675672	chr14:68675672:C:T	3.6498e-56	-1.31236e-09	-1.10855
68675673	chr14:68675673:A:G	1.86626e-56	-2.37226	0.592972
68676579	chr14:68676579:A:G	3.62329e-56	-1.31236e-09	-1.11584
68676821	chr14:68676821:G:A	1.8726e-56	-0.519864	-1.25604
68677602	chr14:68677602:T:C	6.5514e-56	-1.31236e-09	-0.523549
68677825	chr14:68677825:C:T	4.67926e-57	-2.77944	-0.383236
68678302	chr14:68678302:C:G	9.82391e-56	-1.31236e-09	-0.118407
68678495	chr14:68678495:TTACAGTC:T	4.15904e-56	-1.31236e-09	-0.977944
68678573	chr14:68678573:G:C	2.06074e-56	-1.95136	0.271199
68679792	chr14:68679792:G:A	3.91921e-56	-1.31236e-09	-1.03734
68680107	chr14:68680107:A:T	1.18633e-56	-0.963738	-1.26862
68680133	chr14:68680133:G:A	3.22322e-56	-1.31236e-09	-1.23285
68680284	chr14:68680284:A:G	6.39925e-56	-2.25861	1.71156
68680415	chr14:68680415:T:C	1.20224e-55	-1.31236e-09	0.083548
68680840	chr14:68680840:C:T	3.45158e-56	-1.31236e-09	-1.16439
68680985	chr14:68680985:T:C	3.24259e-56	-1.31236e-09	-1.22685
68681394	chr14:68681394:G:A	3.96906e-56	-1.31236e-09	-1.0247
68681410	chr14:68681410:A:G	1.97492e-57	-2.77895	-1.24634
68681953	chr14:68681953:C:T	3.6404e-56	-1.31236e-09	-1.11113
68682061	chr14:68682061:A:G	3.88161e-56	-1.99558	0.948599
68682563	chr14:68682563:T:C	3.79105e-57	-2.31248	-1.06069
68682655	chr14:68682655:A:G	4.85102e-57	-2.19784	-0.928786
68682763	chr14:68682763:G:A	2.97104e-56	-1.31236e-09	-1.31431
68682839	chr14:68682839:T:G	3.65551e-57	-2.73817	-0.67141
68683145	chr14:68683145:A:G	2.78337e-57	-2.36651	-1.31564
68683358	chr14:68683358:T:G	9.62976e-57	-1.21696	-1.22399
68683469	chr14:68683469:G:A	7.07039e-57	-2.7499	-3.24751e-10
68683551	chr14:68683551:G:A	2.02285e-55	-1.31236e-09	0.603865
68683609	chr14:68683609:T:C	4.18989e-56	-1.31236e-09	-0.970553
68684168	chr14:68684168:T:G	3.71771e-57	-2.22703	-1.16567
68684296	chr14:68684296:C:T	7.35748e-57	-2.71009	-3.24751e-10
68684629	chr14:68684629:A:G	4.52313e-57	-1.87893	-1.31768
68684661	chr14:68684661:C:T	8.02895e-57	-2.62276	-3.24751e-10
68684727	chr14:68684727:C:T	2.68447e-57	-2.66418	-1.05415
68684951	chr14:68684951:CTTCCTTCT:C	1.08331e-56	-2.32321	-3.24751e-10
68684957	chr14:68684957:T:TC	7.06712e-57	-1.51128	-1.23908
68684971	chr14:68684971:C:T	9.67607e-57	-2.43616	-3.24751e-10
68685052	chr14:68685052:G:A	1.12195e-56	-0.970256	-1.3179
68685404	chr14:68685404:C:T	2.54638e-55	-1.31236e-09	0.834029
68685497	chr14:68685497:G:A	3.27159e-56	-1.31236e-09	-1.21795
68685789	chr14:68685789:A:G	7.03701e-57	-2.75463	-3.24751e-10
68685876	chr14:68685876:A:G	4.27418e-56	-1.31236e-09	-0.950636
68686738	chr14:68686738:T:G	1.16043e-56	-0.937421	-1.31701
68686794	chr14:68686794:C:T	1.07558e-56	-1.01244	-1.31792
68687164	chr14:68687164:T:C	3.24983e-56	-1.31236e-09	-1.22462
68687294	chr14:68687294:C:T	1.05334e-56	-1.03409	-1.31717
68687696	chr14:68687696:T:A	7.02156e-57	-2.75683	-3.24751e-10
68688063	chr14:68688063:G:A	3.64435e-57	-2.1208	-1.29184
68688212	chr14:68688212:A:G	3.23586e-57	-2.53765	-0.993871
68688566	chr14:68688566:C:T	3.88678e-57	-2.31179	-1.03644
68688633	chr14:68688633:T:C	3.75674e-57	-2.09233	-1.28993
68688690	chr14:68688690:G:A	2.80768e-55	0.931717	-3.24751e-10
68688842	chr14:68688842:T:C	3.79964e-55	1.23426	-3.24751e-10
68688910	chr14:68688910:G:A	2.2094e-57	-2.76944	-1.14365
68688993	chr14:68688993:T:C	3.18956e-56	-1.31236e-09	-1.24334
68689079	chr14:68689079:G:A	3.74126e-57	-2.23534	-1.15105
68689383	chr14:68689383:T:C	4.87372e-57	-1.98469	-1.13727
68689545	chr14:68689545:G:A	2.5128e-57	-2.6767	-1.10771
68689597	chr14:68689597:C:T	7.29754e-56	-1.31236e-09	-0.415689
68690146	chr14:68690146:G:GTGA	2.12894e-56	-0.943278	-0.704325
68690375	chr14:68690375:G:A	1.93756e-57	-2.77923	-1.26515
68690639	chr14:68690639:A:C	2.90981e-56	-0.0812763	-1.25386
68690698	chr14:68690698:G:A	4.18253e-57	-2.60278	-0.67212
68690995	chr14:68690995:C:A	6.15593e-56	-1.31236e-09	-0.585811
68691107	chr14:68691107:G:A	7.30072e-56	-1.31236e-09	-0.415254
68691131	chr14:68691131:T:C	3.05263e-56	-1.31236e-09	-1.28722
68691364	chr14:68691364:C:G	4.31064e-56	-1.31236e-09	-0.94214
68691411	chr14:68691411:A:C	1.83493e-57	-2.78153	-1.31728
68691967	chr14:68691967:C:T	5.35281e-56	-1.31236e-09	-0.725605
68691998	chr14:68691998:G:A	3.78676e-56	-0.0345261	-1.03719
68692240	chr14:68692240:T:C	3.91996e-56	-0.788407	-0.248738
68692507	chr14:68692507:A:G	7.65966e-56	-1.31236e-09	-0.36726
68692781	chr14:68692781:CCT:C	1.02432e-56	-2.3818	0.00260032
68693031	chr14:68693031:C:T	2.60165e-57	-2.44303	-1.30664
68693579	chr14:68693579:G:A	4.6889e-56	-1.31236e-09	-0.858029
68693770	chr14:68693770:G:A	3.26209e-56	-0.783828	-0.43703
68694219	chr14:68694219:A:T	2.99745e-56	-1.31236e-09	-1.30547
68694457	chr14:68694457:T:C	4.30483e-56	-0.264858	-0.678631
68694495	chr14:68694495:G:A	7.68688e-55	1.93887	-3.24751e-10
68694614	chr14:68694614:G:A	2.16618e-57	-2.62412	-1.30872
68695030	chr14:68695030:G:A	2.96045e-56	-1.31236e-09	-1.31789
68695326	chr14:68695326:C:T	5.26016e-57	-2.69504	-0.350613
68695954	chr14:68695954:T:C	1.21475e-56	-1.45251	-0.756179
68696135	chr14:68696135:G:C	2.96035e-56	-1.31236e-09	-1.31792
68696393	chr14:68696393:T:G	3.0618e-57	-2.63212	-0.954689
68696501	chr14:68696501:A:G	3.01828e-56	-1.31236e-09	-1.29854
68696738	chr14:68696738:A:G	1.51438e-56	-0.692333	-1.29589
68696756	chr14:68696756:T:C	3.07613e-56	-1.31236e-09	-1.27956
68696907	chr14:68696907:T:C	5.05693e-57	-1.77009	-1.31496
68697114	chr14:68697114:G:A	6.97205e-57	-2.7639	-3.24751e-10
68697149	chr14:68697149:T:C	2.98536e-56	-1.31236e-09	-1.30951
68697437	chr14:68697437:T:C	2.97935e-56	-1.31236e-09	-1.31152
68698036	chr14:68698036:A:G	1.2411e-55	1.32662	-1.21126
68698241	chr14:68698241:T:G	3.93616e-56	0.263056	-1.29608
68698261	chr14:68698261:C:G	3.02389e-56	-1.31236e-09	-1.29668
68698624	chr14:68698624:G:A	3.79857e-57	-2.05672	-1.31447
68699260	chr14:68699260:G:A	4.92307e-56	-1.31236e-09	-0.809295
68699321	chr14:68699321:C:T	2.08928e-57	-2.6513	-1.3177
68699391	chr14:68699391:T:C	1.18383e-56	-2.23447	-3.24751e-10
68699392	chr14:68699392:A:G	4.5782e-57	-1.97228	-1.21223
68699506	chr14:68699506:G:A	2.97248e-56	-1.31236e-09	-1.31383
68699649	chr14:68699649:T:C	3.11044e-56	-1.31236e-09	-1.26846
68699947	chr14:68699947:C:A	2.31072e-57	-2.65411	-1.21414
68700220	chr14:68700220:A:C	4.74604e-57	-1.95025	-1.19825
68700392	chr14:68700392:T:C	2.98108e-56	-1.31236e-09	-1.31094
68700522	chr14:68700522:A:AAG	7.7591e-56	0.804357	-1.15872
68700932	chr14:68700932:A:G	5.70662e-57	-1.73891	-1.22528
68701021	chr14:68701021:G:A	3.94448e-57	-2.24762	-1.08588
68701491	chr14:68701491:C:A	3.79003e-57	-2.05552	-1.31792
68702091	chr14:68702091:C:T	2.10364e-57	-2.64868	-1.31346
68702167	chr14:68702167:C:T	3.46135e-56	-1.31236e-09	-1.16157
68702376	chr14:68702376:C:T	3.22983e-56	-1.31236e-09	-1.2308
68702454	chr14:68702454:AAC:A	3.00944e-56	-1.31236e-09	-1.30147
68702527	chr14:68702527:G:GT	7.68562e-56	-0.363876	-3.24751e-10
68702572	chr14:68702572:T:A	2.99197e-56	-1.31236e-09	-1.30729
68703180	chr14:68703180:A:G	3.18997e-56	-1.31236e-09	-1.24321
68703346	chr14:68703346:A:G	3.67137e-57	-2.32988	-1.07537
68703418	chr14:68703418:G:A	4.92937e-57	-2.05067	-1.05993
68703634	chr14:68703634:A:T	2.3154e-57	-2.55167	-1.31456
68704286	chr14:68704286:A:G	6.34258e-57	-1.59903	-1.2595
68704442	chr14:68704442:C:T	1.07017e-56	-1.11492	-1.22049
68704787	chr14:68704787:C:A	3.46153e-57	-2.14768	-1.31642
68704896	chr14:68704896:A:C	3.00523e-56	-0.0849416	-1.21793
68704935	chr14:68704935:A:G	2.67424e-57	-2.70133	-1.02082
68705073	chr14:68705073:G:A	1.45877e-55	1.3145	-1.03755
68705225	chr14:68705225:T:C	2.08075e-57	-2.77955	-1.19353
68705330	chr14:68705330:C:T	3.0532e-56	-1.31236e-09	-1.28704
68705449	chr14:68705449:G:A	1.37032e-55	0.785968	-0.571568
68705536	chr14:68705536:G:A	3.20079e-56	-1.31236e-09	-1.23983
68705904	chr14:68705904:G:A	3.67573e-56	-1.31236e-09	-1.10148
68706163	chr14:68706163:T:C	7.37339e-57	-2.70793	-3.24751e-10
68706535	chr14:68706535:C:T	3.64362e-57	-2.26022	-1.15261
68706581	chr14:68706581:G:A	7.5495e-55	-1.31236e-09	1.92084
68707140	chr14:68707140:C:T	1.23378e-55	-1.31236e-09	0.109443
68707479	chr14:68707479:A:T	3.72973e-56	-1.31236e-09	-1.08689
68707876	chr14:68707876:A:T	2.1306e-57	-2.75724	-1.19217
68708004	chr14:68708004:C:G	3.59658e-56	-1.31236e-09	-1.12324
68708063	chr14:68708063:A:G	1.29753e-56	-2.14276	-3.24751e-10
68708197	chr14:68708197:G:C	3.00527e-56	-1.31236e-09	-1.30286
68708324	chr14:68708324:G:A	3.76132e-56	-1.31236e-09	-1.07846
68708351	chr14:68708351:T:A	3.0124e-56	-1.31236e-09	-1.30049
68709297	chr14:68709297:G:A	2.60319e-57	-2.78085	-0.968224
68709670	chr14:68709670:C:T	2.56635e-57	-2.78112	-0.982211
68709770	chr14:68709770:C:T	1.45601e-55	-1.31236e-09	0.275056
68709832	chr14:68709832:T:C	3.7771e-56	-1.31236e-09	-1.07427
68710698	chr14:68710698:A:G	1.15611e-55	0.329887	-0.285472
68711166	chr14:68711166:C:A	1.57027e-55	-1.31236e-09	0.350605
68711215	chr14:68711215:A:G	6.97554e-57	-2.7634	-3.24751e-10
68711443	chr14:68711443:C:T	5.1359e-56	-1.31236e-09	-0.766971
68711524	chr14:68711524:C:T	3.04735e-57	-2.50057	-1.09097
68711543	chr14:68711543:G:A	2.83294e-57	-2.51173	-1.15277
68711658	chr14:68711658:A:T	2.87828e-57	-2.49296	-1.15566
68711741	chr14:68711741:C:T	3.89141e-57	-2.17698	-1.17006
68711980	chr14:68711980:A:G	3.68733e-57	-2.38342	-1.01749
68712078	chr14:68712078:C:A	2.89788e-57	-2.53032	-1.11152
68712221	chr14:68712221:C:T	6.88165e-57	-2.77695	-3.24751e-10
68712260	chr14:68712260:G:A	9.52544e-55	3.09512	-0.941798
68713112	chr14:68713112:T:C	1.98807e-55	1.90076	-1.31424
68713639	chr14:68713639:A:G	2.08039e-57	-2.77201	-1.20124
68714076	chr14:68714076:C:T	2.05561e-57	-2.77214	-1.2131
68714492	chr14:68714492:T:C	5.99814e-56	-1.31236e-09	-0.611777
68714652	chr14:68714652:G:A	2.64614e-55	-1.31236e-09	0.872461
68714705	chr14:68714705:G:T	2.75022e-57	-2.77928	-0.91485
68714712	chr14:68714712:T:C	3.27158e-57	-2.38008	-1.14046
68715319	chr14:68715319:C:T	1.63136e-55	1.60163	-1.21286
68715416	chr14:68715416:C:T	1.55174e-54	2.84812	-0.206798
68716282	chr14:68716282:G:A	7.81117e-57	-2.65026	-3.24751e-10
68716292	chr14:68716292:C:G	3.01967e-56	-1.31236e-09	-1.29808
68716554	chr14:68716554:C:T	6.55899e-56	-1.31236e-09	-0.52239
68716729	chr14:68716729:A:G	3.05449e-56	-1.31236e-09	-1.28661
68716763	chr14:68716763:A:G	2.56333e-55	2.0311	-1.19044
68716963	chr14:68716963:A:G	3.40675e-56	-1.31236e-09	-1.17747
68717053	chr14:68717053:T:A	1.65791e-54	2.72396	-0.0164598
68717370	chr14:68717370:G:C	9.90556e-56	0.99375	-1.10388
68717379	chr14:68717379:C:A	1.09556e-55	-1.31236e-09	-0.00937207
68717386	chr14:68717386:T:C	3.2909e-57	-2.38205	-1.1326
68717508	chr14:68717508:A:G	3.34484e-57	-2.37742	-1.12098
68717605	chr14:68717605:A:G	5.21953e-57	-2.74021	-0.313195
68717670	chr14:68717670:G:A	3.51665e-54	3.95514	-0.495686
68718868	chr14:68718868:G:T	3.89301e-55	2.05472	-0.796182
68718997	chr14:68718997:A:C	3.80242e-57	-2.22194	-1.14824
68719737	chr14:68719737:G:A	2.20844e-55	-2.78151	3.47316
68719762	chr14:68719762:T:C	2.19828e-55	-2.78082	3.46785
68719764	chr14:68719764:CT:C	6.35291e-56	-1.31236e-09	-0.554314
68719821	chr14:68719821:C:T	9.17987e-56	1.01271	-1.19893
68719944	chr14:68719944:A:C	2.28312e-57	-2.65301	-1.22726
68720393	chr14:68720393:A:T	4.59567e-57	-2.37915	-0.80155
68720474	chr14:68720474:A:C	1.83671e-57	-2.78148	-1.31635
68720488	chr14:68720488:G:A	3.30581e-54	3.18935	0.208273
68721008	chr14:68721008:C:T	4.13229e-54	3.30428	0.316499
68721242	chr14:68721242:AC:A	6.58743e-56	-1.31236e-09	-0.518064
68721462	chr14:68721462:A:G	8.96442e-56	-1.31236e-09	-0.209963
68721603	chr14:68721603:ACAGGAGTGAGC:A	2.58122e-55	1.30644	-0.458818
68721620	chr14:68721620:C:T	2.32971e-54	2.99922	0.0484635
68721664	chr14:68721664:C:A	6.64381e-56	-1.31236e-09	-0.509541
68721704	chr14:68721704:C:A	6.89549e-56	-1.31236e-09	-0.47236
68721978	chr14:68721978:A:C	6.94647e-57	-2.72242	-0.0451603
68722212	chr14:68722212:T:C	2.98989e-57	-2.444	-1.16657
68722479	chr14:68722479:T:C	8.29213e-57	-2.5905	-3.24751e-10
68722668	chr14:68722668:T:C	1.79719e-56	-1.817	-3.24751e-10
68722702	chr14:68722702:T:C	2.9828e-57	-2.44138	-1.17157
68722806	chr14:68722806:G:A	7.05195e-56	-1.31236e-09	-0.449922
68723063	chr14:68723063:C:G	1.13392e-55	1.25895	-1.23392
68723103	chr14:68723103:C:T	2.95025e-56	-1.32134	-3.24751e-10
68723305	chr14:68723305:G:C	4.81747e-56	-1.31236e-09	-0.830978
68723352	chr14:68723352:T:C	2.98847e-57	-2.39485	-1.2162
68723446	chr14:68723446:G:A	2.6761e-55	1.30508	-0.421358
68723472	chr14:68723472:A:G	3.19703e-56	-1.31236e-09	-1.24101
68723900	chr14:68723900:C:T	7.29745e-57	-2.71829	-3.24751e-10
68723976	chr14:68723976:A:C	3.68555e-56	-1.31236e-09	-1.09881
68724128	chr14:68724128:C:T	3.25074e-56	-1.31236e-09	-1.22434
68724164	chr14:68724164:C:T	3.58162e-56	-1.31236e-09	-1.12741
68724175	chr14:68724175:C:T	6.94246e-57	-1.97984	-0.788314
68724657	chr14:68724657:A:G	1.52686e-55	-1.31236e-09	0.322574
68724846	chr14:68724846:T:C	3.19464e-56	-1.31236e-09	-1.24175
68724947	chr14:68724947:A:C	4.74056e-57	-2.0922	-1.05745
68725362	chr14:68725362:C:T	3.48272e-56	-1.31236e-09	-1.15541
68725369	chr14:68725369:C:T	2.91587e-55	-2.77171	3.74123
68725642	chr14:68725642:T:G	2.24224e-55	1.19843	-0.491595
68725828	chr14:68725828:T:C	3.16033e-57	-2.3556	-1.19953
68725921	chr14:68725921:A:G	6.64372e-56	-1.31236e-09	-0.509555
68726022	chr14:68726022:C:T	3.02937e-55	1.25322	-0.245503
68726108	chr14:68726108:T:C	4.60961e-57	-2.78106	-0.396608
68726568	chr14:68726568:T:A	3.0352e-57	-2.45335	-1.14219
68726610	chr14:68726610:C:A	1.70767e-54	3.14014	-0.403073
68726744	chr14:68726744:T:C	2.77608e-55	1.30193	-0.381534
68726854	chr14:68726854:C:T	5.81381e-57	-1.92534	-1.02023
68726881	chr14:68726881:G:T	8.29506e-56	-1.31236e-09	-0.287567
68727028	chr14:68727028:C:G	1.37702e-55	-1.31236e-09	0.219283
68727119	chr14:68727119:A:G	7.01469e-57	-2.75781	-3.24751e-10
68727184	chr14:68727184:G:T	3.15374e-57	-2.41554	-1.14168
68727248	chr14:68727248:A:C	2.73682e-57	-2.77634	-0.922674
68727624	chr14:68727624:A:G	4.55755e-57	-2.04475	-1.14428
68727641	chr14:68727641:G:T	1.3693e-55	-1.31236e-09	0.213657
68727783	chr14:68727783:G:A	2.93675e-57	-2.478	-1.15051
68727971	chr14:68727971:C:A	6.9785e-57	-2.76298	-3.24751e-10
68728044	chr14:68728044:T:C	4.14577e-57	-2.53868	-0.745043
68728148	chr14:68728148:T:G	5.66741e-57	-2.13786	-0.833225
68728314	chr14:68728314:T:C	2.87852e-57	-2.76788	-0.880661
68728393	chr14:68728393:C:T	2.03872e-57	-2.67995	-1.31354
68728404	chr14:68728404:A:T	3.08754e-55	1.28609	-0.259356
68728540	chr14:68728540:A:G	3.02174e-57	-2.4202	-1.17978
68728630	chr14:68728630:C:A	3.10789e-57	-2.42379	-1.14808
68728686	chr14:68728686:C:T	2.82795e-57	-2.44946	-1.2168
68728707	chr14:68728707:C:A	3.70678e-56	-1.31236e-09	-1.09306
68728899	chr14:68728899:G:A	3.12313e-57	-2.4362	-1.13078
68728969	chr14:68728969:G:A	3.05514e-56	-1.31236e-09	-1.2864
68729109	chr14:68729109:T:A	3.11456e-57	-2.43075	-1.13897
68729220	chr14:68729220:G:C	1.06051e-55	0.915415	-0.957306
68729417	chr14:68729417:T:C	5.03232e-57	-2.75435	-0.335583
68730261	chr14:68730261:G:A	3.01888e-57	-2.44661	-1.15431
68730580	chr14:68730580:T:G	3.09534e-56	-1.31236e-09	-1.27333
68730722	chr14:68730722:T:C	2.1744e-57	-2.68532	-1.24374
68731208	chr14:68731208:G:A	2.43939e-57	-2.62191	-1.19215
68731211	chr14:68731211:C:T	4.21652e-56	-1.31236e-09	-0.964216
68731814	chr14:68731814:T:C	3.11165e-55	0.58027	0.454242
68732159	chr14:68732159:A:G	2.61019e-57	-2.56511	-1.18128
68732200	chr14:68732200:A:G	1.04907e-55	0.169288	-0.222022
68732363	chr14:68732363:C:T	2.96045e-56	-1.31236e-09	-1.31789
68732394	chr14:68732394:G:A	2.88375e-57	-2.41058	-1.23614
68732462	chr14:68732462:A:G	8.47517e-56	0.180949	-0.447035
68732765	chr14:68732765:C:T	3.13122e-56	-1.31236e-09	-1.26181
68732910	chr14:68732910:A:G	4.53095e-56	-1.31236e-09	-0.892294
68733125	chr14:68733125:G:A	7.132e-56	0.803781	-1.24242
68733441	chr14:68733441:G:A	2.96098e-56	-1.31236e-09	-1.3177
68734136	chr14:68734136:G:A	4.10565e-56	-1.31236e-09	-0.990862
68734218	chr14:68734218:C:T	3.36734e-57	-2.35626	-1.13543
68734286	chr14:68734286:A:G	3.92926e-56	-1.00309	-0.0316839
68734386	chr14:68734386:C:A	3.92797e-56	-1.31236e-09	-1.0351
68734601	chr14:68734601:C:T	2.0705e-55	0.368621	0.258525
68734835	chr14:68734835:A:G	8.47997e-57	-2.5681	-3.24751e-10
68735140	chr14:68735140:AC:A	4.5639e-56	0.368761	-1.25381
68735241	chr14:68735241:T:C	7.43527e-56	0.107159	-0.504151
68736109	chr14:68736109:T:C	1.98779e-55	0.252366	0.334016
68736322	chr14:68736322:G:A	5.1416e-55	1.297	0.23972
68736428	chr14:68736428:G:A	1.85373e-57	-2.78089	-1.30772
68736757	chr14:68736757:AG:A	3.17718e-55	1.20369	-0.148341
68736789	chr14:68736789:C:T	1.47583e-56	-2.75799	0.743985
68736806	chr14:68736806:A:G	2.99236e-56	-1.31236e-09	-1.30717
68736960	chr14:68736960:G:A	4.69605e-56	0.425067	-1.28157
68737575	chr14:68737575:T:G	2.96961e-56	-1.31236e-09	-1.3148
68737624	chr14:68737624:C:T	2.77528e-55	-1.31236e-09	0.920111
68737705	chr14:68737705:T:C	2.62244e-55	0.863462	-3.24751e-10
68737879	chr14:68737879:A:T	3.24402e-56	-1.31236e-09	-1.22641
68737977	chr14:68737977:G:A	2.4047e-55	0.776781	-3.24751e-10
68738075	chr14:68738075:T:C	4.47525e-57	-2.36789	-0.839357
68738138	chr14:68738138:C:T	3.09969e-56	-1.31236e-09	-1.27192
68738151	chr14:68738151:C:T	3.24952e-56	-1.28557	0.0608487
68738534	chr14:68738534:C:T	3.91789e-57	-2.39663	-0.943624
68738955	chr14:68738955:G:T	2.06248e-57	-2.66418	-1.31772
68739388	chr14:68739388:G:A	3.06128e-56	-1.31236e-09	-1.28439
68739465	chr14:68739465:A:G	3.81172e-56	-1.31236e-09	-1.06515
68739855	chr14:68739855:C:T	2.99661e-56	-1.31236e-09	-1.30575
68739907	chr14:68739907:G:A	3.01423e-56	-1.31236e-09	-1.29988
68740686	chr14:68740686:C:G	3.50113e-56	-1.31236e-09	-1.15014
68741009	chr14:68741009:G:A	6.85836e-57	-2.78034	-3.24751e-10
68741052	chr14:68741052:G:A	3.03413e-56	-1.31236e-09	-1.2933
68741310	chr14:68741310:T:C	2.46173e-57	-2.54485	-1.2601
68741454	chr14:68741454:TC:T	4.99992e-56	-1.31236e-09	-0.793804
68741951	chr14:68741951:T:C	3.88254e-56	-1.31236e-09	-1.04674
68741967	chr14:68741967:G:C	4.20561e-56	-1.31236e-09	-0.966808
68741986	chr14:68741986:T:G	3.69997e-56	-1.31236e-09	-1.0949
68743060	chr14:68743060:T:A	3.06544e-56	-1.31236e-09	-1.28304
68743342	chr14:68743342:G:A	9.11628e-57	-2.17259	-0.323161
68743482	chr14:68743482:G:A	5.99039e-57	-1.63801	-1.27764
68743484	chr14:68743484:C:T	5.69379e-56	-1.31236e-09	-0.663851
68743663	chr14:68743663:A:G	2.15917e-56	-1.6335	-3.24751e-10
68743793	chr14:68743793:T:C	3.56498e-56	-1.31236e-09	-1.13207
68743844	chr14:68743844:C:T	6.85839e-57	-2.78034	-3.24751e-10
68743965	chr14:68743965:C:T	2.17267e-57	-2.7684	-1.16145
68744230	chr14:68744230:T:C	3.22861e-56	-1.31236e-09	-1.23117
68744369	chr14:68744369:G:A	2.47908e-57	-2.65384	-1.14408
68744458	chr14:68744458:T:C	4.51342e-57	-2.2377	-0.961055
68744695	chr14:68744695:C:T	3.77573e-57	-2.07722	-1.3
68744802	chr14:68744802:A:G	3.83962e-56	-1.31236e-09	-1.05785
68745094	chr14:68745094:C:T	7.45038e-57	-2.69755	-3.24751e-10
68745231	chr14:68745231:C:T	3.14551e-56	-1.31236e-09	-1.25725
68745326	chr14:68745326:A:AT	9.59667e-57	-1.76676	-0.677635
68745332	chr14:68745332:T:C	8.95304e-57	-2.51382	-3.24751e-10
68745368	chr14:68745368:A:G	7.33489e-56	-1.31236e-09	-0.410584
68745672	chr14:68745672:G:A	3.05485e-56	-1.31236e-09	-1.2865
68746099	chr14:68746099:G:A	3.05692e-56	-1.31236e-09	-1.28582
68746161	chr14:68746161:G:A	7.62256e-56	0.590475	-0.962589
68746168	chr14:68746168:A:G	3.39308e-57	-2.41062	-1.07346
68746267	chr14:68746267:G:A	3.6259e-57	-2.45598	-0.961732
68746308	chr14:68746308:C:T	1.23953e-55	-1.31236e-09	0.114094
68746334	chr14:68746334:T:C	2.99955e-56	-1.30477	-3.24751e-10
68746562	chr14:68746562:C:A	2.9652e-56	-1.31236e-09	-1.31628
68746720	chr14:68746720:G:A	2.96521e-56	-1.31236e-09	-1.31628
68747017	chr14:68747017:G:T	3.01356e-56	-1.31236e-09	-1.30011
68747134	chr14:68747134:G:A	1.13222e-56	-1.34592	-0.933124
68747207	chr14:68747207:A:G	1.23875e-56	-1.34043	-0.848688
68747502	chr14:68747502:G:A	9.34466e-56	1.14281	-1.31123
68747787	chr14:68747787:C:T	1.14587e-56	-1.37554	-0.891525
68748034	chr14:68748034:C:G	2.98669e-56	-1.31236e-09	-1.30906
68748069	chr14:68748069:G:A	4.86531e-56	-1.31236e-09	-0.821097
68748086	chr14:68748086:C:T	2.97252e-56	-1.31236e-09	-1.31382
68748161	chr14:68748161:G:A	3.05547e-56	-1.31236e-09	-1.28629
68748241	chr14:68748241:C:T	8.06277e-57	-1.57783	-1.04073
68748406	chr14:68748406:A:T	2.96035e-56	-1.31236e-09	-1.31792
68748679	chr14:68748679:A:G	2.98117e-56	-1.31236e-09	-1.31091
68749235	chr14:68749235:T:C	4.06364e-57	-2.063	-1.24074
68749291	chr14:68749291:T:A	3.30162e-56	-1.31236e-09	-1.20881
68749491	chr14:68749491:C:A	4.73574e-56	-1.31236e-09	-0.848089
68749695	chr14:68749695:C:T	8.41511e-57	-1.30424	-1.27154
68749707	chr14:68749707:C:T	3.03861e-55	2.06752	-1.05676
68749758	chr14:68749758:C:T	2.93159e-54	3.01091	0.266579
68750463	chr14:68750463:T:C	1.09669e-55	-1.31236e-09	-0.00834658
68750806	chr14:68750806:A:G	9.52935e-56	-1.31236e-09	-0.14885
68751111	chr14:68751111:A:G	1.30344e-56	-2.76491	0.626686
68751162	chr14:68751162:G:A	5.0199e-56	-1.31236e-09	-0.789816
68751396	chr14:68751396:C:T	4.74813e-56	-1.31236e-09	-0.845476
68751479	chr14:68751479:T:C	5.08572e-56	-1.31236e-09	-0.77679
68751715	chr14:68751715:G:A	5.30766e-56	-1.31236e-09	-0.734075
68752246	chr14:68752246:G:A	4.60118e-56	-1.31236e-09	-0.876914
68752296	chr14:68752296:T:C	7.83093e-57	-2.64773	-3.24751e-10
68752347	chr14:68752347:A:G	8.2515e-57	-2.59542	-3.24751e-10
68752472	chr14:68752472:T:C	4.20897e-56	-1.31236e-09	-0.966008
68752690	chr14:68752690:C:T	8.3414e-57	-2.58458	-3.24751e-10
68752795	chr14:68752795:G:A	3.04922e-56	-1.31236e-09	-1.28834
68752946	chr14:68752946:G:A	4.17904e-56	-1.31236e-09	-0.973145
68753190	chr14:68753190:T:C	7.71312e-56	-1.31236e-09	-0.360304
68753373	chr14:68753373:C:T	2.69428e-55	1.89045	-0.999964
68753645	chr14:68753645:A:G	7.95032e-57	-1.46185	-1.17075
68754068	chr14:68754068:G:A	3.72103e-55	-1.31236e-09	1.21336
68754315	chr14:68754315:A:G	7.63061e-56	-1.31236e-09	-0.37106
68754779	chr14:68754779:A:G	4.21674e-56	-1.31236e-09	-0.964166
68755148	chr14:68755148:A:G	9.75402e-56	-1.31236e-09	-0.125548
68755269	chr14:68755269:A:G	9.78935e-56	-1.31236e-09	-0.121932
68755596	chr14:68755596:G:A	1.63191e-56	-1.91347	-3.24751e-10
68755715	chr14:68755715:AT:A	3.22401e-56	-1.31236e-09	-1.2326
68755732	chr14:68755732:C:T	1.29709e-56	-2.1431	-3.24751e-10
68755767	chr14:68755767:C:T	4.32904e-57	-2.57964	-0.660827
68755787	chr14:68755787:G:A	2.26187e-55	1.71038	-0.994828
68755999	chr14:68755999:G:A	3.58887e-55	-1.31236e-09	1.1772
68756201	chr14:68756201:C:T	3.72551e-56	-1.31236e-09	-1.08802
68756283	chr14:68756283:A:C	3.66584e-56	-1.31236e-09	-1.10417
68756378	chr14:68756378:T:A	9.23378e-56	-1.31236e-09	-0.180359
68756424	chr14:68756424:A:T	6.10496e-56	-1.31236e-09	-0.594125
68756647	chr14:68756647:G:T	4.62631e-57	-2.67738	-0.49667
68756771	chr14:68756771:G:A	5.79188e-57	-2.61694	-0.332409
68756858	chr14:68756858:C:G	7.84967e-57	-2.64534	-3.24751e-10
68757436	chr14:68757436:A:G	9.89185e-56	-1.31236e-09	-0.111516
68757660	chr14:68757660:C:T	2.96072e-56	-1.31236e-09	-1.31779
68757700	chr14:68757700:GC:G	4.46799e-57	-2.42215	-0.786724
68758402	chr14:68758402:T:C	3.72156e-57	-2.7738	-0.617865
68758407	chr14:68758407:A:G	4.80921e-57	-2.38111	-0.75417
68758409	chr14:68758409:C:T	6.01036e-56	-1.31236e-09	-0.609741
68758448	chr14:68758448:T:C	4.45869e-56	-1.31236e-09	-0.908373
68758777	chr14:68758777:C:T	4.29963e-57	-2.69019	-0.557098
68758877	chr14:68758877:A:G	2.89354e-57	-2.76691	-0.876424
68758968	chr14:68758968:G:A	8.45112e-57	-1.42073	-1.15078
68758970	chr14:68758970:C:A	5.47531e-57	-2.45432	-0.551243
68759171	chr14:68759171:C:T	7.43286e-57	-2.6999	-3.24751e-10
68759304	chr14:68759304:T:C	2.03355e-57	-2.78032	-1.21571
68759398	chr14:68759398:C:T	7.09636e-57	-2.74623	-3.24751e-10
68759515	chr14:68759515:G:C	2.07118e-55	-1.31236e-09	0.627478
68759585	chr14:68759585:T:G	2.86846e-57	-2.3342	-1.31784
68759836	chr14:68759836:T:C	8.98161e-57	-2.68811	0.177482
68759884	chr14:68759884:G:A	7.31504e-57	-2.71588	-3.24751e-10
68760214	chr14:68760214:T:C	3.92153e-57	-2.45048	-0.88885
68760371	chr14:68760371:G:T	4.04064e-56	-1.31236e-09	-1.00682
68760382	chr14:68760382:C:G	1.00727e-56	-1.29546	-1.10052
68760536	chr14:68760536:T:C	7.24058e-57	-2.72611	-3.24751e-10
68760615	chr14:68760615:T:C	3.87595e-57	-2.06457	-1.28645
68760878	chr14:68760878:AG:A	7.18233e-57	-2.73419	-3.24751e-10
68761201	chr14:68761201:A:G	3.86234e-57	-2.37936	-0.975178
68761579	chr14:68761579:G:A	4.28954e-56	-1.31236e-09	-0.947048
68761685	chr14:68761685:A:C	7.19899e-57	-2.73187	-3.24751e-10
68761883	chr14:68761883:C:T	6.86531e-57	-2.77933	-3.24751e-10
68761941	chr14:68761941:G:A	2.56751e-55	-1.31236e-09	0.842297
68762261	chr14:68762261:G:A	8.71504e-56	-1.31236e-09	-0.238177
68762324	chr14:68762324:C:T	1.21866e-56	-2.20548	-3.24751e-10
68762359	chr14:68762359:C:T	6.02433e-57	-2.63412	-0.275889
68762509	chr14:68762509:G:A	8.74021e-56	-1.31236e-09	-0.235293
68763363	chr14:68763363:G:A	3.44426e-57	-2.35798	-1.11112
68763405	chr14:68763405:G:A	2.42455e-57	-2.68957	-1.1306
68764286	chr14:68764286:T:C	3.19303e-57	-2.77877	-0.766072
68765006	chr14:68765006:G:A	3.01727e-55	2.1263	-1.12259
68765147	chr14:68765147:G:T	3.76888e-56	-0.670574	-0.405876
68765288	chr14:68765288:C:T	4.00446e-56	-1.31236e-09	-1.01582
68765800	chr14:68765800:G:C	2.98263e-57	-2.72239	-0.890619
68766300	chr14:68766300:AAAAAAAAAAAGAAAAG:A	3.01324e-57	-2.77103	-0.831766
68766653	chr14:68766653:G:A	2.97132e-56	-1.31236e-09	-1.31422
68767119	chr14:68767119:G:A	2.21127e-57	-2.73629	-1.17596
68767263	chr14:68767263:T:A	2.00551e-57	-2.69464	-1.31528
68767556	chr14:68767556:C:T	2.98681e-56	-1.31236e-09	-1.30902
68767568	chr14:68767568:C:T	2.20841e-55	0.691632	-3.24751e-10
68767583	chr14:68767583:C:T	3.01144e-56	-1.31236e-09	-1.30081
68767595	chr14:68767595:A:G	2.8758e-57	-2.40107	-1.24842
68768023	chr14:68768023:C:T	3.26069e-56	-1.31236e-09	-1.22129
68768051	chr14:68768051:A:G	8.97752e-56	-1.31236e-09	-0.208503
68768425	chr14:68768425:C:A	4.65865e-56	-1.31236e-09	-0.864501
68768722	chr14:68768722:A:G	2.96035e-56	-1.31236e-09	-1.31792
68768935	chr14:68768935:G:A	3.86466e-55	2.42039	-1.16916
68769395	chr14:68769395:C:T	3.10842e-57	-2.26106	-1.31064
68769419	chr14:68769419:A:C	6.85174e-57	-2.78131	-3.24751e-10
68769613	chr14:68769613:A:G	3.66527e-56	-1.31236e-09	-1.10432
68769616	chr14:68769616:G:A	3.39674e-57	-2.17497	-1.30803
68770612	chr14:68770612:A:AG	4.28274e-56	-1.31236e-09	-0.948635
68770614	chr14:68770614:T:TAACAC	4.26776e-56	-1.31236e-09	-0.952138
68770617	chr14:68770617:G:T	4.28457e-56	-1.31236e-09	-0.948206
68770618	chr14:68770618:G:GTGTTAACTA	4.27717e-56	-1.31236e-09	-0.949936
68771013	chr14:68771013:C:T	1.22296e-55	-1.31236e-09	0.100631
68771208	chr14:68771208:C:T	3.9543e-55	2.48931	-1.21515
68771510	chr14:68771510:C:G	5.18894e-56	-1.31236e-09	-0.756697
68771546	chr14:68771546:C:T	5.28676e-55	2.76082	-1.19626
68771567	chr14:68771567:G:A	6.3057e-56	-1.31236e-09	-0.561773
68772037	chr14:68772037:T:C	4.84477e-55	2.66758	-1.19032
68772080	chr14:68772080:C:T	3.26626e-55	2.30113	-1.21812
68772886	chr14:68772886:T:C	2.17735e-57	-2.72857	-1.19914
68773034	chr14:68773034:G:A	2.32423e-56	-0.508856	-1.05098
68773133	chr14:68773133:G:A	3.20409e-57	-2.60939	-0.931991
68773254	chr14:68773254:T:C	3.54308e-55	2.38517	-1.22081
68773362	chr14:68773362:A:G	2.42217e-56	-0.264233	-1.25433
68773617	chr14:68773617:T:C	8.43269e-56	-1.31236e-09	-0.271111
68773622	chr14:68773622:T:G	8.38814e-56	-1.31236e-09	-0.276408
68774173	chr14:68774173:T:C	3.97652e-56	-1.31236e-09	-1.02282
68774519	chr14:68774519:A:C	2.45181e-57	-2.49275	-1.31624
68774521	chr14:68774521:G:A	7.8813e-57	-2.64132	-3.24751e-10
68774738	chr14:68774738:C:T	6.91661e-57	-2.77189	-3.24751e-10
68775004	chr14:68775004:G:T	1.17359e-56	-2.24316	-3.24751e-10
68775248	chr14:68775248:G:T	8.85029e-57	-2.52536	-3.24751e-10
68775313	chr14:68775313:A:G	3.22543e-55	2.27924	-1.20881
68775789	chr14:68775789:T:C	5.47561e-56	-1.31236e-09	-0.702923
68776081	chr14:68776081:A:T	5.46648e-56	-1.31236e-09	-0.704592
68776096	chr14:68776096:C:G	6.85079e-57	-2.78145	-3.24751e-10
68776129	chr14:68776129:G:A	2.0783e-57	-2.69051	-1.28375
68776339	chr14:68776339:T:C	3.17078e-56	-1.31236e-09	-1.24925
68776681	chr14:68776681:G:A	4.30432e-55	2.49879	-1.13981
68776981	chr14:68776981:G:A	1.38341e-56	-2.28505	0.206375
68777126	chr14:68777126:G:A	2.29672e-57	-2.55644	-1.31789
68777150	chr14:68777150:G:A	2.76312e-57	-2.77924	-0.910212
68777316	chr14:68777316:G:A	2.9228e-55	2.13981	-1.16791
68777497	chr14:68777497:C:T	3.13716e-56	-2.35678	1.09687
68777760	chr14:68777760:A:G	5.23213e-56	-1.31236e-09	-0.748408
68778225	chr14:68778225:A:G	3.1913e-56	-1.31236e-09	-1.2428
68778429	chr14:68778429:A:G	9.11438e-56	-1.31236e-09	-0.193373
68778485	chr14:68778485:T:A	7.37374e-57	-2.70789	-3.24751e-10
68778864	chr14:68778864:A:C	5.36611e-56	-1.31236e-09	-0.723123
68779316	chr14:68779316:A:G	1.80457e-54	3.25649	-0.464226
68779522	chr14:68779522:G:A	2.97533e-56	-1.31236e-09	-1.31287
68779860	chr14:68779860:C:A	5.32889e-56	-1.31236e-09	-0.730084
68780269	chr14:68780269:G:A	2.6436e-56	-0.281525	-1.14956
68780588	chr14:68780588:C:T	2.59496e-57	-2.44673	-1.30551
68780725	chr14:68780725:G:A	1.17277e-56	-2.24386	-3.24751e-10
68780726	chr14:68780726:C:T	4.45565e-56	-1.31236e-09	-0.909053
68780763	chr14:68780763:G:A	3.6485e-55	2.25855	-1.06488
68781124	chr14:68781124:A:T	7.51628e-56	-1.31236e-09	-0.386156
68781540	chr14:68781540:C:T	2.64465e-55	2.01571	-1.14381
68781588	chr14:68781588:G:A	3.62679e-56	-1.31236e-09	-1.11488
68782350	chr14:68782350:G:A	1.32778e-56	-2.42887	0.309149
68782671	chr14:68782671:G:T	1.84217e-57	-2.77826	-1.31661
68782958	chr14:68782958:G:A	6.87291e-57	-2.77822	-3.24751e-10
68783195	chr14:68783195:C:T	7.21551e-57	-2.72958	-3.24751e-10
68783639	chr14:68783639:AGTTT:A	1.76423e-55	1.74113	-1.27406
68783867	chr14:68783867:T:C	5.315e-55	-1.31236e-09	1.56989
68784001	chr14:68784001:AT:A	8.36576e-56	-1.31236e-09	-0.279079
68784174	chr14:68784174:T:C	2.34211e-57	-2.73245	-1.12231
68784198	chr14:68784198:T:C	3.69917e-57	-2.6391	-0.758609
68784289	chr14:68784289:C:T	8.86669e-57	-2.52351	-3.24751e-10
68784781	chr14:68784781:C:T	1.61596e-55	1.6522	-1.27291
68784836	chr14:68784836:G:T	7.23951e-57	-2.72626	-3.24751e-10
68785538	chr14:68785538:C:T	2.11788e-57	-2.72474	-1.23066
68785923	chr14:68785923:G:C	5.04514e-55	-1.31236e-09	1.51778
68787354	chr14:68787354:G:A	6.8742e-57	-2.77804	-3.24751e-10
68787577	chr14:68787577:A:C	1.68255e-55	1.7366	-1.31693
68787582	chr14:68787582:G:A	6.71876e-57	-1.52888	-1.27203
68789308	chr14:68789308:G:T	9.7128e-56	-0.129782	-3.24751e-10
68790885	chr14:68790885:G:A	4.79321e-56	-1.31236e-09	-0.836026
68791064	chr14:68791064:T:C	8.41661e-56	-1.31236e-09	-0.27302
68791141	chr14:68791141:C:T	2.17187e-57	-2.61694	-1.31329
68791812	chr14:68791812:C:T	3.64991e-56	-1.31236e-09	-1.10852
68792484	chr14:68792484:G:A	4.48854e-57	-2.77461	-0.42968
68792689	chr14:68792689:C:G	1.14502e-54	3.01679	-0.679428
68792785	chr14:68792785:T:C	1.07513e-54	2.93165	-0.657263
68792945	chr14:68792945:C:A	1.30663e-54	3.08929	-0.619893
68793311	chr14:68793311:G:A	2.83685e-54	3.92449	-0.679858
68793562	chr14:68793562:C:G	7.85672e-57	-2.64444	-3.24751e-10
68793573	chr14:68793573:C:T	1.93299e-57	-2.72883	-1.31792
68793794	chr14:68793794:C:G	2.55897e-55	1.39933	-0.560363
68793846	chr14:68793846:G:C	1.89683e-57	-2.75665	-1.30898
68793871	chr14:68793871:C:T	2.05283e-57	-2.76422	-1.22237
68793931	chr14:68793931:G:T	3.42089e-56	-1.31236e-09	-1.17333
68794070	chr14:68794070:C:T	5.34908e-56	-1.31236e-09	-0.726302
68794132	chr14:68794132:C:T	3.08957e-56	-1.31236e-09	-1.27519
68794445	chr14:68794445:A:T	4.54319e-55	1.99909	-0.586099
68794755	chr14:68794755:A:G	1.91407e-57	-2.78137	-1.27521
68795724	chr14:68795724:A:G	6.14994e-55	2.04476	-0.328963
68796001	chr14:68796001:C:G	4.93697e-56	-1.31236e-09	-0.806475
68796020	chr14:68796020:C:T	4.81753e-56	-1.31236e-09	-0.830965
68796429	chr14:68796429:T:G	6.19676e-56	-1.31236e-09	-0.579201
68796540	chr14:68796540:C:T	3.52542e-56	-1.31236e-09	-1.14323
68796624	chr14:68796624:T:C	2.42518e-55	2.01519	-1.22992
68796882	chr14:68796882:T:C	4.37129e-55	1.79337	-0.418956
68796897	chr14:68796897:T:G	6.29558e-56	-1.31236e-09	-0.563379
68797144	chr14:68797144:G:C	4.84541e-56	-1.31236e-09	-0.825194
68797939	chr14:68797939:T:A	1.2922e-54	2.17928	0.279011
68798022	chr14:68798022:C:T	3.16242e-56	-1.31236e-09	-1.25189
68798272	chr14:68798272:G:A	4.66565e-56	-1.31236e-09	-0.863
68798374	chr14:68798374:G:A	5.52677e-56	0.624022	-1.31765
68798387	chr14:68798387:T:A	4.64554e-56	-1.31236e-09	-0.867318
68798423	chr14:68798423:C:T	3.90404e-56	-1.31236e-09	-1.04121
68798476	chr14:68798476:C:T	6.27224e-56	-1.31236e-09	-0.567094
68799194	chr14:68799194:T:C	2.01754e-56	-2.22664	0.525293
68799217	chr14:68799217:G:C	3.78843e-56	-1.31236e-09	-1.07128
68799306	chr14:68799306:G:T	2.46129e-57	-2.69123	-1.11389
68799955	chr14:68799955:A:C	5.87357e-56	-1.31236e-09	-0.632764
68800496	chr14:68800496:G:A	4.85603e-56	-1.31236e-09	-0.823006
68800978	chr14:68800978:A:T	4.67858e-55	1.98403	-0.541675
68801363	chr14:68801363:A:G	3.20153e-56	-1.31236e-09	-1.2396
68802341	chr14:68802341:A:G	2.02409e-57	-2.70699	-1.29371
68802350	chr14:68802350:A:T	3.56328e-56	-1.31236e-09	-1.13255
68802615	chr14:68802615:T:C	1.80196e-56	-2.31741	0.503058
68802764	chr14:68802764:G:A	3.17996e-56	-1.31236e-09	-1.24636
68802957	chr14:68802957:CA:C	8.39677e-56	-1.31236e-09	-0.27538
68804010	chr14:68804010:T:C	1.98368e-53	2.16922	3.02026
68804174	chr14:68804174:A:G	4.38199e-55	1.86766	-0.4908
68804196	chr14:68804196:A:G	2.9668e-56	-1.31236e-09	-1.31574
68805101	chr14:68805101:G:C	8.03993e-56	-1.31236e-09	-0.318806
68805539	chr14:68805539:G:A	1.27121e-56	-2.34292	0.179663
68805581	chr14:68805581:AG:A	1.5897e-54	2.55034	0.115151
68805926	chr14:68805926:C:T	1.67883e-54	2.60554	0.1145
68806125	chr14:68806125:C:T	6.35122e-57	-2.66291	-0.194258
68806130	chr14:68806130:C:CAG	2.25213e-56	-1.59135	-3.24751e-10
68806743	chr14:68806743:C:T	3.72475e-56	-1.31236e-09	-1.08823
68806920	chr14:68806920:G:A	9.68338e-56	-1.31236e-09	-0.132816
68806990	chr14:68806990:CACTT:C	3.35213e-56	-1.31236e-09	-1.19363
68807188	chr14:68807188:T:C	1.02963e-54	2.33713	-0.10598
68807335	chr14:68807335:C:T	8.23604e-56	-1.31236e-09	-0.294707
68807899	chr14:68807899:A:C	3.36343e-56	-1.31236e-09	-1.19027
68807937	chr14:68807937:T:A	1.8662e-57	-2.764	-1.31791
68808093	chr14:68808093:G:A	6.01777e-57	-2.32074	-0.590361
68808233	chr14:68808233:C:T	3.36321e-57	-2.76739	-0.725526
68808372	chr14:68808372:C:T	4.41363e-54	2.42423	1.26241
68808556	chr14:68808556:A:G	3.54521e-56	-1.31236e-09	-1.13763
68809100	chr14:68809100:T:C	5.47596e-56	-1.31236e-09	-0.702859
68809148	chr14:68809148:A:G	3.01611e-56	-1.31236e-09	-1.29926
68809385	chr14:68809385:T:A	8.89111e-56	-1.31236e-09	-0.218175
68810862	chr14:68810862:G:A	1.38696e-55	-0.0312673	0.25774
68811028	chr14:68811028:C:T	2.11258e-57	-2.78143	-1.17647
68811152	chr14:68811152:G:A	5.84534e-55	2.82261	-1.15761
68811259	chr14:68811259:A:G	2.69421e-57	-2.75873	-0.955981
68811487	chr14:68811487:C:T	1.44554e-55	1.51934	-1.2515
68813162	chr14:68813162:A:G	2.84875e-57	-2.76824	-0.89069
68813202	chr14:68813202:G:A	3.26674e-57	-2.21517	-1.30684
68813441	chr14:68813441:C:T	6.09616e-56	0.718222	-1.31379
68813526	chr14:68813526:G:A	3.22262e-56	-1.31236e-09	-1.23303
68813786	chr14:68813786:G:A	4.33409e-56	-1.31236e-09	-0.936715
68814011	chr14:68814011:C:T	1.64781e-55	-1.31236e-09	0.398808
68814251	chr14:68814251:C:T	6.96102e-57	-2.76549	-3.24751e-10
68814498	chr14:68814498:C:T	1.0589e-55	-0.0209267	-0.0224825
68814731	chr14:68814731:G:A	4.99178e-56	0.511661	-1.3071
68815161	chr14:68815161:T:C	3.11843e-57	-2.77536	-0.793122
68815392	chr14:68815392:C:T	3.27853e-57	-2.20262	-1.31579
68815616	chr14:68815616:A:G	1.71924e-54	2.22426	0.519569
68815795	chr14:68815795:G:T	5.85258e-56	0.661723	-1.29807
68815994	chr14:68815994:C:G	9.28482e-55	2.09171	0.0360295
68816170	chr14:68816170:C:T	3.17619e-57	-2.78048	-0.769651
68816213	chr14:68816213:A:G	3.18343e-57	-2.76592	-0.781929
68816658	chr14:68816658:C:T	2.75138e-55	2.09696	-1.1855
68816828	chr14:68816828:G:A	2.24104e-55	1.90015	-1.19385
68817087	chr14:68817087:C:G	2.28903e-55	-1.31236e-09	0.727487
68817223	chr14:68817223:CTCTT:C	1.4794e-55	-1.31236e-09	0.290994
68817248	chr14:68817248:A:G	5.79105e-56	-1.31236e-09	-0.646913
68817276	chr14:68817276:T:C	3.47472e-57	-2.17537	-1.28493
68817506	chr14:68817506:T:C	1.20973e-55	0.232712	-0.142953
68817560	chr14:68817560:G:C	2.44471e-57	-2.78086	-1.03103
68818608	chr14:68818608:T:C	3.80103e-57	-2.63128	-0.739264
68818808	chr14:68818808:A:C	3.35085e-56	-1.31236e-09	-1.19401
68818857	chr14:68818857:A:G	3.69024e-56	-1.31236e-09	-1.09754
68818971	chr14:68818971:T:C	3.30723e-55	-1.31236e-09	1.09547
68819101	chr14:68819101:C:T	4.56242e-57	-2.71532	-0.472641
68819389	chr14:68819389:G:A	7.28368e-56	-1.31236e-09	-0.41759
68819435	chr14:68819435:T:C	2.57729e-55	2.10673	-1.26063
68820173	chr14:68820173:T:G	5.37047e-56	-1.31236e-09	-0.722311
68820940	chr14:68820940:G:A	4.43659e-55	2.6962	-1.30696
68821236	chr14:68821236:C:T	3.63873e-56	-1.31236e-09	-1.11159
68821464	chr14:68821464:C:T	6.70015e-57	-2.17133	-0.632353
68821499	chr14:68821499:G:C	4.0787e-57	-2.70078	-0.599258
68821715	chr14:68821715:A:G	6.95354e-56	0.195887	-0.659863
68821803	chr14:68821803:G:A	7.59022e-57	-2.67895	-3.24751e-10
68821804	chr14:68821804:T:TGG	1.06358e-55	-1.31236e-09	-0.0390044
68821806	chr14:68821806:C:G	1.06212e-55	-1.31236e-09	-0.0403771
68822053	chr14:68822053:G:A	2.55846e-56	-1.46382	-3.24751e-10
68822595	chr14:68822595:A:C	1.71888e-55	1.75229	-1.31126
68822645	chr14:68822645:G:A	3.66253e-56	-1.70675	0.601673
68823244	chr14:68823244:G:A	5.48554e-56	-1.31236e-09	-0.701111
68823591	chr14:68823591:A:G	3.68714e-57	-2.69781	-0.70315
68824169	chr14:68824169:C:T	2.22889e-55	0.700863	-3.24751e-10
68824668	chr14:68824668:G:A	7.85993e-57	-2.64403	-3.24751e-10
68824824	chr14:68824824:G:A	3.91749e-56	-1.31236e-09	-1.03778
68824949	chr14:68824949:C:T	2.89785e-57	-2.7426	-0.899243
68824965	chr14:68824965:C:T	6.86941e-57	-2.77873	-3.24751e-10
68825334	chr14:68825334:T:G	6.55224e-56	0.15085	-0.67427
68825439	chr14:68825439:T:G	8.49553e-56	-1.31236e-09	-0.263687
68825573	chr14:68825573:C:G	7.68877e-57	-2.66605	-3.24751e-10
68825603	chr14:68825603:G:A	8.8347e-56	-1.31236e-09	-0.224539
68825750	chr14:68825750:G:A	4.25016e-56	-1.31236e-09	-0.956271
68825991	chr14:68825991:G:T	7.97314e-57	-2.62973	-3.24751e-10
68826371	chr14:68826371:T:G	1.02081e-56	-2.38263	-3.24751e-10
68826476	chr14:68826476:G:A	7.40525e-57	-2.70362	-3.24751e-10
68826959	chr14:68826959:C:T	3.62541e-56	-1.31236e-09	-1.11526
68827207	chr14:68827207:A:G	6.05583e-56	-1.31236e-09	-0.602205
68827294	chr14:68827294:C:A	2.79543e-57	-2.73949	-0.938336
68827340	chr14:68827340:G:A	2.63686e-57	-2.72719	-1.00903
68827680	chr14:68827680:G:A	1.73027e-56	-1.48399	-0.370965
68827703	chr14:68827703:G:A	5.19337e-56	-1.31236e-09	-0.755845
68827743	chr14:68827743:C:T	2.65924e-57	-2.74677	-0.981004
68827750	chr14:68827750:C:A	1.12191e-55	1.16693	-1.15254
68827856	chr14:68827856:G:A	1.45109e-56	-2.03091	-3.24751e-10
68828047	chr14:68828047:T:C	9.69506e-56	-0.13161	-3.24751e-10
68828731	chr14:68828731:T:C	6.12773e-56	0.208341	-0.798744
68828752	chr14:68828752:T:C	1.82698e-55	1.80941	-1.30738
68828864	chr14:68828864:T:C	4.17701e-56	-1.31236e-09	-0.973631
68829573	chr14:68829573:GC:G	7.77061e-56	-1.31236e-09	-0.352878
68829590	chr14:68829590:AAAG:A	4.61309e-56	-1.31236e-09	-0.874328
68829744	chr14:68829744:G:A	5.08332e-56	-1.31236e-09	-0.777263
68829936	chr14:68829936:T:C	2.7381e-57	-2.73421	-0.964336
68829950	chr14:68829950:T:C	5.97725e-56	0.224182	-0.839448
68830138	chr14:68830138:C:T	6.03705e-55	2.41619	-0.718915
68830435	chr14:68830435:A:G	6.45978e-56	0.229413	-0.767045
68830495	chr14:68830495:A:G	1.23995e-55	0.155032	-0.0406042
68830715	chr14:68830715:A:G	4.90518e-55	2.32664	-0.836989
68830838	chr14:68830838:T:G	6.13124e-56	-1.31236e-09	-0.58983
68830981	chr14:68830981:TTTTCTTTTC:T	4.53939e-56	-1.31236e-09	-0.890435
68831269	chr14:68831269:C:T	5.49117e-56	0.617551	-1.31764
68832161	chr14:68832161:A:G	1.12926e-56	-2.78019	0.498525
68832308	chr14:68832308:C:T	1.2363e-55	-1.31236e-09	0.111481
68832637	chr14:68832637:T:G	7.7956e-57	-2.65225	-3.24751e-10
68832679	chr14:68832679:G:GCTA	1.73649e-55	1.75597	-1.30475
68832718	chr14:68832718:C:T	4.10102e-56	-0.996948	0.0049577
68832726	chr14:68832726:A:G	2.49463e-55	-1.31236e-09	0.813499
68832770	chr14:68832770:T:C	6.92697e-55	0.0596838	1.7751
68833747	chr14:68833747:A:G	2.48421e-57	-2.53793	-1.25792
68834104	chr14:68834104:A:G	2.91584e-55	1.34276	-0.373244
68834106	chr14:68834106:CT:C	1.49304e-56	-1.49465	-0.507758
68834199	chr14:68834199:G:A	3.34724e-55	-1.31236e-09	1.10749
68834473	chr14:68834473:T:C	1.43341e-56	-1.572	-0.471173
68834824	chr14:68834824:C:G	5.23553e-56	-1.31236e-09	-0.74776
68834847	chr14:68834847:T:A	6.81337e-55	2.52419	-0.705944
68835118	chr14:68835118:T:C	1.51235e-55	1.60404	-1.29102
68835157	chr14:68835157:C:T	2.56327e-55	-0.148001	0.988643
68835682	chr14:68835682:G:A	4.2139e-57	-2.71777	-0.549651
68835693	chr14:68835693:C:T	6.28915e-57	-1.86298	-1.00401
68836309	chr14:68836309:T:C	4.68302e-56	-1.31236e-09	-0.859284
68836906	chr14:68836906:T:C	3.4093e-56	-1.31236e-09	-1.17672
68838046	chr14:68838046:T:A	3.04048e-56	-1.29121	-3.24751e-10
68838757	chr14:68838757:C:T	1.53809e-55	-0.0648938	0.394795
68839130	chr14:68839130:G:GA	3.75012e-56	-1.31236e-09	-1.08144
68839424	chr14:68839424:CT:C	3.04426e-55	0.0414669	0.971149
68839432	chr14:68839432:C:T	1.05875e-56	-1.39479	-0.951346
68839502	chr14:68839502:A:C	1.9375e-55	-0.217043	0.7778
68839565	chr14:68839565:C:A	7.25677e-57	-2.72388	-3.24751e-10
68839582	chr14:68839582:A:T	9.10132e-56	1.08027	-1.27507
68839621	chr14:68839621:C:T	3.40118e-57	-2.49162	-0.99007
68839821	chr14:68839821:A:G	8.70255e-57	-2.5422	-3.24751e-10
68840012	chr14:68840012:A:G	3.7196e-56	-1.31236e-09	-1.08961
68840768	chr14:68840768:A:G	1.97527e-55	-0.100156	0.680221
68840904	chr14:68840904:CAAAAAT:C	3.05468e-55	0.0895964	0.926438
68841237	chr14:68841237:G:A	2.9355e-55	0.976236	-3.24751e-10
68841465	chr14:68841465:T:C	3.70385e-55	2.15381	-0.945079
68841805	chr14:68841805:G:T	9.03613e-57	-2.50458	-3.24751e-10
68841925	chr14:68841925:G:A	6.93205e-57	-2.76966	-3.24751e-10
68842411	chr14:68842411:C:T	4.36729e-55	2.15167	-0.778165
68842743	chr14:68842743:T:A	4.82758e-56	-1.31236e-09	-0.828882
68842846	chr14:68842846:A:C	3.02514e-56	-1.31236e-09	-1.29627
68842888	chr14:68842888:A:G	2.98751e-56	-1.31236e-09	-1.30879
68843493	chr14:68843493:C:T	4.66496e-56	-1.31236e-09	-0.863148
68843795	chr14:68843795:C:T	8.81669e-55	0.926269	1.14973
68844672	chr14:68844672:C:A	3.67915e-56	-1.31236e-09	-1.10054
68845566	chr14:68845566:T:G	2.98401e-56	-1.31236e-09	-1.30996
68845568	chr14:68845568:G:T	2.98811e-56	-1.31236e-09	-1.30859
68845689	chr14:68845689:G:A	4.85619e-57	-2.10616	-1.0194
68845809	chr14:68845809:G:A	3.95209e-56	-1.31236e-09	-1.02898
68845817	chr14:68845817:G:A	1.2444e-55	1.39066	-1.27265
68846020	chr14:68846020:G:A	1.12424e-55	1.07789	-1.06143
68846144	chr14:68846144:T:C	4.85805e-57	-2.15253	-0.97265
68846184	chr14:68846184:G:A	3.94653e-56	-1.31236e-09	-1.03039
68846481	chr14:68846481:A:T	1.02135e-55	-0.0795136	-3.24751e-10
68846597	chr14:68846597:T:C	3.07687e-56	-1.31236e-09	-1.27931
68846795	chr14:68846795:T:A	8.36387e-56	0.99545	-1.27476
68846905	chr14:68846905:G:A	1.22376e-55	1.20251	-1.10123
68847248	chr14:68847248:G:A	3.16199e-56	-1.31236e-09	-1.25203
68847299	chr14:68847299:T:C	4.75601e-56	-1.31236e-09	-0.843817
68847337	chr14:68847337:A:AC	7.98401e-57	-1.31869	-1.30968
68847342	chr14:68847342:G:A	1.23881e-55	-0.24201	0.355523
68847615	chr14:68847615:A:T	4.24588e-56	-1.31236e-09	-0.957278
68847633	chr14:68847633:C:T	4.93804e-56	-1.31236e-09	-0.806258
68847936	chr14:68847936:C:T	3.19225e-56	-1.31236e-09	-1.2425
68847944	chr14:68847944:G:A	1.65617e-55	1.48702	-1.08316
68848095	chr14:68848095:C:T	3.04225e-56	-1.31236e-09	-1.29063
68848106	chr14:68848106:C:A	9.46874e-56	0.908233	-1.06346
68848239	chr14:68848239:A:T	8.70691e-56	0.861239	-1.10035
68848299	chr14:68848299:C:T	6.77665e-56	-0.339255	-0.150489
68848703	chr14:68848703:T:C	5.77799e-56	-1.31236e-09	-0.64917
68848760	chr14:68848760:G:A	4.04609e-56	-1.31236e-09	-1.00548
68849208	chr14:68849208:G:A	2.96115e-56	-1.31236e-09	-1.31765
68849483	chr14:68849483:G:A	3.81482e-57	-2.44271	-0.924207
68849490	chr14:68849490:C:A	3.02887e-57	-2.39	-1.20762
68849589	chr14:68849589:C:T	2.16769e-55	-1.31236e-09	0.673021
68849798	chr14:68849798:A:G	1.85128e-57	-2.7725	-1.31744
68850260	chr14:68850260:A:T	6.41112e-55	2.2423	-0.484911
68851067	chr14:68851067:GAAGAAAAAAAAA:G	1.04903e-55	-1.31236e-09	-0.0527793
68851102	chr14:68851102:G:A	3.83401e-56	-1.31236e-09	-1.05932
68851345	chr14:68851345:A:C	7.72813e-56	0.581507	-0.939867
68851534	chr14:68851534:G:A	8.00694e-57	-1.42021	-1.20529
68851545	chr14:68851545:G:A	1.12501e-55	0.653549	-0.636401
68851635	chr14:68851635:C:T	4.24358e-53	6.93214	-0.982206
68851915	chr14:68851915:C:A	6.48328e-56	0.386766	-0.920766
68852708	chr14:68852708:C:T	1.68574e-56	-1.39245	-0.488574
68852747	chr14:68852747:G:C	7.01018e-57	-2.75845	-3.24751e-10
68853077	chr14:68853077:G:A	6.85058e-57	-2.78148	-3.24751e-10
68853130	chr14:68853130:A:G	8.13148e-57	-2.61007	-3.24751e-10
68853473	chr14:68853473:C:T	3.33178e-55	1.44241	-0.339548
68853485	chr14:68853485:C:T	3.23582e-56	-1.31236e-09	-1.22894
68854447	chr14:68854447:C:A	4.45178e-56	-1.31236e-09	-0.909923
68854568	chr14:68854568:C:T	3.25212e-56	-1.31236e-09	-1.22392
68854619	chr14:68854619:C:G	8.87493e-53	7.90699	-1.21923
68854806	chr14:68854806:C:T	5.58261e-54	5.06239	-1.14079
68854844	chr14:68854844:A:C	1.09005e-53	4.03908	0.551672
68855807	chr14:68855807:G:A	4.50296e-56	-1.31236e-09	-0.898491
68855827	chr14:68855827:G:A	3.60167e-56	-1.31236e-09	-1.12183
68855871	chr14:68855871:C:T	7.56354e-56	-0.379888	-3.24751e-10
68856012	chr14:68856012:G:T	3.08249e-56	-1.31236e-09	-1.27749
68856028	chr14:68856028:A:G	3.557e-56	-1.31236e-09	-1.13431
68856154	chr14:68856154:A:G	4.80949e-57	-2.74552	-0.389702
68856409	chr14:68856409:T:C	5.85329e-57	-2.29033	-0.64848
68856410	chr14:68856410:C:T	4.90651e-56	-1.31236e-09	-0.812663
68856699	chr14:68856699:A:T	3.63299e-56	-1.31236e-09	-1.11317
68856821	chr14:68856821:G:GA	3.15027e-56	-1.31236e-09	-1.25574
68856822	chr14:68856822:A:G	6.09603e-56	-1.31236e-09	-0.59559
68856872	chr14:68856872:C:T	1.1618e-53	5.97238	-1.31788
68856887	chr14:68856887:C:T	4.76133e-56	-1.31236e-09	-0.842699
68856903	chr14:68856903:C:T	3.10452e-56	-1.31236e-09	-1.27037
68856994	chr14:68856994:A:G	3.492e-56	-1.31236e-09	-1.15275
68856996	chr14:68856996:G:A	4.43112e-56	-1.31236e-09	-0.914574
68857206	chr14:68857206:C:T	2.09603e-57	-2.64801	-1.31776
68857228	chr14:68857228:G:A	2.96847e-56	-1.31236e-09	-1.31518
68857440	chr14:68857440:A:G	3.92547e-56	-1.31236e-09	-1.03574
68857554	chr14:68857554:G:T	2.9684e-56	-1.31236e-09	-1.3152
68857702	chr14:68857702:C:T	4.58197e-56	-1.31236e-09	-0.881097
68857729	chr14:68857729:A:C	2.01653e-57	-2.68698	-1.31746
68857809	chr14:68857809:A:G	4.68099e-56	-1.31236e-09	-0.859718
68857927	chr14:68857927:A:G	4.65165e-57	-2.33094	-0.837655
68857973	chr14:68857973:C:T	3.05121e-56	-1.31236e-09	-1.28769
68858085	chr14:68858085:T:C	6.39563e-57	-2.43924	-0.410953
68858173	chr14:68858173:A:G	3.08596e-53	6.94799	-1.3166
68858214	chr14:68858214:G:C	3.83633e-56	-1.31236e-09	-1.05871
68858255	chr14:68858255:G:A	1.03309e-56	-2.37067	-3.24751e-10
68858938	chr14:68858938:G:T	3.3315e-56	-1.31236e-09	-1.1998
68858939	chr14:68858939:C:T	8.90901e-55	2.72137	-0.634946
68859123	chr14:68859123:G:A	1.01952e-56	-1.25065	-1.13324
68859129	chr14:68859129:A:G	3.23663e-56	-1.31236e-09	-1.22869
68859471	chr14:68859471:C:G	1.93005e-57	-2.73035	-1.31792
68859507	chr14:68859507:C:T	3.00788e-56	-0.168254	-1.13374
68859542	chr14:68859542:A:C	7.62598e-57	-2.67425	-3.24751e-10
68859571	chr14:68859571:T:A	1.93537e-57	-2.72761	-1.31791
68859762	chr14:68859762:C:A	1.07837e-55	0.999009	-1.0242
68859828	chr14:68859828:G:A	6.96773e-57	-2.77443	0.00990859
68859860	chr14:68859860:G:A	1.95799e-57	-2.72075	-1.31314
68859946	chr14:68859946:A:G	4.43019e-56	-1.31236e-09	-0.914785
68860441	chr14:68860441:G:A	3.51956e-56	-1.31236e-09	-1.14489
68860471	chr14:68860471:A:T	3.33351e-56	-1.31236e-09	-1.1992
68860623	chr14:68860623:C:T	3.50898e-56	-1.31236e-09	-1.1479
68860738	chr14:68860738:C:G	1.89254e-57	-2.75875	-1.30914
68860999	chr14:68860999:G:C	3.80242e-56	0.208779	-1.27637
68861265	chr14:68861265:T:C	4.53896e-56	-1.31236e-09	-0.890529
68861412	chr14:68861412:T:C	1.00779e-54	2.93378	-0.724071
68861422	chr14:68861422:T:C	2.68499e-55	1.41223	-0.525198
68861711	chr14:68861711:G:A	1.5222e-55	-1.31236e-09	0.319517
68861724	chr14:68861724:A:G	2.5092e-57	-2.75844	-1.02741
68861877	chr14:68861877:G:A	1.89493e-57	-2.75203	-1.3146
68861896	chr14:68861896:C:T	1.89215e-57	-2.75439	-1.3137
68861928	chr14:68861928:A:G	7.24938e-57	-2.7249	-3.24751e-10
68861981	chr14:68861981:G:A	3.42514e-56	-1.17209	-3.24751e-10
68862094	chr14:68862094:C:T	3.45816e-56	-1.31236e-09	-1.16249
68862291	chr14:68862291:C:T	1.51808e-55	-1.31236e-09	0.316806
68862304	chr14:68862304:C:T	3.12789e-56	-1.31236e-09	-1.26287
68862399	chr14:68862399:T:C	7.59982e-56	0.703322	-1.07842
68862432	chr14:68862432:C:T	2.18159e-56	-0.708284	-0.91489
68862835	chr14:68862835:C:T	2.05605e-55	0.620147	-3.24751e-10
68862850	chr14:68862850:G:A	2.45631e-56	-1.50457	-3.24751e-10
68863184	chr14:68863184:A:G	1.09889e-55	1.15936	-1.1657
68863288	chr14:68863288:T:C	1.07688e-55	1.13489	-1.16147
68863344	chr14:68863344:G:A	1.12065e-54	2.81877	-0.502922
68863568	chr14:68863568:C:A	7.06763e-57	-2.75029	-3.24751e-10
68863581	chr14:68863581:A:G	3.73354e-56	-1.08587	-3.24751e-10
68864011	chr14:68864011:C:T	6.05716e-55	2.48891	-0.788315
68864058	chr14:68864058:A:G	6.90427e-51	11.5153	-0.473494
68864263	chr14:68864263:G:A	2.98581e-56	-1.31236e-09	-1.30936
68864272	chr14:68864272:G:A	3.36464e-56	-1.31236e-09	-1.18991
68864348	chr14:68864348:A:G	1.34232e-52	7.3108	-0.209287
68864406	chr14:68864406:G:A	6.85231e-51	11.3131	-0.278859
68864449	chr14:68864449:C:A	2.97372e-56	-1.31236e-09	-1.31341
68864518	chr14:68864518:G:A	3.37918e-56	-1.31236e-09	-1.18559
68864936	chr14:68864936:G:A	5.78918e-55	1.38822	0.267126
68864946	chr14:68864946:C:T	3.01518e-50	12.8195	-0.303575
68864964	chr14:68864964:C:A	7.71523e-57	-1.48773	-1.17488
68864979	chr14:68864979:T:C	1.10346e-55	-0.00218686	-3.24751e-10
68865116	chr14:68865116:G:A	2.96671e-56	-1.31236e-09	-1.31577
68865408	chr14:68865408:G:A	1.18099e-55	0.0657129	-3.24751e-10
68865457	chr14:68865457:G:A	2.76461e-57	-2.73273	-0.956182
68865585	chr14:68865585:G:A	1.80234e-56	-0.808562	-1.00558
68865848	chr14:68865848:C:G	3.54831e-56	-1.31236e-09	-1.13676
68866559	chr14:68866559:G:GA	1.54442e-56	-0.664339	-1.30424
68867073	chr14:68867073:T:A	3.62922e-56	-1.31236e-09	-1.11421
68867839	chr14:68867839:C:G	2.03672e-57	-2.75179	-1.24268
68868214	chr14:68868214:A:G	5.70227e-57	-1.69059	-1.27436
68868424	chr14:68868424:G:A	1.45191e-56	-0.744385	-1.28596
68868706	chr14:68868706:G:A	1.43121e-56	-0.750515	-1.29419
68868725	chr14:68868725:T:C	1.42957e-56	-0.756296	-1.28956
68868728	chr14:68868728:G:A	2.96073e-50	11.4975	1.00022
68868800	chr14:68868800:G:C	2.9928e-56	-1.31236e-09	-1.30702
68868889	chr14:68868889:A:G	5.7777e-56	-1.31236e-09	-0.649221
68869098	chr14:68869098:A:G	1.4999e-56	-0.680507	-1.31732
68869275	chr14:68869275:T:C	3.21632e-56	-1.31236e-09	-1.23499
68869396	chr14:68869396:G:A	3.72476e-56	-1.31236e-09	-1.08822
68869414	chr14:68869414:T:C	1.64563e-56	-0.617636	-1.28747
68869475	chr14:68869475:G:A	7.10309e-57	-2.74528	-3.24751e-10
68869570	chr14:68869570:C:T	1.77676e-55	0.474148	-3.24751e-10
68869676	chr14:68869676:T:C	1.41364e-56	-0.739691	-1.31737
68869830	chr14:68869830:C:T	6.79956e-54	4.45672	-0.337923
68870113	chr14:68870113:G:C	2.96559e-56	-1.31236e-09	-1.31615
68870173	chr14:68870173:C:T	3.16055e-56	-1.31236e-09	-1.25248
68870229	chr14:68870229:T:C	2.07884e-53	5.38459	-0.148258
68870425	chr14:68870425:A:G	3.61919e-56	-1.31236e-09	-1.11698
68870428	chr14:68870428:G:A	1.40536e-56	-0.761616	-1.30131
68870464	chr14:68870464:C:T	1.34759e-56	-0.796934	-1.30798
68870604	chr14:68870604:C:T	3.6024e-56	-1.31236e-09	-1.12163
68870762	chr14:68870762:G:A	1.38627e-56	-0.803995	-1.27262
68870769	chr14:68870769:G:A	1.03103e-54	3.53821	-1.30571
68871059	chr14:68871059:G:A	1.51402e-56	-0.701693	-1.28677
68871083	chr14:68871083:G:A	1.41256e-56	-0.777771	-1.28005
68871087	chr14:68871087:G:A	9.88264e-55	3.48226	-1.29213
68871095	chr14:68871095:C:G	5.62851e-55	-1.31236e-09	1.6272
68871507	chr14:68871507:C:T	1.23239e-56	-0.960849	-1.23342
68872044	chr14:68872044:A:G	4.62773e-56	0.295574	-1.16673
68872050	chr14:68872050:G:A	3.0224e-56	-1.31236e-09	-1.29718
68872125	chr14:68872125:T:C	3.52349e-56	-1.31236e-09	-1.14378
68872180	chr14:68872180:G:A	2.96591e-56	-1.31236e-09	-1.31604
68872217	chr14:68872217:T:C	1.00464e-54	3.52449	-1.31792
68872464	chr14:68872464:A:G	7.19952e-56	-1.31236e-09	-0.429212
68872544	chr14:68872544:C:T	1.18108e-54	3.64823	-1.27986
68872552	chr14:68872552:G:A	3.01905e-56	-1.31236e-09	-1.29829
68872590	chr14:68872590:T:C	2.47819e-57	-2.52598	-1.2723
68872939	chr14:68872939:T:C	7.99943e-55	3.29665	-1.31792
68872973	chr14:68872973:G:A	1.80614e-56	-1.81203	-3.24751e-10
68872974	chr14:68872974:C:T	2.3266e-57	-2.67798	-1.18342
68873029	chr14:68873029:G:A	9.35382e-55	3.39751	-1.26237
68873051	chr14:68873051:T:C	4.57175e-56	-1.31236e-09	-0.883331
68873117	chr14:68873117:C:T	2.96827e-50	12.6582	-0.15789
68873267	chr14:68873267:G:A	7.98823e-54	4.27991	-3.24751e-10
68873709	chr14:68873709:G:A	1.07578e-54	3.56074	-1.28576
68873739	chr14:68873739:C:T	6.99658e-57	-2.76039	-3.24751e-10
68873852	chr14:68873852:T:G	2.71787e-50	12.8934	-0.481247
68873916	chr14:68873916:A:G	3.52774e-56	-1.31236e-09	-1.14257
68874043	chr14:68874043:G:T	8.03723e-55	3.06123	-1.07779
68874226	chr14:68874226:T:G	5.42064e-56	-1.31236e-09	-0.713013
68874936	chr14:68874936:T:A	2.3031e-56	-1.56897	-3.24751e-10
68875189	chr14:68875189:G:A	2.81951e-57	-2.35556	-1.31369
68875195	chr14:68875195:A:G	8.22346e-56	0.852537	-1.14877
68875533	chr14:68875533:C:T	7.78742e-47	20.0337	0.338803
68876075	chr14:68876075:C:A	8.7187e-56	0.933578	-1.17133
68876157	chr14:68876157:C:T	6.23892e-54	4.16086	-0.12811
68876181	chr14:68876181:A:G	2.08467e-57	-2.75653	-1.21467
68876198	chr14:68876198:A:G	4.68796e-56	-1.31236e-09	-0.85823
68876433	chr14:68876433:G:C	7.00522e-57	-2.75916	-3.24751e-10
68876783	chr14:68876783:C:G	8.7021e-57	-2.54225	-3.24751e-10
68876987	chr14:68876987:G:A	3.03142e-56	-1.31236e-09	-1.2942
68877573	chr14:68877573:T:G	4.34612e-54	3.70911	-0.0378829
68877703	chr14:68877703:G:T	7.23197e-57	-2.7273	-3.24751e-10
68878031	chr14:68878031:G:T	3.04291e-56	-1.31236e-09	-1.29041
68878252	chr14:68878252:G:A	6.50773e-55	-1.31236e-09	1.77235
68879297	chr14:68879297:G:A	7.14208e-56	0.724706	-1.16193
68879708	chr14:68879708:CA:C	2.01688e-57	-2.74811	-1.25615
68879945	chr14:68879945:C:A	8.75603e-57	-2.53607	-3.24751e-10
68880207	chr14:68880207:C:T	2.40126e-57	-2.54404	-1.28578
68880404	chr14:68880404:G:C	2.09931e-55	0.640966	-3.24751e-10
68880531	chr14:68880531:G:A	7.03658e-57	-2.75469	-3.24751e-10
68880915	chr14:68880915:C:T	6.61335e-56	0.798056	-1.31219
68881038	chr14:68881038:C:T	2.11218e-57	-2.64222	-1.31587
68881314	chr14:68881314:C:T	5.21888e-56	0.560158	-1.3111
68881462	chr14:68881462:T:C	4.6557e-54	4.5918	-0.851759
68881660	chr14:68881660:A:T	2.10086e-57	-2.77586	-1.1876
68882134	chr14:68882134:C:T	6.18631e-54	5.08166	-1.05737
68882148	chr14:68882148:C:A	6.83013e-54	4.85036	-0.727074
68882207	chr14:68882207:A:G	3.08952e-57	-2.27089	-1.30691
68882321	chr14:68882321:A:G	9.03424e-54	5.6868	-1.28384
68882811	chr14:68882811:A:G	1.1069e-53	4.60609	-3.24751e-10
68883341	chr14:68883341:C:G	2.05628e-57	-2.78137	-1.20354
68883473	chr14:68883473:T:TA	3.36479e-56	-1.31236e-09	-1.18986
68883628	chr14:68883628:A:G	3.21542e-56	-1.31236e-09	-1.23527
68883811	chr14:68883811:G:T	4.79637e-55	2.74197	-1.27476
68883866	chr14:68883866:A:G	3.15099e-56	-1.31236e-09	-1.25551
68883891	chr14:68883891:CAG:C	7.47731e-57	-2.69394	-3.24751e-10
68884044	chr14:68884044:G:T	2.43227e-57	-2.52204	-1.29495
68884084	chr14:68884084:G:A	3.28452e-56	-1.31236e-09	-1.21401
68884859	chr14:68884859:G:A	3.14086e-56	-1.31236e-09	-1.25873
68885352	chr14:68885352:C:T	6.3829e-56	-1.31236e-09	-0.549605
68885513	chr14:68885513:G:A	4.63217e-55	1.07296	0.359425
68885759	chr14:68885759:A:G	7.10795e-56	-1.31236e-09	-0.442013
68886047	chr14:68886047:G:T	7.66422e-57	-2.66925	-3.24751e-10
68886066	chr14:68886066:C:T	2.4423e-57	-2.50458	-1.30829
68886132	chr14:68886132:A:G	5.40004e-57	-1.88952	-1.12988
68886308	chr14:68886308:G:A	3.5762e-56	-1.31236e-09	-1.12893
68886314	chr14:68886314:AG:A	3.00757e-56	-1.31236e-09	-1.30209
68886333	chr14:68886333:C:T	2.48382e-56	-1.49343	-3.24751e-10
68886389	chr14:68886389:G:A	1.47369e-55	-1.31236e-09	0.287126
68886396	chr14:68886396:A:G	1.9805e-57	-2.77465	-1.24782
68886611	chr14:68886611:T:C	3.44261e-56	-1.31236e-09	-1.167
68886813	chr14:68886813:G:A	3.2134e-56	-1.31236e-09	-1.2359
68887010	chr14:68887010:G:A	3.24983e-57	-2.31668	-1.21053
68887192	chr14:68887192:C:T	4.51412e-50	13.7928	-0.873318
68887345	chr14:68887345:A:G	3.41684e-57	-2.27961	-1.19749
68887380	chr14:68887380:TA:T	1.63038e-54	3.78472	-1.09396
68887824	chr14:68887824:G:A	3.38581e-57	-2.22647	-1.25975
68887934	chr14:68887934:G:A	2.68755e-57	-2.42348	-1.2937
68887968	chr14:68887968:T:C	3.2116e-56	-1.31236e-09	-1.23646
68887969	chr14:68887969:G:A	3.57288e-56	-1.31236e-09	-1.12985
68887984	chr14:68887984:G:A	4.03352e-56	0.302268	-1.31086
68888018	chr14:68888018:G:A	2.97522e-56	-1.31236e-09	-1.31291
68888154	chr14:68888154:T:G	6.85838e-56	0.605054	-1.08281
68888420	chr14:68888420:G:A	2.96478e-56	-1.31236e-09	-1.31642
68888476	chr14:68888476:G:A	1.32928e-55	0.183992	-3.24751e-10
68888889	chr14:68888889:C:T	3.14065e-53	6.09565	-0.446693
68888929	chr14:68888929:C:G	3.72481e-56	-1.31236e-09	-1.08821
68888963	chr14:68888963:T:C	9.50302e-57	-2.4542	-3.24751e-10
68889030	chr14:68889030:G:A	1.54079e-55	0.331654	-3.24751e-10
68889075	chr14:68889075:C:T	3.69862e-56	-1.31236e-09	-1.09527
68889363	chr14:68889363:T:A	4.64961e-56	0.413081	-1.27952
68889378	chr14:68889378:A:G	4.41964e-56	0.362355	-1.27952
68889538	chr14:68889538:T:TA	4.62135e-56	0.376575	-1.24912
68889793	chr14:68889793:C:A	1.12706e-56	-2.28361	-3.24751e-10
68890458	chr14:68890458:G:T	2.06833e-57	-2.69782	-1.28125
68890525	chr14:68890525:A:C	2.97786e-56	-1.31236e-09	-1.31202
68890631	chr14:68890631:A:AGGGCCT	6.96701e-57	-2.76463	-3.24751e-10
68891182	chr14:68891182:A:G	7.46954e-54	5.33089	-1.11811
68891221	chr14:68891221:G:C	1.09716e-56	-2.75011	0.439605
68891223	chr14:68891223:G:A	3.13129e-56	-0.172173	-1.08961
68891359	chr14:68891359:C:T	1.08031e-56	-2.32598	-3.24751e-10
68891457	chr14:68891457:C:T	1.60939e-51	10.8872	-1.30168
68891472	chr14:68891472:T:C	1.61565e-51	10.7879	-1.19847
68891584	chr14:68891584:T:C	8.11284e-57	-2.61236	-3.24751e-10
68891851	chr14:68891851:A:AG	3.46743e-56	-1.31236e-09	-1.15981
68892146	chr14:68892146:C:T	3.10135e-56	-1.31236e-09	-1.27139
68892480	chr14:68892480:G:A	9.13973e-57	-2.49318	-3.24751e-10
68892922	chr14:68892922:C:T	8.08208e-57	-2.61616	-3.24751e-10
68893262	chr14:68893262:G:A	7.79529e-56	0.845352	-1.19506
68893274	chr14:68893274:C:T	2.64885e-55	0.873484	-3.24751e-10
68893542	chr14:68893542:G:C	8.35104e-57	-1.3512	-1.23223
68893599	chr14:68893599:G:A	7.13088e-57	-1.48676	-1.25462
68893914	chr14:68893914:T:C	1.05306e-55	1.26112	-1.31007
68894163	chr14:68894163:G:A	3.22154e-57	-2.32448	-1.21147
68894542	chr14:68894542:G:C	7.38527e-57	-2.70632	-3.24751e-10
68894662	chr14:68894662:GC:G	8.31025e-57	-1.35768	-1.23064
68895093	chr14:68895093:G:T	5.22877e-56	-1.31236e-09	-0.749051
68895167	chr14:68895167:G:A	8.35831e-56	0.615424	-0.895395
68895378	chr14:68895378:C:G	4.68348e-54	4.6348	-0.88882
68895477	chr14:68895477:C:T	3.32094e-56	-1.31236e-09	-1.20298
68895481	chr14:68895481:C:T	4.58588e-56	-1.31236e-09	-0.880245
68895601	chr14:68895601:A:C	2.10283e-55	0.75713	-0.11449
68895970	chr14:68895970:A:G	6.70306e-52	9.8323	-1.12263
68896257	chr14:68896257:G:A	4.59372e-56	-1.31236e-09	-0.878537
68896349	chr14:68896349:C:T	1.77053e-55	0.738307	-0.267667
68896675	chr14:68896675:T:C	3.22809e-57	-2.25172	-1.2822
68896711	chr14:68896711:C:T	3.0562e-56	-1.31236e-09	-1.28605
68896894	chr14:68896894:A:G	2.08978e-55	0.714527	-0.0781109
68897131	chr14:68897131:T:C	2.17093e-55	0.747283	-0.0727708
68897134	chr14:68897134:G:A	6.89729e-56	-1.31236e-09	-0.472098
68897313	chr14:68897313:T:G	7.89783e-57	-2.63922	-3.24751e-10
68897714	chr14:68897714:C:T	3.32812e-57	-2.2132	-1.2902
68897719	chr14:68897719:G:A	1.98497e-55	0.701035	-0.116073
68897751	chr14:68897751:A:G	2.21666e-55	0.700536	-0.00517618
68897794	chr14:68897794:C:T	4.69678e-56	-1.31236e-09	-0.85635
68897894	chr14:68897894:T:C	5.53092e-53	7.01804	-0.803162
68898236	chr14:68898236:A:G	1.25365e-42	30.059	-3.24751e-10
68898538	chr14:68898538:C:T	9.91498e-55	3.49917	-1.30577
68898658	chr14:68898658:T:C	8.61966e-57	-1.24925	-1.30252
68898731	chr14:68898731:C:T	3.09086e-55	1.21623	-0.188422
68898741	chr14:68898741:T:C	3.74528e-55	1.14503	0.0748286
68899263	chr14:68899263:C:A	3.44812e-55	0.986323	0.150864
68899575	chr14:68899575:T:C	3.75733e-55	1.15152	0.0715461
68899668	chr14:68899668:T:C	2.68635e-55	0.68155	0.205989
68899754	chr14:68899754:A:G	1.18262e-56	-0.941335	-1.29416
68899812	chr14:68899812:G:C	7.08779e-56	-1.31236e-09	-0.444853
68899950	chr14:68899950:G:A	8.14816e-55	3.31169	-1.31454
68900039	chr14:68900039:G:A	3.5756e-55	1.07185	0.101636
68900070	chr14:68900070:G:A	3.01677e-56	-1.31236e-09	-1.29904
68900177	chr14:68900177:G:C	1.18781e-56	-0.936893	-1.29422
68901110	chr14:68901110:G:T	7.3473e-56	-1.31236e-09	-0.408894
68901330	chr14:68901330:C:T	5.74207e-56	-1.31236e-09	-0.655408
68901440	chr14:68901440:G:A	7.35217e-56	-1.31236e-09	-0.408232
68901492	chr14:68901492:C:A	2.34884e-55	0.873444	-0.120166
68901607	chr14:68901607:G:A	1.24841e-56	-0.955734	-1.22562
68901616	chr14:68901616:A:G	1.17365e-55	0.858882	-0.799407
68901636	chr14:68901636:T:C	1.43542e-55	1.09257	-0.831757
68901651	chr14:68901651:A:G	1.37366e-55	1.05997	-0.843134
68901735	chr14:68901735:A:G	1.01748e-55	0.74383	-0.827147
68901856	chr14:68901856:G:A	8.98108e-56	-1.31236e-09	-0.208107
68902009	chr14:68902009:G:T	3.14625e-56	-1.31236e-09	-1.25702
68903028	chr14:68903028:T:G	2.62876e-55	0.711732	0.154138
68903079	chr14:68903079:A:G	1.6879e-56	-1.00929	-0.870458
68903364	chr14:68903364:G:A	3.03919e-56	-1.31236e-09	-1.29163
68904025	chr14:68904025:C:G	3.37765e-56	-1.31236e-09	-1.18605
68904097	chr14:68904097:A:G	1.26779e-52	8.24038	-1.19599
68904140	chr14:68904140:G:T	4.37442e-56	-1.31236e-09	-0.927452
68904258	chr14:68904258:T:C	6.46165e-56	-1.31236e-09	-0.537342
68904438	chr14:68904438:T:A	7.1659e-56	0.879001	-1.31289
68904649	chr14:68904649:T:C	2.97623e-56	-1.31236e-09	-1.31257
68904659	chr14:68904659:G:A	3.0831e-56	-1.31236e-09	-1.27729
68904842	chr14:68904842:C:T	2.98676e-56	-1.31236e-09	-1.30904
68905064	chr14:68905064:T:C	2.98783e-56	-1.31236e-09	-1.30868
68905229	chr14:68905229:TG:T	7.48452e-56	-0.00328104	-0.387109
68905301	chr14:68905301:G:A	1.51563e-56	-1.05873	-0.928663
68906033	chr14:68906033:T:C	1.20879e-56	-0.920008	-1.2936
68906262	chr14:68906262:T:C	2.47871e-54	3.72405	-0.614371
68906505	chr14:68906505:T:C	4.43603e-56	-1.31236e-09	-0.913467
68907119	chr14:68907119:A:G	1.04708e-54	3.49651	-1.24856
68907425	chr14:68907425:G:A	2.97081e-56	-1.31236e-09	-1.31439
68907585	chr14:68907585:A:C	3.60327e-56	-1.31236e-09	-1.12139
68907636	chr14:68907636:G:A	2.96587e-56	-1.31236e-09	-1.31606
68908083	chr14:68908083:C:T	3.66112e-56	-0.467265	-0.638193
68908308	chr14:68908308:T:G	3.6289e-56	-1.31236e-09	-1.1143
68908557	chr14:68908557:T:C	6.33724e-56	-1.31236e-09	-0.556783
68908681	chr14:68908681:C:T	1.37475e-56	-0.968003	-1.11696
68908826	chr14:68908826:G:A	4.85855e-56	-1.31236e-09	-0.822486
68908912	chr14:68908912:G:A	6.19187e-56	-1.31236e-09	-0.57999
68909121	chr14:68909121:C:T	3.05771e-56	-1.31236e-09	-1.28556
68909126	chr14:68909126:A:C	8.79008e-56	-1.31236e-09	-0.229603
68909205	chr14:68909205:G:A	4.86999e-56	-1.31236e-09	-0.820135
68909482	chr14:68909482:A:T	1.4366e-56	-0.9232	-1.11774
68909617	chr14:68909617:T:C	4.38759e-57	-2.06398	-1.16306
68909906	chr14:68909906:G:A	1.46706e-56	-0.918157	-1.10181
68909941	chr14:68909941:A:C	1.07888e-56	-1.08361	-1.2437
68910058	chr14:68910058:T:C	1.73151e-56	-0.844997	-1.00924
68910093	chr14:68910093:G:A	2.41937e-56	-0.952258	-0.56746
68910130	chr14:68910130:T:C	1.62362e-56	-0.87022	-1.04835
68910266	chr14:68910266:T:C	1.47158e-56	-0.952236	-1.06466
68910470	chr14:68910470:A:G	1.66364e-56	-0.862246	-1.03197
68910548	chr14:68910548:A:G	2.13511e-56	-0.327036	-1.31767
68910663	chr14:68910663:C:T	1.63264e-56	-0.900564	-1.01247
68910668	chr14:68910668:T:C	1.6561e-56	-0.880855	-1.01791
68910741	chr14:68910741:A:C	1.77729e-56	-0.865119	-0.963016
68910817	chr14:68910817:C:T	6.71596e-56	-1.31236e-09	-0.49874
68911019	chr14:68911019:G:A	1.08248e-56	-2.32397	-3.24751e-10
68911065	chr14:68911065:A:G	1.70174e-56	-0.856417	-1.01516
68911070	chr14:68911070:G:A	1.51291e-55	1.61399	-1.3006
68911155	chr14:68911155:A:G	6.27446e-56	-1.31236e-09	-0.56674
68911290	chr14:68911290:G:T	1.61751e-56	-0.890345	-1.03199
68911433	chr14:68911433:A:C	1.53226e-56	-0.926237	-1.05024
68911560	chr14:68911560:A:G	5.17914e-56	-1.31236e-09	-0.758588
68911579	chr14:68911579:G:T	1.52554e-56	-0.89876	-1.08212
68911704	chr14:68911704:C:T	1.42903e-56	-0.99705	-1.04918
68911744	chr14:68911744:T:C	5.97264e-56	-1.31236e-09	-0.616039
68911786	chr14:68911786:T:C	4.27315e-56	-1.31236e-09	-0.950876
68911998	chr14:68911998:T:C	1.38353e-56	-2.07859	-3.24751e-10
68912146	chr14:68912146:A:G	1.69086e-56	-0.855127	-1.02286
68912336	chr14:68912336:A:G	1.65986e-56	-0.891912	-1.00458
68912576	chr14:68912576:G:A	1.61143e-56	-0.855579	-1.07052
68912594	chr14:68912594:C:T	5.01591e-55	2.79657	-1.2846
68912710	chr14:68912710:G:A	7.60988e-56	-1.31236e-09	-0.37378
68912769	chr14:68912769:T:C	1.74952e-56	-0.796646	-1.04724
68913309	chr14:68913309:C:T	1.7221e-56	-0.860842	-0.99884
68913365	chr14:68913365:G:A	2.96328e-56	-1.31236e-09	-1.31693
68913492	chr14:68913492:T:C	7.06355e-56	-1.31236e-09	-0.448279
68913559	chr14:68913559:C:T	1.73996e-56	-0.861048	-0.988319
68913626	chr14:68913626:A:G	1.67375e-56	-0.919111	-0.969048
68913680	chr14:68913680:G:A	4.0709e-56	-1.31236e-09	-0.999362
68913980	chr14:68913980:T:C	1.06791e-56	-1.43002	-0.907504
68914097	chr14:68914097:A:G	1.08652e-48	15.3121	0.788329
68914221	chr14:68914221:A:C	2.69638e-56	-0.448513	-0.962806
68914259	chr14:68914259:A:C	4.33008e-56	-1.31236e-09	-0.937641
68914479	chr14:68914479:A:T	6.94077e-56	-1.31236e-09	-0.465814
68914747	chr14:68914747:A:C	3.05133e-56	-1.31236e-09	-1.28765
68915129	chr14:68915129:G:A	6.76531e-56	-1.31236e-09	-0.491418
68915302	chr14:68915302:C:T	6.40906e-57	-2.76483	-0.0832691
68915759	chr14:68915759:A:T	1.72418e-56	-1.86173	0.00325729
68915973	chr14:68915973:C:T	8.66698e-55	3.37555	-1.31667
68916082	chr14:68916082:A:T	1.2397e-56	-0.915834	-1.27252
68916142	chr14:68916142:A:G	5.20981e-56	-1.31236e-09	-0.752684
68916214	chr14:68916214:G:A	5.27022e-56	-1.31236e-09	-0.741155
68916284	chr14:68916284:C:A	5.1581e-56	-1.31236e-09	-0.762659
68916338	chr14:68916338:C:T	1.24866e-56	-0.92279	-1.25837
68916762	chr14:68916762:G:A	7.6964e-56	-1.31236e-09	-0.362474
68917551	chr14:68917551:G:A	1.36263e-55	0.202171	0.00660247
68918073	chr14:68918073:A:C	1.80354e-55	1.80054	-1.31143
68918173	chr14:68918173:A:ACAG	2.46562e-56	-0.514222	-0.986563
68918310	chr14:68918310:G:A	1.72047e-56	-0.844276	-1.01635
68918364	chr14:68918364:G:A	4.68405e-56	-1.31236e-09	-0.859063
68918429	chr14:68918429:A:T	2.8714e-51	8.62442	1.54008
68918430	chr14:68918430:A:T	5.5511e-55	2.60095	-0.987599
68918539	chr14:68918539:C:T	6.87714e-55	2.60355	-0.775993
68919038	chr14:68919038:C:T	2.29045e-49	14.9424	-0.398755
68919672	chr14:68919672:T:C	3.08965e-56	-1.31236e-09	-1.27517
68919928	chr14:68919928:G:T	4.92323e-56	-1.31236e-09	-0.809262
68920412	chr14:68920412:T:C	4.73987e-56	-1.31236e-09	-0.847216
68920680	chr14:68920680:G:A	3.85002e-56	-1.31236e-09	-1.05515
68920681	chr14:68920681:C:T	3.9313e-56	-1.31236e-09	-1.03426
68921417	chr14:68921417:T:C	3.31285e-56	0.108337	-1.31376
68921597	chr14:68921597:G:A	3.69115e-53	5.83455	-0.0240813
68921791	chr14:68921791:T:A	4.96675e-56	-1.31236e-09	-0.800462
68922213	chr14:68922213:G:T	5.00471e-56	-1.31236e-09	-0.792848
68922219	chr14:68922219:A:G	5.02119e-56	-1.31236e-09	-0.789559
68922372	chr14:68922372:C:A	5.2221e-56	-1.31236e-09	-0.750328
68922874	chr14:68922874:C:T	5.4731e-56	-1.31236e-09	-0.703381
68923054	chr14:68923054:A:G	5.54963e-56	-1.31236e-09	-0.689495
68923077	chr14:68923077:G:A	5.44678e-56	-1.31236e-09	-0.708203
68923263	chr14:68923263:C:T	6.21836e-57	-1.62401	-1.25429
68923468	chr14:68923468:A:C	1.07656e-55	-1.31236e-09	-0.0268721
68923529	chr14:68923529:G:A	1.31582e-56	-2.12876	-3.24751e-10
68923531	chr14:68923531:A:C	8.38621e-56	-1.31236e-09	-0.276639
68923855	chr14:68923855:A:T	9.13924e-56	-1.31236e-09	-0.19065
68923889	chr14:68923889:C:G	2.97888e-56	-1.31236e-09	-1.31168
68924046	chr14:68924046:G:A	4.10318e-56	-1.31236e-09	-0.991464
68924134	chr14:68924134:G:A	6.11142e-57	-2.31448	-0.581178
68924380	chr14:68924380:AG:A	9.32151e-56	-1.31236e-09	-0.170903
68924662	chr14:68924662:A:G	1.02177e-55	-1.31236e-09	-0.0791043
68924713	chr14:68924713:G:C	3.21329e-56	-1.31236e-09	-1.23593
68924752	chr14:68924752:C:T	1.02977e-55	-1.31236e-09	-0.0713017
68924761	chr14:68924761:A:G	3.13794e-55	1.04292	-3.24751e-10
68924888	chr14:68924888:C:T	1.03119e-55	-1.31236e-09	-0.0699251
68924925	chr14:68924925:T:C	4.78829e-56	-1.31236e-09	-0.837053
68924941	chr14:68924941:C:T	9.38722e-56	-1.31236e-09	-0.163878
68925078	chr14:68925078:C:T	1.11648e-54	2.31061	0.00150901
68925271	chr14:68925271:A:G	1.02249e-55	-1.31236e-09	-0.0784017
68925335	chr14:68925335:TTTTTTTA:T	3.69097e-56	-1.31236e-09	-1.09734
68925336	chr14:68925336:TTTTTTA:T	8.14133e-56	-1.31236e-09	-0.306274
68925728	chr14:68925728:G:A	2.48287e-55	2.12361	-1.31484
68926164	chr14:68926164:T:C	6.30686e-57	-2.26042	-0.603759
68926203	chr14:68926203:G:A	1.00066e-55	-1.31236e-09	-0.0999856
68926288	chr14:68926288:C:A	3.0217e-56	-1.31236e-09	-1.29741
68926311	chr14:68926311:C:T	2.45175e-56	-1.49015	-0.0162737
68926409	chr14:68926409:A:G	2.72627e-56	-1.31532	-0.0849711
68926466	chr14:68926466:G:A	8.05773e-57	-2.61918	-3.24751e-10
68926622	chr14:68926622:A:G	5.81198e-56	-1.31236e-09	-0.643306
68926656	chr14:68926656:C:A	2.97398e-56	-1.31236e-09	-1.31333
68926733	chr14:68926733:A:C	4.97644e-56	-1.31236e-09	-0.798511
68926752	chr14:68926752:C:T	7.34081e-56	-1.31236e-09	-0.409778
68926764	chr14:68926764:T:C	1.12307e-55	-1.31236e-09	0.0154262
68926897	chr14:68926897:C:A	7.34081e-56	-1.31236e-09	-0.409778
68926915	chr14:68926915:A:C	4.03322e-55	2.38878	-1.09486
68926948	chr14:68926948:C:T	7.32675e-56	-1.31236e-09	-0.411695
68927120	chr14:68927120:A:G	5.8218e-56	-1.31236e-09	-0.641617
68927153	chr14:68927153:TAGATAGGGG:T	5.87922e-56	-1.31236e-09	-0.631803
68927448	chr14:68927448:A:T	1.27818e-48	15.7765	0.48642
68927609	chr14:68927609:G:A	7.3491e-56	-1.31236e-09	-0.408649
68928705	chr14:68928705:T:C	3.31729e-56	-0.395461	-0.808616
68928734	chr14:68928734:C:T	3.06675e-56	-1.31236e-09	-1.28261
68929270	chr14:68929270:G:T	6.13184e-56	-1.31236e-09	-0.589732
68929358	chr14:68929358:G:A	9.15962e-57	-1.36435	-1.12666
68929386	chr14:68929386:A:G	1.42804e-56	-1.6388	-0.408118
68929429	chr14:68929429:G:A	3.48447e-56	-1.31236e-09	-1.15491
68929634	chr14:68929634:CCCAGGAAAAGTCCTTGGGA:C	1.35164e-48	15.3579	0.960916
68929672	chr14:68929672:T:C	1.10493e-56	-1.63666	-0.666786
68929898	chr14:68929898:G:C	9.06195e-49	15.2551	0.663873
68930036	chr14:68930036:C:T	5.89523e-56	-1.31236e-09	-0.629084
68930666	chr14:68930666:T:G	3.3949e-56	-1.31236e-09	-1.18095
68931078	chr14:68931078:C:T	3.798e-56	-1.31236e-09	-1.06875
68931382	chr14:68931382:A:C	5.66665e-57	-1.74311	-1.22811
68931747	chr14:68931747:A:G	3.59851e-56	-1.31236e-09	-1.12271
68932416	chr14:68932416:G:A	1.91061e-55	1.68539	-1.13861
68932442	chr14:68932442:A:G	1.51912e-56	-1.98509	-3.24751e-10
68932886	chr14:68932886:CCT:C	3.37242e-56	-1.31236e-09	-1.1876
68933111	chr14:68933111:A:T	1.23186e-55	1.27536	-1.16748
68933117	chr14:68933117:T:C	5.10963e-56	-1.31236e-09	-0.7721
68933133	chr14:68933133:T:TA	4.66708e-56	-1.31236e-09	-0.862693
68933264	chr14:68933264:T:G	5.44071e-48	16.8758	0.835611
68933279	chr14:68933279:A:G	3.39501e-49	15.5867	-0.649476
68933290	chr14:68933290:T:C	2.05975e-49	15.2834	-0.845946
68933404	chr14:68933404:G:A	3.03552e-56	-1.31236e-09	-1.29284
68933491	chr14:68933491:T:C	4.6046e-56	-1.31236e-09	-0.876172
68933557	chr14:68933557:C:T	3.69368e-56	-1.31236e-09	-1.0966
68933580	chr14:68933580:G:A	4.87821e-48	16.6995	0.902776
68933587	chr14:68933587:G:T	3.27314e-56	-1.31236e-09	-1.21748
68933696	chr14:68933696:C:T	3.32225e-56	-1.31236e-09	-1.20259
68934303	chr14:68934303:A:G	1.31028e-49	14.3648	-0.379677
68934319	chr14:68934319:G:A	1.57059e-56	-0.646721	-1.30505
68934377	chr14:68934377:T:C	5.60535e-48	16.7127	1.02845
68934470	chr14:68934470:T:C	1.85667e-56	-0.476563	-1.30788
68934472	chr14:68934472:T:C	8.56776e-48	17.1294	1.03607
68934496	chr14:68934496:A:G	3.43601e-47	18.6852	0.869139
68934691	chr14:68934691:A:C	5.25966e-48	16.8408	0.836729
68934858	chr14:68934858:A:C	3.07129e-56	-1.31236e-09	-1.28113
68935282	chr14:68935282:C:T	4.13304e-47	19.0434	0.695624
68935816	chr14:68935816:A:G	1.19216e-56	-2.22746	-3.24751e-10
68935820	chr14:68935820:A:G	4.2061e-56	-1.31236e-09	-0.966691
68936063	chr14:68936063:C:T	3.26736e-56	-1.31236e-09	-1.21924
68936070	chr14:68936070:G:T	6.728e-47	19.4077	0.818632
68936313	chr14:68936313:A:C	1.40871e-48	16.6799	-0.31978
68936521	chr14:68936521:G:C	1.27592e-56	-2.15956	-3.24751e-10
68936569	chr14:68936569:G:A	2.67804e-55	2.09465	-1.2102
68936632	chr14:68936632:G:A	3.17755e-56	-1.31236e-09	-1.24712
68936978	chr14:68936978:T:C	8.82425e-57	-1.28622	-1.24208
68936997	chr14:68936997:A:G	5.4182e-57	-2.5148	-0.501244
68937796	chr14:68937796:A:G	3.9949e-56	-1.31236e-09	-1.01821
68937909	chr14:68937909:C:G	7.14792e-57	-2.40897	-0.330025
68937919	chr14:68937919:T:C	5.90816e-57	-2.53176	-0.397713
68938091	chr14:68938091:T:C	5.4229e-57	-2.53387	-0.481313
68938166	chr14:68938166:T:C	2.97965e-56	-1.31236e-09	-1.31142
68938173	chr14:68938173:A:G	6.55349e-56	-1.31236e-09	-0.523229
68938540	chr14:68938540:G:C	3.38165e-55	2.16204	-1.04432
68938736	chr14:68938736:T:C	9.6779e-57	-2.33816	-0.0978052
68939123	chr14:68939123:G:T	1.22302e-56	-0.932292	-1.26961
68939149	chr14:68939149:T:A	8.92016e-56	-1.31236e-09	-0.214913
68939253	chr14:68939253:G:A	3.2377e-56	-1.31236e-09	-1.22836
68939288	chr14:68939288:C:G	2.96756e-56	-1.31236e-09	-1.31549
68939474	chr14:68939474:C:T	5.07337e-55	2.1259	-0.602542
68939768	chr14:68939768:A:C	3.69873e-56	-1.31236e-09	-1.09524
68940108	chr14:68940108:G:A	3.87001e-56	-0.922535	-0.127435
68940328	chr14:68940328:G:A	6.1474e-56	-1.31236e-09	-0.587198
68940505	chr14:68940505:G:A	5.05844e-16	91.3212	-3.24751e-10
68940578	chr14:68940578:C:T	2.67226e-57	-2.77212	-0.95077
68940637	chr14:68940637:A:T	3.14522e-56	-0.534375	-0.722968
68941304	chr14:68941304:G:A	3.01135e-56	-0.619132	-0.681705
68941366	chr14:68941366:G:A	3.01355e-56	-1.31236e-09	-1.30011
68941980	chr14:68941980:G:A	3.42353e-57	-2.38078	-1.09436
68942133	chr14:68942133:G:A	5.31305e-56	-1.31236e-09	-0.733061
68942340	chr14:68942340:C:A	3.10847e-56	-1.31236e-09	-1.2691
68942460	chr14:68942460:T:A	2.96915e-55	1.96294	-0.975303
68942839	chr14:68942839:T:A	7.19434e-57	-2.26957	-0.462951
68943026	chr14:68943026:A:C	2.97562e-56	-1.31236e-09	-1.31277
68943036	chr14:68943036:T:C	3.02033e-56	-1.31236e-09	-1.29786
68943462	chr14:68943462:G:A	8.4891e-57	-1.99836	-0.568666
68943561	chr14:68943561:C:T	4.70907e-56	-0.853737	-3.24751e-10
68943656	chr14:68943656:T:C	1.22968e-54	2.57554	-0.166848
68944185	chr14:68944185:G:A	3.08174e-56	-1.31236e-09	-1.27773
68945022	chr14:68945022:T:C	1.24873e-55	0.760732	-0.639244
68945635	chr14:68945635:G:A	2.9619e-56	-1.31236e-09	-1.3174
68945890	chr14:68945890:C:G	3.05277e-56	-1.31236e-09	-1.28718
68945910	chr14:68945910:T:C	6.86776e-56	-1.31236e-09	-0.476388
68946048	chr14:68946048:G:A	8.12646e-56	-1.31236e-09	-0.308101
68946087	chr14:68946087:G:A	6.96835e-56	0.844881	-1.30673
68946542	chr14:68946542:C:T	3.50196e-56	-1.31236e-09	-1.14991
68946637	chr14:68946637:T:C	7.73752e-56	-1.31236e-09	-0.357146
68946954	chr14:68946954:A:C	2.29817e-55	1.04345	-0.311977
68947007	chr14:68947007:T:G	3.13513e-56	-1.31236e-09	-1.26056
68947092	chr14:68947092:G:A	5.92889e-56	-1.31236e-09	-0.62339
68947594	chr14:68947594:T:C	6.88628e-56	-1.31236e-09	-0.473696
68947602	chr14:68947602:G:A	3.58801e-56	-1.31236e-09	-1.12563
68947605	chr14:68947605:G:A	5.78712e-57	-1.64269	-1.30749
68947607	chr14:68947607:C:T	3.65177e-56	-1.31236e-09	-1.10801
68947661	chr14:68947661:C:T	1.34379e-55	1.3051	-1.11024
68948220	chr14:68948220:CACTT:C	4.9013e-57	-1.79961	-1.3167
68948315	chr14:68948315:G:A	4.61626e-26	68.2039	-3.24751e-10
68948373	chr14:68948373:C:T	3.01953e-56	-1.31236e-09	-1.29812
68948435	chr14:68948435:G:A	2.96469e-56	-1.31236e-09	-1.31645
68948447	chr14:68948447:G:A	3.02995e-56	-1.31236e-09	-1.29468
68948606	chr14:68948606:C:A	2.96621e-56	-1.31236e-09	-1.31594
68948751	chr14:68948751:C:T	3.27647e-56	-1.31236e-09	-1.21646
68949135	chr14:68949135:A:G	3.03424e-56	-1.31236e-09	-1.29327
68949210	chr14:68949210:C:G	2.05487e-55	1.72608	-1.1065
68949231	chr14:68949231:G:A	2.96462e-56	-1.31236e-09	-1.31648
68949245	chr14:68949245:C:T	2.97977e-56	-1.31236e-09	-1.31138
68949267	chr14:68949267:A:G	2.58167e-56	-0.144839	-1.30995
68949282	chr14:68949282:T:C	7.61798e-57	-1.35744	-1.31786
68949405	chr14:68949405:A:G	6.20501e-56	-1.31236e-09	-0.577869
68949589	chr14:68949589:G:A	6.4123e-55	3.07403	-1.31645
68949629	chr14:68949629:A:G	5.9664e-55	3.00237	-1.31687
68949944	chr14:68949944:A:G	6.39498e-55	3.07067	-1.3158
68950027	chr14:68950027:G:A	5.41956e-55	2.6297	-1.04032
68950145	chr14:68950145:C:T	5.8585e-55	2.97618	-1.30893
68950635	chr14:68950635:C:T	3.00638e-56	-1.31236e-09	-1.30249
68950658	chr14:68950658:T:C	5.6364e-57	-1.66868	-1.30788
68950719	chr14:68950719:G:A	2.88447e-57	-2.74803	-0.898438
68951084	chr14:68951084:T:C	2.9934e-56	-1.31236e-09	-1.30682
68951456	chr14:68951456:C:G	8.85804e-57	-2.47435	-0.0501332
68951577	chr14:68951577:C:T	6.2046e-56	-1.31236e-09	-0.577936
68951701	chr14:68951701:A:T	3.16609e-56	-1.31236e-09	-1.25073
68951708	chr14:68951708:G:A	4.29085e-55	2.3135	-0.95766
68952188	chr14:68952188:T:C	2.22892e-55	-1.31236e-09	0.700876
68952325	chr14:68952325:C:T	1.13014e-56	-1.00487	-1.27601
68952755	chr14:68952755:G:T	7.85108e-57	-2.64516	-3.24751e-10
68952801	chr14:68952801:T:G	6.85102e-57	-2.78141	-3.24751e-10
68953034	chr14:68953034:G:A	2.69721e-57	-2.39618	-1.31741
68953231	chr14:68953231:C:G	3.40054e-57	-2.24383	-1.23805
68953692	chr14:68953692:T:C	2.96059e-56	-1.31236e-09	-1.31784
68953747	chr14:68953747:C:T	1.655e-55	1.21085	-0.807689
68953781	chr14:68953781:G:C	1.2872e-56	-2.15076	-3.24751e-10
68953806	chr14:68953806:A:G	1.9106e-56	-0.449293	-1.30652
68954183	chr14:68954183:A:C	4.39439e-56	-1.31236e-09	-0.922899
68954282	chr14:68954282:T:C	5.38842e-54	3.02217	0.86403
68954606	chr14:68954606:A:G	3.49763e-56	-1.31236e-09	-1.15114
68954661	chr14:68954661:A:G	3.49152e-55	2.36442	-1.21473
68954919	chr14:68954919:T:G	3.76744e-57	-2.25983	-1.11959
68955618	chr14:68955618:G:A	4.02555e-56	-1.31236e-09	-1.01057
68956148	chr14:68956148:G:A	1.64928e-53	6.32117	-1.31631
68956447	chr14:68956447:A:G	3.96685e-55	2.58488	-1.30755
68956919	chr14:68956919:C:T	3.88834e-56	-1.31236e-09	-1.04525
68957305	chr14:68957305:C:T	1.79318e-56	-0.501317	-1.31792
68957781	chr14:68957781:GAAGC:G	2.96137e-56	-1.31236e-09	-1.31757
68957837	chr14:68957837:T:C	1.11804e-56	-0.97494	-1.31671
68957950	chr14:68957950:A:G	1.50346e-55	-1.31236e-09	0.307127
68958541	chr14:68958541:C:T	9.27447e-44	28.6781	-1.22305
68958750	chr14:68958750:T:C	1	126.542	-3.24751e-10
68958800	chr14:68958800:C:T	7.42459e-56	-1.31236e-09	-0.398429
68958829	chr14:68958829:A:G	8.34737e-56	-1.31236e-09	-0.281281
68958906	chr14:68958906:C:T	8.2865e-55	3.32818	-1.31419
68958968	chr14:68958968:G:C	3.97572e-56	-1.31236e-09	-1.02302
68959672	chr14:68959672:C:T	7.19557e-57	-2.73235	-3.24751e-10
68959900	chr14:68959900:C:T	2.86642e-56	-0.192074	-1.15809
68959916	chr14:68959916:C:T	5.0114e-56	-1.31236e-09	-0.791511
68960535	chr14:68960535:A:T	1.26775e-55	0.136604	-3.24751e-10
68960563	chr14:68960563:C:A	6.52729e-55	2.77369	-0.998338
68960726	chr14:68960726:C:T	1.12857e-53	4.86873	-0.243246
68961181	chr14:68961181:A:G	2.0424e-56	-2.71631	1.02721
68961499	chr14:68961499:C:T	4.47023e-56	-1.31236e-09	-0.905786
68961805	chr14:68961805:G:T	3.79023e-56	-1.31236e-09	-1.0708
68961869	chr14:68961869:C:T	4.71011e-56	-1.31236e-09	-0.853516
68961902	chr14:68961902:G:A	3.35597e-56	-1.31236e-09	-1.19249
68962044	chr14:68962044:A:G	3.54229e-56	-1.31236e-09	-1.13845
68962286	chr14:68962286:G:A	2.96093e-56	-1.31236e-09	-1.31772
68962596	chr14:68962596:A:G	1.91126e-57	-2.74893	-1.30912
68962790	chr14:68962790:C:T	2.988e-56	-1.31236e-09	-1.30862
68963184	chr14:68963184:CCTCCTCCAGGAAGTCCTACCTGT:C	1.48182e-56	-2.00996	-3.24751e-10
68963201	chr14:68963201:T:G	4.96609e-56	-1.31236e-09	-0.800595
68963258	chr14:68963258:G:A	4.30174e-56	0.369015	-1.31322
68963325	chr14:68963325:A:C	4.46504e-56	-1.31236e-09	-0.906948
68963653	chr14:68963653:G:A	1.87165e-57	-2.77667	-1.30232
68963722	chr14:68963722:A:C	5.30468e-56	-1.31236e-09	-0.734638
68963791	chr14:68963791:T:C	2.96206e-56	-1.31236e-09	-1.31734
68964003	chr14:68964003:T:C	4.66326e-56	-1.31236e-09	-0.863513
68964065	chr14:68964065:A:G	4.48973e-56	-1.31236e-09	-0.901434
68964441	chr14:68964441:C:T	3.80364e-54	2.44275	1.09516
68965767	chr14:68965767:A:G	3.81346e-57	-2.37924	-0.988035
68965945	chr14:68965945:A:G	6.88003e-57	-2.77719	-3.24751e-10
68965986	chr14:68965986:A:T	3.08673e-56	-1.31236e-09	-1.27612
68966353	chr14:68966353:C:T	3.13959e-56	-1.31236e-09	-1.25913
68966473	chr14:68966473:C:T	7.41598e-56	-1.31236e-09	-0.399589
68966491	chr14:68966491:G:A	2.95096e-57	-2.5045	-1.11918
68966597	chr14:68966597:TC:T	5.58409e-56	-1.31236e-09	-0.683305
68966741	chr14:68966741:C:A	4.17682e-56	-1.31236e-09	-0.973676
68966963	chr14:68966963:T:A	3.88217e-55	1.77422	-0.518468
68966982	chr14:68966982:G:A	2.99053e-56	-1.31236e-09	-1.30778
68967278	chr14:68967278:C:G	3.50361e-57	-2.39061	-1.0614
68967366	chr14:68967366:G:A	1.86564e-57	-2.78127	-1.30094
68967442	chr14:68967442:C:A	3.57659e-56	-1.31236e-09	-1.12882
68967670	chr14:68967670:G:T	2.19892e-57	-2.78076	-1.13708
68968074	chr14:68968074:G:A	2.89258e-57	-2.5314	-1.11227
68968166	chr14:68968166:G:C	7.21305e-57	-2.72992	-3.24751e-10
68968362	chr14:68968362:A:G	3.71359e-56	-1.31236e-09	-1.09123
68968577	chr14:68968577:G:A	2.65069e-56	-0.697055	-0.731353
68969058	chr14:68969058:A:C	1.94582e-57	-2.76211	-1.27802
68969157	chr14:68969157:A:G	3.02476e-56	-1.31236e-09	-1.2964
68969266	chr14:68969266:A:G	4.75905e-57	-2.22732	-0.918441
68969273	chr14:68969273:G:C	3.62145e-56	-1.31236e-09	-1.11635
68969480	chr14:68969480:G:C	3.0916e-56	-1.31236e-09	-1.27454
68969551	chr14:68969551:A:G	3.45104e-56	-1.31236e-09	-1.16455
68970212	chr14:68970212:G:C	1.45643e-53	5.99331	-1.11279
68970299	chr14:68970299:T:C	3.54425e-56	-0.208373	-0.929526
68970433	chr14:68970433:G:A	3.36454e-56	-1.31236e-09	-1.18994
68970514	chr14:68970514:A:G	4.28983e-56	-1.31236e-09	-0.94698
68970581	chr14:68970581:G:C	1.41572e-55	0.342887	-0.0958918
68970799	chr14:68970799:A:G	1.5025e-53	5.66138	-0.749724
68970841	chr14:68970841:C:T	4.60377e-55	2.02935	-0.603121
68970981	chr14:68970981:A:G	1.67732e-53	5.79147	-0.769741
68971115	chr14:68971115:T:TA	6.89183e-57	-2.77548	-3.24751e-10
68971442	chr14:68971442:T:C	2.77078e-56	-0.372995	-1.0111
68971491	chr14:68971491:T:A	7.15948e-56	-1.31236e-09	-0.43479
68972042	chr14:68972042:C:A	3.03252e-56	-1.31236e-09	-1.29383
68972076	chr14:68972076:C:A	4.03298e-50	13.816	-1.00921
68972121	chr14:68972121:T:C	2.97983e-56	-1.31236e-09	-1.31136
68972267	chr14:68972267:T:C	2.2592e-50	13.3368	-1.10954
68972907	chr14:68972907:GT:G	8.97448e-57	-2.51143	-3.24751e-10
68973149	chr14:68973149:G:A	1.13404e-56	-2.27744	-3.24751e-10
68973463	chr14:68973463:A:G	2.96035e-56	-1.31236e-09	-1.31792
68973469	chr14:68973469:A:C	1.45665e-50	12.2504	-0.461942
68973553	chr14:68973553:C:T	4.58561e-55	1.94074	-0.518462
68973671	chr14:68973671:A:G	9.88705e-51	11.8267	-0.425758
68973875	chr14:68973875:T:C	1.00477e-50	11.8588	-0.441711
68974289	chr14:68974289:A:G	1.93825e-57	-2.73436	-1.30967
68974643	chr14:68974643:T:C	5.14655e-54	4.38925	-0.548979
68975139	chr14:68975139:A:C	2.97418e-56	-1.31236e-09	-1.31326
68975241	chr14:68975241:G:A	4.11393e-56	-1.31236e-09	-0.988848
68975313	chr14:68975313:G:A	2.96123e-56	-1.31236e-09	-1.31762
68975405	chr14:68975405:C:T	3.7317e-56	-1.31236e-09	-1.08636
68975767	chr14:68975767:T:C	2.9606e-56	-1.31236e-09	-1.31783
68975780	chr14:68975780:G:A	7.03315e-57	-2.75518	-3.24751e-10
68976085	chr14:68976085:C:G	2.96299e-56	-1.31236e-09	-1.31703
68976131	chr14:68976131:C:T	4.7668e-55	1.57173	-0.110696
68976314	chr14:68976314:C:A	1.49841e-54	3.89144	-1.28509
68976519	chr14:68976519:A:G	8.29685e-55	2.87753	-0.862295
68977415	chr14:68977415:G:A	8.56529e-54	2.29944	2.05022
68977773	chr14:68977773:C:CA	3.27034e-56	-1.31236e-09	-1.21833
68977944	chr14:68977944:G:A	1.17096e-53	1.87854	2.78382
68978340	chr14:68978340:G:C	3.90533e-50	10.9061	1.86851
68978401	chr14:68978401:C:T	3.57858e-55	0.878871	0.295455
68978668	chr14:68978668:G:T	1.94129e-57	-2.77619	-1.26627
68978934	chr14:68978934:G:A	4.71404e-56	-1.31236e-09	-0.852681
68980268	chr14:68980268:A:AAGTCC	2.78037e-56	-1.38064	-3.24751e-10
68980466	chr14:68980466:G:C	9.26422e-57	-1.21141	-1.26824
68980669	chr14:68980669:G:A	7.68392e-57	-1.3725	-1.29418
68980869	chr14:68980869:C:T	3.00172e-56	-1.31236e-09	-1.30404
68982365	chr14:68982365:T:C	2.96858e-56	-1.31236e-09	-1.31514
68982503	chr14:68982503:C:T	1.45533e-55	-1.31236e-09	0.274594
68983038	chr14:68983038:A:C	2.50575e-49	10.2226	4.41084
68983269	chr14:68983269:G:A	4.09635e-56	-1.31236e-09	-0.993132
68983334	chr14:68983334:A:G	1.42987e-54	3.8708	-1.31127
68983788	chr14:68983788:G:A	1.68538e-56	-0.688388	-1.19285
68983848	chr14:68983848:G:C	2.96036e-56	-1.31236e-09	-1.31791
68984224	chr14:68984224:T:C	3.91202e-56	-1.03917	-3.24751e-10
68984310	chr14:68984310:C:T	3.63087e-56	-1.31236e-09	-1.11376
68984349	chr14:68984349:A:G	3.77216e-56	-1.31236e-09	-1.07558
68984493	chr14:68984493:C:T	7.04079e-54	1.54493	2.60873
68985226	chr14:68985226:C:T	3.02926e-56	-1.31236e-09	-1.29491
68985340	chr14:68985340:C:T	1.22423e-56	-2.20092	-3.24751e-10
68985371	chr14:68985371:A:G	2.23297e-52	8.92295	-1.31251
68985992	chr14:68985992:ATTTC:A	3.06113e-56	-1.31236e-09	-1.28444
68986089	chr14:68986089:C:CCT	3.26929e-56	-1.31236e-09	-1.21865
68986909	chr14:68986909:C:G	8.87443e-56	0.981565	-1.20162
68986932	chr14:68986932:C:T	3.03652e-56	-1.31236e-09	-1.29251
68987278	chr14:68987278:T:A	3.68857e-56	-1.31236e-09	-1.09799
68988158	chr14:68988158:C:T	2.17352e-54	4.29546	-1.31717
68988194	chr14:68988194:T:C	3.24047e-56	-1.31236e-09	-1.22751
68988788	chr14:68988788:A:C	2.94582e-56	-0.505184	-0.817658
68988789	chr14:68988789:G:A	1.13718e-55	-1.31236e-09	0.027912
68988822	chr14:68988822:T:A	3.4105e-56	-1.31236e-09	-1.17637
68989294	chr14:68989294:C:G	2.37022e-56	-1.54024	-3.24751e-10
68989884	chr14:68989884:A:G	1.19441e-55	-1.31236e-09	0.0770107
68990036	chr14:68990036:C:A	5.13493e-55	2.83976	-1.30433
68990214	chr14:68990214:C:G	3.02906e-56	-1.31236e-09	-1.29497
68990236	chr14:68990236:G:A	4.25628e-57	-2.31476	-0.942655
68990899	chr14:68990899:T:C	5.82245e-56	-1.31236e-09	-0.641505
68991288	chr14:68991288:C:T	3.71872e-56	-1.31236e-09	-1.08985
68991535	chr14:68991535:T:C	6.62043e-56	0.165124	-0.678191
68991623	chr14:68991623:G:A	3.76479e-56	-1.31236e-09	-1.07753
68991639	chr14:68991639:G:A	2.48015e-57	-2.78157	-1.01592
68991750	chr14:68991750:G:A	3.60926e-56	-1.31236e-09	-1.11972
68992002	chr14:68992002:G:C	3.46601e-56	-1.31236e-09	-1.16022
68992183	chr14:68992183:C:T	4.53505e-54	1.19434	2.51944
68992228	chr14:68992228:A:T	3.625e-56	-1.31236e-09	-1.11537
68992270	chr14:68992270:C:T	7.191e-55	3.10659	-1.2344
68992388	chr14:68992388:G:A	5.08517e-56	-1.31236e-09	-0.776899
68992857	chr14:68992857:C:T	7.11405e-56	-1.31236e-09	-0.441156
68993401	chr14:68993401:G:A	6.97042e-57	-2.76414	-3.24751e-10
68993720	chr14:68993720:C:G	9.52035e-57	-1.33996	-1.11242
68994462	chr14:68994462:G:C	2.35947e-55	0.83746	-0.0796633
68994890	chr14:68994890:C:T	2.99499e-56	-1.31236e-09	-1.30629
68994928	chr14:68994928:C:G	3.1511e-56	-1.31236e-09	-1.25548
68995036	chr14:68995036:T:C	3.94704e-56	0.0829842	-1.11324
68995037	chr14:68995037:G:A	4.14819e-56	-1.31236e-09	-0.980554
68995424	chr14:68995424:A:G	4.53196e-56	0.178468	-1.07054
68995699	chr14:68995699:GC:G	5.83696e-57	-2.06267	-0.878936
68996336	chr14:68996336:G:T	8.7699e-57	-2.53449	-3.24751e-10
68996369	chr14:68996369:G:A	4.97907e-56	-1.31236e-09	-0.797984
68996994	chr14:68996994:A:G	1.16393e-54	3.46043	-1.10669
68997047	chr14:68997047:C:T	2.98237e-56	-1.31236e-09	-1.31051
68997295	chr14:68997295:A:T	6.86838e-57	-2.77888	-3.24751e-10
68997361	chr14:68997361:G:A	1.91739e-56	-1.75226	-3.24751e-10
68997736	chr14:68997736:C:A	1.43323e-55	-1.31236e-09	0.25929
68998031	chr14:68998031:G:C	3.03146e-56	-1.31236e-09	-1.29418
68998063	chr14:68998063:A:G	8.36563e-55	3.33563	-1.31214
68998112	chr14:68998112:C:T	1.39666e-55	0.247802	-0.0143584
68998279	chr14:68998279:G:A	1.5266e-55	0.33619	-0.0137917
68998329	chr14:68998329:C:T	1.24793e-54	3.71656	-1.29313
68998711	chr14:68998711:T:C	1.37599e-53	6.14	-1.3163
68998795	chr14:68998795:A:T	1.9978e-54	3.56399	-0.670007
68998939	chr14:68998939:G:A	3.7566e-56	0.196488	-1.2762
68999100	chr14:68999100:G:A	3.191e-56	-1.31236e-09	-1.24289
68999217	chr14:68999217:T:G	2.96749e-56	-1.31236e-09	-1.31551
68999611	chr14:68999611:A:G	3.0177e-57	-2.46765	-1.13367
68999612	chr14:68999612:T:C	1.55635e-56	-1.96088	-3.24751e-10
68999731	chr14:68999731:A:G	4.09645e-56	-1.31236e-09	-0.993106
68999982	chr14:68999982:C:A	4.72212e-56	0.389707	-1.24068
69000094	chr14:69000094:C:T	3.21704e-56	0.0776185	-1.31238
69000115	chr14:69000115:A:G	3.12819e-57	-2.50758	-1.05778
69000243	chr14:69000243:A:G	8.69292e-56	0.816541	-1.05726
69000464	chr14:69000464:C:T	4.71768e-56	-1.31236e-09	-0.85191
69000570	chr14:69000570:C:A	3.78803e-56	-1.07138	-3.24751e-10
69000741	chr14:69000741:T:G	2.96201e-56	-1.31236e-09	-1.31736
69000758	chr14:69000758:G:A	3.05883e-57	-2.74398	-0.843797
69001018	chr14:69001018:C:T	4.30829e-56	-1.31236e-09	-0.942686
69001266	chr14:69001266:A:G	2.56734e-56	-1.46036	-3.24751e-10
69001397	chr14:69001397:T:C	4.90394e-56	-1.31236e-09	-0.813189
69001461	chr14:69001461:A:T	1.8465e-57	-2.78154	-1.31098
69001555	chr14:69001555:A:G	5.29825e-56	-1.31236e-09	-0.735851
69001658	chr14:69001658:C:T	7.87262e-56	-0.000408562	-0.339427
69001742	chr14:69001742:A:G	1.84049e-57	-2.78125	-1.31453
69001954	chr14:69001954:G:T	1.5e-54	3.86446	-1.25705
69002520	chr14:69002520:C:T	2.75761e-56	-1.38886	-3.24751e-10
69002637	chr14:69002637:C:T	4.36477e-56	-1.31236e-09	-0.929662
69002734	chr14:69002734:A:G	1.84519e-57	-2.7803	-1.31293
69002861	chr14:69002861:G:A	1.91833e-55	0.451902	0.0989129
69002896	chr14:69002896:G:A	3.0034e-56	-1.31236e-09	-1.30348
69002926	chr14:69002926:A:C	1.86464e-57	-2.78156	-1.30118
69003084	chr14:69003084:G:A	2.99768e-56	-1.31236e-09	-1.30539
69003090	chr14:69003090:G:A	3.3294e-56	-1.31236e-09	-1.20044
69003239	chr14:69003239:T:C	4.18399e-56	-1.31236e-09	-0.971961
69003407	chr14:69003407:A:G	4.20868e-56	-1.31236e-09	-0.966078
69003554	chr14:69003554:A:G	3.10509e-57	-2.46436	-1.10841
69003716	chr14:69003716:G:A	1.09018e-56	-1.22817	-1.08871
69003725	chr14:69003725:C:T	9.87494e-56	-1.31236e-09	-0.113227
69003738	chr14:69003738:C:T	4.069e-56	-1.31236e-09	-0.999829
69004315	chr14:69004315:C:T	1.37503e-55	-1.31236e-09	0.217835
69005069	chr14:69005069:G:A	2.25615e-57	-2.64392	-1.24823
69005207	chr14:69005207:A:G	4.36124e-56	-1.31236e-09	-0.93047
69005359	chr14:69005359:G:C	3.01185e-56	-1.31236e-09	-1.30067
69005407	chr14:69005407:C:T	3.65172e-56	-1.31236e-09	-1.10803
69005442	chr14:69005442:G:A	2.58315e-54	4.44068	-1.28973
69006045	chr14:69006045:T:C	3.75117e-56	-1.31236e-09	-1.08116
69006084	chr14:69006084:G:A	3.75616e-56	-1.31236e-09	-1.07983
69006242	chr14:69006242:C:T	2.28824e-57	-2.60037	-1.27766
69006287	chr14:69006287:A:G	4.47559e-56	-0.838587	-0.0660023
69006411	chr14:69006411:T:A	3.35195e-56	-1.31236e-09	-1.19369
69006448	chr14:69006448:C:A	2.27017e-57	-2.59112	-1.29484
69006579	chr14:69006579:A:G	1.04819e-56	-1.16322	-1.19295
69007064	chr14:69007064:G:A	4.09793e-56	-1.31236e-09	-0.992744
69008158	chr14:69008158:T:TC	1.78752e-54	2.38683	0.395944
69008472	chr14:69008472:T:C	1.68695e-55	0.776651	-0.354373
69008810	chr14:69008810:C:T	2.43809e-57	-2.73295	-1.08165
69008846	chr14:69008846:T:C	5.52358e-56	-1.31236e-09	-0.694201
69008996	chr14:69008996:T:C	1.03362e-55	0.0766347	-0.144206
69009542	chr14:69009542:C:T	1.70436e-56	-0.55988	-1.31016
69009685	chr14:69009685:A:T	1.29637e-55	0.108696	0.0502289
69009711	chr14:69009711:A:G	4.14513e-57	-2.04909	-1.23478
69011754	chr14:69011754:A:G	6.45209e-57	-1.702	-1.13941
69011842	chr14:69011842:T:C	3.65139e-56	-1.31236e-09	-1.10812
69012128	chr14:69012128:G:A	8.76845e-56	0.176697	-0.408763
69012157	chr14:69012157:C:T	2.96146e-56	-1.31236e-09	-1.31754
69012229	chr14:69012229:T:C	2.40331e-55	-0.090349	0.866556
69012248	chr14:69012248:G:A	3.83807e-56	-1.31236e-09	-1.05826
69012518	chr14:69012518:T:C	2.72315e-55	0.140643	0.760506
69013235	chr14:69013235:T:C	7.01543e-55	1.31149	0.535976
69013664	chr14:69013664:A:G	1.35164e-56	-0.834286	-1.26762
69013847	chr14:69013847:A:G	9.59593e-56	0.266024	-0.407912
69014334	chr14:69014334:C:T	6.90593e-57	-2.77343	-3.24751e-10
69014626	chr14:69014626:G:A	2.06578e-54	4.03092	-1.10347
69014877	chr14:69014877:G:A	1.64451e-56	-1.90579	-3.24751e-10
69014912	chr14:69014912:C:T	7.45424e-57	-2.69703	-3.24751e-10
69015499	chr14:69015499:C:T	1.32186e-55	0.354608	-0.176207
69015505	chr14:69015505:A:G	3.37666e-57	-2.35556	-1.13337
69015845	chr14:69015845:C:T	1.64311e-56	-0.787136	-1.1195
69015959	chr14:69015959:G:C	7.47888e-55	3.15093	-1.23948
69016108	chr14:69016108:A:G	3.05109e-56	-1.31236e-09	-1.28773
69016130	chr14:69016130:T:C	2.42175e-57	-2.6439	-1.17743
69016572	chr14:69016572:G:C	3.03382e-56	-1.31236e-09	-1.2934
69016615	chr14:69016615:T:C	1.07635e-55	0.306533	-0.333602
69016750	chr14:69016750:T:C	4.69125e-55	2.73802	-1.29296
69017294	chr14:69017294:A:G	2.96416e-56	-1.31236e-09	-1.31663
69017311	chr14:69017311:C:G	1.25605e-55	0.898059	-0.77073
69017329	chr14:69017329:T:G	4.11968e-55	2.62502	-1.30988
69017353	chr14:69017353:T:A	3.62435e-55	2.49277	-1.30573
69017535	chr14:69017535:T:C	6.43279e-55	2.6612	-0.90043
69018128	chr14:69018128:A:G	3.29626e-55	2.16153	-1.06938
69018231	chr14:69018231:G:A	4.50515e-56	-1.31236e-09	-0.898006
69018318	chr14:69018318:C:T	5.28709e-56	-1.31236e-09	-0.737958
69018601	chr14:69018601:C:T	4.44141e-56	-1.31236e-09	-0.912256
69018602	chr14:69018602:A:G	3.30054e-57	-2.19646	-1.31526
69018630	chr14:69018630:G:A	2.02669e-56	-0.63449	-1.06233
69018792	chr14:69018792:G:A	8.94675e-56	-1.31236e-09	-0.211936
69019601	chr14:69019601:A:G	5.32274e-56	-1.31236e-09	-0.731239
69020379	chr14:69020379:A:G	8.99347e-57	-1.20735	-1.30196
69020490	chr14:69020490:G:A	2.31189e-55	0.552764	0.184657
69020623	chr14:69020623:A:G	3.02172e-55	2.27832	-1.27314
69020739	chr14:69020739:C:T	3.00606e-56	-1.31236e-09	-1.3026
69020835	chr14:69020835:C:T	2.22125e-55	0.517904	0.179525
69020990	chr14:69020990:G:T	1.51786e-52	8.53839	-1.31398
69021014	chr14:69021014:T:C	2.18789e-55	1.98615	-1.30386
69021042	chr14:69021042:G:A	3.01959e-56	-1.31236e-09	-1.2981
69021099	chr14:69021099:T:A	2.94194e-57	-2.45196	-1.17478
69021108	chr14:69021108:T:C	2.97648e-56	-1.31236e-09	-1.31249
69021127	chr14:69021127:C:T	4.37501e-56	-1.31236e-09	-0.927318
69021155	chr14:69021155:C:T	2.99316e-56	-1.31236e-09	-1.3069
69021564	chr14:69021564:C:T	3.43953e-56	-1.31236e-09	-1.16789
69021889	chr14:69021889:G:T	5.8891e-53	6.27763	-3.24751e-10
69022187	chr14:69022187:C:T	4.5102e-55	2.72338	-1.31768
69022798	chr14:69022798:A:G	5.61846e-53	7.5226	-1.29201
69023219	chr14:69023219:A:C	3.18739e-55	2.3675	-1.30894
69023286	chr14:69023286:C:T	1.52882e-52	8.47702	-1.24541
69023337	chr14:69023337:A:G	2.31614e-53	3.8204	1.52403
69023754	chr14:69023754:T:G	3.04333e-52	9.19661	-1.27654
69023932	chr14:69023932:C:A	3.49365e-56	-1.31236e-09	-1.15228
69024034	chr14:69024034:T:G	3.25994e-56	-1.31236e-09	-1.22152
69024197	chr14:69024197:C:T	1.07738e-55	-1.31236e-09	-0.0261068
69024483	chr14:69024483:C:T	1.97338e-56	-0.446836	-1.27664
69024492	chr14:69024492:G:T	4.1716e-56	-1.31236e-09	-0.974928
69024700	chr14:69024700:C:T	7.58816e-56	-1.31236e-09	-0.376637
69024701	chr14:69024701:G:A	2.14235e-52	7.59081	-0.0217952
69025332	chr14:69025332:A:G	9.96541e-56	-1.31236e-09	-0.104107
69025494	chr14:69025494:C:T	5.32347e-55	1.32733	0.244152
69025564	chr14:69025564:A:G	3.37077e-56	-1.31236e-09	-1.18808
69025780	chr14:69025780:G:A	4.80522e-55	1.21582	0.253245
69026202	chr14:69026202:C:G	4.78116e-55	1.20576	0.258285
69026208	chr14:69026208:C:A	8.464e-57	-1.40316	-1.16683
69026216	chr14:69026216:C:T	4.48889e-56	-1.31236e-09	-0.90162
69026325	chr14:69026325:G:T	5.13729e-55	1.28527	0.250617
69026359	chr14:69026359:G:C	4.13729e-56	-1.31236e-09	-0.983187
69026658	chr14:69026658:C:T	4.8488e-55	1.20092	0.277165
69027211	chr14:69027211:G:A	3.26973e-56	-1.31236e-09	-1.21852
69027564	chr14:69027564:C:T	4.56467e-56	-1.31236e-09	-0.88488
69028355	chr14:69028355:T:TA	3.81807e-56	-1.31236e-09	-1.06348
69028548	chr14:69028548:T:C	2.22211e-54	3.08074	-0.0803408
69028658	chr14:69028658:T:C	2.36124e-54	3.27439	-0.213259
69028665	chr14:69028665:C:T	1.13238e-56	-1.46776	-0.811141
69028962	chr14:69028962:A:G	1.02922e-54	2.20897	0.0217709
69029708	chr14:69029708:T:C	2.4776e-54	3.21091	-0.101673
69029780	chr14:69029780:G:A	7.55233e-55	2.90114	-0.979929
69029878	chr14:69029878:T:C	1.6866e-55	1.71712	-1.29505
69029916	chr14:69029916:C:T	3.01098e-56	-1.31236e-09	-1.30096
69030067	chr14:69030067:A:G	4.19095e-56	-1.31236e-09	-0.970301
69030078	chr14:69030078:G:A	9.4388e-57	-1.68619	-0.774795
69030422	chr14:69030422:T:A	3.34305e-56	-1.31236e-09	-1.19634
69030646	chr14:69030646:G:C	4.89228e-56	-1.31236e-09	-0.815569
69030684	chr14:69030684:A:T	1.67717e-55	1.69791	-1.28145
69031017	chr14:69031017:A:G	4.35269e-56	-1.31236e-09	-0.932434
69031255	chr14:69031255:G:A	4.60958e-56	-1.31236e-09	-0.87509
69031393	chr14:69031393:T:C	7.29018e-55	2.95796	-1.07207
69031797	chr14:69031797:G:A	6.76676e-57	-1.50494	-1.28885
69031917	chr14:69031917:C:T	1.27439e-53	6.05403	-1.30703
69031981	chr14:69031981:A:G	3.22634e-56	-1.31236e-09	-1.23188
69032220	chr14:69032220:A:C	1.47139e-56	-2.01702	-3.24751e-10
69032306	chr14:69032306:C:T	3.06737e-56	-1.31236e-09	-1.28241
69032598	chr14:69032598:C:T	4.67001e-56	-1.31236e-09	-0.862066
69032792	chr14:69032792:T:C	2.55358e-56	-0.446297	-1.01943
69032828	chr14:69032828:C:T	2.98223e-56	-1.31236e-09	-1.31056
69032833	chr14:69032833:G:A	3.19785e-56	-1.31236e-09	-1.24075
69032997	chr14:69032997:A:G	5.01379e-56	-1.31236e-09	-0.791035
69033065	chr14:69033065:C:T	4.32944e-56	-1.31236e-09	-0.93779
69033463	chr14:69033463:C:G	5.31911e-56	-1.31236e-09	-0.731921
69033588	chr14:69033588:A:T	2.97237e-56	-1.31236e-09	-1.31387
69033814	chr14:69033814:T:C	1.82685e-56	-1.80063	-3.24751e-10
69033870	chr14:69033870:G:A	3.24269e-56	-1.31236e-09	-1.22682
69033926	chr14:69033926:C:T	2.2673e-55	1.99124	-1.27329
69034030	chr14:69034030:G:A	6.65499e-56	-1.31236e-09	-0.50786
69034283	chr14:69034283:G:A	3.2004e-56	-1.31236e-09	-1.23995
69034492	chr14:69034492:C:T	8.30641e-57	-1.27893	-1.30986
69034895	chr14:69034895:C:T	3.26443e-56	-1.31236e-09	-1.22014
69035099	chr14:69035099:C:T	1.69274e-56	-1.87688	-3.24751e-10
69035190	chr14:69035190:A:G	1.86284e-56	-1.78112	-3.24751e-10
69035353	chr14:69035353:T:C	8.83765e-57	-1.29555	-1.23124
69035428	chr14:69035428:G:A	2.8236e-55	2.07914	-1.14177
69035509	chr14:69035509:G:A	3.16352e-56	-1.31236e-09	-1.25154
69036119	chr14:69036119:C:T	4.56342e-56	-1.31236e-09	-0.885156
69036796	chr14:69036796:TTTCATTTA:T	7.9959e-56	0.445479	-0.769777
69036808	chr14:69036808:A:G	7.31566e-57	-2.7158	-3.24751e-10
69036818	chr14:69036818:T:C	4.04424e-56	-1.31236e-09	-1.00593
69036993	chr14:69036993:G:A	1.07295e-55	-1.31236e-09	-0.0302273
69037085	chr14:69037085:T:G	5.61234e-56	-1.31236e-09	-0.67826
69037263	chr14:69037263:C:T	8.08946e-56	0.790902	-1.10357
69037397	chr14:69037397:T:C	6.21973e-51	8.83478	2.10264
69037477	chr14:69037477:CTTTG:C	4.23137e-56	-1.31236e-09	-0.960701
69037573	chr14:69037573:CTCCA:C	3.66973e-56	-1.31236e-09	-1.10311
69037963	chr14:69037963:A:G	6.85092e-57	-2.78143	-3.24751e-10
69038182	chr14:69038182:C:T	5.65054e-56	-1.31236e-09	-0.671476
69038767	chr14:69038767:T:A	2.32056e-55	-1.31236e-09	0.741165
69038864	chr14:69038864:T:C	7.99811e-57	-1.31513	-1.31148
69038897	chr14:69038897:A:G	4.99289e-56	-1.31236e-09	-0.795212
69038921	chr14:69038921:C:G	3.4761e-55	2.09744	-0.952172
69039294	chr14:69039294:T:C	8.87892e-56	0.29822	-0.517766
69039311	chr14:69039311:A:G	3.04235e-56	-1.31236e-09	-1.2906
69039857	chr14:69039857:A:C	2.06365e-55	1.03756	-0.413722
69039967	chr14:69039967:C:T	4.89677e-56	-1.31236e-09	-0.81465
69040199	chr14:69040199:G:A	3.33885e-56	-1.31236e-09	-1.1976
69040752	chr14:69040752:C:T	4.94324e-56	-1.31236e-09	-0.805206
69040772	chr14:69040772:TG:T	8.54944e-57	-2.55995	-3.24751e-10
69041239	chr14:69041239:C:T	4.1753e-56	-1.31236e-09	-0.97404
69041294	chr14:69041294:GC:G	4.17332e-56	-1.31236e-09	-0.974515
69041522	chr14:69041522:TAAC:T	7.24189e-57	-1.41583	-1.3101
69041612	chr14:69041612:C:T	3.20926e-56	-1.31236e-09	-1.23719
69041627	chr14:69041627:C:T	3.53468e-56	-1.31236e-09	-1.1406
69041809	chr14:69041809:A:G	4.67858e-56	-1.31236e-09	-0.860231
69043082	chr14:69043082:A:G	3.80552e-56	-1.31236e-09	-1.06677
69043195	chr14:69043195:T:A	5.05477e-56	-1.31236e-09	-0.782895
69043667	chr14:69043667:T:G	3.10955e-56	-1.31236e-09	-1.26875
69043724	chr14:69043724:C:T	8.1996e-57	-1.28771	-1.31402
69043847	chr14:69043847:C:T	3.35778e-56	-1.31236e-09	-1.19195
69044051	chr14:69044051:A:T	2.59326e-56	-1.45031	-3.24751e-10
69044110	chr14:69044110:C:T	3.61164e-56	-1.31236e-09	-1.11906
69044493	chr14:69044493:G:C	3.95166e-56	-1.31236e-09	-1.02909
69044818	chr14:69044818:A:G	3.95166e-56	-1.31236e-09	-1.02909
69045013	chr14:69045013:G:T	4.8221e-56	-1.31236e-09	-0.830017
69045077	chr14:69045077:C:T	6.92755e-57	-2.77031	-3.24751e-10
69045261	chr14:69045261:G:A	5.11308e-56	-1.31236e-09	-0.771424
69045331	chr14:69045331:G:A	1.0035e-55	0.760877	-0.858026
69045448	chr14:69045448:G:A	4.84906e-56	-1.31236e-09	-0.824441
69045504	chr14:69045504:C:G	3.37704e-56	-1.31236e-09	-1.18623
69045726	chr14:69045726:C:T	3.6545e-56	-1.31236e-09	-1.10727
69045932	chr14:69045932:A:G	2.48398e-55	-1.31236e-09	0.80922
69046449	chr14:69046449:G:C	6.38037e-56	-1.31236e-09	-0.550001
69046466	chr14:69046466:G:A	5.50236e-56	-1.31236e-09	-0.69805
69046527	chr14:69046527:T:C	1.4008e-56	-0.948982	-1.1172
69046613	chr14:69046613:G:A	1.86229e-55	-1.31236e-09	0.521164
69046822	chr14:69046822:C:CA	3.68124e-51	9.2832	1.12975
69047018	chr14:69047018:G:A	3.99206e-56	-1.31236e-09	-1.01892
69047693	chr14:69047693:C:T	3.6536e-56	-1.31236e-09	-1.10751
69047885	chr14:69047885:GA:G	6.29667e-56	-1.31236e-09	-0.563206
69048345	chr14:69048345:G:A	5.89502e-56	-1.31236e-09	-0.629119
69048535	chr14:69048535:C:A	4.71993e-56	-1.31236e-09	-0.851433
69048818	chr14:69048818:A:G	8.13457e-56	-1.31236e-09	-0.307104
69049015	chr14:69049015:G:T	3.1932e-56	-0.114048	-1.12815
69049136	chr14:69049136:TTTTTTC:T	1.58361e-55	-1.31236e-09	0.359063
69049181	chr14:69049181:T:C	6.35224e-55	-1.31236e-09	1.74817
69049315	chr14:69049315:G:A	3.71771e-56	-0.139609	-0.950511
69049321	chr14:69049321:C:T	3.05446e-56	-1.31236e-09	-1.28662
69049428	chr14:69049428:T:TACA	1.91808e-55	1.38114	-0.830453
69049461	chr14:69049461:T:C	3.26574e-56	-1.31236e-09	-1.21974
69049685	chr14:69049685:C:G	3.17398e-56	-1.31236e-09	-1.24824
69050072	chr14:69050072:A:AC	3.77475e-56	-1.31236e-09	-1.07489
69050389	chr14:69050389:C:T	2.74099e-51	9.02522	1.0928
69050487	chr14:69050487:T:C	3.05128e-55	1.01492	-3.24751e-10
69050542	chr14:69050542:C:T	6.94508e-57	-2.76778	-3.24751e-10
69050689	chr14:69050689:A:C	3.19984e-57	-2.24079	-1.30192
69051281	chr14:69051281:A:G	3.07868e-57	-2.61733	-0.963984
69052257	chr14:69052257:T:C	2.96338e-56	-1.31236e-09	-1.31689
69052286	chr14:69052286:C:T	7.42627e-57	-2.70079	-3.24751e-10
69052587	chr14:69052587:T:C	3.45185e-56	-1.31236e-09	-1.16432
69052607	chr14:69052607:T:C	1.55797e-51	8.38652	1.16656
69052609	chr14:69052609:C:G	3.00012e-56	-1.31236e-09	-1.30458
69054628	chr14:69054628:G:A	7.4288e-57	-1.38468	-1.31576
69055661	chr14:69055661:TC:T	3.00393e-56	-1.31236e-09	-1.30331
69055692	chr14:69055692:G:A	3.53323e-56	-1.31236e-09	-1.14101
69056164	chr14:69056164:A:C	2.98189e-56	-1.31236e-09	-1.31067
69056685	chr14:69056685:C:T	1.05125e-56	-1.23325	-1.11999
69056829	chr14:69056829:A:AT	4.68045e-56	-1.31236e-09	-0.859832
69057101	chr14:69057101:C:T	3.82294e-56	-1.31236e-09	-1.06221
69058092	chr14:69058092:G:A	6.14857e-55	2.46811	-0.752538
69058285	chr14:69058285:G:A	4.46269e-56	-1.31236e-09	-0.907475
69058427	chr14:69058427:G:A	4.07883e-56	-1.31236e-09	-0.997417
69059219	chr14:69059219:A:G	3.73992e-55	1.7577	-0.539275
69059367	chr14:69059367:G:A	3.51389e-56	-1.31236e-09	-1.1465
69059590	chr14:69059590:C:T	3.40764e-56	-1.31236e-09	-1.17721
69060307	chr14:69060307:A:G	1.65603e-51	8.72446	0.889659
69060396	chr14:69060396:T:C	1.51902e-56	-1.98516	-3.24751e-10
69060418	chr14:69060418:C:T	3.98121e-56	-1.31236e-09	-1.02164
69060693	chr14:69060693:G:A	3.56103e-56	-1.31236e-09	-1.13318
69061864	chr14:69061864:T:C	3.8888e-56	-1.31236e-09	-1.04513
69062314	chr14:69062314:T:C	1.33125e-56	-0.993689	-1.12342
69062665	chr14:69062665:AAG:A	4.02693e-56	-1.31236e-09	-1.01022
69062775	chr14:69062775:A:G	3.45527e-56	-1.31236e-09	-1.16333
69062779	chr14:69062779:C:G	7.8737e-55	0.691965	1.27092
69063108	chr14:69063108:G:C	7.90568e-51	9.99353	1.18375
69064129	chr14:69064129:A:T	2.2812e-51	9.19586	0.738544
69064332	chr14:69064332:C:T	3.36996e-56	-1.31236e-09	-1.18832
69065021	chr14:69065021:A:G	3.11845e-56	-1.31236e-09	-1.26589
69065229	chr14:69065229:T:C	2.61544e-54	-1.31236e-09	3.16338
69065253	chr14:69065253:T:C	3.83524e-56	-1.31236e-09	-1.05899
69065374	chr14:69065374:C:T	2.45343e-56	-1.29906	-0.206683
69065674	chr14:69065674:G:A	6.54934e-57	-1.51431	-1.31214
69065823	chr14:69065823:T:C	4.11491e-56	-1.31236e-09	-0.988611
69066292	chr14:69066292:G:A	3.03557e-56	-1.31236e-09	-1.29283
69066625	chr14:69066625:G:A	4.17772e-55	-1.31236e-09	1.32912
69066668	chr14:69066668:T:C	1.78614e-56	-1.82317	-3.24751e-10
69067093	chr14:69067093:C:G	3.00334e-56	-1.31236e-09	-1.3035
69067120	chr14:69067120:T:C	1.58282e-55	1.11713	-0.758563
69067156	chr14:69067156:A:T	3.05329e-56	-1.31236e-09	-1.28701
69067656	chr14:69067656:T:C	2.96094e-56	-1.31236e-09	-1.31772
69068265	chr14:69068265:T:A	3.51412e-55	1.86732	-0.711174
69068344	chr14:69068344:G:A	3.68644e-56	-1.31236e-09	-1.09857
69068405	chr14:69068405:G:A	4.84734e-56	-0.824797	-3.24751e-10
69068497	chr14:69068497:G:A	3.16288e-56	-1.31236e-09	-1.25174
69068639	chr14:69068639:G:A	3.8584e-56	-1.31236e-09	-1.05298
69068835	chr14:69068835:A:G	2.9614e-56	-1.31236e-09	-1.31757
69069098	chr14:69069098:T:C	4.99046e-57	-1.80538	-1.2929
69070050	chr14:69070050:G:C	3.85023e-56	-1.31236e-09	-1.05509
69070436	chr14:69070436:T:C	3.21851e-56	-1.31236e-09	-1.23431
69070492	chr14:69070492:G:A	2.38961e-55	1.77253	-1.00205
69071061	chr14:69071061:G:A	4.08758e-56	-1.31236e-09	-0.995275
69072426	chr14:69072426:A:G	3.81643e-56	-1.31236e-09	-1.06391
69072723	chr14:69072723:C:T	3.78935e-57	-2.20555	-1.16807
69072800	chr14:69072800:A:T	2.97354e-56	-1.31236e-09	-1.31347
69073763	chr14:69073763:C:T	3.01143e-57	-2.76391	-0.83949
69073882	chr14:69073882:G:A	3.32696e-56	-1.31236e-09	-1.20117
69074034	chr14:69074034:C:T	4.726e-57	-1.86042	-1.29231
69074102	chr14:69074102:AG:A	4.12242e-56	-1.31236e-09	-0.986786
69074837	chr14:69074837:C:T	2.97815e-56	-1.31236e-09	-1.31192
69074844	chr14:69074844:G:C	4.12131e-56	-1.31236e-09	-0.987057
69075239	chr14:69075239:A:G	2.02899e-57	-2.74856	-1.24971
69076183	chr14:69076183:G:C	1.04343e-56	-1.23275	-1.12796
69076265	chr14:69076265:A:G	3.33207e-56	-1.31236e-09	-1.19963
69076349	chr14:69076349:G:C	5.57203e-56	-1.31236e-09	-0.685468
69076365	chr14:69076365:T:C	7.01434e-57	-2.75785	-3.24751e-10
69076467	chr14:69076467:T:C	2.98817e-55	2.01104	-1.01702
69076507	chr14:69076507:G:A	2.60099e-55	1.88199	-1.02674
69076726	chr14:69076726:T:C	2.98049e-56	-1.31236e-09	-1.31114
69076771	chr14:69076771:G:T	3.02239e-56	-1.31236e-09	-1.29718
69077336	chr14:69077336:G:A	2.96978e-56	-1.31236e-09	-1.31474
69077556	chr14:69077556:T:G	1.11563e-56	-1.16549	-1.12832
69078351	chr14:69078351:T:A	2.96051e-56	-1.31236e-09	-1.31787
69078976	chr14:69078976:C:G	1.03796e-56	-1.2607	-1.10527
69079049	chr14:69079049:C:T	4.97186e-57	-1.79243	-1.30959
69079081	chr14:69079081:GC:G	1.08728e-56	-2.77317	0.453626
69079292	chr14:69079292:C:CTG	2.96107e-56	-1.31236e-09	-1.31768
69079734	chr14:69079734:G:C	3.14449e-56	-1.31236e-09	-1.25758
69079757	chr14:69079757:C:T	3.1647e-56	-1.31236e-09	-1.25117
69079900	chr14:69079900:G:T	4.72389e-56	-1.31236e-09	-0.850595
69079905	chr14:69079905:C:T	4.74908e-56	-1.31236e-09	-0.845276
69079944	chr14:69079944:G:A	2.75817e-50	9.81784	2.60901
69079970	chr14:69079970:C:T	4.12442e-56	-1.31236e-09	-0.986301
69080095	chr14:69080095:T:C	3.64182e-56	-1.31236e-09	-1.11074
69080331	chr14:69080331:C:T	4.75585e-57	-1.85418	-1.29225
69080502	chr14:69080502:A:G	4.7153e-56	-1.31236e-09	-0.852414
69081602	chr14:69081602:G:A	3.432e-56	-1.31236e-09	-1.17008
69082168	chr14:69082168:T:G	3.63354e-55	1.87809	-0.688525
69082287	chr14:69082287:C:T	2.71916e-52	8.91629	-1.10885
69082722	chr14:69082722:T:C	4.083e-56	-1.31236e-09	-0.996394
69082892	chr14:69082892:T:C	1.30157e-55	-1.31236e-09	0.162926
69082988	chr14:69082988:C:T	3.52646e-56	-1.31236e-09	-1.14293
69083023	chr14:69083023:T:C	7.05321e-57	-1.4801	-1.27222
69083247	chr14:69083247:C:T	3.50769e-55	1.87308	-0.718769
69083299	chr14:69083299:A:G	3.21019e-56	-1.31236e-09	-1.2369
69083610	chr14:69083610:T:C	2.99896e-56	-1.31236e-09	-1.30496
69084465	chr14:69084465:T:C	3.20482e-56	-1.31236e-09	-1.23857
69084544	chr14:69084544:T:A	3.11424e-56	-1.31236e-09	-1.26724
69085433	chr14:69085433:A:C	1.02667e-56	-2.3769	-3.24751e-10
69085640	chr14:69085640:T:C	1.89519e-56	-1.76391	-3.24751e-10
69086410	chr14:69086410:A:G	2.02895e-55	1.71433	-1.10745
69086474	chr14:69086474:A:G	4.02175e-56	-1.31236e-09	-1.01151
69086564	chr14:69086564:G:A	1.32428e-56	-2.12236	-3.24751e-10
69086622	chr14:69086622:A:T	8.8114e-55	2.0754	-3.24751e-10
69086703	chr14:69086703:T:C	1.91441e-55	1.66756	-1.11879
69086721	chr14:69086721:G:A	2.84199e-52	8.98976	-1.13815
69086960	chr14:69086960:C:A	1.36621e-56	-2.09119	-3.24751e-10
69087086	chr14:69087086:G:A	3.41509e-56	-1.31236e-09	-1.17502
69087456	chr14:69087456:G:C	3.47524e-51	9.1918	1.16356
69087617	chr14:69087617:G:T	1.42725e-56	-2.04748	-3.24751e-10
69088144	chr14:69088144:T:A	1.25829e-56	-2.76982	0.596347
69088275	chr14:69088275:G:T	3.91508e-56	-1.31236e-09	-1.03839
69089149	chr14:69089149:G:C	3.10975e-55	1.74736	-0.713455
69089224	chr14:69089224:T:C	3.02262e-55	1.71636	-0.710877
69089466	chr14:69089466:TTGTC:T	1.78043e-55	-1.31236e-09	0.476215
69089469	chr14:69089469:T:C	3.07831e-56	-1.31236e-09	-1.27885
69089555	chr14:69089555:A:G	3.21763e-56	-1.31236e-09	-1.23458
69089988	chr14:69089988:A:G	2.96798e-56	-1.31236e-09	-1.31535
69090033	chr14:69090033:T:G	4.96908e-56	-1.31236e-09	-0.799992
69090447	chr14:69090447:G:T	4.12442e-56	-1.31236e-09	-0.986301
69090885	chr14:69090885:G:C	6.90571e-57	-2.77346	-3.24751e-10
69092255	chr14:69092255:A:C	2.96044e-56	-1.31236e-09	-1.31789
69092801	chr14:69092801:G:T	1.43074e-55	1.38109	-1.12354
69092813	chr14:69092813:G:C	2.65806e-51	9.10844	0.978853
69092844	chr14:69092844:T:C	3.21253e-56	-1.31236e-09	-1.23617
69094476	chr14:69094476:A:G	1.92204e-52	8.75088	-1.29038
69094787	chr14:69094787:T:TA	4.30148e-56	-1.31236e-09	-0.944267
69095978	chr14:69095978:T:C	1.47092e-55	-1.31236e-09	0.285247
69096208	chr14:69096208:T:C	3.08831e-56	-1.31236e-09	-1.2756
69096250	chr14:69096250:C:G	1.78201e-55	-1.31236e-09	0.4771
69096380	chr14:69096380:C:T	3.92952e-56	-1.31236e-09	-1.03471
69096578	chr14:69096578:A:G	1.58596e-55	1.03274	-0.672193
69097091	chr14:69097091:G:A	3.25784e-56	-1.31236e-09	-1.22216
69097148	chr14:69097148:G:A	3.50476e-56	-1.31236e-09	-1.14911
69097211	chr14:69097211:G:A	6.56399e-56	-1.31236e-09	-0.521628
69097556	chr14:69097556:T:G	3.30622e-56	-1.31236e-09	-1.20742
69097587	chr14:69097587:T:A	1.92779e-56	-1.74685	-3.24751e-10
69097589	chr14:69097589:T:A	4.92275e-57	-2.76344	-0.348509
69097591	chr14:69097591:T:A	7.83243e-57	-2.08918	-0.558356
69097966	chr14:69097966:A:G	1.09653e-56	-1.25485	-1.05624
69098476	chr14:69098476:T:G	1.09398e-55	1.3071	-1.31792
69098980	chr14:69098980:C:T	2.97578e-56	-1.31236e-09	-1.31272
69099174	chr14:69099174:C:T	6.28944e-56	-1.31236e-09	-0.564354
69099594	chr14:69099594:T:A	2.84016e-55	1.68404	-0.740819
69099685	chr14:69099685:G:C	7.11613e-57	-2.74345	-3.24751e-10
69100153	chr14:69100153:A:T	3.21513e-56	-1.31236e-09	-1.23536
69100391	chr14:69100391:AT:A	4.131e-56	-1.31236e-09	-0.984707
69100472	chr14:69100472:T:A	1.90411e-55	1.66053	-1.11716
69100986	chr14:69100986:T:G	4.03628e-56	-1.31236e-09	-1.0079
69101245	chr14:69101245:T:C	3.67963e-56	-1.31236e-09	-1.10041
69101439	chr14:69101439:C:G	4.67506e-56	0.104021	-0.965006
69102025	chr14:69102025:A:G	1.50834e-55	1.03439	-0.724026
69102087	chr14:69102087:T:C	4.14443e-56	-1.31236e-09	-0.981463
69102246	chr14:69102246:T:C	3.86018e-56	-1.31236e-09	-1.05251
69102313	chr14:69102313:T:C	4.91918e-57	-1.80384	-1.30883
69102868	chr14:69102868:AAC:A	3.57061e-56	-1.31236e-09	-1.13049
69103745	chr14:69103745:C:G	1.02306e-56	-1.177	-1.20342
69104322	chr14:69104322:T:C	3.34656e-56	-1.31236e-09	-1.19529
69104455	chr14:69104455:G:C	4.12442e-56	-1.31236e-09	-0.986302
69104640	chr14:69104640:G:C	3.08371e-56	-1.31236e-09	-1.27709
69104734	chr14:69104734:G:A	3.06607e-57	-2.46452	-1.12089
69104793	chr14:69104793:G:T	3.37065e-56	-1.31236e-09	-1.18812
69104818	chr14:69104818:T:C	4.88196e-57	-1.80426	-1.316
69104881	chr14:69104881:A:G	3.65971e-56	-1.31236e-09	-1.10584
69105039	chr14:69105039:T:G	1.33141e-55	-1.31236e-09	0.185596
69105240	chr14:69105240:C:T	4.1683e-56	-1.31236e-09	-0.975718
69106378	chr14:69106378:T:A	3.35429e-55	1.85757	-0.747973
69106821	chr14:69106821:C:T	3.6069e-56	-1.31236e-09	-1.12038
69107346	chr14:69107346:T:C	3.22755e-56	-1.31236e-09	-1.2315
69107561	chr14:69107561:C:T	3.45526e-56	-1.31236e-09	-1.16333
69107637	chr14:69107637:GCT:G	6.26857e-56	-1.31236e-09	-0.567678
69107717	chr14:69107717:G:A	6.24758e-56	-1.31236e-09	-0.571033
69107739	chr14:69107739:G:A	3.63847e-56	-1.31236e-09	-1.11166
69107926	chr14:69107926:C:T	3.89592e-56	-1.31236e-09	-1.0433
69108134	chr14:69108134:T:G	3.70482e-56	-1.31236e-09	-1.09359
69108282	chr14:69108282:A:G	3.76785e-55	1.85625	-0.630386
69108337	chr14:69108337:A:G	2.95427e-55	1.8797	-0.897088
69108344	chr14:69108344:C:T	8.36289e-57	-1.95565	-0.62636
69108400	chr14:69108400:G:C	1.08158e-56	-1.13311	-1.19169
69108800	chr14:69108800:C:A	8.32427e-56	-1.31236e-09	-0.284051
69109312	chr14:69109312:C:T	2.65248e-56	-0.317226	-1.11051
69109955	chr14:69109955:T:C	3.90144e-56	-1.31236e-09	-1.04188
69110357	chr14:69110357:C:G	1.8295e-56	-2.76817	0.968988
69110423	chr14:69110423:G:A	8.06845e-57	-1.29996	-1.31789
69110503	chr14:69110503:T:C	7.27753e-57	-1.59981	-1.12121
69111132	chr14:69111132:C:T	3.57381e-56	-1.31236e-09	-1.12959
69111965	chr14:69111965:A:G	2.96976e-56	-1.31236e-09	-1.31475
69112134	chr14:69112134:A:G	3.16435e-56	-1.31236e-09	-1.25128
69113051	chr14:69113051:A:C	1.85891e-56	-2.76338	0.980143
69113098	chr14:69113098:T:C	3.38561e-56	-1.31236e-09	-1.18369
69113197	chr14:69113197:G:A	3.14355e-56	-1.31236e-09	-1.25787
69113447	chr14:69113447:CAT:C	3.21699e-56	-1.31236e-09	-1.23478
69114267	chr14:69114267:T:C	3.36141e-56	-1.31236e-09	-1.19087
69115862	chr14:69115862:G:C	7.95879e-56	-1.31236e-09	-0.328949
69116546	chr14:69116546:T:C	3.70989e-56	-1.31236e-09	-1.09222
69117245	chr14:69117245:C:T	1.79629e-55	-1.31236e-09	0.48508
69118304	chr14:69118304:G:A	3.21734e-56	-1.31236e-09	-1.23467
69118939	chr14:69118939:T:C	3.22212e-56	-1.31236e-09	-1.23319
69119678	chr14:69119678:G:T	6.98597e-56	-1.31236e-09	-0.459324
69119862	chr14:69119862:G:A	6.77292e-57	-1.66021	-1.13267
69119880	chr14:69119880:T:A	1.87139e-57	-2.77808	-1.30105
69120046	chr14:69120046:CTTTT:C	1.7215e-56	-1.86003	-3.24751e-10
69120224	chr14:69120224:C:T	4.96203e-57	-1.81143	-1.29257
69120263	chr14:69120263:T:A	5.45107e-56	0.468753	-1.17617
69120276	chr14:69120276:G:C	3.96477e-56	-1.31236e-09	-1.02578
69121328	chr14:69121328:G:A	8.94318e-57	-1.30389	-1.21103
69121596	chr14:69121596:T:G	4.89232e-56	-0.815559	-3.24751e-10
69122532	chr14:69122532:G:A	1.09765e-56	-1.03185	-1.27821
69122872	chr14:69122872:T:TA	1.58993e-55	1.06374	-0.700692
69122941	chr14:69122941:T:G	7.07456e-57	-1.43328	-1.31603
69123443	chr14:69123443:G:C	2.9922e-56	-1.31236e-09	-1.30722
69124212	chr14:69124212:T:C	6.9016e-57	-2.77406	-3.24751e-10
69124795	chr14:69124795:C:T	3.11265e-56	-1.31236e-09	-1.26775
69124999	chr14:69124999:A:C	3.38418e-56	-1.31236e-09	-1.18412
69125492	chr14:69125492:A:G	8.7288e-57	-1.30965	-1.22953
69125999	chr14:69125999:A:C	1.46251e-55	-1.31236e-09	0.279511
69126022	chr14:69126022:G:A	3.51593e-56	-0.282817	-0.863106
69126064	chr14:69126064:T:C	3.00248e-55	1.7558	-0.757001
69126735	chr14:69126735:G:A	1.50582e-52	7.86301	-0.646556
69127194	chr14:69127194:T:C	6.27842e-56	-1.31236e-09	-0.566109
69127259	chr14:69127259:T:C	2.9611e-56	-1.31236e-09	-1.31767
69127276	chr14:69127276:G:A	3.84888e-55	-0.0572935	1.30443
69127465	chr14:69127465:A:G	9.13224e-57	-1.28203	-1.21197
69127480	chr14:69127480:T:A	8.57874e-57	-1.3463	-1.21023
69127814	chr14:69127814:C:T	9.40576e-57	-1.25562	-1.20887
69128196	chr14:69128196:T:C	1.04438e-56	-1.18045	-1.17935
69128234	chr14:69128234:C:T	8.55548e-57	-1.31447	-1.24477
69128378	chr14:69128378:A:G	1.81165e-52	8.50474	-1.10339
69128432	chr14:69128432:C:T	6.77824e-56	-0.920156	0.430646
69128710	chr14:69128710:G:A	1.43081e-55	0.967361	-0.709764
69128721	chr14:69128721:T:A	3.32113e-56	-1.31236e-09	-1.20292
69128814	chr14:69128814:C:T	3.65317e-56	-1.31236e-09	-1.10763
69129366	chr14:69129366:A:G	4.75501e-51	8.96252	1.70637
69129898	chr14:69129898:A:G	5.31065e-57	-1.74374	-1.29236
69131553	chr14:69131553:A:C	3.21938e-56	-1.31236e-09	-1.23404
69132163	chr14:69132163:T:C	3.3792e-56	-1.31236e-09	-1.18559
69132429	chr14:69132429:T:C	3.5781e-56	-1.31236e-09	-1.1284
69132452	chr14:69132452:T:C	3.17966e-56	-1.31236e-09	-1.24645
69132766	chr14:69132766:G:T	8.02497e-57	-1.32512	-1.29813
69132853	chr14:69132853:T:C	1.88865e-55	1.24602	-0.710799
69133000	chr14:69133000:T:C	3.21019e-56	-1.31236e-09	-1.2369
69133049	chr14:69133049:G:GA	4.15937e-51	9.41809	1.11697
69133539	chr14:69133539:T:A	3.79536e-56	-1.31236e-09	-1.06945
69133872	chr14:69133872:T:G	7.18707e-56	-1.31236e-09	-0.430944
69133918	chr14:69133918:A:G	9.72464e-57	-2.43115	-3.24751e-10
69134177	chr14:69134177:G:A	3.34382e-56	-1.31236e-09	-1.19611
69134370	chr14:69134370:G:A	5.03989e-57	-1.79633	-1.2921
69134492	chr14:69134492:C:T	5.28378e-57	-1.80152	-1.23965
69134500	chr14:69134500:T:A	3.80908e-56	-1.31236e-09	-1.06584
69134823	chr14:69134823:T:G	4.77829e-56	-0.839144	-3.24751e-10
69135033	chr14:69135033:G:C	6.47208e-56	-1.31236e-09	-0.535729
69135491	chr14:69135491:A:G	4.151e-56	-1.31236e-09	-0.979878
69135686	chr14:69135686:A:G	3.26785e-56	-1.31236e-09	-1.21909
69136044	chr14:69136044:TAAGG:T	3.40436e-56	-1.31236e-09	-1.17817
69136314	chr14:69136314:C:T	1.42386e-55	-1.31236e-09	0.25273
69136793	chr14:69136793:C:G	4.66203e-57	-1.8574	-1.30896
69136979	chr14:69136979:A:G	3.21019e-56	-1.31236e-09	-1.2369
69137256	chr14:69137256:G:A	3.08491e-56	-1.31236e-09	-1.2767
69139049	chr14:69139049:G:A	3.02498e-56	-1.31236e-09	-1.29632
69139411	chr14:69139411:G:C	3.68616e-56	-1.31236e-09	-1.09864
69139750	chr14:69139750:C:T	2.97173e-56	-1.31236e-09	-1.31408
69140079	chr14:69140079:G:A	1.63923e-52	8.57508	-1.27374
69140191	chr14:69140191:C:T	6.47874e-56	-1.31236e-09	-0.534701
69140753	chr14:69140753:T:C	1.27747e-55	-1.31236e-09	0.144237
69141354	chr14:69141354:TTTTTC:T	4.97284e-54	5.12055	-1.31462
69142106	chr14:69142106:G:A	4.72389e-56	-1.31236e-09	-0.850595
69142127	chr14:69142127:T:C	3.93334e-56	-1.31236e-09	-1.03374
69142141	chr14:69142141:T:A	6.59325e-52	8.91535	-0.22219
69142780	chr14:69142780:G:C	5.18208e-56	-1.31236e-09	-0.75802
69142781	chr14:69142781:T:C	8.3956e-57	-1.3709	-1.2072
69143651	chr14:69143651:G:C	4.98744e-57	-1.79665	-1.30224
69143761	chr14:69143761:A:G	2.80227e-55	1.67648	-0.746691
69144008	chr14:69144008:T:C	1.5588e-55	1.09276	-0.749483
69144293	chr14:69144293:C:A	8.76373e-57	-2.53519	-3.24751e-10
69144294	chr14:69144294:C:T	8.76753e-57	-2.53476	-3.24751e-10
69144302	chr14:69144302:G:A	8.71231e-57	-2.54107	-3.24751e-10
69144304	chr14:69144304:G:A	8.71233e-57	-2.54107	-3.24751e-10
69144504	chr14:69144504:G:A	4.98986e-56	-1.31236e-09	-0.795819
69144563	chr14:69144563:C:T	3.48606e-56	-1.31236e-09	-1.15446
69145388	chr14:69145388:A:G	1.8217e-55	1.22524	-0.726108
69145667	chr14:69145667:AT:A	1.64652e-55	1.25993	-0.861908
69146010	chr14:69146010:T:C	1.71178e-56	-1.86569	-3.24751e-10
69146234	chr14:69146234:T:C	1.85594e-55	1.25271	-0.734965
69146544	chr14:69146544:T:G	1.45913e-55	-1.31236e-09	0.277196
69146758	chr14:69146758:T:C	4.2588e-56	-1.31236e-09	-0.95424
69147048	chr14:69147048:T:C	6.93194e-57	-2.76967	-3.24751e-10
69147085	chr14:69147085:C:T	2.96884e-56	-1.31236e-09	-1.31506
69147750	chr14:69147750:A:G	3.67352e-56	-1.31236e-09	-1.10208
69147910	chr14:69147910:G:A	4.184e-56	-1.31236e-09	-0.971958
69148262	chr14:69148262:G:A	9.05064e-57	-1.31688	-1.1861
69148706	chr14:69148706:A:C	6.88563e-57	-2.77637	-3.24751e-10
69148819	chr14:69148819:T:C	7.42701e-56	-1.31236e-09	-0.398103
69149124	chr14:69149124:T:C	6.4443e-57	-1.74615	-1.09647
69149737	chr14:69149737:A:C	3.01215e-56	-1.31236e-09	-1.30057
69149870	chr14:69149870:A:C	4.11814e-56	-1.31236e-09	-0.987826
69149916	chr14:69149916:T:A	3.03813e-56	-1.31236e-09	-1.29198
69150445	chr14:69150445:AAT:A	1.78145e-55	0.212638	0.264145
69150480	chr14:69150480:C:A	3.21763e-56	-1.31236e-09	-1.23458
69150698	chr14:69150698:C:A	1.88011e-57	-2.75743	-1.31705
69150746	chr14:69150746:C:G	3.67188e-56	-1.31236e-09	-1.10252
69150998	chr14:69150998:C:T	1.50468e-55	1.49464	-1.1867
69151219	chr14:69151219:G:C	8.84749e-57	-1.34672	-1.17895
69151255	chr14:69151255:A:G	1.49413e-55	1.44643	-1.14553
69151397	chr14:69151397:G:A	3.14334e-56	-1.31236e-09	-1.25794
69151706	chr14:69151706:G:A	4.37655e-51	8.71348	1.87248
69152203	chr14:69152203:C:G	6.34929e-52	8.65546	-3.24751e-10
69152726	chr14:69152726:G:A	7.3467e-54	4.19619	-3.24751e-10
69153308	chr14:69153308:G:T	3.1791e-56	-1.31236e-09	-1.24663
69153840	chr14:69153840:A:G	3.1656e-56	-1.31236e-09	-1.25088
69153887	chr14:69153887:G:A	3.74998e-57	-2.07183	-1.31223
69153922	chr14:69153922:G:A	5.8653e-56	-1.31236e-09	-0.634173
69154203	chr14:69154203:A:G	1.98983e-56	-2.78025	1.06508
69154613	chr14:69154613:AAAAG:A	4.30025e-56	-1.31236e-09	-0.944554
69154754	chr14:69154754:C:G	6.13278e-56	-1.31236e-09	-0.589579
69156181	chr14:69156181:A:G	3.41128e-56	-1.31236e-09	-1.17614
69156821	chr14:69156821:A:G	5.21847e-56	-1.31236e-09	-0.751023
69157562	chr14:69157562:T:C	4.57338e-56	-1.31236e-09	-0.882974
69158074	chr14:69158074:A:G	3.01936e-56	-1.31236e-09	-1.29818
69158092	chr14:69158092:G:A	5.1506e-56	-1.31236e-09	-0.764114
69158237	chr14:69158237:A:T	3.12446e-56	-1.31236e-09	-1.26397
69158360	chr14:69158360:C:A	5.38598e-56	-1.31236e-09	-0.719428
69158483	chr14:69158483:C:T	3.20196e-56	-1.31236e-09	-1.23946
69158806	chr14:69158806:C:T	6.01564e-55	2.59911	-0.905393
69159300	chr14:69159300:T:C	7.55966e-57	-2.63002	-0.0529677
69159416	chr14:69159416:AC:A	6.88108e-57	-2.77704	-3.24751e-10
69159557	chr14:69159557:A:G	8.13993e-57	-1.30145	-1.30758
69160444	chr14:69160444:T:A	8.26203e-52	10.1284	-1.20957
69160558	chr14:69160558:AC:A	5.15197e-56	-1.31236e-09	-0.763848
69160605	chr14:69160605:TAGTC:T	4.67194e-56	-1.31236e-09	-0.861653
69161047	chr14:69161047:A:G	3.1242e-56	-1.31236e-09	-1.26405
69161262	chr14:69161262:G:T	4.62034e-56	-1.31236e-09	-0.872759
69161291	chr14:69161291:A:T	3.16764e-56	-1.31236e-09	-1.25024
69161489	chr14:69161489:G:A	6.26469e-55	2.52329	-0.789005
69162112	chr14:69162112:A:G	3.17103e-56	-1.31236e-09	-1.24917
69162340	chr14:69162340:A:C	1.91087e-51	8.47632	1.28094
69162634	chr14:69162634:G:C	3.03477e-56	-1.31236e-09	-1.29309
69162762	chr14:69162762:C:A	4.77577e-56	-1.31236e-09	-0.839672
69164630	chr14:69164630:A:C	1.99617e-56	-1.712	-3.24751e-10
69164857	chr14:69164857:A:G	2.9879e-56	-1.31236e-09	-1.30866
69165381	chr14:69165381:G:A	3.21066e-56	-1.31236e-09	-1.23675
69165428	chr14:69165428:G:A	3.14611e-56	-1.31236e-09	-1.25706
69165856	chr14:69165856:A:G	3.08871e-56	-1.31236e-09	-1.27547
69165952	chr14:69165952:A:T	3.05218e-56	-1.31236e-09	-1.28737
69166014	chr14:69166014:T:A	3.3484e-56	-1.31236e-09	-1.19474
69166160	chr14:69166160:A:G	5.75605e-57	-1.63885	-1.31671
69166323	chr14:69166323:T:C	4.325e-56	-1.31236e-09	-0.938815
69166670	chr14:69166670:G:A	3.90482e-55	2.22986	-0.968289
69166970	chr14:69166970:G:A	2.96836e-56	-1.31236e-09	-1.31522
69166991	chr14:69166991:T:A	3.26826e-56	-1.31236e-09	-1.21897
69167517	chr14:69167517:G:A	1.90043e-55	0.541438	-3.24751e-10
69167723	chr14:69167723:G:A	2.99464e-56	-1.31236e-09	-1.3064
69167796	chr14:69167796:A:G	3.59814e-56	-1.31236e-09	-1.12281
69167914	chr14:69167914:G:A	5.25812e-56	-1.31236e-09	-0.743453
69168969	chr14:69168969:A:G	1.74302e-56	-1.84761	-3.24751e-10
69169321	chr14:69169321:TATAG:T	5.63154e-56	-1.31236e-09	-0.674844
69169358	chr14:69169358:G:C	5.15924e-56	-1.31236e-09	-0.762438
69169545	chr14:69169545:T:C	3.22042e-56	-1.31236e-09	-1.23371
69170164	chr14:69170164:A:G	5.22907e-56	-1.31236e-09	-0.748994
69170185	chr14:69170185:C:T	4.7123e-56	-1.31236e-09	-0.85305
69170535	chr14:69170535:A:G	3.71581e-55	2.03962	-0.827663
69170655	chr14:69170655:T:C	6.5669e-56	-1.31236e-09	-0.521185
69171431	chr14:69171431:G:A	4.87816e-56	-1.31236e-09	-0.818459
69171514	chr14:69171514:G:A	3.47017e-56	-1.31236e-09	-1.15902
69171521	chr14:69171521:C:A	5.121e-56	-1.31236e-09	-0.769877
69171791	chr14:69171791:C:T	3.73253e-56	-1.31236e-09	-1.08614
69171984	chr14:69171984:C:A	6.93583e-57	-2.76911	-3.24751e-10
69172031	chr14:69172031:G:T	1.41974e-55	-0.017919	0.267753
69172036	chr14:69172036:G:T	4.70419e-56	-1.31236e-09	-0.854774
69172201	chr14:69172201:T:C	6.87705e-57	-2.77762	-3.24751e-10
69172569	chr14:69172569:G:C	3.72047e-56	-1.31236e-09	-1.08938
69172716	chr14:69172716:C:T	3.60001e-56	-1.31236e-09	-1.12229
69173017	chr14:69173017:C:T	3.33565e-56	-1.31236e-09	-1.19856
69173058	chr14:69173058:T:C	3.06087e-56	-1.31236e-09	-1.28453
69173269	chr14:69173269:G:A	1.1709e-56	-2.24546	-3.24751e-10
69173400	chr14:69173400:C:A	1.31895e-56	-1.27586	-0.850531
69173611	chr14:69173611:T:C	1.28976e-56	-1.23944	-0.909331
69173649	chr14:69173649:TG:T	5.65734e-56	-1.31236e-09	-0.670273
69173986	chr14:69173986:CT:C	5.76404e-56	-1.31236e-09	-0.651588
69174058	chr14:69174058:A:G	5.89193e-52	7.04373	1.53696
69174399	chr14:69174399:A:G	7.65612e-56	-1.31236e-09	-0.367722
69174527	chr14:69174527:G:T	3.80545e-56	-1.31236e-09	-1.06679
69174943	chr14:69174943:G:A	7.34282e-56	-1.31236e-09	-0.409504
69175090	chr14:69175090:G:A	1.2886e-56	-0.944583	-1.20509
69175134	chr14:69175134:A:G	5.83585e-56	-1.31236e-09	-0.639207
69175174	chr14:69175174:T:G	5.82736e-56	-0.640663	-3.24751e-10
69175599	chr14:69175599:C:T	1.48073e-56	-2.01069	-3.24751e-10
69175717	chr14:69175717:C:T	5.20279e-56	-1.31236e-09	-0.754031
69175965	chr14:69175965:T:A	3.3054e-56	-1.20767	-3.24751e-10
69176217	chr14:69176217:C:T	5.83078e-56	-1.31236e-09	-0.640076
69176984	chr14:69176984:G:A	6.87934e-57	-2.77729	-3.24751e-10
69177240	chr14:69177240:A:T	5.17803e-56	-1.31236e-09	-0.758803
69177593	chr14:69177593:G:A	3.36047e-56	-1.31236e-09	-1.19114
69177693	chr14:69177693:AC:A	3.70785e-56	-1.31236e-09	-1.09277
69177799	chr14:69177799:G:A	6.44494e-56	-1.31236e-09	-0.539931
69177848	chr14:69177848:G:A	6.83459e-56	-1.31236e-09	-0.48123
69179057	chr14:69179057:A:G	5.22467e-56	-1.31236e-09	-0.749835
69179555	chr14:69179555:A:G	2.77398e-56	-2.77921	1.39626
69179576	chr14:69179576:A:G	4.80994e-56	-1.31236e-09	-0.832543
69179606	chr14:69179606:C:T	4.2388e-56	-1.31236e-09	-0.958946
69179970	chr14:69179970:C:T	3.54171e-56	-1.31236e-09	-1.13862
69180106	chr14:69180106:G:A	5.97567e-56	-1.31236e-09	-0.615531
69180205	chr14:69180205:G:A	5.09971e-56	-1.31236e-09	-0.774042
69180567	chr14:69180567:C:T	5.26684e-56	-1.31236e-09	-0.741797
69180637	chr14:69180637:C:A	4.9468e-56	-1.31236e-09	-0.804485
69180777	chr14:69180777:T:C	3.4188e-56	-1.31236e-09	-1.17394
69180867	chr14:69180867:C:T	5.83078e-56	-1.31236e-09	-0.640076
69180982	chr14:69180982:T:G	6.67394e-57	-1.87799	-0.929615
69181057	chr14:69181057:G:A	5.91638e-55	2.47875	-0.801665
69181084	chr14:69181084:T:C	5.67214e-55	2.39896	-0.764031
69181183	chr14:69181183:CA:C	2.64802e-50	9.2513	3.13479
69182017	chr14:69182017:G:A	5.26684e-56	-1.31236e-09	-0.741797
69182029	chr14:69182029:T:G	9.19462e-52	7.36496	1.66077
69183084	chr14:69183084:C:G	4.89486e-55	2.32573	-0.838186
69183381	chr14:69183381:G:T	4.21791e-56	-1.31236e-09	-0.963887
69183683	chr14:69183683:A:G	3.81678e-56	-1.31236e-09	-1.06382
69184128	chr14:69184128:A:G	6.64889e-57	-1.5213	-1.29006
69184670	chr14:69184670:C:T	3.18677e-56	-1.31236e-09	-1.24422
69184744	chr14:69184744:C:T	3.4157e-56	-1.31236e-09	-1.17484
69184973	chr14:69184973:G:A	7.14679e-56	-1.31236e-09	-0.436564
69185069	chr14:69185069:T:C	5.91847e-56	-1.31236e-09	-0.625149
69185201	chr14:69185201:C:T	6.61389e-56	-1.31236e-09	-0.514056
69185202	chr14:69185202:G:A	4.47062e-56	-1.31236e-09	-0.905699
69185221	chr14:69185221:G:T	6.29346e-56	-1.31236e-09	-0.563716
69185274	chr14:69185274:C:T	3.09276e-56	-1.31236e-09	-1.27416
69185354	chr14:69185354:G:A	1.37206e-56	-0.892018	-1.1949
69186228	chr14:69186228:C:T	5.17027e-56	-1.31236e-09	-0.760302
69186531	chr14:69186531:G:A	5.20463e-56	-0.753678	-3.24751e-10
69186556	chr14:69186556:T:A	3.84417e-56	-1.31236e-09	-1.05667
69186599	chr14:69186599:C:T	3.32066e-56	-1.31236e-09	-1.20306
69186935	chr14:69186935:C:T	8.92624e-57	-2.51682	-3.24751e-10
69187116	chr14:69187116:T:C	6.08517e-55	2.52795	-0.822734
69187171	chr14:69187171:T:C	4.85355e-56	-1.31236e-09	-0.823517
69188447	chr14:69188447:TCCTTCCTTCCTTCCTC:T	2.99945e-56	-1.31236e-09	-1.3048
69188491	chr14:69188491:C:T	3.26928e-56	-1.31236e-09	-1.21866
69188927	chr14:69188927:T:A	4.53385e-56	-0.220743	-0.670912
69189853	chr14:69189853:A:C	6.86831e-56	-1.31236e-09	-0.476309
69190152	chr14:69190152:C:T	8.98413e-57	-1.19284	-1.31751
69190246	chr14:69190246:T:G	3.0256e-56	-1.31236e-09	-1.29612
69191983	chr14:69191983:C:T	3.00067e-56	-1.31236e-09	-1.30439
69192016	chr14:69192016:T:A	5.53816e-57	-2.73635	-0.2578
69192052	chr14:69192052:C:T	3.90001e-56	-1.31236e-09	-1.04225
69192295	chr14:69192295:A:G	1.30549e-55	-1.31236e-09	0.165938
69192317	chr14:69192317:C:T	5.30602e-56	-1.31236e-09	-0.734384
69192503	chr14:69192503:CAG:C	6.20273e-57	-2.71395	-0.166868
69192509	chr14:69192509:T:A	7.15943e-57	-2.73738	-3.24751e-10
69192647	chr14:69192647:T:G	6.02714e-56	-1.31236e-09	-0.606955
69192902	chr14:69192902:G:A	3.1839e-56	-1.31236e-09	-1.24512
69192942	chr14:69192942:G:A	6.24886e-57	-2.70791	-0.1655
69193040	chr14:69193040:A:C	6.07503e-57	-2.71799	-0.183633
69193118	chr14:69193118:G:A	5.10337e-56	-1.31236e-09	-0.773326
69193128	chr14:69193128:A:G	6.75918e-57	-2.71288	-0.0820258
69193279	chr14:69193279:A:G	6.61778e-57	-2.71142	-0.10463
69193661	chr14:69193661:G:A	6.87812e-57	-2.77747	-3.24751e-10
69193825	chr14:69193825:TA:T	5.87966e-56	-1.31236e-09	-0.631729
69193863	chr14:69193863:A:G	4.03e-56	-1.31236e-09	-1.00946
69194345	chr14:69194345:T:C	2.56234e-56	-2.76175	1.29945
69194946	chr14:69194946:C:T	3.23125e-56	-1.31236e-09	-1.23036
69194954	chr14:69194954:T:C	6.07067e-57	-2.76089	-0.141449
69194989	chr14:69194989:C:T	3.01295e-56	-1.31236e-09	-1.30031
69194990	chr14:69194990:G:A	4.00774e-56	-1.31236e-09	-1.015
69195094	chr14:69195094:G:A	1.93814e-56	-1.7415	-3.24751e-10
69195204	chr14:69195204:G:A	5.88819e-57	-2.75733	-0.175538
69195229	chr14:69195229:AAAAG:A	5.11161e-57	-2.74385	-0.330452
69195356	chr14:69195356:C:T	6.07707e-56	-1.31236e-09	-0.598704
69195388	chr14:69195388:A:G	5.78933e-57	-2.74624	-0.203553
69195400	chr14:69195400:C:T	5.83342e-57	-2.74971	-0.192502
69195608	chr14:69195608:G:A	5.47851e-57	-2.75041	-0.254568
69195893	chr14:69195893:A:G	6.092e-57	-2.75329	-0.14555
69196375	chr14:69196375:C:T	5.81664e-57	-2.75035	-0.194738
69196689	chr14:69196689:T:A	3.22873e-56	-1.31236e-09	-1.23114
69196833	chr14:69196833:G:A	1.06814e-54	3.48876	-1.2209
69197412	chr14:69197412:T:C	3.73932e-56	-2.77327	1.68895
69197676	chr14:69197676:G:A	3.14445e-56	-1.31236e-09	-1.25759
69197781	chr14:69197781:CT:C	1.57751e-56	-1.94738	-3.24751e-10
69198137	chr14:69198137:T:C	1.2963e-55	-1.31236e-09	0.158875
69198418	chr14:69198418:C:T	2.61618e-55	1.85715	-0.996073
69198525	chr14:69198525:T:C	5.15415e-56	-1.31236e-09	-0.763425
69198762	chr14:69198762:C:T	5.18671e-56	-1.31236e-09	-0.757128
69199041	chr14:69199041:C:T	3.13691e-56	-1.31236e-09	-1.25999
69199115	chr14:69199115:A:G	4.50637e-56	-2.78117	1.88343
69199192	chr14:69199192:C:T	1.30608e-55	-1.31236e-09	0.166391
69199208	chr14:69199208:C:A	2.65536e-56	-0.33317	-1.09348
69199358	chr14:69199358:T:C	5.18671e-56	-1.31236e-09	-0.757128
69199754	chr14:69199754:A:G	5.1713e-56	-1.31236e-09	-0.760103
69199775	chr14:69199775:A:G	5.18671e-56	-1.31236e-09	-0.757128
69199854	chr14:69199854:A:G	5.41162e-56	-1.31236e-09	-0.714678
69199889	chr14:69199889:A:C	5.18297e-56	-1.31236e-09	-0.757849
69199955	chr14:69199955:A:G	2.90575e-56	-2.77747	1.44094
69200157	chr14:69200157:G:A	5.18671e-56	-1.31236e-09	-0.757128
69200385	chr14:69200385:G:A	1.24056e-55	-1.31236e-09	0.114918
69200799	chr14:69200799:C:T	1.23979e-55	-1.31236e-09	0.114303
69200904	chr14:69200904:T:C	5.76991e-56	-1.31236e-09	-0.65057
69200978	chr14:69200978:G:A	2.96574e-56	-1.31236e-09	-1.3161
69201132	chr14:69201132:G:A	2.47282e-55	1.75776	-0.953046
69201147	chr14:69201147:G:A	1.23787e-55	-1.31236e-09	0.112748
69201344	chr14:69201344:A:G	5.61748e-56	-1.31236e-09	-0.677344
69201519	chr14:69201519:A:G	3.31133e-56	-1.31236e-09	-1.20588
69202043	chr14:69202043:C:T	5.79212e-56	-1.31236e-09	-0.646728
69202275	chr14:69202275:G:T	5.1461e-56	-1.31236e-09	-0.764987
69202471	chr14:69202471:C:T	8.87135e-57	-1.52155	-1.00143
69202690	chr14:69202690:C:G	4.33264e-56	-2.78157	1.84452
69202877	chr14:69202877:T:C	5.7381e-56	-1.31236e-09	-0.656099
69203157	chr14:69203157:C:T	5.13361e-56	-1.31236e-09	-0.767418
69203402	chr14:69203402:C:G	3.20956e-56	-1.31236e-09	-1.23709
69203595	chr14:69203595:A:G	5.2074e-56	-1.31236e-09	-0.753146
69203738	chr14:69203738:T:C	5.6046e-56	-1.31236e-09	-0.67964
69203941	chr14:69203941:C:T	6.10871e-56	-1.31236e-09	-0.593511
69203955	chr14:69203955:C:G	5.27792e-56	-1.31236e-09	-0.739696
69204219	chr14:69204219:A:G	6.81575e-57	-2.77659	-0.00998344
69204392	chr14:69204392:T:A	5.27362e-56	-1.31236e-09	-0.740511
69204669	chr14:69204669:G:A	3.63018e-56	-1.31236e-09	-1.11395
69205032	chr14:69205032:T:C	4.88773e-56	-2.77263	1.95613
69205215	chr14:69205215:T:C	3.12264e-56	-1.31236e-09	-1.26455
69205416	chr14:69205416:C:G	3.04791e-56	-1.31236e-09	-1.28877
69205486	chr14:69205486:A:T	7.07146e-56	-0.447159	-3.24751e-10
69205629	chr14:69205629:C:T	3.17988e-56	-1.31236e-09	-1.24638
69205794	chr14:69205794:A:G	5.79743e-56	-1.31236e-09	-0.645811
69205992	chr14:69205992:C:T	3.15576e-56	-1.31236e-09	-1.254
69206964	chr14:69206964:C:T	5.07201e-56	-1.31236e-09	-0.779489
69207339	chr14:69207339:C:T	2.9723e-56	-1.31236e-09	-1.31389
69207369	chr14:69207369:C:A	3.23464e-56	-1.31236e-09	-1.22931
69207473	chr14:69207473:G:A	3.54463e-56	-1.31236e-09	-1.13779
69207635	chr14:69207635:G:A	1.92469e-55	1.64679	-1.09266
69207972	chr14:69207972:G:C	5.2409e-56	-1.31236e-09	-0.746734
69208296	chr14:69208296:C:T	7.15951e-57	-2.73737	-3.24751e-10
69208356	chr14:69208356:G:A	7.32308e-57	-1.44699	-1.26779
69208559	chr14:69208559:C:G	4.45688e-56	-1.31236e-09	-0.908779
69208651	chr14:69208651:A:G	7.0685e-56	-1.31236e-09	-0.447578
69208805	chr14:69208805:G:C	5.44942e-56	-2.74777	2.04005
69208891	chr14:69208891:C:T	3.10091e-56	-1.31236e-09	-1.27153
69209366	chr14:69209366:T:G	8.21043e-57	-1.35126	-1.24915
69209874	chr14:69209874:C:T	7.26472e-57	-2.72278	-3.24751e-10
69210246	chr14:69210246:C:G	4.9215e-56	-1.31236e-09	-0.809614
69210263	chr14:69210263:C:T	3.22186e-56	-1.31236e-09	-1.23327
69211815	chr14:69211815:G:A	4.9156e-56	-1.31236e-09	-0.810814
69211880	chr14:69211880:G:A	3.30641e-56	-1.31236e-09	-1.20736
69211927	chr14:69211927:A:G	5.56759e-56	-1.31236e-09	-0.686265
69212920	chr14:69212920:G:A	4.92546e-56	-1.31236e-09	-0.80881
69212958	chr14:69212958:G:A	2.86898e-56	-0.0334222	-1.31585
69213054	chr14:69213054:G:A	3.36847e-56	-1.31236e-09	-1.18877
69213312	chr14:69213312:C:T	4.87926e-56	-1.31236e-09	-0.818234
69213808	chr14:69213808:T:C	4.97395e-56	-1.31236e-09	-0.799013
69214037	chr14:69214037:ATT:A	5.07805e-56	-1.31236e-09	-0.7783
69214111	chr14:69214111:C:T	9.8101e-57	-2.4224	-3.24751e-10
69214226	chr14:69214226:A:T	7.28002e-57	-2.72068	-3.24751e-10
69214781	chr14:69214781:T:G	3.26092e-56	-1.31236e-09	-1.22122
69214986	chr14:69214986:T:A	4.817e-56	-1.31236e-09	-0.831076
69215001	chr14:69215001:T:G	5.72909e-57	-1.65044	-1.30981
69215134	chr14:69215134:A:G	9.03022e-56	-1.31236e-09	-0.20265
69215162	chr14:69215162:C:T	9.08917e-56	-1.31236e-09	-0.196143
69215243	chr14:69215243:G:A	1.73612e-55	1.5687	-1.11769
69215285	chr14:69215285:A:G	3.18e-57	-2.5546	-0.994329
69215360	chr14:69215360:G:A	5.29522e-56	-1.31236e-09	-0.736423
69215366	chr14:69215366:C:T	3.21245e-56	-1.31236e-09	-1.23619
69215409	chr14:69215409:G:A	5.01926e-56	-1.31236e-09	-0.789944
69215443	chr14:69215443:G:T	4.06045e-56	-1.31236e-09	-1.00193
69215505	chr14:69215505:A:G	1.66763e-51	7.05446	2.56665
69215865	chr14:69215865:T:A	8.86848e-56	-1.31236e-09	-0.220724
69215895	chr14:69215895:G:A	3.1017e-56	-1.31236e-09	-1.27128
69216070	chr14:69216070:T:C	6.41979e-57	-1.93681	-0.909612
69216305	chr14:69216305:T:C	4.90878e-56	-1.31236e-09	-0.812202
69216607	chr14:69216607:C:T	2.97263e-56	-1.31236e-09	-1.31378
69216739	chr14:69216739:A:G	5.07376e-56	-2.76741	1.98826
69216946	chr14:69216946:A:G	3.2169e-56	-1.31236e-09	-1.23481
69218305	chr14:69218305:A:G	3.01783e-56	-1.31236e-09	-1.29869
69218507	chr14:69218507:T:G	3.00469e-56	-1.31236e-09	-1.30305
69218593	chr14:69218593:G:T	5.02259e-56	-1.31236e-09	-0.789281
69219220	chr14:69219220:T:G	3.14794e-56	-1.31236e-09	-1.25648
69219551	chr14:69219551:T:C	9.79111e-56	-1.31236e-09	-0.121752
69219878	chr14:69219878:G:A	5.02554e-56	-1.31236e-09	-0.788695
69220030	chr14:69220030:T:A	7.93765e-57	-2.63419	-3.24751e-10
69220357	chr14:69220357:A:G	2.49188e-55	-2.75891	3.57131
69220652	chr14:69220652:T:C	4.7112e-56	-1.31236e-09	-0.853285
69220783	chr14:69220783:C:T	5.06388e-56	-1.31236e-09	-0.781093
69221230	chr14:69221230:C:T	5.04188e-56	-1.31236e-09	-0.785448
69221329	chr14:69221329:C:T	5.02554e-56	-1.31236e-09	-0.788695
69221490	chr14:69221490:T:C	5.03326e-56	-2.7603	1.97314
69221539	chr14:69221539:A:T	5.0956e-56	-1.31236e-09	-0.77485
69221709	chr14:69221709:A:G	4.85152e-56	-1.31236e-09	-0.823935
69221760	chr14:69221760:C:A	5.0587e-56	-1.31236e-09	-0.782117
69221960	chr14:69221960:C:T	1.26425e-56	-2.16875	-3.24751e-10
69222207	chr14:69222207:T:G	8.24024e-57	-1.44381	-1.15297
69222325	chr14:69222325:G:T	5.06362e-56	-2.75629	1.97515
69222630	chr14:69222630:A:G	1.53984e-51	6.9603	2.58108
69222760	chr14:69222760:G:T	4.94014e-56	-1.31236e-09	-0.805834
69223312	chr14:69223312:C:T	3.1372e-56	-1.31236e-09	-1.2599
69224623	chr14:69224623:AT:A	8.59389e-57	-2.55476	-3.24751e-10
69224848	chr14:69224848:G:A	5.15973e-56	-1.31236e-09	-0.762343
69224944	chr14:69224944:A:C	3.30951e-56	-1.31236e-09	-1.20643
69225002	chr14:69225002:C:T	3.8629e-56	-1.31236e-09	-1.05181
69225484	chr14:69225484:C:T	4.73834e-56	-1.31236e-09	-0.847541
69225582	chr14:69225582:A:G	1.75559e-55	1.54038	-1.07822
69225614	chr14:69225614:T:A	7.22282e-57	-2.72857	-3.24751e-10
69225848	chr14:69225848:A:G	3.79333e-56	-1.31236e-09	-1.06998
69225977	chr14:69225977:A:C	5.16056e-56	-1.31236e-09	-0.762182
69226101	chr14:69226101:A:G	5.09325e-56	-1.31236e-09	-0.775311
69227145	chr14:69227145:C:T	3.28189e-56	-1.31236e-09	-1.21481
69227646	chr14:69227646:G:A	4.76475e-56	-1.31236e-09	-0.841982
69227656	chr14:69227656:T:C	5.35385e-56	-1.31236e-09	-0.72541
69227829	chr14:69227829:A:G	1.26454e-56	-2.74602	0.577495
69228488	chr14:69228488:A:G	1.09971e-55	-2.75096	2.74537
69228630	chr14:69228630:T:C	5.08922e-56	-1.31236e-09	-0.776102
69228693	chr14:69228693:C:T	3.15861e-56	-1.31236e-09	-1.25309
69229075	chr14:69229075:G:A	2.69097e-56	-2.7804	1.36708
69229455	chr14:69229455:T:C	2.24142e-55	1.76914	-1.06267
69229619	chr14:69229619:C:G	2.06619e-55	1.76912	-1.14405
69230212	chr14:69230212:C:T	3.52904e-56	-1.31236e-09	-1.1422
69230468	chr14:69230468:T:C	3.40597e-56	-1.1777	-3.24751e-10
69230572	chr14:69230572:G:A	7.46876e-56	-0.392498	-3.24751e-10
69230736	chr14:69230736:C:G	3.31557e-55	1.62838	-0.530394
69230847	chr14:69230847:G:A	1.18009e-55	-2.76615	2.8311
69230883	chr14:69230883:A:G	3.32282e-55	1.10017	-3.24751e-10
69230931	chr14:69230931:C:T	2.14894e-56	-1.63825	-3.24751e-10
69231164	chr14:69231164:T:C	1.48829e-55	1.45302	-1.15604
69231372	chr14:69231372:G:A	5.09244e-56	-1.31236e-09	-0.77547
69231414	chr14:69231414:G:A	5.16693e-56	-1.31236e-09	-0.760949
69231510	chr14:69231510:A:G	4.15224e-56	-1.31236e-09	-0.979579
69231721	chr14:69231721:G:C	4.91291e-56	-1.31236e-09	-0.81136
69232616	chr14:69232616:G:C	3.12996e-56	-1.31236e-09	-1.26221
69232806	chr14:69232806:A:G	5.48262e-56	-1.31236e-09	-0.701644
69232842	chr14:69232842:T:C	3.33231e-56	-1.31236e-09	-1.19956
69233062	chr14:69233062:T:C	4.52368e-56	-1.31236e-09	-0.8939
69233153	chr14:69233153:G:A	4.93407e-56	-1.31236e-09	-0.807063
69233431	chr14:69233431:T:A	4.93381e-56	-1.31236e-09	-0.807115
69233857	chr14:69233857:C:T	3.32078e-56	-1.31236e-09	-1.20303
69234082	chr14:69234082:T:A	7.76092e-56	-0.354126	-3.24751e-10
69234204	chr14:69234204:T:C	4.77308e-56	-1.31236e-09	-0.840235
69235066	chr14:69235066:G:A	3.12171e-56	-1.31236e-09	-1.26485
69235097	chr14:69235097:T:C	4.70454e-56	-1.31236e-09	-0.854699
69235611	chr14:69235611:T:C	9.96205e-57	-2.04797	-0.359057
69235875	chr14:69235875:G:A	4.88637e-56	-1.31236e-09	-0.816777
69236441	chr14:69236441:A:G	3.36947e-56	-1.31236e-09	-1.18847
69236871	chr14:69236871:G:C	4.60416e-56	-2.78151	1.90525
69237335	chr14:69237335:A:G	5.47224e-57	-1.69369	-1.31244
69237836	chr14:69237836:G:T	1.01417e-55	-2.77957	2.693
69237945	chr14:69237945:G:A	8.14893e-57	-1.34895	-1.25897
69237950	chr14:69237950:G:T	4.73684e-56	-1.31236e-09	-0.847856
69238305	chr14:69238305:C:T	4.75525e-56	-1.31236e-09	-0.843977
69238757	chr14:69238757:C:G	4.73466e-56	-1.31236e-09	-0.848317
69239242	chr14:69239242:G:A	4.30462e-56	-1.31236e-09	-0.943537
69239459	chr14:69239459:C:T	4.73694e-56	-1.31236e-09	-0.847835
69239679	chr14:69239679:T:G	3.20151e-56	-1.31236e-09	-1.2396
69239686	chr14:69239686:C:A	8.23298e-56	-0.295079	-3.24751e-10
69239858	chr14:69239858:T:C	5.05879e-56	-1.31236e-09	-0.7821
69240638	chr14:69240638:G:A	6.41296e-56	-1.31236e-09	-0.544906
69241070	chr14:69241070:C:T	4.8715e-56	-1.31236e-09	-0.819826
69241524	chr14:69241524:G:A	1.15434e-56	-1.92283	-0.336864
69241526	chr14:69241526:A:C	4.4813e-56	-1.31236e-09	-0.903314
69241661	chr14:69241661:T:C	4.78967e-56	-1.31236e-09	-0.836766
69241750	chr14:69241750:T:C	2.96579e-56	-1.31236e-09	-1.31608
69243212	chr14:69243212:C:T	1.18466e-56	-2.00992	-0.223857
69243249	chr14:69243249:C:T	4.70676e-56	-1.31236e-09	-0.854228
69243445	chr14:69243445:G:A	4.87613e-56	-1.31236e-09	-0.818875
69243470	chr14:69243470:C:T	3.39664e-56	-1.31236e-09	-1.18044
69243540	chr14:69243540:C:G	1.17579e-56	-1.03027	-1.21101
69244079	chr14:69244079:A:C	3.51629e-56	-1.31236e-09	-1.14582
69244211	chr14:69244211:T:A	4.7208e-56	-1.31236e-09	-0.851248
69244260	chr14:69244260:T:A	2.99207e-56	-1.31236e-09	-1.30726
69244483	chr14:69244483:G:A	6.25592e-57	-1.55635	-1.31593
69244832	chr14:69244832:G:A	3.7845e-56	-1.31236e-09	-1.07231
69245047	chr14:69245047:C:T	4.97132e-56	-1.31236e-09	-0.799541
69245231	chr14:69245231:G:A	8.69827e-57	-1.25467	-1.28802
69245346	chr14:69245346:G:T	4.31169e-56	-1.31236e-09	-0.941897
69245603	chr14:69245603:G:A	4.29623e-56	-1.31236e-09	-0.945488
69245605	chr14:69245605:G:T	5.7752e-56	-1.31236e-09	-0.649653
69245864	chr14:69245864:C:T	5.59363e-56	-1.31236e-09	-0.681599
69245980	chr14:69245980:T:G	5.39191e-56	-1.31236e-09	-0.718328
69246212	chr14:69246212:T:G	4.25136e-56	-1.31236e-09	-0.955987
69246218	chr14:69246218:A:G	7.31163e-55	1.16761	0.721213
69246882	chr14:69246882:T:C	2.58514e-56	-0.823686	-0.629762
69247173	chr14:69247173:G:A	3.26964e-56	-1.31236e-09	-1.21855
69247305	chr14:69247305:T:C	1.59731e-56	-1.61378	-0.321124
69247577	chr14:69247577:A:C	1.20198e-56	-1.513	-0.706257
69247677	chr14:69247677:T:C	1.52788e-56	-1.65713	-0.322218
69247824	chr14:69247824:A:G	3.08819e-56	-1.31236e-09	-1.27564
69248287	chr14:69248287:T:C	1.55063e-56	-1.64087	-0.323702
69248433	chr14:69248433:C:T	2.96105e-56	-1.31236e-09	-1.31768
69248491	chr14:69248491:C:T	1.77831e-56	-1.48595	-0.341612
69249073	chr14:69249073:A:C	8.11813e-56	0.992955	-1.30208
69249153	chr14:69249153:G:C	2.93157e-57	-2.63085	-0.999429
69249456	chr14:69249456:C:T	5.00938e-56	-1.31236e-09	-0.791915
69249543	chr14:69249543:A:C	1.63707e-56	-1.60663	-0.303692
69249721	chr14:69249721:C:T	1.31633e-55	1.43826	-1.26406
69250091	chr14:69250091:TTCCCTC:T	1.59777e-56	-1.61595	-0.318666
69250155	chr14:69250155:C:T	1.12754e-56	-2.24027	-0.0429198
69250293	chr14:69250293:C:T	9.25697e-57	-2.48043	-3.24751e-10
69250300	chr14:69250300:T:C	1.78208e-56	-1.52819	-0.297252
69250425	chr14:69250425:C:T	2.9742e-56	-1.31236e-09	-1.31325
69250851	chr14:69250851:G:A	1.19707e-56	-1.52813	-0.695217
69251167	chr14:69251167:AG:A	1.65854e-56	-1.59592	-0.301367
69251245	chr14:69251245:T:C	5.817e-55	2.78598	-1.12584
69251734	chr14:69251734:G:A	6.89014e-57	-2.77572	-3.24751e-10
69252302	chr14:69252302:CA:C	3.37597e-57	-2.31251	-1.17662
69252446	chr14:69252446:T:A	1.46051e-56	-1.63038	-0.394056
69253254	chr14:69253254:CT:C	1.31061e-56	-1.67111	-0.461623
69253319	chr14:69253319:C:G	2.96334e-56	-1.31236e-09	-1.31691
69253921	chr14:69253921:T:C	1.24912e-56	-1.65484	-0.525949
69254785	chr14:69254785:A:AGATATTTAGC	1.29401e-56	-1.64266	-0.502823
69255063	chr14:69255063:C:T	1.29468e-56	-1.64581	-0.499154
69255543	chr14:69255543:A:C	8.04858e-56	0.319594	-0.637325
69256063	chr14:69256063:T:A	9.93241e-57	-2.41001	-3.24751e-10
69256238	chr14:69256238:T:C	6.23651e-56	-1.31236e-09	-0.572806
69256923	chr14:69256923:A:G	4.77163e-56	-1.31236e-09	-0.840538
69257464	chr14:69257464:T:C	6.90896e-57	-2.0759	-0.697093
69257891	chr14:69257891:G:A	3.34051e-56	-1.31236e-09	-1.1971
69257902	chr14:69257902:T:G	1.85506e-56	-0.666343	-1.11897
69258313	chr14:69258313:C:T	7.61309e-56	-1.31236e-09	-0.373357
69258719	chr14:69258719:T:G	4.88304e-56	-1.31236e-09	-0.817459
69258758	chr14:69258758:A:G	3.42541e-56	-1.31236e-09	-1.172
69258930	chr14:69258930:C:A	3.14278e-56	-1.31236e-09	-1.25812
69258970	chr14:69258970:C:G	3.09076e-56	-1.31236e-09	-1.27481
69259449	chr14:69259449:A:G	3.2121e-57	-2.23341	-1.30548
69259711	chr14:69259711:C:A	3.26112e-56	-1.22116	-3.24751e-10
69259867	chr14:69259867:G:A	9.33884e-56	-1.31236e-09	-0.169045
69260044	chr14:69260044:A:G	2.97976e-56	-1.31236e-09	-1.31138
69260068	chr14:69260068:C:A	1.14053e-56	-2.27174	-3.24751e-10
69260404	chr14:69260404:G:A	7.26252e-57	-2.72309	-3.24751e-10
69260477	chr14:69260477:C:A	3.72981e-56	0.0845244	-1.1714
69260569	chr14:69260569:C:G	3.21214e-55	2.2422	-1.1759
69260856	chr14:69260856:C:T	2.99773e-56	-1.31236e-09	-1.30537
69260873	chr14:69260873:G:C	2.08186e-56	-1.66996	-3.24751e-10
69261101	chr14:69261101:C:T	1.88171e-56	-1.77105	-3.24751e-10
69261142	chr14:69261142:G:C	2.54273e-56	-0.217951	-1.25204
69261486	chr14:69261486:C:T	3.33626e-56	-1.31236e-09	-1.19838
69261770	chr14:69261770:A:G	2.47551e-56	-0.198982	-1.2978
69261846	chr14:69261846:G:A	2.05991e-56	-1.68056	-3.24751e-10
69262042	chr14:69262042:G:T	3.98293e-56	-1.31236e-09	-1.02121
69262130	chr14:69262130:G:C	4.04893e-56	-1.31236e-09	-1.00477
69262174	chr14:69262174:A:G	2.96043e-56	-1.31236e-09	-1.31789
69262181	chr14:69262181:G:A	7.27727e-57	-2.66615	-0.0549032
69262199	chr14:69262199:C:T	3.31985e-56	-1.31236e-09	-1.20331
69262278	chr14:69262278:C:T	8.99649e-56	-1.31236e-09	-0.206392
69262390	chr14:69262390:G:T	2.57146e-56	-0.403002	-1.05575
69263627	chr14:69263627:C:T	2.97764e-56	-1.31236e-09	-1.31209
69263768	chr14:69263768:A:T	2.97791e-56	-1.31236e-09	-1.31201
69263899	chr14:69263899:A:G	3.01415e-56	-1.31236e-09	-1.29991
69263901	chr14:69263901:C:T	2.97598e-56	-1.31236e-09	-1.31265
69264014	chr14:69264014:T:C	5.7106e-56	-1.31236e-09	-0.660903
69264155	chr14:69264155:C:T	7.83234e-57	-1.70509	-0.942464
69264513	chr14:69264513:A:G	2.97384e-56	-1.31236e-09	-1.31337
69265210	chr14:69265210:G:C	3.52321e-56	-0.978386	-0.165469
69265402	chr14:69265402:A:C	4.61963e-56	0.242331	-1.11524
69265648	chr14:69265648:C:T	3.46507e-56	-1.31236e-09	-1.16049
69265800	chr14:69265800:T:C	3.14641e-56	-1.25696	-3.24751e-10
69265844	chr14:69265844:T:C	2.27248e-56	-0.264543	-1.31781
69265871	chr14:69265871:C:T	2.98078e-56	-1.31236e-09	-1.31104
69266082	chr14:69266082:T:C	2.99181e-56	-1.31236e-09	-1.30735
69266127	chr14:69266127:T:C	2.06728e-56	-0.441524	-1.23547
69266501	chr14:69266501:C:T	5.4029e-56	-1.31236e-09	-0.716292
69267268	chr14:69267268:C:T	5.75466e-56	0.474023	-1.12724
69267583	chr14:69267583:G:T	3.15535e-56	0.056294	-1.31042
69268475	chr14:69268475:C:T	3.26e-56	-1.31236e-09	-1.2215
69268605	chr14:69268605:G:A	4.83499e-56	-1.31236e-09	-0.827347
69268672	chr14:69268672:TG:T	4.54836e-56	-0.609309	-0.279152
69269033	chr14:69269033:G:A	1.17925e-55	-1.31236e-09	0.0642374
69269487	chr14:69269487:G:A	1.00136e-55	-1.31236e-09	-0.0992781
69269525	chr14:69269525:C:T	4.54371e-56	0.426724	-1.31621
69269756	chr14:69269756:G:A	1.75441e-56	-0.603364	-1.23773
69269808	chr14:69269808:GTT:G	3.01478e-56	-1.31236e-09	-1.2997
69269818	chr14:69269818:G:A	1.43966e-55	-0.180105	0.443867
69269840	chr14:69269840:G:A	2.5286e-56	-0.176284	-1.29928
69270728	chr14:69270728:C:T	2.33007e-55	1.91046	-1.1652
69270955	chr14:69270955:T:TGAA	4.09306e-56	0.130043	-1.12398
69271165	chr14:69271165:G:A	4.33537e-56	-1.31236e-09	-0.93642
69271344	chr14:69271344:G:C	1.71678e-56	-1.86277	-3.24751e-10
69271362	chr14:69271362:G:A	7.04297e-57	-2.61308	-0.140699
69271603	chr14:69271603:G:C	1.24956e-55	-1.31236e-09	0.122151
69272111	chr14:69272111:G:A	2.03287e-57	-2.74299	-1.25338
69272319	chr14:69272319:T:C	3.64398e-56	0.158098	-1.26825
69272648	chr14:69272648:C:T	1.11348e-55	-0.442657	0.449508
69272746	chr14:69272746:A:G	4.75559e-56	-1.31236e-09	-0.843907
69272768	chr14:69272768:G:A	4.61617e-57	-2.67337	-0.502879
69273022	chr14:69273022:G:A	4.52934e-56	-1.31236e-09	-0.89265
69273176	chr14:69273176:G:T	3.88423e-57	-2.1689	-1.17998
69273229	chr14:69273229:TG:T	1.24692e-55	-0.315113	0.435151
69273263	chr14:69273263:G:A	3.16675e-56	-1.31236e-09	-1.25052
69273388	chr14:69273388:T:C	2.2908e-56	-1.57433	-3.24751e-10
69273691	chr14:69273691:A:G	7.38203e-56	-1.31236e-09	-0.404178
69273766	chr14:69273766:T:G	4.91594e-56	0.269056	-1.0798
69273820	chr14:69273820:T:C	4.00756e-56	-1.31236e-09	-1.01504
69273848	chr14:69273848:A:G	1.00767e-56	-2.39559	-3.24751e-10
69274311	chr14:69274311:T:C	3.19015e-56	-1.31236e-09	-1.24316
69275109	chr14:69275109:C:T	6.58973e-56	0.0781515	-0.595866
69275143	chr14:69275143:G:A	1.04789e-55	-1.31236e-09	-0.0538618
69275427	chr14:69275427:G:T	3.38606e-56	0.0998914	-1.28345
69275435	chr14:69275435:T:C	7.19871e-57	-2.73191	-3.24751e-10
69275597	chr14:69275597:C:T	4.12734e-56	-1.31236e-09	-0.985593
69276121	chr14:69276121:C:T	2.99045e-56	-1.31236e-09	-1.3078
69276151	chr14:69276151:G:A	2.10989e-57	-2.66415	-1.29502
69276165	chr14:69276165:A:G	2.6977e-56	-1.41083	-3.24751e-10
69276203	chr14:69276203:T:C	3.5655e-57	-2.14514	-1.28937
69276410	chr14:69276410:C:T	1.23556e-55	-1.31236e-09	0.110881
69276457	chr14:69276457:C:T	3.31344e-56	-1.31236e-09	-1.20524
69276458	chr14:69276458:G:A	3.0443e-56	-1.31236e-09	-1.28996
69276863	chr14:69276863:G:A	6.64556e-56	0.0122379	-0.521516
69277245	chr14:69277245:T:C	2.97045e-56	-1.31236e-09	-1.31451
69277630	chr14:69277630:A:T	6.83162e-56	-1.31236e-09	-0.481665
69277796	chr14:69277796:C:T	3.13975e-56	-1.31236e-09	-1.25908
69278031	chr14:69278031:C:T	3.31377e-56	-1.31236e-09	-1.20514
69278225	chr14:69278225:T:G	3.03165e-56	-1.31236e-09	-1.29412
69278308	chr14:69278308:A:G	3.17725e-56	-1.31236e-09	-1.24721
69278697	chr14:69278697:C:T	3.25847e-56	-1.31236e-09	-1.22197
69279042	chr14:69279042:C:T	4.0139e-56	-1.31236e-09	-1.01346
69279076	chr14:69279076:C:T	9.64021e-57	-2.43987	-3.24751e-10
69279080	chr14:69279080:C:T	5.82402e-56	0.00234122	-0.643577
69279232	chr14:69279232:A:G	3.01513e-56	-1.31236e-09	-1.29958
69279532	chr14:69279532:G:A	6.37513e-55	3.03982	-1.28806
69279558	chr14:69279558:A:G	3.25568e-56	-1.31236e-09	-1.22282
69279628	chr14:69279628:A:G	6.00437e-56	0.468065	-1.0788
69279639	chr14:69279639:G:A	4.2183e-56	-1.31236e-09	-0.963794
69279898	chr14:69279898:C:T	4.26045e-56	0.0191147	-0.972966
69280007	chr14:69280007:T:C	3.13594e-56	-1.31236e-09	-1.2603
69280033	chr14:69280033:A:G	5.73695e-57	-1.8135	-1.14538
69280174	chr14:69280174:C:T	3.70275e-56	0.0971224	-1.19127
69280202	chr14:69280202:C:T	1.069e-55	-1.31236e-09	-0.0339221
69280329	chr14:69280329:G:A	1.16309e-56	-2.23195	-0.0201971
69280415	chr14:69280415:A:G	2.97231e-56	-1.31236e-09	-1.31389
69280456	chr14:69280456:C:T	3.80158e-56	-1.31236e-09	-1.06781
69280616	chr14:69280616:C:T	3.18695e-56	-1.31236e-09	-1.24416
69280799	chr14:69280799:C:A	3.33509e-56	-1.31236e-09	-1.19873
69281017	chr14:69281017:G:A	3.76195e-56	-1.31236e-09	-1.07829
69281148	chr14:69281148:T:C	8.76163e-56	0.378123	-0.610967
69281611	chr14:69281611:TG:T	3.91589e-56	-1.31236e-09	-1.03818
69281824	chr14:69281824:C:T	6.72195e-56	-1.31236e-09	-0.497848
69281915	chr14:69281915:A:G	3.18601e-56	-1.31236e-09	-1.24446
69281993	chr14:69281993:A:T	3.10824e-56	-1.31236e-09	-1.26917
69282149	chr14:69282149:G:A	3.21248e-56	0.0623239	-1.29851
69282324	chr14:69282324:G:T	2.99986e-56	-1.31236e-09	-1.30466
69282328	chr14:69282328:T:C	3.00559e-56	-1.31236e-09	-1.30275
69282380	chr14:69282380:C:T	2.38249e-57	-2.52241	-1.31526
69282755	chr14:69282755:T:A	7.86124e-56	-0.198609	-0.142673
69282801	chr14:69282801:A:G	2.41583e-57	-2.57292	-1.25085
69282981	chr14:69282981:A:G	6.91475e-56	-1.31236e-09	-0.469571
69283224	chr14:69283224:C:T	6.85999e-57	-2.78011	-3.24751e-10
69283461	chr14:69283461:G:A	1.74508e-55	1.06438	-0.608219
69283473	chr14:69283473:C:T	4.16913e-56	-1.31236e-09	-0.975519
69283785	chr14:69283785:C:A	2.19705e-56	-2.23045	0.614344
69283987	chr14:69283987:A:G	2.27293e-56	-0.910363	-0.671795
69284429	chr14:69284429:C:T	3.19301e-56	-1.31236e-09	-1.24226
69284532	chr14:69284532:A:G	5.80147e-56	-1.31236e-09	-0.645116
69284565	chr14:69284565:G:A	2.57324e-56	-2.22452	0.766457
69284605	chr14:69284605:G:A	3.65272e-56	-1.31236e-09	-1.10776
69284734	chr14:69284734:A:C	1.1364e-54	-1.31236e-09	2.32981
69284736	chr14:69284736:C:A	3.79573e-56	-1.31236e-09	-1.06935
69284813	chr14:69284813:T:C	7.31222e-57	-2.1661	-0.550162
69284923	chr14:69284923:G:A	2.05253e-55	1.22505	-0.606622
69285102	chr14:69285102:A:G	3.4077e-57	-2.52939	-0.950383
69285442	chr14:69285442:G:A	2.50617e-55	2.1052	-1.28708
69285444	chr14:69285444:CAT:C	2.29974e-55	2.03535	-1.3032
69285703	chr14:69285703:C:T	5.18078e-56	0.559403	-1.31767
69285784	chr14:69285784:G:A	5.94067e-57	-1.74025	-1.18374
69285886	chr14:69285886:C:T	3.41345e-55	1.9336	-0.806517
69286058	chr14:69286058:C:A	1.56345e-55	0.949268	-0.603017
69286135	chr14:69286135:G:A	8.99807e-56	0.936556	-1.14277
69286154	chr14:69286154:A:G	2.97979e-56	-1.31236e-09	-1.31137
69286249	chr14:69286249:G:A	2.62195e-57	-2.7556	-0.986294
69286267	chr14:69286267:A:C	3.01302e-56	-1.31236e-09	-1.30028
69286652	chr14:69286652:T:G	4.03061e-57	-2.28505	-1.02684
69286877	chr14:69286877:C:T	2.99281e-56	-1.31236e-09	-1.30701
69286949	chr14:69286949:C:A	7.97584e-57	-2.62939	-3.24751e-10
69287366	chr14:69287366:C:T	3.65782e-56	-1.31236e-09	-1.10636
69287461	chr14:69287461:G:A	3.28278e-56	-1.31236e-09	-1.21454
69287575	chr14:69287575:C:T	3.96406e-56	-1.31236e-09	-1.02596
69287595	chr14:69287595:C:T	5.03008e-56	-1.31236e-09	-0.787791
69287785	chr14:69287785:A:G	1.39372e-53	4.77905	0.0574573
69288056	chr14:69288056:G:A	4.66872e-56	0.405149	-1.26749
69288160	chr14:69288160:G:T	4.14655e-56	-1.31236e-09	-0.980949
69288454	chr14:69288454:C:A	3.0624e-56	-1.31236e-09	-1.28403
69288716	chr14:69288716:A:G	3.09344e-56	-1.31236e-09	-1.27394
69288720	chr14:69288720:T:A	3.85116e-56	-1.31236e-09	-1.05485
69288737	chr14:69288737:C:G	1.14013e-53	4.62813	0.00754058
69288753	chr14:69288753:A:G	2.34386e-57	-2.62737	-1.22664
69289104	chr14:69289104:T:C	7.15891e-56	0.500704	-0.935573
69289144	chr14:69289144:C:T	9.07667e-56	0.136524	-0.334044
69289338	chr14:69289338:A:G	3.02255e-56	-1.31236e-09	-1.29713
69289592	chr14:69289592:T:C	1.25958e-55	0.369162	-0.239024
69289918	chr14:69289918:T:A	1.09196e-55	0.19217	-0.204839
69290472	chr14:69290472:T:C	2.30958e-53	5.01853	0.323062
69290501	chr14:69290501:G:A	3.1768e-56	-1.31236e-09	-1.24735
69290749	chr14:69290749:T:G	2.96398e-56	-1.31236e-09	-1.31669
69290786	chr14:69290786:C:A	2.98378e-56	-1.31236e-09	-1.31004
69291545	chr14:69291545:T:A	6.10727e-56	-1.31236e-09	-0.593747
69291707	chr14:69291707:T:C	3.05506e-56	-1.31236e-09	-1.28643
69292059	chr14:69292059:T:C	3.98564e-56	-1.31236e-09	-1.02053
69292186	chr14:69292186:C:T	3.23226e-56	-1.31236e-09	-1.23005
69292234	chr14:69292234:A:T	3.28436e-56	-1.31236e-09	-1.21405
69293300	chr14:69293300:G:A	2.45084e-57	-2.64237	-1.16701
69293677	chr14:69293677:T:C	3.70818e-57	-2.10162	-1.29365
69294035	chr14:69294035:T:C	4.32882e-57	-2.29179	-0.948724
69294232	chr14:69294232:T:C	3.49985e-57	-2.15196	-1.30113
69294289	chr14:69294289:G:A	3.89363e-56	-1.31236e-09	-1.04389
69294683	chr14:69294683:A:G	4.03506e-56	-1.31236e-09	-1.00821
69294806	chr14:69294806:A:G	1.15311e-55	1.01547	-0.973658
69295277	chr14:69295277:T:C	7.14634e-56	-1.31236e-09	-0.436626
69295481	chr14:69295481:A:T	4.39527e-57	-2.02798	-1.1973
69295653	chr14:69295653:G:T	6.96459e-57	-1.51949	-1.24549
69295715	chr14:69295715:A:G	9.56438e-56	1.14842	-1.2936
69296217	chr14:69296217:T:C	3.25169e-56	-0.140436	-1.08362
69296320	chr14:69296320:A:G	1.30526e-55	0.505275	-0.339515
69296459	chr14:69296459:C:T	2.94256e-57	-2.727	-0.899533
69296697	chr14:69296697:CAAAAT:C	5.08543e-56	0.36648	-1.14333
69296905	chr14:69296905:A:T	5.18614e-56	0.384562	-1.1418
69296996	chr14:69296996:A:G	1.02922e-56	-2.37443	-3.24751e-10
69297004	chr14:69297004:G:A	6.85243e-56	-1.31236e-09	-0.478624
69297299	chr14:69297299:A:G	3.52665e-57	-2.23871	-1.20675
69297356	chr14:69297356:C:T	3.13259e-56	-1.31236e-09	-1.26137
69297741	chr14:69297741:G:GT	5.15427e-56	0.38084	-1.14424
69298008	chr14:69298008:A:G	3.44988e-56	-1.31236e-09	-1.16489
69298360	chr14:69298360:G:A	1.19363e-56	-2.56299	0.336758
69298425	chr14:69298425:G:A	7.29139e-57	-2.5832	-0.135917
69298818	chr14:69298818:G:A	5.80327e-56	-1.31236e-09	-0.644805
69298819	chr14:69298819:G:C	5.80327e-56	-1.31236e-09	-0.644805
69298927	chr14:69298927:A:G	3.83015e-56	-0.0132359	-1.04709
69299134	chr14:69299134:A:G	3.03843e-56	-1.31236e-09	-1.29189
69299298	chr14:69299298:T:C	3.43853e-56	-1.31236e-09	-1.16818
69299670	chr14:69299670:C:T	3.01616e-56	-1.31236e-09	-1.29924
69299738	chr14:69299738:A:G	9.61928e-57	-2.59248	0.150439
69299754	chr14:69299754:G:A	6.21307e-57	-1.56601	-1.31315
69299914	chr14:69299914:G:A	3.04015e-56	-1.31236e-09	-1.29132
69300501	chr14:69300501:C:T	3.07623e-56	-0.211892	-1.06763
69300602	chr14:69300602:G:T	2.97384e-56	-1.31236e-09	-1.31337
69301168	chr14:69301168:A:G	1.42089e-56	-1.52058	-0.531362
69301176	chr14:69301176:A:G	8.49013e-55	3.23286	-1.1946
69301197	chr14:69301197:C:A	3.7643e-55	2.41795	-1.19302
69301299	chr14:69301299:A:C	9.88615e-56	0.782669	-0.894761
69301377	chr14:69301377:G:A	5.55405e-56	-1.31236e-09	-0.688699
69301714	chr14:69301714:C:T	3.23909e-56	-1.31236e-09	-1.22793
69301900	chr14:69301900:G:C	1.30527e-55	-1.31236e-09	0.165765
69302300	chr14:69302300:A:G	3.26636e-56	-1.31236e-09	-1.21955
69302328	chr14:69302328:A:T	3.33177e-56	-1.31236e-09	-1.19972
69302441	chr14:69302441:ATT:A	1.14261e-55	1.116	-1.08332
69302518	chr14:69302518:T:A	2.53745e-55	1.50035	-0.669832
69303652	chr14:69303652:CT:C	3.78388e-56	-1.31236e-09	-1.07248
69303723	chr14:69303723:C:T	3.35332e-56	-0.978594	-0.214683
69303852	chr14:69303852:G:A	3.63922e-56	-1.31236e-09	-1.11146
69303853	chr14:69303853:G:A	3.98351e-56	-1.31236e-09	-1.02106
69304166	chr14:69304166:A:G	4.41938e-56	-1.31236e-09	-0.917228
69304222	chr14:69304222:C:T	8.2713e-57	-2.20405	-0.388968
69304247	chr14:69304247:T:C	1.19308e-55	-1.31236e-09	0.0758967
69304392	chr14:69304392:C:T	2.49962e-56	-0.201674	-1.28542
69304496	chr14:69304496:T:G	9.45801e-57	-2.182	-0.276948
69304580	chr14:69304580:C:G	7.05742e-55	3.00632	-1.15288
69305119	chr14:69305119:C:T	3.27501e-55	1.70546	-0.619778
69305219	chr14:69305219:G:A	3.22895e-55	1.702	-0.630483
69306181	chr14:69306181:A:G	3.1521e-55	1.68611	-0.638687
69306370	chr14:69306370:C:T	9.76984e-56	-1.31236e-09	-0.123927
69306449	chr14:69306449:A:G	7.54935e-57	-2.68435	-3.24751e-10
69306505	chr14:69306505:G:A	2.96127e-56	-1.31236e-09	-1.31761
69306700	chr14:69306700:A:G	3.41649e-56	-1.31236e-09	-1.17461
69307074	chr14:69307074:A:C	2.98106e-55	1.62438	-0.632742
69307206	chr14:69307206:C:T	5.71668e-56	-0.659839	-3.24751e-10
69307268	chr14:69307268:C:T	2.75792e-55	1.55244	-0.638606
69307291	chr14:69307291:C:G	8.26288e-57	-2.11635	-0.477693
69307557	chr14:69307557:A:G	2.79886e-55	1.56297	-0.634398
69307702	chr14:69307702:C:T	2.88542e-55	1.63404	-0.675007
69308282	chr14:69308282:T:C	3.90241e-57	-2.63613	-0.708091
69308299	chr14:69308299:A:T	3.77045e-55	1.87465	-0.648101
69308458	chr14:69308458:A:G	6.02204e-57	-1.59938	-1.311
69308561	chr14:69308561:G:C	6.30165e-57	-1.55083	-1.31417
69308676	chr14:69308676:A:T	1.28829e-55	-1.31236e-09	0.152673
69309143	chr14:69309143:A:G	1.28292e-56	-0.962564	-1.19152
69309274	chr14:69309274:T:C	1.64211e-56	-0.686532	-1.22071
69310165	chr14:69310165:T:C	1.73563e-56	-0.636183	-1.21567
69310480	chr14:69310480:A:C	3.54268e-56	-1.31236e-09	-1.13834
69310499	chr14:69310499:A:G	2.14166e-55	1.63073	-0.969793
69310641	chr14:69310641:C:A	2.00381e-57	-2.78072	-1.23004
69310856	chr14:69310856:G:A	3.10945e-56	-1.31236e-09	-1.26878
69311138	chr14:69311138:T:C	9.56319e-57	-1.148	-1.2999
69311653	chr14:69311653:C:T	3.05033e-56	-1.31236e-09	-1.28798
69311732	chr14:69311732:T:C	2.96049e-56	-1.31236e-09	-1.31787
69311952	chr14:69311952:C:T	8.62375e-55	-1.31236e-09	2.05388
69312076	chr14:69312076:T:C	2.30543e-57	-2.55433	-1.31621
69312260	chr14:69312260:T:A	3.97455e-56	-1.31236e-09	-1.02332
69312510	chr14:69312510:A:G	1.73669e-55	1.60931	-1.15797
69312744	chr14:69312744:A:G	2.0159e-57	-2.78157	-1.22318
69312947	chr14:69312947:G:A	3.34944e-55	1.69782	-0.589669
69312981	chr14:69312981:G:A	3.77043e-56	-1.31236e-09	-1.07604
69313117	chr14:69313117:G:T	3.0448e-56	-1.31236e-09	-1.28979
69313135	chr14:69313135:G:A	2.06245e-57	-2.78055	-1.20136
69313238	chr14:69313238:A:G	1.24714e-55	-1.31236e-09	0.120209
69313443	chr14:69313443:G:T	6.32935e-57	-2.1661	-0.694511
69313961	chr14:69313961:C:T	2.96772e-56	-1.31236e-09	-1.31543
69314059	chr14:69314059:G:C	3.08746e-56	-1.31236e-09	-1.27588
69314306	chr14:69314306:A:G	3.5858e-56	-1.31236e-09	-1.12625
69314869	chr14:69314869:C:A	4.13104e-57	-1.98025	-1.30703
69315284	chr14:69315284:A:C	4.03439e-55	1.95268	-0.658469
69315294	chr14:69315294:A:G	2.96076e-56	-1.31236e-09	-1.31778
69315654	chr14:69315654:A:G	2.80903e-56	-1.37039	-3.24751e-10
69315810	chr14:69315810:A:T	6.51116e-56	-1.31236e-09	-0.529709
69315811	chr14:69315811:A:T	7.22516e-56	-1.31236e-09	-0.425657
69316091	chr14:69316091:T:C	3.0307e-56	-1.31236e-09	-1.29443
69316206	chr14:69316206:C:T	1.28141e-56	-1.01707	-1.1382
69316620	chr14:69316620:G:A	1.48268e-56	-1.00604	-1.00334
69316799	chr14:69316799:C:T	7.86225e-56	-1.31236e-09	-0.341154
69317188	chr14:69317188:A:C	4.21275e-56	-1.31236e-09	-0.965112
69317390	chr14:69317390:C:T	2.04648e-57	-2.71896	-1.27073
69317461	chr14:69317461:T:C	2.06667e-57	-2.66992	-1.30995
69317696	chr14:69317696:G:A	2.05081e-57	-2.67625	-1.31133
69317771	chr14:69317771:T:C	2.1526e-57	-2.68466	-1.25447
69317797	chr14:69317797:A:G	3.13943e-56	-1.31236e-09	-1.25918
69318482	chr14:69318482:A:C	3.70341e-57	-2.18518	-1.21138
69318866	chr14:69318866:CA:C	7.56701e-57	-2.68201	-3.24751e-10
69318982	chr14:69318982:C:T	2.87743e-57	-2.74547	-0.903445
69319346	chr14:69319346:A:G	1.75673e-56	-1.83977	-3.24751e-10
69319758	chr14:69319758:G:A	4.32726e-56	-1.31236e-09	-0.938293
69320872	chr14:69320872:C:T	7.92523e-57	-2.63576	-3.24751e-10
69321032	chr14:69321032:T:C	3.26461e-57	-2.71298	-0.809695
69321564	chr14:69321564:G:A	4.09726e-56	-1.31236e-09	-0.992908
69321690	chr14:69321690:G:A	3.44835e-56	-1.31236e-09	-1.16533
69321880	chr14:69321880:A:G	4.1672e-56	-1.31236e-09	-0.975983
69322186	chr14:69322186:A:G	3.78256e-56	-1.31236e-09	-1.07283
69322198	chr14:69322198:T:C	3.46292e-56	-1.31236e-09	-1.16112
69322213	chr14:69322213:C:T	1.39223e-56	-1.89293	-0.179395
69322527	chr14:69322527:A:T	5.27706e-56	-1.31236e-09	-0.739858
69322558	chr14:69322558:G:A	5.2837e-56	-1.31236e-09	-0.738601
69322853	chr14:69322853:C:T	6.94998e-57	-2.57729	-0.189787
69323038	chr14:69323038:T:G	8.45045e-57	-2.57159	-3.24751e-10
69323659	chr14:69323659:C:T	7.63141e-57	-2.67354	-3.24751e-10
69323672	chr14:69323672:C:T	6.63711e-57	-2.13268	-0.680452
69323763	chr14:69323763:T:C	4.87207e-56	-0.484345	-0.335362
69323953	chr14:69323953:A:G	4.21611e-57	-2.33554	-0.931359
69324061	chr14:69324061:G:T	2.39521e-56	-2.68575	1.15599
69324247	chr14:69324247:T:G	3.0636e-56	0.0261652	-1.3098
69324346	chr14:69324346:C:T	4.29542e-56	-1.31236e-09	-0.945677
69324358	chr14:69324358:G:A	3.03453e-56	-1.31236e-09	-1.29317
69324390	chr14:69324390:T:C	1.86969e-56	-1.95754	0.180084
69324396	chr14:69324396:T:C	1.85612e-56	-1.63849	-0.146248
69324496	chr14:69324496:G:C	3.934e-56	-1.71325	0.679679
69324591	chr14:69324591:T:A	3.61237e-56	-1.79428	0.675417
69324814	chr14:69324814:A:G	4.19807e-56	-1.31236e-09	-0.968602
69325217	chr14:69325217:A:G	2.96141e-56	-1.31236e-09	-1.31756
69325427	chr14:69325427:G:C	5.45659e-56	-1.31236e-09	-0.706402
69325521	chr14:69325521:C:T	3.69378e-56	-1.09658	-3.24751e-10
69325612	chr14:69325612:G:A	3.87688e-56	-1.31236e-09	-1.0482
69325616	chr14:69325616:T:A	4.14923e-57	-2.75614	-0.526746
69325779	chr14:69325779:C:T	1.9576e-57	-2.71704	-1.31705
69325842	chr14:69325842:C:G	3.1872e-57	-2.41417	-1.1325
69325852	chr14:69325852:A:G	5.39598e-57	-2.19905	-0.821106
69326183	chr14:69326183:C:T	3.51121e-56	-1.31236e-09	-1.14727
69326798	chr14:69326798:T:C	3.00801e-56	-1.31236e-09	-1.30195
69326890	chr14:69326890:C:T	4.58772e-56	-1.31236e-09	-0.879844
69327209	chr14:69327209:G:A	6.81802e-57	-2.18477	-0.601475
69327559	chr14:69327559:A:G	2.96461e-56	-1.31236e-09	-1.31648
69327834	chr14:69327834:C:T	2.98681e-57	-2.75713	-0.854475
69328451	chr14:69328451:G:A	5.883e-56	-1.31236e-09	-0.631161
69328482	chr14:69328482:G:A	1.28086e-56	-2.12872	-0.0269752
69328579	chr14:69328579:A:G	3.90528e-56	-1.31236e-09	-1.0409
69329125	chr14:69329125:G:A	1.10011e-56	-1.29456	-1.01326
69329935	chr14:69329935:T:C	3.05626e-56	-1.31236e-09	-1.28603
69330590	chr14:69330590:T:C	6.86175e-57	-2.73617	-0.0436816
69330740	chr14:69330740:A:C	2.99237e-57	-2.5031	-1.10665
69330899	chr14:69330899:C:T	6.13955e-57	-1.87467	-1.01639
69330902	chr14:69330902:G:T	2.58175e-57	-2.7435	-1.01384
69331448	chr14:69331448:C:A	3.76841e-56	-1.31236e-09	-1.07657
69331566	chr14:69331566:C:T	5.12217e-56	-1.31236e-09	-0.769649
69331567	chr14:69331567:G:A	1.50345e-56	-1.03875	-0.956719
69332331	chr14:69332331:C:A	3.16223e-56	-1.31236e-09	-1.25195
69332374	chr14:69332374:AC:A	6.57063e-57	-2.71011	-0.113096
69332522	chr14:69332522:G:A	8.50289e-56	-1.31236e-09	-0.26282
69332828	chr14:69332828:T:TC	1.11648e-56	-2.14292	-0.15013
69333089	chr14:69333089:C:T	3.95629e-57	-2.04805	-1.28246
69333175	chr14:69333175:A:G	1.58718e-56	-1.07009	-0.871174
69333297	chr14:69333297:T:C	8.32398e-57	-1.90895	-0.677724
69333650	chr14:69333650:C:T	5.90596e-56	-1.31236e-09	-0.627265
69334220	chr14:69334220:G:A	3.67592e-56	-1.31236e-09	-1.10142
69334376	chr14:69334376:G:A	6.27985e-56	-1.31236e-09	-0.565881
69334666	chr14:69334666:G:C	5.5825e-57	-1.92591	-1.06027
69334770	chr14:69334770:C:T	5.63724e-56	-1.31236e-09	-0.673833
69334816	chr14:69334816:T:A	4.18305e-57	-1.95751	-1.31726
69335271	chr14:69335271:A:G	4.49915e-57	-1.88763	-1.3143
69335549	chr14:69335549:CAG:C	3.17056e-56	-1.31236e-09	-1.24932
69335712	chr14:69335712:C:T	3.14579e-57	-2.63305	-0.926694
69335741	chr14:69335741:A:G	2.50693e-57	-2.63306	-1.15369
69335992	chr14:69335992:T:C	4.42657e-57	-1.90821	-1.30998
69336167	chr14:69336167:G:T	4.50818e-57	-1.88509	-1.31483
69336179	chr14:69336179:T:C	4.64167e-57	-1.85552	-1.31522
69336271	chr14:69336271:G:A	4.43661e-57	-1.89911	-1.31681
69336345	chr14:69336345:C:T	4.86347e-57	-1.80815	-1.31591
69336348	chr14:69336348:G:A	4.43833e-57	-1.90158	-1.31396
69336355	chr14:69336355:A:G	4.64467e-57	-1.85652	-1.31357
69336376	chr14:69336376:G:T	4.60714e-57	-1.86196	-1.31624
69336391	chr14:69336391:C:T	4.41311e-57	-1.90543	-1.3158
69336416	chr14:69336416:T:C	3.95477e-57	-2.01511	-1.31578
69336457	chr14:69336457:A:G	7.87914e-57	-2.64159	-3.24751e-10
69336483	chr14:69336483:G:A	7.18839e-57	-2.56673	-0.16662
69336696	chr14:69336696:T:TTTTA	4.54101e-57	-1.87677	-1.3159
69336722	chr14:69336722:A:T	1.06134e-56	-1.48548	-0.85821
69336774	chr14:69336774:A:T	4.82381e-57	-1.8167	-1.31555
69336816	chr14:69336816:C:T	2.51513e-56	-0.21881	-1.26209
69336834	chr14:69336834:T:TCTC	4.40458e-57	-1.90706	-1.31611
69336852	chr14:69336852:A:G	4.47955e-57	-1.89171	-1.31458
69336867	chr14:69336867:G:A	3.37516e-56	-1.18679	-3.24751e-10
69336871	chr14:69336871:C:A	3.35688e-56	-1.19221	-3.24751e-10
69336934	chr14:69336934:C:G	3.1233e-56	-1.31236e-09	-1.26434
69336969	chr14:69336969:T:C	5.05584e-57	-1.77034	-1.31493
69337007	chr14:69337007:G:A	4.11969e-57	-2.22047	-1.06956
69337277	chr14:69337277:A:G	4.9661e-57	-1.78526	-1.31792
69337977	chr14:69337977:A:G	3.16884e-56	-1.31236e-09	-1.24986
69338207	chr14:69338207:C:T	9.15024e-57	-1.8203	-0.67173
69338291	chr14:69338291:T:C	6.8656e-57	-2.77929	-3.24751e-10
69338306	chr14:69338306:T:G	4.03966e-56	-1.31236e-09	-1.00707
69338578	chr14:69338578:G:A	5.27001e-56	-1.31236e-09	-0.741194
69338695	chr14:69338695:G:A	3.38268e-56	-1.31236e-09	-1.18456
69339018	chr14:69339018:G:A	8.94752e-56	-1.31236e-09	-0.21185
69339308	chr14:69339308:C:T	1.01143e-55	-0.244742	0.155464
69339338	chr14:69339338:A:T	1.13835e-56	-1.94604	-0.327607
69339991	chr14:69339991:A:G	2.97657e-56	-1.31236e-09	-1.31246
69340180	chr14:69340180:C:G	4.64588e-56	-1.31236e-09	-0.867247
69340533	chr14:69340533:G:A	3.22809e-56	-1.31236e-09	-1.23134
69340602	chr14:69340602:G:A	4.98614e-57	-1.8176	-1.28155
69340810	chr14:69340810:G:C	2.99036e-56	-1.31236e-09	-1.30783
69341244	chr14:69341244:C:T	1.54272e-56	-1.96968	-3.24751e-10
69342768	chr14:69342768:G:A	3.083e-56	-1.31236e-09	-1.27732
69342904	chr14:69342904:A:G	7.40241e-57	-1.69213	-1.01187
69342982	chr14:69342982:A:G	3.68991e-57	-2.22116	-1.17905
69343364	chr14:69343364:T:A	1.64863e-56	-0.70195	-1.20133
69343637	chr14:69343637:G:T	4.83938e-57	-2.13771	-0.991311
69344035	chr14:69344035:A:G	8.27085e-57	-2.59307	-3.24751e-10
69344043	chr14:69344043:G:A	4.36183e-57	-2.13263	-1.10029
69344191	chr14:69344191:T:A	3.85896e-57	-2.04478	-1.31063
69345012	chr14:69345012:G:A	4.76568e-57	-2.11017	-1.0342
69345562	chr14:69345562:G:A	1.19647e-56	-1.71546	-0.508394
69346653	chr14:69346653:A:G	3.46584e-57	-2.58631	-0.876545
69346961	chr14:69346961:A:G	5.58773e-57	-1.70893	-1.27631
69347430	chr14:69347430:G:C	3.00369e-56	-1.31236e-09	-1.30339
69347952	chr14:69347952:C:T	2.96736e-56	-1.31236e-09	-1.31556
69349073	chr14:69349073:G:A	3.04272e-56	-1.31236e-09	-1.29047
69349563	chr14:69349563:A:G	1.8979e-57	-2.78157	-1.28349
69349627	chr14:69349627:G:A	2.42518e-57	-2.64877	-1.17114
69349683	chr14:69349683:C:T	3.02654e-57	-2.74771	-0.850681
69349935	chr14:69349935:T:C	6.54784e-57	-1.57844	-1.24824
69350014	chr14:69350014:C:T	3.53329e-57	-2.77054	-0.673043
69350166	chr14:69350166:C:T	3.36503e-56	-1.31236e-09	-1.18979
69350448	chr14:69350448:T:C	3.24737e-56	-1.31236e-09	-1.22538
69351013	chr14:69351013:G:A	1.99981e-57	-2.72724	-1.28552
69351050	chr14:69351050:G:A	7.13027e-56	-1.31236e-09	-0.438878
69351133	chr14:69351133:A:G	9.58253e-57	-2.62075	0.174875
69351580	chr14:69351580:G:A	3.50444e-57	-2.49576	-0.956016
69351742	chr14:69351742:G:A	6.90101e-57	-2.77414	-3.24751e-10
69351771	chr14:69351771:G:T	1.08596e-56	-2.32076	-3.24751e-10
69352129	chr14:69352129:C:T	2.96097e-56	-1.31236e-09	-1.31771
69352384	chr14:69352384:G:A	3.68059e-57	-2.09266	-1.31008
69352400	chr14:69352400:A:C	3.88676e-56	-1.31236e-09	-1.04565
69352593	chr14:69352593:A:G	1.88971e-56	-2.30059	0.533789
69352611	chr14:69352611:GGA:G	4.54012e-56	-1.31236e-09	-0.890273
69353095	chr14:69353095:A:G	6.33791e-56	-1.31236e-09	-0.556678
69353123	chr14:69353123:A:G	2.74231e-56	-2.39483	1.00041
69353209	chr14:69353209:C:T	1.90972e-56	-1.41765	-0.338623
69353533	chr14:69353533:T:C	5.09144e-56	-1.31236e-09	-0.775666
69353851	chr14:69353851:C:T	3.76452e-57	-2.13768	-1.24251
69354439	chr14:69354439:C:A	3.43785e-56	-1.16838	-3.24751e-10
69354594	chr14:69354594:G:A	1.89626e-56	-1.34286	-0.420486
69354812	chr14:69354812:T:C	4.89032e-57	-1.85297	-1.26558
69354822	chr14:69354822:C:T	7.22035e-57	-2.72891	-3.24751e-10
69354828	chr14:69354828:G:A	3.5656e-56	-1.31236e-09	-1.1319
69354841	chr14:69354841:T:G	1.77068e-56	-1.83186	-3.24751e-10
69355188	chr14:69355188:C:T	3.32468e-56	-1.31236e-09	-1.20185
69355444	chr14:69355444:C:T	3.88041e-57	-2.03787	-1.312
69355466	chr14:69355466:C:G	4.114e-57	-2.61156	-0.679855
69355676	chr14:69355676:G:A	1.43902e-55	-1.31236e-09	0.263323
69355896	chr14:69355896:G:A	4.72537e-57	-2.32161	-0.831253
69356042	chr14:69356042:T:C	3.06587e-56	-1.31236e-09	-1.28289
69356210	chr14:69356210:T:G	3.09433e-56	-2.18945	0.915798
69356324	chr14:69356324:C:T	2.90522e-56	-2.17941	0.842691
69356801	chr14:69356801:C:T	3.69822e-56	-1.41489	0.319516
69356874	chr14:69356874:ATT:A	4.08687e-57	-2.66294	-0.635097
69356957	chr14:69356957:A:G	5.18259e-57	-1.85465	-1.20586
69357159	chr14:69357159:A:T	4.23867e-57	-2.49752	-0.764045
69357661	chr14:69357661:A:G	1.23302e-56	-2.48011	0.286353
69358008	chr14:69358008:CA:C	1.30807e-56	-2.5016	0.366923
69359383	chr14:69359383:C:T	2.81375e-56	-2.14903	0.780321
69359442	chr14:69359442:G:A	1.58858e-56	-2.74065	0.800267
69359691	chr14:69359691:A:G	1.28968e-56	-2.48779	0.338961
69359794	chr14:69359794:G:A	3.67353e-56	-1.31236e-09	-1.10207
69359887	chr14:69359887:G:A	1.97517e-56	-1.72257	-3.24751e-10
69359983	chr14:69359983:T:C	2.33239e-56	-2.34722	0.790886
69360012	chr14:69360012:G:A	1.19917e-56	-2.51191	0.290312
69360140	chr14:69360140:C:T	2.98943e-56	-1.31236e-09	-1.30814
69360263	chr14:69360263:G:A	3.39139e-57	-2.71677	-0.767801
69360345	chr14:69360345:C:A	1.18623e-56	-2.5189	0.286455
69360394	chr14:69360394:G:A	1.1621e-56	-2.5147	0.2617
69360457	chr14:69360457:A:G	1.52781e-56	-2.75534	0.775947
69360642	chr14:69360642:AGAGAG:A	3.81005e-57	-2.63541	-0.732759
69361438	chr14:69361438:G:A	1.17436e-56	-2.52539	0.282892
69361828	chr14:69361828:G:A	3.30701e-57	-2.37276	-1.13701
69361939	chr14:69361939:G:A	5.95769e-56	-0.618543	-3.24751e-10
69361941	chr14:69361941:A:G	3.37781e-57	-2.71792	-0.77067
69362153	chr14:69362153:G:A	2.97147e-56	-1.31236e-09	-1.31417
69362545	chr14:69362545:A:G	2.9698e-56	-1.31236e-09	-1.31473
69362869	chr14:69362869:T:C	6.87089e-57	-2.77852	-3.24751e-10
69363205	chr14:69363205:T:A	3.60243e-57	-2.69171	-0.732497
69363466	chr14:69363466:C:T	3.82635e-57	-2.70762	-0.656284
69363774	chr14:69363774:T:C	4.02245e-57	-2.72989	-0.584031
69363794	chr14:69363794:G:A	2.00627e-57	-2.78156	-1.22798
69363813	chr14:69363813:GC:G	3.83317e-57	-2.72646	-0.635661
69364320	chr14:69364320:A:G	4.27919e-57	-2.74218	-0.509869
69364730	chr14:69364730:C:A	4.45232e-57	-2.73229	-0.480094
69364851	chr14:69364851:G:A	4.79583e-56	-1.31236e-09	-0.835481
69364861	chr14:69364861:A:G	1.34587e-56	-2.5374	0.431211
69365124	chr14:69365124:T:C	4.92441e-57	-1.93688	-1.17472
69365590	chr14:69365590:T:C	3.70287e-57	-2.7279	-0.668803
69365836	chr14:69365836:TATC:T	3.00308e-56	-1.31236e-09	-1.30359
69365947	chr14:69365947:G:A	1.471e-56	-2.56624	0.548961
69366001	chr14:69366001:A:G	3.59437e-57	-2.35963	-1.06681
69366095	chr14:69366095:T:C	1.13081e-56	-2.28029	-3.24751e-10
69368020	chr14:69368020:A:C	2.52729e-57	-2.7365	-1.04216
69368205	chr14:69368205:T:C	6.64213e-56	-1.31236e-09	-0.509794
69368757	chr14:69368757:G:A	4.32751e-56	-1.31236e-09	-0.938234
69369143	chr14:69369143:T:C	2.19302e-56	-1.61795	-3.24751e-10
69369530	chr14:69369530:C:T	4.34304e-56	-1.31236e-09	-0.934653
69369594	chr14:69369594:AG:A	3.43846e-56	-1.31236e-09	-1.1682
69369624	chr14:69369624:T:C	3.72883e-56	-1.31236e-09	-1.08713
69370459	chr14:69370459:T:C	4.08845e-56	-1.31236e-09	-0.995062
69370695	chr14:69370695:T:A	4.08174e-57	-2.57888	-0.720409
69370806	chr14:69370806:T:C	2.96157e-56	-1.31236e-09	-1.31751
69371199	chr14:69371199:T:G	2.96168e-56	-1.31236e-09	-1.31747
69371900	chr14:69371900:T:C	3.11831e-56	-1.31236e-09	-1.26594
69372058	chr14:69372058:T:G	3.15358e-56	-1.31236e-09	-1.25469
69372067	chr14:69372067:C:T	1.14246e-56	-2.73872	0.468685
69372085	chr14:69372085:G:A	3.09761e-56	-1.31236e-09	-1.2726
69372153	chr14:69372153:G:C	6.33162e-56	-1.31236e-09	-0.557671
69372290	chr14:69372290:T:C	3.10035e-56	-1.31236e-09	-1.27171
69372351	chr14:69372351:T:C	3.02167e-56	-1.31236e-09	-1.29742
69372443	chr14:69372443:T:C	7.63373e-57	-1.52815	-1.14508
69372526	chr14:69372526:T:C	3.09353e-56	-1.31236e-09	-1.27391
69372665	chr14:69372665:C:T	3.0412e-56	-1.31236e-09	-1.29097
69372674	chr14:69372674:C:A	3.03605e-56	-1.31236e-09	-1.29267
69372735	chr14:69372735:TA:T	3.10101e-56	-1.31236e-09	-1.2715
69372761	chr14:69372761:C:T	3.0957e-56	-1.31236e-09	-1.27321
69372780	chr14:69372780:A:G	3.09967e-56	-1.31236e-09	-1.27193
69372806	chr14:69372806:T:C	2.18996e-57	-2.75236	-1.16957
69372810	chr14:69372810:A:G	3.09892e-56	-1.31236e-09	-1.27217
69373150	chr14:69373150:T:A	3.00115e-56	-1.31236e-09	-1.30423
69373312	chr14:69373312:C:T	3.09892e-56	-1.31236e-09	-1.27217
69373392	chr14:69373392:C:T	1.19523e-56	-2.13377	-0.0911155
69373934	chr14:69373934:C:T	3.09892e-56	-1.31236e-09	-1.27217
69374080	chr14:69374080:C:T	3.23644e-56	-1.31236e-09	-1.22875
69374185	chr14:69374185:A:G	1.78134e-55	-2.74957	3.22629
69374300	chr14:69374300:C:T	3.09892e-56	-1.31236e-09	-1.27217
69374331	chr14:69374331:T:C	3.09771e-56	-1.31236e-09	-1.27257
69374641	chr14:69374641:C:T	3.09892e-56	-1.31236e-09	-1.27217
69374645	chr14:69374645:G:A	1.15359e-56	-2.13788	-0.122471
69374691	chr14:69374691:T:C	3.19323e-57	-2.44504	-1.09974
69374919	chr14:69374919:CATG:C	2.98506e-56	-1.31236e-09	-1.30961
69374929	chr14:69374929:A:C	3.17675e-56	-1.31236e-09	-1.24737
69375068	chr14:69375068:G:T	3.09724e-56	-1.31236e-09	-1.27271
69375087	chr14:69375087:C:T	4.35117e-57	-2.56176	-0.673605
69375226	chr14:69375226:T:G	2.27046e-56	-1.58325	-3.24751e-10
69375560	chr14:69375560:G:A	2.62877e-57	-2.74169	-0.997609
69375613	chr14:69375613:A:T	4.1008e-56	-1.31236e-09	-0.992046
69375707	chr14:69375707:C:T	4.56385e-56	-1.31236e-09	-0.88506
69375943	chr14:69375943:A:T	1.57332e-56	-2.4758	0.525758
69376233	chr14:69376233:A:G	3.09889e-56	-1.31236e-09	-1.27218
69376236	chr14:69376236:C:T	3.07638e-56	-1.31236e-09	-1.27947
69376393	chr14:69376393:A:T	3.53654e-56	-1.31236e-09	-1.14008
69376470	chr14:69376470:ACT:A	3.10135e-56	-1.31236e-09	-1.27139
69376527	chr14:69376527:C:T	3.10006e-56	-1.31236e-09	-1.27181
69376832	chr14:69376832:C:T	6.40657e-57	-2.69585	-0.152633
69377044	chr14:69377044:T:C	3.09957e-56	-1.31236e-09	-1.27196
69377063	chr14:69377063:G:A	6.81274e-57	-1.64506	-1.14196
69377359	chr14:69377359:T:TA	3.09818e-56	-1.31236e-09	-1.27241
69377522	chr14:69377522:T:C	3.07338e-57	-2.29771	-1.28532
69377581	chr14:69377581:T:C	3.00064e-56	-1.31236e-09	-1.3044
69378166	chr14:69378166:T:G	4.13002e-57	-2.65813	-0.629397
69378203	chr14:69378203:T:C	3.00597e-56	-1.31236e-09	-1.30263
69378353	chr14:69378353:G:T	3.09892e-56	-1.31236e-09	-1.27217
69378475	chr14:69378475:G:A	7.28565e-57	-2.71991	-3.24751e-10
69378543	chr14:69378543:GCT:G	1.15139e-55	-1.31236e-09	0.0403279
69378569	chr14:69378569:T:C	4.26947e-57	-2.45876	-0.795567
69378584	chr14:69378584:T:C	3.09531e-56	-1.31236e-09	-1.27334
69378775	chr14:69378775:G:A	3.06178e-56	-1.31236e-09	-1.28423
69378876	chr14:69378876:T:G	2.60789e-57	-2.72898	-1.01829
69378890	chr14:69378890:A:G	3.09987e-56	-1.31236e-09	-1.27187
69379100	chr14:69379100:C:T	3.15822e-56	-1.31236e-09	-1.25322
69379220	chr14:69379220:G:A	3.05529e-56	-1.31236e-09	-1.28635
69379256	chr14:69379256:TTTGG:T	2.99368e-56	-1.31236e-09	-1.30672
69379585	chr14:69379585:C:T	3.09918e-56	-1.31236e-09	-1.27209
69379743	chr14:69379743:A:G	3.10053e-56	-1.31236e-09	-1.27165
69379756	chr14:69379756:T:C	7.41668e-57	-1.58879	-1.11329
69379815	chr14:69379815:C:T	3.09792e-56	-1.31236e-09	-1.2725
69379887	chr14:69379887:A:G	3.04285e-56	-1.31236e-09	-1.29043
69379942	chr14:69379942:TAA:T	3.087e-56	-1.31236e-09	-1.27603
69379945	chr14:69379945:T:C	3.06893e-56	-1.31236e-09	-1.2819
69380052	chr14:69380052:A:T	1.47762e-56	-2.0128	-3.24751e-10
69380104	chr14:69380104:A:G	2.42425e-56	-2.76924	1.25154
69380317	chr14:69380317:A:C	3.10121e-56	-1.31236e-09	-1.27144
69380791	chr14:69380791:G:A	3.1731e-56	-1.31236e-09	-1.24852
69380866	chr14:69380866:T:C	3.08745e-56	-1.31236e-09	-1.27588
69380886	chr14:69380886:T:G	3.37963e-56	-1.31236e-09	-1.18546
69381057	chr14:69381057:T:TG	3.08625e-56	-1.31236e-09	-1.27627
69381129	chr14:69381129:A:G	3.47949e-56	-1.31236e-09	-1.15634
69381174	chr14:69381174:A:G	3.07206e-56	-1.31236e-09	-1.28088
69381190	chr14:69381190:G:A	3.08526e-56	-1.31236e-09	-1.27659
69381194	chr14:69381194:T:C	3.08323e-56	-1.31236e-09	-1.27725
69381267	chr14:69381267:A:AAAAAAC	3.08541e-56	-1.31236e-09	-1.27654
69381573	chr14:69381573:A:G	2.96119e-56	-1.31236e-09	-1.31763
69381729	chr14:69381729:C:T	3.08792e-56	-1.31236e-09	-1.27573
69381958	chr14:69381958:T:C	3.23579e-57	-2.25091	-1.28063
69382263	chr14:69382263:T:C	5.39299e-56	-1.31236e-09	-0.718127
69382563	chr14:69382563:G:C	9.9928e-57	-2.40395	-3.24751e-10
69382663	chr14:69382663:C:A	8.10037e-57	-1.49899	-1.11492
69382707	chr14:69382707:C:T	2.96368e-56	-1.31236e-09	-1.3168
69382731	chr14:69382731:C:T	7.30143e-57	-1.5462	-1.17154
69382732	chr14:69382732:G:A	1.48434e-55	0.294326	-3.24751e-10
69382768	chr14:69382768:G:A	6.55605e-56	-1.31236e-09	-0.522838
69383378	chr14:69383378:A:G	3.06131e-56	-1.31236e-09	-1.28438
69383432	chr14:69383432:G:A	2.98471e-56	-1.31236e-09	-1.30972
69383474	chr14:69383474:T:G	3.0975e-56	-1.31236e-09	-1.27263
69383496	chr14:69383496:T:G	3.09818e-56	-1.31236e-09	-1.27241
69383781	chr14:69383781:G:T	3.09892e-56	-1.31236e-09	-1.27217
69383904	chr14:69383904:T:C	2.89519e-56	-1.34018	-3.24751e-10
69384031	chr14:69384031:A:C	3.10206e-56	-1.31236e-09	-1.27116
69384558	chr14:69384558:G:A	6.98648e-56	-1.31236e-09	-0.45925
69384708	chr14:69384708:AACAAC:A	2.53375e-57	-2.7413	-1.03481
69385134	chr14:69385134:G:A	3.09892e-56	-1.31236e-09	-1.27217
69385374	chr14:69385374:C:T	4.43074e-56	-1.31236e-09	-0.914661
69385375	chr14:69385375:T:C	3.10226e-56	-1.31236e-09	-1.2711
69385392	chr14:69385392:T:C	3.07895e-56	-1.31236e-09	-1.27864
69385606	chr14:69385606:C:A	4.36162e-57	-2.6572	-0.575767
69385762	chr14:69385762:C:T	3.09961e-56	-1.31236e-09	-1.27195
69385779	chr14:69385779:A:C	3.0978e-56	-1.31236e-09	-1.27253
69385863	chr14:69385863:G:A	3.80165e-56	-1.31236e-09	-1.06779
69386015	chr14:69386015:A:G	3.09814e-56	-1.31236e-09	-1.27243
69386121	chr14:69386121:G:A	7.24861e-56	-1.31236e-09	-0.422417
69386223	chr14:69386223:T:C	3.20062e-56	-2.76183	1.52195
69386302	chr14:69386302:C:T	3.09892e-56	-1.31236e-09	-1.27217
69386356	chr14:69386356:T:C	4.34783e-57	-2.31164	-0.924495
69386658	chr14:69386658:A:G	3.09962e-56	-1.31236e-09	-1.27195
69386709	chr14:69386709:GGC:G	3.09892e-56	-1.31236e-09	-1.27217
69386713	chr14:69386713:C:G	3.09969e-56	-1.31236e-09	-1.27192
69386803	chr14:69386803:A:T	3.09997e-56	-1.31236e-09	-1.27184
69386908	chr14:69386908:C:A	3.09892e-56	-1.31236e-09	-1.27217
69387105	chr14:69387105:A:T	3.09891e-56	-1.31236e-09	-1.27218
69387308	chr14:69387308:G:A	3.09752e-56	-1.31236e-09	-1.27262
69387314	chr14:69387314:TG:T	4.10298e-56	-1.31236e-09	-0.991513
69387493	chr14:69387493:G:A	3.11308e-56	-1.31236e-09	-1.26761
69387506	chr14:69387506:T:C	3.09996e-56	-1.31236e-09	-1.27184
69387607	chr14:69387607:G:A	3.08116e-56	-1.31236e-09	-1.27792
69387691	chr14:69387691:A:G	3.07687e-56	-1.31236e-09	-1.27931
69387827	chr14:69387827:G:A	3.3757e-57	-2.78018	-0.709029
69387871	chr14:69387871:T:C	3.02707e-56	-1.31236e-09	-1.29563
69387872	chr14:69387872:G:A	3.08104e-56	-1.31236e-09	-1.27796
69387919	chr14:69387919:A:G	5.0328e-57	-1.7774	-1.31243
69387995	chr14:69387995:G:A	2.96705e-56	-1.31236e-09	-1.31566
69388035	chr14:69388035:ACT:A	6.73374e-56	-1.31236e-09	-0.496097
69388077	chr14:69388077:T:C	3.10747e-56	-1.31236e-09	-1.26942
69388094	chr14:69388094:T:G	1.20905e-56	-2.07962	-0.133764
69388246	chr14:69388246:G:A	3.22377e-56	-1.31236e-09	-1.23268
69388328	chr14:69388328:T:C	3.09878e-56	-1.31236e-09	-1.27222
69388351	chr14:69388351:A:C	3.0954e-56	-1.31236e-09	-1.27331
69388732	chr14:69388732:T:G	3.09595e-56	-1.31236e-09	-1.27313
69388754	chr14:69388754:C:A	3.09782e-56	-1.31236e-09	-1.27253
69388796	chr14:69388796:A:C	2.58341e-57	-2.7287	-1.028
69388842	chr14:69388842:A:C	3.13603e-56	-1.31236e-09	-1.26027
69388857	chr14:69388857:C:T	2.10033e-57	-2.77179	-1.19193
69389023	chr14:69389023:T:C	2.70087e-57	-2.70733	-1.0049
69389045	chr14:69389045:T:C	8.89119e-57	-2.52075	-3.24751e-10
69389068	chr14:69389068:T:C	3.09978e-56	-1.31236e-09	-1.2719
69389187	chr14:69389187:C:T	9.37572e-57	-2.58253	0.114841
69389323	chr14:69389323:G:A	3.08413e-56	-1.31236e-09	-1.27696
69389399	chr14:69389399:C:T	3.09997e-56	-1.31236e-09	-1.27183
69389494	chr14:69389494:C:G	3.09892e-56	-1.31236e-09	-1.27217
69389606	chr14:69389606:T:C	3.09892e-56	-1.31236e-09	-1.27217
69389687	chr14:69389687:G:A	2.34806e-55	-1.31236e-09	0.752947
69389771	chr14:69389771:G:T	3.11357e-56	-1.31236e-09	-1.26746
69389837	chr14:69389837:T:C	7.47173e-57	-2.69469	-3.24751e-10
69389880	chr14:69389880:T:G	3.35791e-56	-1.31236e-09	-1.19191
69389943	chr14:69389943:G:C	3.0991e-56	-1.31236e-09	-1.27212
69390142	chr14:69390142:T:C	7.47867e-57	-2.10863	-0.585131
69390878	chr14:69390878:T:C	3.10036e-56	-1.31236e-09	-1.27171
69390908	chr14:69390908:G:A	3.10255e-56	-1.31236e-09	-1.271
69390944	chr14:69390944:ATACCT:A	3.0996e-56	-1.31236e-09	-1.27195
69391028	chr14:69391028:G:T	7.40377e-57	-1.52974	-1.17408
69391063	chr14:69391063:T:C	4.1166e-57	-2.5496	-0.741187
69391414	chr14:69391414:G:A	2.6611e-57	-2.73067	-0.996404
69391465	chr14:69391465:G:C	3.09653e-56	-1.31236e-09	-1.27295
69391466	chr14:69391466:T:C	3.09978e-56	-1.31236e-09	-1.2719
69391813	chr14:69391813:A:G	5.70808e-56	-1.31236e-09	-0.661344
69391883	chr14:69391883:C:T	3.10788e-56	-1.31236e-09	-1.26929
69391985	chr14:69391985:C:T	1.08942e-56	-2.08166	-0.235914
69392155	chr14:69392155:A:T	2.97946e-56	-1.31236e-09	-1.31148
69392275	chr14:69392275:ATTATT:A	3.15426e-56	-1.31236e-09	-1.25447
69392327	chr14:69392327:C:T	3.10019e-56	-1.31236e-09	-1.27176
69392346	chr14:69392346:G:A	2.14348e-56	-1.6408	-3.24751e-10
69392619	chr14:69392619:G:A	2.58641e-57	-2.74844	-1.0071
69392835	chr14:69392835:G:C	3.13052e-56	-1.31236e-09	-1.26203
69392963	chr14:69392963:TC:T	3.09986e-56	-1.31236e-09	-1.27187
69393138	chr14:69393138:G:A	3.09892e-56	-1.31236e-09	-1.27217
69393215	chr14:69393215:A:G	3.05869e-56	-1.31236e-09	-1.28524
69393300	chr14:69393300:A:T	3.09759e-56	-1.31236e-09	-1.2726
69393620	chr14:69393620:G:C	7.03838e-56	-1.31236e-09	-0.451849
69393646	chr14:69393646:T:C	7.31567e-57	-2.71579	-3.24751e-10
69393910	chr14:69393910:A:G	1.10235e-56	-2.30578	-3.24751e-10
69393942	chr14:69393942:G:A	3.09489e-56	-1.31236e-09	-1.27348
69393983	chr14:69393983:T:C	3.10148e-56	-1.31236e-09	-1.27135
69394065	chr14:69394065:A:G	2.01104e-56	-1.70457	-3.24751e-10
69394149	chr14:69394149:T:C	3.09826e-56	-1.31236e-09	-1.27239
69394270	chr14:69394270:C:T	2.16506e-56	-1.63078	-3.24751e-10
69394292	chr14:69394292:A:T	3.09892e-56	-1.31236e-09	-1.27217
69394323	chr14:69394323:G:A	7.98305e-56	-1.31236e-09	-0.325906
69394325	chr14:69394325:T:C	3.09826e-56	-1.31236e-09	-1.27239
69394327	chr14:69394327:C:G	4.20375e-56	-1.31236e-09	-0.967249
69394450	chr14:69394450:T:G	3.10424e-56	-1.31236e-09	-1.27046
69394462	chr14:69394462:G:A	3.12607e-56	-1.31236e-09	-1.26345
69394464	chr14:69394464:C:T	4.97385e-57	-2.31557	-0.786049
69394526	chr14:69394526:G:A	3.09892e-56	-1.31236e-09	-1.27217
69394541	chr14:69394541:A:G	3.10106e-56	-1.31236e-09	-1.27148
69394661	chr14:69394661:T:A	3.09958e-56	-1.31236e-09	-1.27196
69394682	chr14:69394682:A:T	3.09892e-56	-1.31236e-09	-1.27217
69394767	chr14:69394767:GA:G	3.09997e-56	-1.31236e-09	-1.27183
69395089	chr14:69395089:A:C	2.99115e-56	-1.31236e-09	-1.30757
69395132	chr14:69395132:T:C	7.87312e-57	-1.50878	-1.13357
69395272	chr14:69395272:C:T	3.07591e-56	-1.31236e-09	-1.27963
69395421	chr14:69395421:A:C	3.09892e-56	-1.31236e-09	-1.27217
69395656	chr14:69395656:C:T	3.09892e-56	-1.31236e-09	-1.27217
69395786	chr14:69395786:C:A	2.98173e-56	-1.31236e-09	-1.31072
69395974	chr14:69395974:C:T	2.4342e-57	-2.75432	-1.06187
69395989	chr14:69395989:C:A	3.09892e-56	-1.31236e-09	-1.27217
69396011	chr14:69396011:G:C	3.09892e-56	-1.31236e-09	-1.27217
69396596	chr14:69396596:A:T	7.43981e-57	-2.11152	-0.587449
69396772	chr14:69396772:A:G	3.09892e-56	-1.31236e-09	-1.27217
69396992	chr14:69396992:TATA:T	3.09917e-56	-1.31236e-09	-1.27209
69397494	chr14:69397494:A:G	3.09219e-56	-1.31236e-09	-1.27435
69397675	chr14:69397675:T:C	2.51795e-56	-1.47978	-3.24751e-10
69397769	chr14:69397769:T:C	1.05566e-56	-2.1704	-0.178656
69397830	chr14:69397830:A:G	3.14777e-56	-1.31236e-09	-1.25653
69398152	chr14:69398152:G:A	3.92606e-56	-1.31236e-09	-1.03559
69398326	chr14:69398326:G:A	2.98752e-56	-1.31236e-09	-1.30878
69398564	chr14:69398564:C:G	2.66683e-57	-2.71555	-1.00937
69399941	chr14:69399941:T:C	3.25805e-56	-1.31236e-09	-1.2221
69400121	chr14:69400121:G:A	2.57026e-57	-2.75403	-1.00778
69400130	chr14:69400130:C:T	3.2544e-56	-1.31236e-09	-1.22322
69400772	chr14:69400772:T:C	1.33855e-56	-2.11285	0.00121074
69401036	chr14:69401036:C:A	2.11179e-57	-2.73628	-1.222
69401333	chr14:69401333:C:G	4.06726e-57	-2.55867	-0.744168
69401434	chr14:69401434:T:A	7.50714e-57	-1.51355	-1.17641
69402370	chr14:69402370:T:C	7.5038e-57	-1.54228	-1.14812
69402729	chr14:69402729:A:G	6.9874e-57	-2.7617	-3.24751e-10
69402861	chr14:69402861:T:C	3.40764e-56	-1.31236e-09	-1.17721
69402954	chr14:69402954:T:C	1.10175e-56	-2.10321	-0.203114
69403155	chr14:69403155:CCTGTTTGG:C	6.91459e-57	-2.77218	-3.24751e-10
69403570	chr14:69403570:G:GA	3.25273e-56	-1.31236e-09	-1.22373
69403997	chr14:69403997:T:C	4.67897e-56	-1.31236e-09	-0.860149
69404083	chr14:69404083:G:A	4.51037e-57	-2.65341	-0.546019
69404139	chr14:69404139:T:C	3.6635e-56	-1.31236e-09	-1.10481
69404159	chr14:69404159:A:G	2.63965e-57	-2.74256	-0.992606
69404227	chr14:69404227:A:G	8.40066e-56	-2.75161	2.4767
69404338	chr14:69404338:G:T	3.11558e-56	-1.31236e-09	-1.26681
69404633	chr14:69404633:G:A	7.44834e-57	-1.55262	-1.1452
69405833	chr14:69405833:A:C	5.90283e-57	-2.19346	-0.736923
69405860	chr14:69405860:C:T	4.26813e-57	-2.66072	-0.593921
69406300	chr14:69406300:A:G	3.95213e-57	-2.6607	-0.670855
69406343	chr14:69406343:C:T	4.17938e-57	-2.53446	-0.741187
69406549	chr14:69406549:G:A	3.63005e-56	-1.31236e-09	-1.11398
69406618	chr14:69406618:T:G	3.30707e-56	-1.31236e-09	-1.20716
69407499	chr14:69407499:C:T	2.97912e-56	-1.31236e-09	-1.3116
69407518	chr14:69407518:GT:G	3.07435e-56	-1.31236e-09	-1.28013
69407701	chr14:69407701:C:T	4.20766e-56	-1.31236e-09	-0.966319
69408136	chr14:69408136:C:A	1.52856e-56	-1.9789	-3.24751e-10
69408151	chr14:69408151:T:G	3.07742e-56	-1.31236e-09	-1.27913
69408674	chr14:69408674:C:T	7.39144e-57	-2.70549	-3.24751e-10
69409071	chr14:69409071:A:G	3.33678e-56	-1.31236e-09	-1.19822
69409161	chr14:69409161:A:G	3.07615e-56	-1.31236e-09	-1.27955
69409812	chr14:69409812:A:C	1.1389e-56	-2.05345	-0.219709
69409983	chr14:69409983:G:T	3.06781e-56	-1.31236e-09	-1.28226
69410030	chr14:69410030:A:G	3.04978e-56	-1.31236e-09	-1.28816
69410358	chr14:69410358:C:CT	6.91668e-57	-2.77188	-3.24751e-10
69410495	chr14:69410495:GC:G	3.37007e-56	-1.31236e-09	-1.18829
69410724	chr14:69410724:T:C	4.33464e-56	-1.31236e-09	-0.936588
69411404	chr14:69411404:G:A	3.07615e-56	-1.31236e-09	-1.27955
69411500	chr14:69411500:C:T	2.98844e-56	-1.31236e-09	-1.30848
69411613	chr14:69411613:T:A	2.32067e-57	-2.74993	-1.11403
69411724	chr14:69411724:G:A	2.64129e-57	-2.75514	-0.979403
69411738	chr14:69411738:G:A	4.34117e-56	-2.75685	1.82176
69412063	chr14:69412063:G:A	1.31655e-56	-2.12821	-3.24751e-10
69412128	chr14:69412128:G:A	7.25597e-57	-1.56946	-1.15453
69412499	chr14:69412499:T:C	2.96908e-56	-1.31236e-09	-1.31498
69412698	chr14:69412698:A:G	3.07538e-56	-1.31236e-09	-1.2798
69412865	chr14:69412865:A:G	3.02926e-56	-1.31236e-09	-1.29491
69412939	chr14:69412939:T:C	3.03221e-56	-1.31236e-09	-1.29393
69413072	chr14:69413072:C:A	3.09859e-57	-2.26791	-1.30695
69413079	chr14:69413079:A:G	1.17002e-56	-2.05656	-0.189643
69413122	chr14:69413122:C:T	7.55768e-57	-2.68325	-3.24751e-10
69413281	chr14:69413281:G:A	3.1732e-56	-1.31236e-09	-1.24849
69413414	chr14:69413414:G:A	6.98875e-57	-1.60898	-1.15253
69413446	chr14:69413446:A:G	3.4747e-56	-1.31236e-09	-1.15772
69413767	chr14:69413767:G:C	7.23289e-57	-2.72717	-3.24751e-10
69413972	chr14:69413972:A:G	3.47906e-56	-1.31236e-09	-1.15646
69414695	chr14:69414695:G:A	3.0769e-56	-1.31236e-09	-1.2793
69414923	chr14:69414923:T:G	7.73261e-57	-2.55107	-0.109294
69414961	chr14:69414961:G:A	3.39654e-57	-2.47282	-1.01023
69415063	chr14:69415063:A:G	3.40109e-57	-2.23377	-1.24795
69415507	chr14:69415507:C:T	3.07615e-56	-1.31236e-09	-1.27955
69415675	chr14:69415675:A:G	1.3979e-56	-1.93147	-0.136784
69415716	chr14:69415716:C:G	4.72993e-56	-1.31236e-09	-0.849316
69415982	chr14:69415982:A:G	3.92606e-56	-1.31236e-09	-1.03559
69416241	chr14:69416241:G:A	8.85423e-57	-2.52492	-3.24751e-10
69416469	chr14:69416469:G:T	3.07623e-56	-1.31236e-09	-1.27952
69417001	chr14:69417001:T:G	6.85471e-57	-2.78088	-3.24751e-10
69417412	chr14:69417412:C:T	3.07574e-56	-1.31236e-09	-1.27968
69417455	chr14:69417455:A:G	3.07615e-56	-1.31236e-09	-1.27955
69417952	chr14:69417952:C:T	2.96568e-56	-1.31236e-09	-1.31612
69417995	chr14:69417995:C:G	3.07587e-56	-1.31236e-09	-1.27964
69418530	chr14:69418530:A:G	3.07644e-56	-1.31236e-09	-1.27945
69418684	chr14:69418684:A:G	2.96039e-56	-1.31236e-09	-1.31791
69418713	chr14:69418713:A:G	2.62125e-57	-2.75406	-0.988099
69418903	chr14:69418903:T:A	3.07615e-56	-1.31236e-09	-1.27955
69419319	chr14:69419319:A:G	1.18656e-56	-2.04667	-0.185501
69419372	chr14:69419372:A:G	3.13194e-56	-1.31236e-09	-1.26157
69419384	chr14:69419384:G:A	3.80551e-56	-1.31236e-09	-1.06678
69419596	chr14:69419596:T:C	4.26664e-57	-2.2855	-0.969489
69419718	chr14:69419718:G:T	3.47817e-56	-1.31236e-09	-1.15672
69420357	chr14:69420357:T:C	6.62785e-56	-1.31236e-09	-0.511946
69420703	chr14:69420703:ACT:A	6.59909e-56	-1.31236e-09	-0.516295
69421150	chr14:69421150:G:T	3.93815e-57	-2.67196	-0.663143
69421278	chr14:69421278:T:C	3.07615e-56	-1.31236e-09	-1.27955
69421312	chr14:69421312:T:G	3.07615e-56	-1.31236e-09	-1.27955
69421345	chr14:69421345:C:T	3.0759e-56	-1.31236e-09	-1.27963
69421423	chr14:69421423:C:T	1.14085e-56	-2.09175	-0.179703
69421464	chr14:69421464:C:G	2.34047e-57	-2.74715	-1.10831
69421604	chr14:69421604:C:G	2.98752e-56	-1.31236e-09	-1.30878
69421619	chr14:69421619:C:T	3.7634e-57	-2.6742	-0.706289
69421716	chr14:69421716:G:A	2.33487e-56	-1.55527	-3.24751e-10
69422012	chr14:69422012:T:C	3.07728e-56	-1.31236e-09	-1.27918
69422664	chr14:69422664:A:G	1.17618e-56	-2.04397	-0.19699
69423318	chr14:69423318:T:C	3.07768e-56	-1.31236e-09	-1.27905
69423515	chr14:69423515:C:T	3.07651e-56	-1.31236e-09	-1.27943
69423597	chr14:69423597:A:G	3.36658e-56	-1.31236e-09	-1.18933
69423951	chr14:69423951:A:G	4.98019e-56	-1.31236e-09	-0.797758
69423971	chr14:69423971:G:A	3.14482e-56	-1.31236e-09	-1.25747
69424069	chr14:69424069:A:G	4.07174e-56	-1.31236e-09	-0.999157
69424638	chr14:69424638:C:T	8.21666e-57	-1.4332	-1.16645
69425376	chr14:69425376:C:A	7.85295e-57	-1.49391	-1.15101
69425828	chr14:69425828:A:G	4.15411e-56	-1.31236e-09	-0.979129
69425917	chr14:69425917:G:A	3.7707e-56	-1.31236e-09	-1.07597
69426007	chr14:69426007:T:A	2.62222e-57	-2.73494	-1.00685
69426108	chr14:69426108:A:G	3.15492e-56	-1.31236e-09	-1.25426
69426228	chr14:69426228:T:C	1.07989e-56	-2.55442	0.228054
69426342	chr14:69426342:G:A	3.07547e-56	-1.31236e-09	-1.27977
69426400	chr14:69426400:AAGGATACAGATAAAC:A	2.19753e-55	-2.76191	3.4486
69426715	chr14:69426715:CAGG:C	7.80604e-57	-1.49867	-1.15225
69426740	chr14:69426740:T:C	3.07713e-56	-1.31236e-09	-1.27923
69426799	chr14:69426799:G:A	4.25025e-56	-1.31236e-09	-0.956248
69426929	chr14:69426929:C:T	7.03902e-57	-2.75434	-3.24751e-10
69427092	chr14:69427092:C:T	2.9727e-56	-1.31236e-09	-1.31375
69427207	chr14:69427207:T:C	3.96681e-56	-1.31236e-09	-1.02527
69427559	chr14:69427559:C:T	3.10574e-56	-1.31236e-09	-1.26998
69427659	chr14:69427659:T:C	3.4468e-56	-1.31236e-09	-1.16578
69428208	chr14:69428208:C:T	3.11643e-56	-1.31236e-09	-1.26654
69428297	chr14:69428297:T:C	2.68518e-57	-2.73372	-0.98434
69428456	chr14:69428456:A:G	1.04996e-56	-2.57374	0.219263
69428572	chr14:69428572:A:G	3.29693e-57	-2.47243	-1.04039
69428695	chr14:69428695:A:AGT	3.07673e-56	-1.31236e-09	-1.27936
69429365	chr14:69429365:G:A	1.16895e-56	-2.09843	-0.148686
69429483	chr14:69429483:G:T	3.2839e-57	-2.28289	-1.23389
69429582	chr14:69429582:G:A	6.85613e-57	-2.78067	-3.24751e-10
69430418	chr14:69430418:T:G	1.15874e-56	-2.05616	-0.199732
69430775	chr14:69430775:T:C	3.8181e-56	-1.31236e-09	-1.06347
69431131	chr14:69431131:G:T	4.35948e-56	-1.31236e-09	-0.930875
69431371	chr14:69431371:T:C	2.9725e-56	-1.31236e-09	-1.31382
69431459	chr14:69431459:T:G	3.60259e-56	-1.31236e-09	-1.12157
69431631	chr14:69431631:C:T	1.09428e-56	-2.06456	-0.248572
69431926	chr14:69431926:G:A	4.60147e-57	-2.54582	-0.633613
69432499	chr14:69432499:T:A	2.37283e-55	-1.31236e-09	0.763443
69432539	chr14:69432539:G:A	3.07401e-56	-1.31236e-09	-1.28024
69432570	chr14:69432570:G:A	2.99504e-56	-1.31236e-09	-1.30627
69433210	chr14:69433210:G:A	3.07709e-56	-1.31236e-09	-1.27924
69433259	chr14:69433259:A:G	1.19767e-55	-1.31236e-09	0.0797346
69433277	chr14:69433277:C:A	3.00163e-56	-1.30407	-3.24751e-10
69433291	chr14:69433291:C:T	5.93636e-56	-1.31236e-09	-0.622131
69433320	chr14:69433320:G:T	3.27383e-56	-1.31236e-09	-1.21727
69433542	chr14:69433542:A:G	1.03123e-56	-2.10169	-0.270786
69433560	chr14:69433560:G:A	4.49825e-56	-1.31236e-09	-0.899539
69433707	chr14:69433707:T:C	3.9071e-56	-1.31236e-09	-1.04043
69433920	chr14:69433920:A:C	4.29671e-56	-1.31236e-09	-0.945377
69433922	chr14:69433922:C:T	2.59844e-57	-2.7209	-1.03001
69433957	chr14:69433957:G:A	3.24686e-56	-1.31236e-09	-1.22554
69434516	chr14:69434516:T:C	3.08151e-56	-1.31236e-09	-1.27781
69434582	chr14:69434582:GAC:G	2.97235e-56	-1.31236e-09	-1.31387
69434749	chr14:69434749:G:A	2.98771e-56	-1.31236e-09	-1.30872
69434791	chr14:69434791:T:C	2.96984e-56	-1.31236e-09	-1.31472
69435380	chr14:69435380:G:A	3.04959e-56	-1.31236e-09	-1.28822
69435829	chr14:69435829:C:T	5.13346e-56	-1.31236e-09	-0.767448
69436704	chr14:69436704:T:C	1.05733e-56	-2.10735	-0.240136
69436953	chr14:69436953:C:T	4.71027e-56	-1.31236e-09	-0.853483
69436961	chr14:69436961:G:A	3.30224e-56	-1.31236e-09	-1.20863
69437288	chr14:69437288:G:A	3.56663e-56	-1.31236e-09	-1.1316
69437292	chr14:69437292:G:A	1.06487e-56	-2.13152	-0.208851
69437590	chr14:69437590:G:T	3.40407e-56	-1.31236e-09	-1.17826
69437683	chr14:69437683:G:A	2.95569e-56	-1.31949	-3.24751e-10
69437766	chr14:69437766:T:C	2.0354e-56	-1.69254	-3.24751e-10
69437995	chr14:69437995:T:C	2.98915e-56	-1.31236e-09	-1.30824
69438017	chr14:69438017:C:T	5.39076e-56	-1.31236e-09	-0.718541
69438246	chr14:69438246:A:G	7.24417e-57	-1.58061	-1.145
69438247	chr14:69438247:C:T	3.69126e-56	-1.31236e-09	-1.09726
69438419	chr14:69438419:G:A	1.00254e-56	-2.59639	0.195702
69438491	chr14:69438491:T:G	3.45255e-56	-1.31236e-09	-1.16411
69438917	chr14:69438917:T:C	7.9081e-57	-1.71911	-0.918816
69438970	chr14:69438970:C:G	1.13818e-56	-2.07562	-0.198179
69439008	chr14:69439008:G:A	1.12801e-56	-2.07501	-0.207758
69439413	chr14:69439413:C:G	7.6972e-56	-2.73984	2.37747
69439536	chr14:69439536:A:G	4.3431e-56	-1.31236e-09	-0.934638
69440334	chr14:69440334:A:G	1.1517e-55	-1.31236e-09	0.0405944
69440336	chr14:69440336:C:T	3.12668e-56	-1.31236e-09	-1.26326
69440472	chr14:69440472:A:C	2.96207e-56	-1.31236e-09	-1.31734
69440820	chr14:69440820:C:T	7.30817e-56	-1.31236e-09	-0.414234
69440960	chr14:69440960:G:C	3.95552e-57	-2.64421	-0.68649
69441017	chr14:69441017:A:G	6.30233e-57	-1.70026	-1.16464
69441618	chr14:69441618:T:G	1.3364e-56	-2.0902	-0.0230495
69441717	chr14:69441717:A:G	7.5316e-57	-1.60865	-1.07806
69441785	chr14:69441785:G:C	3.07615e-56	-1.31236e-09	-1.27955
69442037	chr14:69442037:A:G	3.27077e-56	-1.31236e-09	-1.2182
69443083	chr14:69443083:T:C	2.52133e-57	-2.7517	-1.02933
69443108	chr14:69443108:C:T	7.55482e-57	-2.68363	-3.24751e-10
69443270	chr14:69443270:C:A	2.98809e-56	-1.31236e-09	-1.30859
69443490	chr14:69443490:T:C	1.21174e-56	-2.16595	-0.0452181
69443901	chr14:69443901:T:C	3.36356e-56	-1.31236e-09	-1.19023
69443907	chr14:69443907:C:G	2.18018e-56	-1.62382	-3.24751e-10
69443911	chr14:69443911:C:T	9.59299e-57	-2.59216	0.147378
69443922	chr14:69443922:A:G	7.88649e-56	-1.31236e-09	-0.338075
69444044	chr14:69444044:A:G	1.2781e-56	-2.15785	-3.24751e-10
69444448	chr14:69444448:A:G	3.07615e-56	-1.31236e-09	-1.27955
69444574	chr14:69444574:A:G	2.96047e-56	-1.31236e-09	-1.31788
69444593	chr14:69444593:T:C	3.04061e-57	-2.61452	-0.979229
69444770	chr14:69444770:G:A	6.80964e-56	-1.31236e-09	-0.484887
69444803	chr14:69444803:A:G	6.93919e-57	-2.76863	-3.24751e-10
69445183	chr14:69445183:A:G	8.39112e-57	-1.45024	-1.1284
69445291	chr14:69445291:A:G	7.28042e-57	-2.2256	-0.49502
69445668	chr14:69445668:G:A	7.64037e-57	-1.56822	-1.10415
69445714	chr14:69445714:G:A	3.00661e-56	-1.31236e-09	-1.30241
69445862	chr14:69445862:C:T	3.15754e-56	-1.31236e-09	-1.25343
69446598	chr14:69446598:C:T	2.962e-56	-1.31236e-09	-1.31736
69447698	chr14:69447698:G:T	2.31667e-57	-2.74228	-1.1234
69447927	chr14:69447927:A:AG	3.06475e-56	-1.31236e-09	-1.28326
69447947	chr14:69447947:A:G	3.05343e-56	-1.31236e-09	-1.28696
69448423	chr14:69448423:A:C	7.38635e-57	-2.70618	-3.24751e-10
69448474	chr14:69448474:A:G	3.01695e-56	-1.31236e-09	-1.29898
69449024	chr14:69449024:T:G	3.09722e-56	-1.31236e-09	-1.27272
69449370	chr14:69449370:T:C	3.48637e-56	-1.31236e-09	-1.15437
69450572	chr14:69450572:T:A	2.98987e-56	-1.31236e-09	-1.308
69450671	chr14:69450671:A:G	3.13501e-56	-1.31236e-09	-1.26059
69450983	chr14:69450983:T:C	3.00529e-56	-1.31236e-09	-1.30285
69451299	chr14:69451299:G:A	1.03834e-56	-2.59595	0.230344
69451392	chr14:69451392:A:G	3.04573e-56	-1.28949	-3.24751e-10
69451415	chr14:69451415:G:T	1.12274e-56	-2.07977	-0.207688
69451604	chr14:69451604:T:C	6.97055e-56	-1.31236e-09	-0.461532
69452344	chr14:69452344:T:G	8.58258e-56	-1.31236e-09	-0.253492
69452351	chr14:69452351:C:T	3.05171e-56	-1.31236e-09	-1.28752
69452396	chr14:69452396:C:T	4.99098e-57	-2.27535	-0.822833
69452473	chr14:69452473:C:T	6.55548e-56	-1.31236e-09	-0.522925
69452519	chr14:69452519:G:A	7.50943e-57	-2.54391	-0.145743
69452538	chr14:69452538:CA:C	7.21699e-57	-1.58858	-1.1408
69452600	chr14:69452600:G:T	2.51123e-57	-2.75461	-1.03043
69453112	chr14:69453112:G:A	3.00444e-56	-1.31236e-09	-1.30314
69453461	chr14:69453461:T:C	3.00519e-56	-1.31236e-09	-1.30289
69453534	chr14:69453534:G:A	3.01765e-56	-1.31236e-09	-1.29875
69453641	chr14:69453641:A:C	2.97048e-56	-1.31236e-09	-1.31451
69453694	chr14:69453694:T:C	3.92553e-56	-1.31236e-09	-1.03573
69454013	chr14:69454013:A:G	1.15924e-56	-2.09271	-0.162749
69454044	chr14:69454044:G:A	8.81871e-57	-2.52894	-3.24751e-10
69454262	chr14:69454262:A:G	3.00477e-56	-1.31236e-09	-1.30303
69454957	chr14:69454957:T:C	8.0786e-57	-1.49372	-1.12287
69455319	chr14:69455319:G:T	3.31636e-56	-1.31236e-09	-1.20436
69456022	chr14:69456022:C:T	3.02555e-56	-1.31236e-09	-1.29613
69456301	chr14:69456301:C:T	5.90408e-57	-2.18619	-0.743982
69456317	chr14:69456317:G:A	3.00497e-56	-1.31236e-09	-1.30296
69456479	chr14:69456479:C:T	4.73067e-56	-1.31236e-09	-0.84916
69456985	chr14:69456985:T:C	6.17919e-57	-1.71824	-1.16638
69457185	chr14:69457185:C:T	5.12857e-57	-1.88539	-1.18559
69457187	chr14:69457187:C:T	1.81215e-56	-2.06286	0.254148
69457632	chr14:69457632:G:T	6.94237e-57	-2.76817	-3.24751e-10
69457712	chr14:69457712:T:G	7.6083e-56	-2.74834	2.37435
69457755	chr14:69457755:C:T	4.87829e-56	-0.818432	-3.24751e-10
69458012	chr14:69458012:C:G	3.03808e-56	-1.31236e-09	-1.292
69458404	chr14:69458404:G:A	3.26308e-56	-1.31236e-09	-1.22056
69458652	chr14:69458652:C:T	4.547e-56	-1.31236e-09	-0.888759
```
