## Supplementary material for "Characterization of shared and ancestry-specific signals driving complex traits using multi-ancestry fine-mapping": susiex_nc2.cs80.cs

```
CS_ID	SNP	BP	REF_ALLELE	ALT_ALLELE	REF_FRQ	BETA	SE	-LOG10P	CS_PIP	OVRL_PIP
1	chr14:68958750:T:C	68958750	C,NA	T,NA	1,NA	inf,NA	inf,NA	57.5396,NA	1	1
2	chr14:68875533:C:T	68875533	T,T	C,C	1,1	-inf,-inf	inf,inf	10.8577,1.23078	0.999762	0.999762
```
