## Supplementary material for "Characterization of shared and ancestry-specific signals driving complex traits using multi-ancestry fine-mapping": susiex_nc2.cs80.snp

```
BP	SNP	PIP(CS1)	LogBF(CS1,Pop1)	LogBF(CS1,Pop2)	PIP(CS2)	LogBF(CS2,Pop1)	LogBF(CS2,Pop2)
67259204	chr14:67259204:CAT:C	2.00266e-65	-2.17555	-1.19412	3.59587e-18	-1.38248	-1.18641
67259269	chr14:67259269:C:T	2.73974e-64	-1.31236e-09	-0.753698	2.2209e-17	-1.31236e-09	-0.74818
67259484	chr14:67259484:C:T	2.8815e-65	-2.45154	-0.554297	1.68439e-17	-0.45001	-0.574679
67259948	chr14:67259948:C:T	1.58583e-64	-0.382612	-0.917843	5.70792e-17	1.11743	-0.921672
67260893	chr14:67260893:A:G	1.66475e-64	-1.31236e-09	-1.25188	1.35045e-17	-1.31236e-09	-1.24566
67261308	chr14:67261308:C:T	3.66701e-65	-2.76477	-3.24751e-10	2.97113e-18	-2.75974	-3.24751e-10
67261579	chr14:67261579:T:C	1.67462e-64	-1.31236e-09	-1.24597	1.33384e-17	-1.31236e-09	-1.25803
67261654	chr14:67261654:T:C	5.40017e-65	-2.37772	-3.24751e-10	8.55817e-18	-1.70179	-3.24751e-10
67261989	chr14:67261989:C:G	1.58907e-64	-1.31236e-09	-1.29841	1.27958e-17	-1.31236e-09	-1.29956
67262117	chr14:67262117:A:G	5.03948e-65	-2.44684	-3.24751e-10	3.84672e-18	-2.50146	-3.24751e-10
67262565	chr14:67262565:T:C	1.62682e-64	-0.374893	-0.900041	5.81817e-17	1.11861	-0.903717
67262731	chr14:67262731:A:G	7.66462e-65	-2.02753	-3.24751e-10	1.46594e-17	-1.16359	-3.24751e-10
67262968	chr14:67262968:C:G	3.34473e-64	-1.31236e-09	-0.554176	2.69048e-17	-1.31236e-09	-0.556374
67262988	chr14:67262988:C:A	1.589e-64	-1.31236e-09	-1.29845	1.27953e-17	-1.31236e-09	-1.2996
67263305	chr14:67263305:A:G	1.68529e-64	-1.31236e-09	-1.23962	1.35169e-17	-1.31236e-09	-1.24474
67263329	chr14:67263329:T:C	1.6828e-64	-1.31236e-09	-1.2411	1.37429e-17	-1.31236e-09	-1.22816
67263445	chr14:67263445:T:C	2.53204e-64	-1.31236e-09	-0.832536	2.04332e-17	-1.31236e-09	-0.831514
67263681	chr14:67263681:C:G	2.03907e-64	-1.31236e-09	-1.04907	1.65277e-17	-1.31236e-09	-1.04364
67264220	chr14:67264220:C:T	1.70798e-64	-1.31236e-09	-1.22625	1.3798e-17	-1.31236e-09	-1.22415
67264243	chr14:67264243:G:C	3.51744e-64	-1.31236e-09	-0.503829	2.83042e-17	-1.31236e-09	-0.505668
67264558	chr14:67264558:G:T	1.92038e-64	-1.31236e-09	-1.10904	1.54631e-17	-1.31236e-09	-1.11022
67264592	chr14:67264592:T:A	1.1955e-63	-1.31236e-09	0.719585	9.81169e-17	-1.31236e-09	0.737483
67264730	chr14:67264730:A:G	2.00886e-65	-2.19385	-1.17273	3.50899e-18	-1.42942	-1.16393
67264931	chr14:67264931:CAT:C	8.01009e-65	-1.98344	-3.24751e-10	1.56305e-17	-1.09945	-3.24751e-10
67264954	chr14:67264954:A:C	2.13227e-65	-2.16532	-1.14164	3.829e-18	-1.37277	-1.13331
67265778	chr14:67265778:A:T	1.46167e-63	-1.31236e-09	0.920601	1.18415e-16	-1.31236e-09	0.925518
67266032	chr14:67266032:T:A	4.73514e-65	-1.2342	-1.27494	1.80042e-18	-1.97688	-1.28378
67266144	chr14:67266144:G:A	5.0866e-65	-1.91915	-0.518386	3.1779e-18	-2.16765	-0.524804
67266230	chr14:67266230:C:T	3.55549e-64	-1.31236e-09	-0.49307	2.86439e-17	-1.31236e-09	-0.493737
67266247	chr14:67266247:A:T	4.12347e-65	-2.01587	-0.631579	3.06584e-18	-2.08207	-0.64629
67266249	chr14:67266249:G:A	1.55917e-64	-1.31236e-09	-1.31741	1.2582e-17	-1.31236e-09	-1.31641
67266746	chr14:67266746:GTAAA:G	1.95958e-64	-1.31236e-09	-1.08883	1.57836e-17	-1.31236e-09	-1.08971
67266812	chr14:67266812:A:G	2.61912e-65	-2.51262	-0.588688	1.97548e-17	-0.246165	-0.619115
67266864	chr14:67266864:T:C	4.11156e-65	-1.93552	-0.714827	2.63692e-18	-2.15121	-0.727852
67267008	chr14:67267008:G:C	8.41531e-65	-1.93409	-3.24751e-10	1.66794e-17	-1.0345	-3.24751e-10
67267296	chr14:67267296:T:C	1.56209e-64	-1.31236e-09	-1.31554	1.26158e-17	-1.31236e-09	-1.31373
67267607	chr14:67267607:G:A	1.86343e-64	-1.31236e-09	-1.13914	1.51797e-17	-1.31236e-09	-1.12872
67268159	chr14:67268159:C:A	3.6232e-64	-1.31236e-09	-0.474203	2.91981e-17	-1.31236e-09	-0.474573
67268322	chr14:67268322:G:A	5.31509e-65	-2.3936	-3.24751e-10	4.04339e-18	-2.45159	-3.24751e-10
67268535	chr14:67268535:G:A	5.45034e-65	-2.36847	-3.24751e-10	4.13004e-18	-2.43039	-3.24751e-10
67268594	chr14:67268594:G:A	2.02483e-64	-1.31236e-09	-1.05607	1.64104e-17	-1.31236e-09	-1.05076
67268651	chr14:67268651:G:A	3.50851e-64	-1.31236e-09	-0.50637	2.82596e-17	-1.31236e-09	-0.507244
67269129	chr14:67269129:T:C	1.55926e-64	-1.31236e-09	-1.31735	1.25832e-17	-1.31236e-09	-1.31632
67269217	chr14:67269217:C:T	2.07558e-64	-1.31236e-09	-1.03132	1.68261e-17	-1.31236e-09	-1.02574
67269744	chr14:67269744:C:CT	1.71345e-64	-1.31236e-09	-1.22305	1.40269e-17	-1.31236e-09	-1.2077
67269962	chr14:67269962:A:T	1.56539e-64	-0.319978	-0.99345	5.53362e-17	1.16231	-0.997556
67270010	chr14:67270010:C:T	3.72333e-65	-2.74953	-3.24751e-10	3.42673e-18	-2.61707	-3.24751e-10
67270223	chr14:67270223:C:T	2.27566e-64	-1.31236e-09	-0.939293	1.8187e-17	-1.31236e-09	-0.947969
67270262	chr14:67270262:T:C	1.55868e-64	-1.31236e-09	-1.31772	1.25749e-17	-1.31236e-09	-1.31697
67270392	chr14:67270392:T:C	1.77161e-64	-1.31236e-09	-1.18967	1.44072e-17	-1.31236e-09	-1.18095
67270542	chr14:67270542:A:G	3.96378e-65	-2.68695	-3.24751e-10	4.48747e-18	-2.34739	-3.24751e-10
67270748	chr14:67270748:T:C	1.05732e-64	-0.446077	-1.25974	3.71551e-17	1.03101	-1.26459
67271165	chr14:67271165:G:A	3.70236e-65	-2.75518	-3.24751e-10	3.26922e-18	-2.66413	-3.24751e-10
67271177	chr14:67271177:G:A	3.57876e-64	-1.31236e-09	-0.486546	2.88057e-17	-1.31236e-09	-0.488103
67271419	chr14:67271419:G:A	2.95855e-64	-1.31236e-09	-0.676863	2.39366e-17	-1.31236e-09	-0.673268
67271741	chr14:67271741:G:A	3.59004e-64	-1.31236e-09	-0.483398	2.88982e-17	-1.31236e-09	-0.484899
67271810	chr14:67271810:C:T	1.03953e-64	-0.838544	-0.884245	1.24907e-18	-2.72142	-0.904855
67272252	chr14:67272252:C:T	2.72252e-64	-1.31236e-09	-0.760005	2.18464e-17	-1.31236e-09	-0.76464
67272399	chr14:67272399:C:T	2.32627e-65	-2.46082	-0.759065	1.45859e-17	-0.383063	-0.785558
67272568	chr14:67272568:T:C	1.16927e-64	-0.779837	-0.825344	1.33677e-18	-2.70984	-0.848581
67272721	chr14:67272721:C:T	3.56674e-64	-1.31236e-09	-0.489908	2.87045e-17	-1.31236e-09	-0.491622
67272816	chr14:67272816:G:A	5.2466e-65	-2.40657	-3.24751e-10	3.99011e-18	-2.46486	-3.24751e-10
67272859	chr14:67272859:G:A	3.4797e-63	-1.31236e-09	1.78797	2.80148e-16	-1.31236e-09	1.78664
67272910	chr14:67272910:C:A	1.66714e-64	-1.25045	-3.24751e-10	3.51341e-17	-0.289506	-3.24751e-10
67273317	chr14:67273317:C:T	1.6541e-64	-1.31236e-09	-1.2583	1.31825e-17	-1.31236e-09	-1.26978
67273474	chr14:67273474:A:G	1.55868e-64	-1.31236e-09	-1.31772	1.25749e-17	-1.31236e-09	-1.31697
67273584	chr14:67273584:T:C	3.69169e-64	-1.31236e-09	-0.455477	2.9707e-17	-1.31236e-09	-0.457295
67273661	chr14:67273661:T:C	1.78721e-64	-1.31236e-09	-1.18091	1.43352e-17	-1.31236e-09	-1.18596
67273679	chr14:67273679:A:G	1.13138e-64	-0.365272	-1.27285	4.062e-17	1.13256	-1.27697
67273784	chr14:67273784:G:A	1.66661e-64	-1.31236e-09	-1.25077	1.3339e-17	-1.31236e-09	-1.25798
67274159	chr14:67274159:G:A	1.36789e-64	-1.4483	-3.24751e-10	2.49998e-17	-0.62981	-3.24751e-10
67274327	chr14:67274327:A:C	1.55854e-64	-1.31236e-09	-1.31781	1.25726e-17	-1.31236e-09	-1.31716
67274457	chr14:67274457:C:T	6.07879e-63	2.34583	-3.24751e-10	4.89343e-18	-2.26078	-3.24751e-10
67274534	chr14:67274534:A:G	1.26217e-64	-0.733487	-0.795239	1.38904e-18	-2.70087	-0.819198
67274713	chr14:67274713:A:G	4.65996e-65	-2.52514	-3.24751e-10	5.25229e-18	-2.19001	-3.24751e-10
67274879	chr14:67274879:T:A	7.50705e-65	-2.0483	-3.24751e-10	1.41482e-17	-1.19909	-3.24751e-10
67274995	chr14:67274995:T:C	1.41035e-64	-0.33518	-1.08254	5.04119e-17	1.15595	-1.0844
67275054	chr14:67275054:G:A	5.78982e-64	-0.00546036	-3.24751e-10	2.41263e-16	1.63721	-3.24751e-10
67275204	chr14:67275204:G:C	1.72094e-64	-1.31236e-09	-1.21869	1.39866e-17	-1.31236e-09	-1.21058
67275552	chr14:67275552:A:G	3.10648e-64	-1.31236e-09	-0.628073	2.50428e-17	-1.31236e-09	-0.628092
67275706	chr14:67275706:C:T	1.04479e-64	-0.889026	-0.828718	1.30687e-18	-2.72927	-0.851769
67275729	chr14:67275729:T:C	1.88085e-64	-1.31236e-09	-1.12984	1.52915e-17	-1.31236e-09	-1.12138
67275806	chr14:67275806:T:C	2.8512e-64	-1.31236e-09	-0.713822	2.3022e-17	-1.31236e-09	-0.712228
67275825	chr14:67275825:G:A	5.76409e-64	-0.00991366	-3.24751e-10	2.39491e-16	1.62984	-3.24751e-10
67275971	chr14:67275971:C:G	3.63038e-64	-1.31236e-09	-0.472223	2.92155e-17	-1.31236e-09	-0.473977
67276199	chr14:67276199:G:A	3.5416e-64	-1.31236e-09	-0.496982	2.84972e-17	-1.31236e-09	-0.498872
67276200	chr14:67276200:TA:T	3.61106e-64	-1.31236e-09	-0.47756	2.90554e-17	-1.31236e-09	-0.479472
67276382	chr14:67276382:G:A	1.62439e-64	-1.31236e-09	-1.27643	1.30851e-17	-1.31236e-09	-1.2772
67277349	chr14:67277349:C:G	3.43354e-64	-1.31236e-09	-0.52797	2.76223e-17	-1.31236e-09	-0.530055
67277990	chr14:67277990:G:A	2.51711e-64	-1.31236e-09	-0.838452	2.00199e-17	-1.31236e-09	-0.851952
67278319	chr14:67278319:A:G	3.38951e-64	-1.31236e-09	-0.540876	2.69844e-17	-1.31236e-09	-0.553419
67278332	chr14:67278332:G:A	3.70257e-64	-1.31236e-09	-0.452534	3.12127e-17	-1.31236e-09	-0.407851
67278402	chr14:67278402:CA:C	5.3006e-65	-1.76807	-0.628255	5.18651e-18	-1.52983	-0.672783
67279348	chr14:67279348:C:T	1.62405e-64	-1.31236e-09	-1.27664	1.31923e-17	-1.31236e-09	-1.26904
67279713	chr14:67279713:A:G	1.79126e-64	-1.31236e-09	-1.17864	1.41917e-17	-1.31236e-09	-1.19602
67280054	chr14:67280054:A:G	1.69245e-64	-1.31236e-09	-1.23539	1.36178e-17	-1.31236e-09	-1.2373
67280752	chr14:67280752:T:A	3.06891e-64	-1.31236e-09	-0.640238	2.46758e-17	-1.31236e-09	-0.642853
67280894	chr14:67280894:T:C	1.57142e-64	-1.31236e-09	-1.30958	1.27053e-17	-1.31236e-09	-1.30666
67281957	chr14:67281957:G:A	1.63078e-64	-1.31236e-09	-1.2725	1.31533e-17	-1.31236e-09	-1.27201
67282550	chr14:67282550:G:C	1.58943e-64	-1.31236e-09	-1.29819	1.28449e-17	-1.31236e-09	-1.29573
67282707	chr14:67282707:AG:A	4.99157e-65	-1.56845	-0.887942	3.32932e-18	-1.72584	-0.920071
67283472	chr14:67283472:A:G	3.54971e-64	-1.31236e-09	-0.494696	2.85667e-17	-1.31236e-09	-0.496435
67283693	chr14:67283693:TAGTC:T	5.43534e-65	-2.37122	-3.24751e-10	4.12576e-18	-2.43143	-3.24751e-10
67284865	chr14:67284865:A:G	5.02984e-64	-0.146174	-3.24751e-10	2.0198e-16	1.45949	-3.24751e-10
67284892	chr14:67284892:G:A	1.84997e-64	-1.31236e-09	-1.14639	1.49123e-17	-1.31236e-09	-1.14649
67285223	chr14:67285223:A:G	2.13258e-64	-1.31236e-09	-1.00423	1.70073e-17	-1.31236e-09	-1.01503
67285288	chr14:67285288:A:G	1.59618e-64	-1.31236e-09	-1.29395	1.29835e-17	-1.31236e-09	-1.28499
67285418	chr14:67285418:G:GT	1.46237e-64	-0.276811	-1.10469	5.29937e-17	1.22795	-1.10646
67285595	chr14:67285595:T:TC	3.66573e-64	-1.31236e-09	-0.462533	2.94942e-17	-1.31236e-09	-0.464483
67285660	chr14:67285660:G:A	5.95854e-65	-2.27932	-3.24751e-10	4.48909e-18	-2.34703	-3.24751e-10
67285978	chr14:67285978:C:A	3.44099e-64	-1.31236e-09	-0.525801	2.77059e-17	-1.31236e-09	-0.527033
67286350	chr14:67286350:C:T	9.98183e-65	-0.482733	-1.28065	3.47267e-17	0.983329	-1.2845
67286460	chr14:67286460:C:T	1.21261e-65	-2.65591	-1.21546	2.09865e-18	-1.89013	-1.21725
67286695	chr14:67286695:A:G	1.55791e-64	-1.31822	-3.24751e-10	6.36429e-18	-1.99797	-3.24751e-10
67286813	chr14:67286813:C:T	1.63136e-64	-1.31236e-09	-1.27215	1.31448e-17	-1.31236e-09	-1.27265
67287068	chr14:67287068:A:G	3.52873e-64	-1.31236e-09	-0.500623	2.84033e-17	-1.31236e-09	-0.50217
67287799	chr14:67287799:G:A	3.52167e-64	-1.31236e-09	-0.502627	2.83425e-17	-1.31236e-09	-0.504317
67288039	chr14:67288039:C:T	3.73911e-64	-1.31236e-09	-0.442714	3.01055e-17	-1.31236e-09	-0.443971
67288457	chr14:67288457:C:T	5.5403e-65	-2.3521	-3.24751e-10	4.20019e-18	-2.41355	-3.24751e-10
67289519	chr14:67289519:T:C	1.60403e-64	-1.31236e-09	-1.28904	1.29464e-17	-1.31236e-09	-1.28786
67289871	chr14:67289871:C:T	1.69526e-64	-1.31236e-09	-1.23372	1.36669e-17	-1.31236e-09	-1.2337
67290018	chr14:67290018:C:T	4.06623e-64	-1.31236e-09	-0.358846	3.27169e-17	-1.31236e-09	-0.360784
67290064	chr14:67290064:G:T	3.77468e-64	-1.31236e-09	-0.433247	3.03696e-17	-1.31236e-09	-0.435236
67290273	chr14:67290273:T:G	2.81259e-65	-2.36578	-0.664262	1.26339e-17	-0.617604	-0.69469
67290732	chr14:67290732:G:A	3.03215e-64	-1.31236e-09	-0.652289	2.42588e-17	-1.31236e-09	-0.659899
67290766	chr14:67290766:C:G	1.80362e-64	-1.31236e-09	-1.17177	1.45187e-17	-1.31236e-09	-1.17324
67291346	chr14:67291346:G:A	3.63143e-64	-1.31236e-09	-0.471936	2.92248e-17	-1.31236e-09	-0.47366
67291352	chr14:67291352:C:T	1.73815e-64	-1.20874	-3.24751e-10	3.7135e-17	-0.234117	-3.24751e-10
67291473	chr14:67291473:C:T	4.57951e-64	-1.31236e-09	-0.23997	3.71028e-17	-1.31236e-09	-0.234986
67291505	chr14:67291505:G:A	1.76934e-64	-1.31236e-09	-1.19096	1.43011e-17	-1.31236e-09	-1.18834
67291773	chr14:67291773:A:G	3.69223e-64	-1.31236e-09	-0.455331	2.97092e-17	-1.31236e-09	-0.45722
67291891	chr14:67291891:T:C	3.75942e-64	-1.31236e-09	-0.437297	3.02442e-17	-1.31236e-09	-0.439374
67292146	chr14:67292146:A:G	5.21434e-65	-2.41273	-3.24751e-10	3.97203e-18	-2.4694	-3.24751e-10
67292488	chr14:67292488:G:C	5.39562e-65	-2.37856	-3.24751e-10	4.09555e-18	-2.43878	-3.24751e-10
67293125	chr14:67293125:C:T	1.58778e-64	-1.31236e-09	-1.29923	1.29008e-17	-1.31236e-09	-1.29138
67293821	chr14:67293821:T:G	1.64738e-65	-2.26611	-1.29885	2.94657e-17	0.835104	-1.30055
67294093	chr14:67294093:A:G	8.85261e-65	-1.11878	-0.764657	1.82657e-18	-2.4776	-0.768635
67294594	chr14:67294594:C:A	3.682e-64	-1.31236e-09	-0.458105	2.9669e-17	-1.31236e-09	-0.458573
67295832	chr14:67295832:C:A	3.78895e-64	-1.31236e-09	-0.429472	3.05081e-17	-1.31236e-09	-0.430684
67295945	chr14:67295945:A:C	1.01509e-64	-0.431501	-1.31508	3.54693e-17	1.03598	-1.31599
67296416	chr14:67296416:T:C	2.55864e-64	-1.31236e-09	-0.822084	2.06334e-17	-1.31236e-09	-0.821764
67296424	chr14:67296424:T:C	3.14535e-64	-1.31236e-09	-0.615637	2.52586e-17	-1.31236e-09	-0.619509
67296739	chr14:67296739:A:C	3.6701e-64	-1.31236e-09	-0.461342	2.95575e-17	-1.31236e-09	-0.46234
67297040	chr14:67297040:C:A	5.27053e-65	-2.40202	-3.24751e-10	3.06472e-18	-2.72872	-3.24751e-10
67297192	chr14:67297192:A:G	3.7667e-64	-1.31236e-09	-0.435362	3.03118e-17	-1.31236e-09	-0.437141
67297443	chr14:67297443:T:C	2.38276e-64	-1.31236e-09	-0.893301	1.90191e-17	-1.31236e-09	-0.903231
67297710	chr14:67297710:G:GTC	1.60375e-64	-1.31236e-09	-1.28921	1.29589e-17	-1.31236e-09	-1.2869
67297862	chr14:67297862:T:C	3.72146e-64	-1.31236e-09	-0.447446	2.99539e-17	-1.31236e-09	-0.449019
67298018	chr14:67298018:G:A	3.8643e-64	-1.31236e-09	-0.40978	3.11052e-17	-1.31236e-09	-0.411302
67299202	chr14:67299202:T:C	3.79029e-64	-1.31236e-09	-0.429118	3.05028e-17	-1.31236e-09	-0.430857
67299215	chr14:67299215:G:A	1.80796e-64	-1.31236e-09	-1.16936	1.45538e-17	-1.31236e-09	-1.17082
67299334	chr14:67299334:G:A	3.47502e-64	-1.31236e-09	-0.515962	2.79814e-17	-1.31236e-09	-0.517138
67299356	chr14:67299356:CAA:C	3.71489e-64	-1.31236e-09	-0.449211	2.99149e-17	-1.31236e-09	-0.450319
67299507	chr14:67299507:G:T	7.56513e-65	-2.0406	-3.24751e-10	1.43872e-17	-1.18234	-3.24751e-10
67299585	chr14:67299585:T:C	3.75958e-64	-1.31236e-09	-0.437253	3.02235e-17	-1.31236e-09	-0.440059
67299735	chr14:67299735:A:G	4.70034e-64	-0.213927	-3.24751e-10	3.18552e-17	-0.387476	-3.24751e-10
67299799	chr14:67299799:G:A	3.43721e-64	-1.31236e-09	-0.5269	2.76684e-17	-1.31236e-09	-0.528385
67300255	chr14:67300255:T:C	3.58171e-64	-1.31236e-09	-0.485722	2.88372e-17	-1.31236e-09	-0.487012
67300263	chr14:67300263:A:G	1.78839e-64	-1.31236e-09	-1.18025	1.45606e-17	-1.31236e-09	-1.17036
67300935	chr14:67300935:G:A	1.62214e-64	-0.45606	-0.821756	5.73004e-17	1.03233	-0.832704
67301250	chr14:67301250:A:C	3.22838e-64	-1.31236e-09	-0.589583	2.60286e-17	-1.31236e-09	-0.589482
67301375	chr14:67301375:T:C	1.5584e-64	-1.31236e-09	-1.3179	1.25698e-17	-1.31236e-09	-1.31738
67302235	chr14:67302235:G:C	7.05173e-65	-2.11087	-3.24751e-10	1.29878e-17	-1.28466	-3.24751e-10
67302297	chr14:67302297:T:A	1.95184e-64	-1.31236e-09	-1.09279	1.57129e-17	-1.31236e-09	-1.09419
67302328	chr14:67302328:G:A	3.23386e-64	-1.31236e-09	-0.587884	2.60837e-17	-1.31236e-09	-0.587367
67302460	chr14:67302460:A:C	4.06161e-64	-1.31236e-09	-0.359982	3.26809e-17	-1.31236e-09	-0.361886
67302872	chr14:67302872:G:C	1.31917e-64	-1.48456	-3.24751e-10	4.76713e-18	-2.28693	-3.24751e-10
67303699	chr14:67303699:A:AATAGAG	3.1434e-64	-1.31236e-09	-0.616258	2.53519e-17	-1.31236e-09	-0.615824
67304240	chr14:67304240:G:A	1.01499e-64	-0.660827	-1.08585	3.33352e-17	0.745329	-1.08739
67304246	chr14:67304246:T:C	5.5243e-65	-2.35499	-3.24751e-10	4.18374e-18	-2.41747	-3.24751e-10
67304285	chr14:67304285:C:A	3.68982e-64	-1.31236e-09	-0.455983	2.96978e-17	-1.31236e-09	-0.457603
67304448	chr14:67304448:T:C	3.78288e-64	-1.31236e-09	-0.431077	3.04629e-17	-1.31236e-09	-0.432167
67304817	chr14:67304817:A:AAC	3.62556e-64	-1.31236e-09	-0.473552	2.91879e-17	-1.31236e-09	-0.474923
67304977	chr14:67304977:A:C	3.17597e-64	-1.31236e-09	-0.605949	2.56071e-17	-1.31236e-09	-0.605806
67305179	chr14:67305179:A:G	3.66557e-65	-2.76516	-3.24751e-10	3.25521e-18	-2.66842	-3.24751e-10
67305317	chr14:67305317:A:G	3.68613e-64	-1.31236e-09	-0.456984	2.96695e-17	-1.31236e-09	-0.458556
67305761	chr14:67305761:A:G	3.61917e-65	-2.7779	-3.24751e-10	3.11881e-18	-2.71123	-3.24751e-10
67306217	chr14:67306217:G:A	3.93381e-64	-1.31236e-09	-0.391953	3.1588e-17	-1.31236e-09	-0.3959
67306265	chr14:67306265:C:T	1.83431e-64	-1.31236e-09	-1.15489	1.47706e-17	-1.31236e-09	-1.15604
67306562	chr14:67306562:T:C	2.21527e-63	2.48917	-1.15278	9.70342e-18	-0.416974	-1.15922
67307075	chr14:67307075:CTT:C	3.70417e-64	-1.31236e-09	-0.452102	2.98287e-17	-1.31236e-09	-0.453208
67307307	chr14:67307307:TATA:T	3.43937e-64	-1.31236e-09	-0.526273	2.76978e-17	-1.31236e-09	-0.527324
67308151	chr14:67308151:T:C	3.81585e-64	-1.31236e-09	-0.422399	3.0764e-17	-1.31236e-09	-0.422333
67308154	chr14:67308154:A:C	3.50814e-64	-1.31236e-09	-0.506477	2.82166e-17	-1.31236e-09	-0.508768
67308254	chr14:67308254:G:A	3.6211e-65	-2.77737	-3.24751e-10	3.12481e-18	-2.7093	-3.24751e-10
67309488	chr14:67309488:G:C	4.85868e-65	-2.48338	-3.24751e-10	3.72389e-18	-2.53391	-3.24751e-10
67309490	chr14:67309490:G:A	3.47398e-64	-1.31236e-09	-0.516261	2.79815e-17	-1.31236e-09	-0.517135
67309670	chr14:67309670:T:C	2.37884e-63	-1.31236e-09	1.40764	1.91792e-16	-1.31236e-09	1.40773
67309779	chr14:67309779:G:C	3.51865e-64	-1.31236e-09	-0.503485	2.83331e-17	-1.31236e-09	-0.504647
67310038	chr14:67310038:T:TATTA	1.68348e-64	-1.31236e-09	-1.2407	1.36775e-17	-1.31236e-09	-1.23293
67310379	chr14:67310379:C:T	4.57459e-64	-1.31236e-09	-0.241044	3.70644e-17	-1.31236e-09	-0.23602
67310525	chr14:67310525:T:C	1.76237e-64	-1.31236e-09	-1.1949	1.42436e-17	-1.31236e-09	-1.19237
67310784	chr14:67310784:A:C	1.61589e-64	-1.31236e-09	-1.28168	1.30174e-17	-1.31236e-09	-1.28239
67311498	chr14:67311498:T:C	3.33355e-64	-1.31236e-09	-0.557523	2.68443e-17	-1.31236e-09	-0.558625
67311670	chr14:67311670:G:A	3.37671e-64	-1.31236e-09	-0.544659	2.71502e-17	-1.31236e-09	-0.547292
67311684	chr14:67311684:G:A	3.30855e-64	-1.31236e-09	-0.565052	2.66438e-17	-1.31236e-09	-0.566119
67312049	chr14:67312049:A:G	3.43504e-64	-1.31236e-09	-0.527534	2.76661e-17	-1.31236e-09	-0.528469
67312364	chr14:67312364:G:A	4.76659e-64	-1.31236e-09	-0.19993	3.86227e-17	-1.31236e-09	-0.194836
67312492	chr14:67312492:CATTTATT:C	2.49931e-64	-0.845548	-3.24751e-10	1.0893e-17	-1.46056	-3.24751e-10
67312789	chr14:67312789:C:T	3.49135e-64	-1.31236e-09	-0.511273	2.80692e-17	-1.31236e-09	-0.514006
67313553	chr14:67313553:G:C	3.43083e-64	-1.31236e-09	-0.528759	2.76294e-17	-1.31236e-09	-0.529797
67314260	chr14:67314260:T:C	3.7173e-64	-1.31236e-09	-0.448565	2.98947e-17	-1.31236e-09	-0.450997
67314705	chr14:67314705:A:G	3.52154e-64	-1.31236e-09	-0.502664	2.83599e-17	-1.31236e-09	-0.503702
67314904	chr14:67314904:C:G	3.67522e-64	-1.31236e-09	-0.459949	2.93228e-17	-1.31236e-09	-0.470313
67315164	chr14:67315164:A:G	3.62154e-65	-2.77725	-3.24751e-10	3.1756e-18	-2.69318	-3.24751e-10
67316009	chr14:67316009:C:T	4.77095e-65	-2.5016	-3.24751e-10	3.66117e-18	-2.55089	-3.24751e-10
67316264	chr14:67316264:G:A	3.52451e-64	-1.31236e-09	-0.501819	2.83805e-17	-1.31236e-09	-0.502976
67316491	chr14:67316491:A:C	4.76979e-65	-1.27978	-1.22206	1.46059e-17	0.0579033	-1.22516
67317288	chr14:67317288:T:C	3.63267e-64	-1.31236e-09	-0.471594	2.92397e-17	-1.31236e-09	-0.473151
67317354	chr14:67317354:T:C	1.89929e-64	-1.31236e-09	-1.12008	1.53085e-17	-1.31236e-09	-1.12027
67317972	chr14:67317972:A:G	3.59079e-64	-1.31236e-09	-0.483189	2.89032e-17	-1.31236e-09	-0.484723
67318332	chr14:67318332:AAAAT:A	3.60948e-64	-1.31236e-09	-0.477999	2.90509e-17	-1.31236e-09	-0.479626
67318430	chr14:67318430:T:C	7.19448e-65	-2.09083	-3.24751e-10	1.31082e-17	-1.27544	-3.24751e-10
67318565	chr14:67318565:G:A	1.62841e-64	-1.31236e-09	-1.27396	1.31174e-17	-1.31236e-09	-1.27474
67318606	chr14:67318606:AGAG:A	1.55829e-64	-1.31236e-09	-1.31797	1.25634e-17	-1.31236e-09	-1.31789
67319633	chr14:67319633:C:T	2.27122e-64	-1.31236e-09	-0.941244	1.8157e-17	-1.31236e-09	-0.949622
67319672	chr14:67319672:C:T	1.90863e-64	-1.31236e-09	-1.11518	1.56597e-17	-1.31236e-09	-1.09759
67320207	chr14:67320207:A:G	3.5804e-64	-1.31236e-09	-0.486088	2.88265e-17	-1.31236e-09	-0.487382
67320590	chr14:67320590:A:G	4.54746e-64	-1.31236e-09	-0.246992	3.65059e-17	-1.31236e-09	-0.251204
67320603	chr14:67320603:T:A	4.71118e-65	-1.27073	-1.24347	1.4475e-17	0.0699602	-1.24621
67320713	chr14:67320713:G:GA	3.57647e-64	-1.31236e-09	-0.487186	2.8788e-17	-1.31236e-09	-0.488717
67320845	chr14:67320845:AACTATT:A	2.16345e-64	-1.31236e-09	-0.989858	1.77962e-17	-1.31236e-09	-0.969691
67321451	chr14:67321451:T:C	6.47487e-64	-1.31236e-09	0.106367	5.153e-17	-1.31236e-09	0.0934861
67321592	chr14:67321592:T:G	3.43267e-64	-1.31236e-09	-0.528223	2.76447e-17	-1.31236e-09	-0.529244
67321800	chr14:67321800:T:A	3.5347e-64	-1.31236e-09	-0.498932	2.84488e-17	-1.31236e-09	-0.500572
67322404	chr14:67322404:A:G	1.55924e-64	-1.31236e-09	-1.31736	1.25829e-17	-1.31236e-09	-1.31634
67322766	chr14:67322766:A:AC	3.65237e-64	-1.31236e-09	-0.466186	2.93984e-17	-1.31236e-09	-0.467736
67322840	chr14:67322840:G:A	1.92373e-64	-1.31236e-09	-1.1073	1.55019e-17	-1.31236e-09	-1.10771
67322929	chr14:67322929:G:A	3.63889e-64	-1.31236e-09	-0.469884	2.92854e-17	-1.31236e-09	-0.471588
67323267	chr14:67323267:A:G	1.36462e-64	-1.45068	-3.24751e-10	8.06537e-18	-1.7611	-3.24751e-10
67323666	chr14:67323666:G:A	3.46269e-63	-1.31236e-09	1.78307	2.78976e-16	-1.31236e-09	1.78245
67323819	chr14:67323819:T:G	1.56564e-64	-1.31236e-09	-1.31327	1.2652e-17	-1.31236e-09	-1.31086
67324180	chr14:67324180:C:T	1.09261e-64	-0.587052	-1.08594	3.67564e-17	0.843101	-1.08747
67324316	chr14:67324316:A:T	3.68185e-64	-1.31236e-09	-0.458145	2.96345e-17	-1.31236e-09	-0.459739
67324319	chr14:67324319:G:A	8.29941e-65	-1.94796	-3.24751e-10	3.6524e-18	-2.55329	-3.24751e-10
67324496	chr14:67324496:G:A	8.06256e-65	-0.66558	-1.31134	2.66335e-17	0.746211	-1.31272
67324535	chr14:67324535:G:A	4.24296e-65	-1.77011	-0.848778	4.27365e-18	-1.513	-0.88321
67325650	chr14:67325650:G:A	3.52981e-64	-1.31236e-09	-0.500318	2.83915e-17	-1.31236e-09	-0.502587
67325894	chr14:67325894:C:T	3.32643e-64	-1.31236e-09	-0.559661	2.68124e-17	-1.31236e-09	-0.559814
67326067	chr14:67326067:C:T	4.44167e-64	-1.31236e-09	-0.270531	3.57362e-17	-1.31236e-09	-0.272512
67326121	chr14:67326121:G:A	1.06316e-63	-1.31236e-09	0.602273	8.62209e-17	-1.31236e-09	0.608235
67326495	chr14:67326495:C:A	4.02049e-64	-1.31236e-09	-0.370159	3.23954e-17	-1.31236e-09	-0.370661
67326703	chr14:67326703:G:A	2.00157e-64	-1.31236e-09	-1.06763	1.60957e-17	-1.31236e-09	-1.07013
67326896	chr14:67326896:C:T	9.20879e-64	-1.31236e-09	0.458597	7.43573e-17	-1.31236e-09	0.460205
67326912	chr14:67326912:C:T	2.07751e-65	-2.78157	-0.55141	2.53319e-18	-2.41498	-0.504221
67326950	chr14:67326950:A:G	1.68716e-64	-1.31236e-09	-1.23851	1.36653e-17	-1.31236e-09	-1.23382
67327024	chr14:67327024:A:G	4.69709e-65	-2.5172	-3.24751e-10	3.62361e-18	-2.56121	-3.24751e-10
67327172	chr14:67327172:A:G	1.7689e-64	-1.31236e-09	-1.1912	1.4324e-17	-1.31236e-09	-1.18674
67327375	chr14:67327375:G:A	2.51734e-64	-1.31236e-09	-0.838361	2.04545e-17	-1.31236e-09	-0.830475
67327429	chr14:67327429:G:A	1.59959e-64	-1.31236e-09	-1.29182	1.30135e-17	-1.31236e-09	-1.28269
67327447	chr14:67327447:C:T	2.29383e-64	-1.31236e-09	-0.931339	1.83364e-17	-1.31236e-09	-0.939792
67327596	chr14:67327596:C:T	1.62909e-64	-1.31236e-09	-1.27354	1.31265e-17	-1.31236e-09	-1.27404
67327654	chr14:67327654:A:G	7.32924e-65	-1.28941	-0.78287	3.90293e-18	-1.71033	-0.776619
67328080	chr14:67328080:C:G	3.71844e-64	-1.31236e-09	-0.448256	2.99283e-17	-1.31236e-09	-0.449872
67328437	chr14:67328437:A:G	1.65565e-64	-1.31236e-09	-1.25737	1.35097e-17	-1.31236e-09	-1.24527
67328799	chr14:67328799:A:G	5.38203e-65	-2.38108	-3.24751e-10	1.16959e-14	5.51832	-3.24751e-10
67328881	chr14:67328881:C:A	1.09124e-64	-1.67424	-3.24751e-10	2.04756e-17	-0.829444	-3.24751e-10
67328959	chr14:67328959:A:G	1.71765e-64	-1.31236e-09	-1.22061	1.39394e-17	-1.31236e-09	-1.21396
67329467	chr14:67329467:A:C	3.73997e-64	-1.31236e-09	-0.442484	3.01126e-17	-1.31236e-09	-0.443734
67329577	chr14:67329577:C:T	3.55603e-64	-1.31236e-09	-0.492918	2.86253e-17	-1.31236e-09	-0.494386
67329911	chr14:67329911:C:A	6.66133e-65	-2.16783	-3.24751e-10	1.18244e-17	-1.37851	-3.24751e-10
67329957	chr14:67329957:G:GA	4.63702e-65	-1.66986	-0.860217	3.75782e-18	-1.63184	-0.892994
67330072	chr14:67330072:A:G	8.13755e-65	-0.659832	-1.30783	2.69192e-17	0.753163	-1.309
67330148	chr14:67330148:AATAATAATT:A	1.22666e-64	-0.52128	-1.03599	4.2607e-17	0.938041	-1.0347
67330153	chr14:67330153:TA:T	2.80624e-64	-1.31236e-09	-0.729715	2.2621e-17	-1.31236e-09	-0.729798
67330156	chr14:67330156:T:TAA	4.30208e-65	-2.60505	-3.24751e-10	3.31376e-18	-2.65059	-3.24751e-10
67330194	chr14:67330194:T:C	1.14471e-64	-0.56313	-1.06328	3.89222e-17	0.87479	-1.0619
67330480	chr14:67330480:T:C	3.13651e-64	-1.31236e-09	-0.618452	2.52874e-17	-1.31236e-09	-0.61837
67330646	chr14:67330646:T:C	1.58591e-64	-1.31236e-09	-1.3004	1.28116e-17	-1.31236e-09	-1.29833
67330738	chr14:67330738:C:A	3.63371e-64	-1.31236e-09	-0.471306	2.92496e-17	-1.31236e-09	-0.472812
67330759	chr14:67330759:T:C	3.7357e-64	-1.31236e-09	-0.443627	3.00753e-17	-1.31236e-09	-0.444972
67330793	chr14:67330793:G:C	1.61443e-64	-1.31236e-09	-1.28258	1.31542e-17	-1.31236e-09	-1.27193
67330825	chr14:67330825:G:A	3.65482e-64	-1.31236e-09	-0.465516	2.9424e-17	-1.31236e-09	-0.466868
67330830	chr14:67330830:G:A	3.86746e-64	-1.31236e-09	-0.408965	3.11733e-17	-1.31236e-09	-0.409114
67331041	chr14:67331041:G:T	3.93685e-64	-1.31236e-09	-0.39118	3.17173e-17	-1.31236e-09	-0.391814
67331076	chr14:67331076:A:G	4.06842e-64	-1.31236e-09	-0.358307	3.27771e-17	-1.31236e-09	-0.358946
67331155	chr14:67331155:A:C	8.13734e-65	-0.657011	-1.31067	2.70176e-17	0.759472	-1.31166
67331195	chr14:67331195:C:T	4.12483e-64	-0.344536	-3.24751e-10	1.57986e-16	1.21383	-3.24751e-10
67331256	chr14:67331256:G:A	3.75832e-65	-2.18099	-0.559182	9.54588e-18	-1.00011	-0.592457
67331550	chr14:67331550:T:C	1.57474e-64	-1.31236e-09	-1.30747	1.26749e-17	-1.31236e-09	-1.30906
67331677	chr14:67331677:G:C	3.6707e-64	-1.31236e-09	-0.461179	2.95433e-17	-1.31236e-09	-0.462819
67331688	chr14:67331688:A:G	3.05036e-65	-2.38409	-0.564798	1.40082e-17	-0.609754	-0.599278
67331921	chr14:67331921:C:T	1.71571e-64	-1.31236e-09	-1.22174	1.3942e-17	-1.31236e-09	-1.21377
67332206	chr14:67332206:T:G	3.7842e-64	-1.31236e-09	-0.430727	3.04997e-17	-1.31236e-09	-0.430961
67332361	chr14:67332361:G:A	1.60033e-64	-1.31236e-09	-1.29135	1.28952e-17	-1.31236e-09	-1.29182
67332440	chr14:67332440:A:G	8.95097e-65	-1.87238	-3.24751e-10	1.19647e-17	-1.36671	-3.24751e-10
67333008	chr14:67333008:A:G	5.14966e-65	-1.18165	-1.24356	1.64357e-17	0.197081	-1.2463
67333391	chr14:67333391:G:A	2.15221e-64	-1.31236e-09	-0.995069	1.7465e-17	-1.31236e-09	-0.988481
67333599	chr14:67333599:G:A	3.62151e-64	-1.31236e-09	-0.47467	2.91042e-17	-1.31236e-09	-0.477793
67333814	chr14:67333814:C:CTG	3.12654e-64	-1.31236e-09	-0.621634	2.52117e-17	-1.31236e-09	-0.621368
67334098	chr14:67334098:G:A	1.66695e-64	-1.31236e-09	-1.25057	1.35272e-17	-1.31236e-09	-1.24397
67334315	chr14:67334315:G:A	8.93892e-65	-1.87373	-3.24751e-10	7.23362e-18	-1.86994	-3.24751e-10
67334539	chr14:67334539:T:G	7.00247e-65	-2.11788	-3.24751e-10	1.26894e-17	-1.30791	-3.24751e-10
67334573	chr14:67334573:TTA:T	4.66735e-65	-2.52356	-3.24751e-10	3.60118e-18	-2.56742	-3.24751e-10
67334581	chr14:67334581:C:T	6.1537e-65	-1.50475	-0.742341	3.56118e-18	-1.79927	-0.779316
67334999	chr14:67334999:T:C	3.55193e-64	-1.31236e-09	-0.49407	2.81827e-17	-1.31236e-09	-0.509969
67335795	chr14:67335795:AT:A	1.59688e-64	-1.31236e-09	-1.29351	1.28675e-17	-1.31236e-09	-1.29398
67335962	chr14:67335962:C:G	7.76393e-64	1.42559	-1.13767	4.19856e-18	-1.26736	-1.14658
67336037	chr14:67336037:T:A	1.76954e-64	-1.31236e-09	-1.19084	1.4393e-17	-1.31236e-09	-1.18194
67336855	chr14:67336855:C:T	1.86185e-64	-1.31236e-09	-1.13999	1.50353e-17	-1.31236e-09	-1.13828
67336965	chr14:67336965:T:C	3.76233e-64	-1.31236e-09	-0.436523	3.02289e-17	-1.31236e-09	-0.439878
67337405	chr14:67337405:G:A	3.6187e-65	-2.77803	-3.24751e-10	3.14453e-18	-2.70301	-3.24751e-10
67337443	chr14:67337443:C:T	1.59776e-64	-1.31236e-09	-1.29296	1.28747e-17	-1.31236e-09	-1.29342
67337606	chr14:67337606:A:T	3.82426e-64	-1.31236e-09	-0.420196	3.07886e-17	-1.31236e-09	-0.421534
67337658	chr14:67337658:C:T	4.39988e-65	-1.3391	-1.24347	1.03371e-17	-0.266727	-1.24621
67338132	chr14:67338132:C:T	6.12609e-64	0.0509944	-3.24751e-10	2.59245e-16	1.7091	-3.24751e-10
67338536	chr14:67338536:A:C	4.13542e-64	-1.31236e-09	-0.341973	3.33253e-17	-1.31236e-09	-0.34236
67338819	chr14:67338819:T:G	7.59317e-65	-2.0369	-3.24751e-10	4.85029e-18	-2.26964	-3.24751e-10
67339293	chr14:67339293:A:G	1.75007e-64	-1.31236e-09	-1.20191	1.42408e-17	-1.31236e-09	-1.19256
67339336	chr14:67339336:G:A	1.01571e-64	-0.447293	-1.29868	3.56296e-17	1.0248	-1.3003
67339512	chr14:67339512:T:A	5.28945e-64	-1.31236e-09	-0.0958481	4.2477e-17	-1.31236e-09	-0.0997152
67340243	chr14:67340243:C:T	1.29221e-64	-1.50521	-3.24751e-10	2.70402e-17	-0.551351	-3.24751e-10
67340549	chr14:67340549:G:T	1.60191e-64	-1.31236e-09	-1.29037	1.2908e-17	-1.31236e-09	-1.29083
67340561	chr14:67340561:C:T	7.33768e-65	-2.07112	-3.24751e-10	1.36846e-17	-1.23241	-3.24751e-10
67340885	chr14:67340885:A:G	4.26829e-64	-1.31236e-09	-0.310349	3.43871e-17	-1.31236e-09	-0.310997
67341087	chr14:67341087:A:G	3.08284e-64	-1.31236e-09	-0.635711	2.49067e-17	-1.31236e-09	-0.633538
67341242	chr14:67341242:C:T	7.63953e-65	-2.03081	-3.24751e-10	1.45284e-17	-1.17257	-3.24751e-10
67341363	chr14:67341363:G:A	1.6962e-64	-1.31236e-09	-1.23317	1.38956e-17	-1.31236e-09	-1.2171
67341698	chr14:67341698:C:T	4.76574e-64	-1.31236e-09	-0.200109	3.8257e-17	-1.31236e-09	-0.20435
67341734	chr14:67341734:G:A	7.66524e-65	-2.02745	-3.24751e-10	1.46048e-17	-1.16733	-3.24751e-10
67342007	chr14:67342007:A:G	3.95717e-64	-1.31236e-09	-0.386032	3.18891e-17	-1.31236e-09	-0.386412
67342206	chr14:67342206:AAAT:A	3.99043e-64	-1.31236e-09	-0.377663	3.21153e-17	-1.31236e-09	-0.379345
67342221	chr14:67342221:AAT:A	1.68747e-64	-1.31236e-09	-1.23833	1.36761e-17	-1.31236e-09	-1.23303
67342301	chr14:67342301:G:A	4.83567e-65	-2.48813	-3.24751e-10	3.70571e-18	-2.5388	-3.24751e-10
67342323	chr14:67342323:T:C	7.39069e-65	-2.06393	-3.24751e-10	1.38337e-17	-1.22157	-3.24751e-10
67342700	chr14:67342700:A:G	1.54728e-64	-0.23978	-1.08528	5.70799e-17	1.27955	-1.08378
67343273	chr14:67343273:A:G	4.85334e-65	-2.48448	-3.24751e-10	3.71831e-18	-2.53541	-3.24751e-10
67343316	chr14:67343316:C:T	1.70934e-64	-1.31236e-09	-1.22545	1.3893e-17	-1.31236e-09	-1.21729
67343634	chr14:67343634:G:A	7.26396e-65	-2.08122	-3.24751e-10	1.34939e-17	-1.24644	-3.24751e-10
67344021	chr14:67344021:G:A	2.39541e-64	-1.31236e-09	-0.888006	1.91185e-17	-1.31236e-09	-0.898022
67344105	chr14:67344105:T:A	4.95018e-64	-1.31236e-09	-0.162137	3.97443e-17	-1.31236e-09	-0.16621
67344168	chr14:67344168:G:T	4.01777e-65	-2.67342	-3.24751e-10	3.74027e-18	-2.52952	-3.24751e-10
67344244	chr14:67344244:C:G	1.59658e-64	-1.31236e-09	-1.2937	1.28652e-17	-1.31236e-09	-1.29415
67344915	chr14:67344915:A:G	3.03543e-65	-2.38365	-0.570139	1.40529e-17	-0.601037	-0.604812
67344991	chr14:67344991:C:T	1.58366e-64	-1.31236e-09	-1.30182	1.2762e-17	-1.31236e-09	-1.30221
67345160	chr14:67345160:T:G	2.89778e-65	-2.55101	-0.449189	2.595e-17	-0.105421	-0.487085
67345191	chr14:67345191:G:C	1.91317e-64	-1.31236e-09	-1.1128	1.5403e-17	-1.31236e-09	-1.11411
67345298	chr14:67345298:T:G	1.78326e-64	-1.31236e-09	-1.18312	1.45225e-17	-1.31236e-09	-1.17298
67345587	chr14:67345587:G:A	2.00141e-64	-1.31236e-09	-1.06771	1.61315e-17	-1.31236e-09	-1.0679
67345757	chr14:67345757:T:C	3.89224e-64	-1.31236e-09	-0.402576	3.13347e-17	-1.31236e-09	-0.403952
67345914	chr14:67345914:A:G	3.84948e-64	-1.31236e-09	-0.413625	3.0991e-17	-1.31236e-09	-0.41498
67346226	chr14:67346226:C:T	1.64757e-65	-2.75147	-0.813382	1.29207e-18	-2.78018	-0.812251
67347039	chr14:67347039:T:C	4.10252e-64	-1.31236e-09	-0.349959	3.30751e-17	-1.31236e-09	-0.349896
67347658	chr14:67347658:A:G	5.12226e-65	-1.18426	-1.24629	1.63317e-17	0.193449	-1.24902
67347803	chr14:67347803:A:G	4.39929e-64	-1.31236e-09	-0.280118	3.54355e-17	-1.31236e-09	-0.280962
67348297	chr14:67348297:C:T	3.38589e-65	-1.96921	-0.875323	5.21716e-18	-1.28848	-0.908243
67348434	chr14:67348434:T:C	7.19221e-65	-2.09115	-3.24751e-10	3.94789e-18	-2.4755	-3.24751e-10
67348615	chr14:67348615:G:A	2.38413e-63	-1.31236e-09	1.40986	1.90541e-16	-1.31236e-09	1.40119
67348741	chr14:67348741:C:T	1.63092e-64	-1.31236e-09	-1.27242	1.31813e-17	-1.31236e-09	-1.26988
67348772	chr14:67348772:G:A	9.03502e-65	-0.575332	-1.28771	8.22429e-19	-2.74831	-1.29586
67349266	chr14:67349266:T:G	3.70176e-64	-1.31236e-09	-0.452754	2.97977e-17	-1.31236e-09	-0.454245
67349802	chr14:67349802:C:T	1.58416e-64	-1.31236e-09	-1.30151	1.27662e-17	-1.31236e-09	-1.30188
67350044	chr14:67350044:C:A	3.97898e-65	-2.68312	-3.24751e-10	3.6848e-18	-2.54446	-3.24751e-10
67350792	chr14:67350792:C:T	2.99255e-63	1.63715	-3.24751e-10	8.19435e-18	-1.74523	-3.24751e-10
67350820	chr14:67350820:G:A	3.90678e-65	-1.42902	-1.27241	2.09089e-18	-1.82888	-1.28221
67351372	chr14:67351372:T:G	5.15281e-65	-2.4246	-3.24751e-10	1.43945e-14	5.72593	-3.24751e-10
67351511	chr14:67351511:A:T	4.69521e-64	-1.31236e-09	-0.21502	3.76936e-17	-1.31236e-09	-0.219188
67352024	chr14:67352024:C:T	3.68682e-64	-1.31236e-09	-0.456798	2.96906e-17	-1.31236e-09	-0.457847
67352553	chr14:67352553:T:C	1.95447e-64	-1.31236e-09	-1.09144	1.58376e-17	-1.31236e-09	-1.08629
67352801	chr14:67352801:A:T	6.10391e-65	-2.25522	-3.24751e-10	6.83118e-18	-1.92718	-3.24751e-10
67352854	chr14:67352854:A:C	1.80137e-64	-1.31236e-09	-1.17301	1.45478e-17	-1.31236e-09	-1.17124
67352885	chr14:67352885:T:C	4.11623e-64	-1.31236e-09	-0.346624	3.30565e-17	-1.31236e-09	-0.35046
67353264	chr14:67353264:G:A	3.45608e-64	-0.521427	-3.24751e-10	1.31473e-16	1.03013	-3.24751e-10
67353375	chr14:67353375:G:A	9.59654e-65	-1.80274	-3.24751e-10	4.50454e-18	-2.34359	-3.24751e-10
67353633	chr14:67353633:G:A	3.79155e-64	-1.31236e-09	-0.428786	3.05095e-17	-1.31236e-09	-0.43064
67353694	chr14:67353694:C:T	2.93745e-65	-2.41756	-0.56904	1.52688e-17	-0.519675	-0.60319
67353740	chr14:67353740:T:C	3.9361e-64	-1.31236e-09	-0.39137	3.17318e-17	-1.31236e-09	-0.391357
67353987	chr14:67353987:C:T	4.12343e-64	-1.31236e-09	-0.344877	3.31265e-17	-1.31236e-09	-0.348343
67354036	chr14:67354036:C:CA	1.62948e-64	-1.31236e-09	-1.2733	1.31427e-17	-1.31236e-09	-1.27281
67354074	chr14:67354074:C:T	5.95419e-65	-0.984103	-1.29595	2.10086e-17	0.493488	-1.29723
67354584	chr14:67354584:A:G	3.9199e-64	-1.31236e-09	-0.395497	3.15767e-17	-1.31236e-09	-0.396258
67355060	chr14:67355060:C:T	1.86013e-64	-1.31236e-09	-1.14091	1.50213e-17	-1.31236e-09	-1.13921
67355199	chr14:67355199:C:T	2.98431e-64	-1.31236e-09	-0.668193	2.38133e-17	-1.31236e-09	-0.678434
67355624	chr14:67355624:G:A	1.58869e-64	-1.31236e-09	-1.29865	1.28023e-17	-1.31236e-09	-1.29906
67355742	chr14:67355742:T:C	1.7255e-64	-1.31236e-09	-1.21605	1.40256e-17	-1.31236e-09	-1.20779
67355876	chr14:67355876:G:A	5.44473e-65	-1.18304	-1.18645	1.72859e-17	0.191293	-1.19008
67355880	chr14:67355880:A:G	4.0173e-64	-1.31236e-09	-0.370952	3.23753e-17	-1.31236e-09	-0.37128
67356026	chr14:67356026:C:A	3.79822e-64	-1.31236e-09	-0.427029	3.05624e-17	-1.31236e-09	-0.428908
67356450	chr14:67356450:AAAAC:A	3.5575e-64	-1.31236e-09	-0.492504	2.86839e-17	-1.31236e-09	-0.49234
67356701	chr14:67356701:C:T	1.57623e-64	-1.31236e-09	-1.30653	1.26655e-17	-1.31236e-09	-1.30979
67356774	chr14:67356774:T:C	3.78333e-64	-1.31236e-09	-0.430956	3.04538e-17	-1.31236e-09	-0.432466
67357498	chr14:67357498:C:T	1.59739e-64	-1.31236e-09	-1.29319	1.28717e-17	-1.31236e-09	-1.29364
67357573	chr14:67357573:T:C	1.70497e-64	-1.31236e-09	-1.22801	1.38531e-17	-1.31236e-09	-1.22017
67357607	chr14:67357607:G:A	3.80418e-64	-1.31236e-09	-0.425461	3.0624e-17	-1.31236e-09	-0.426895
67357615	chr14:67357615:T:C	2.78468e-65	-2.55261	-0.487407	2.5677e-17	-0.0795085	-0.523571
67357710	chr14:67357710:T:G	5.16348e-65	-2.42254	-3.24751e-10	1.43596e-14	5.7235	-3.24751e-10
67358236	chr14:67358236:T:C	1.70684e-64	-1.31236e-09	-1.22692	1.38686e-17	-1.31236e-09	-1.21905
67358380	chr14:67358380:T:C	4.95746e-65	-2.46325	-3.24751e-10	2.95893e-18	-2.76385	-3.24751e-10
67358974	chr14:67358974:T:C	1.02582e-64	-1.73607	-3.24751e-10	1.87952e-17	-0.915077	-3.24751e-10
67359197	chr14:67359197:T:G	2.38676e-64	-0.891623	-3.24751e-10	3.94744e-17	-0.173025	-3.24751e-10
67359442	chr14:67359442:C:T	3.78623e-64	-1.31236e-09	-0.430192	3.04648e-17	-1.31236e-09	-0.432106
67359459	chr14:67359459:C:T	3.80787e-65	-2.72708	-3.24751e-10	3.20528e-16	1.92129	-3.24751e-10
67360193	chr14:67360193:A:G	3.59211e-64	-1.31236e-09	-0.482822	2.89085e-17	-1.31236e-09	-0.484542
67360761	chr14:67360761:T:C	4.11376e-64	-1.31236e-09	-0.347224	3.29784e-17	-1.31236e-09	-0.352823
67360799	chr14:67360799:G:A	1.74185e-64	-1.31236e-09	-1.20661	1.41689e-17	-1.31236e-09	-1.19763
67361006	chr14:67361006:A:G	6.31359e-65	-2.22144	-3.24751e-10	1.08677e-17	-1.46288	-3.24751e-10
67361759	chr14:67361759:A:C	3.40205e-64	-1.31236e-09	-0.537184	2.73692e-17	-1.31236e-09	-0.53926
67362855	chr14:67362855:A:G	3.93995e-64	-1.31236e-09	-0.390393	3.1574e-17	-1.31236e-09	-0.396343
67362962	chr14:67362962:C:G	1.99235e-64	-1.31236e-09	-1.07225	1.60504e-17	-1.31236e-09	-1.07294
67363684	chr14:67363684:G:A	3.12314e-64	-1.31236e-09	-0.622723	2.48818e-17	-1.31236e-09	-0.634542
67363899	chr14:67363899:A:C	3.80558e-64	-0.425094	-3.24751e-10	1.40778e-16	1.09851	-3.24751e-10
67364075	chr14:67364075:C:A	1.57799e-64	-1.31236e-09	-1.30541	1.27144e-17	-1.31236e-09	-1.30594
67364139	chr14:67364139:A:G	1.67654e-64	-1.31236e-09	-1.24483	1.36148e-17	-1.31236e-09	-1.23752
67364742	chr14:67364742:C:T	3.98473e-64	-1.31236e-09	-0.379093	3.19376e-17	-1.31236e-09	-0.384895
67365122	chr14:67365122:T:G	4.85725e-65	-2.48367	-3.24751e-10	3.72322e-18	-2.53409	-3.24751e-10
67365810	chr14:67365810:G:A	7.01491e-65	-2.11611	-3.24751e-10	1.30045e-17	-1.28338	-3.24751e-10
67366426	chr14:67366426:G:A	3.76869e-64	-1.31236e-09	-0.434835	3.03099e-17	-1.31236e-09	-0.437203
67366520	chr14:67366520:C:T	3.7925e-64	-1.31236e-09	-0.428536	3.04947e-17	-1.31236e-09	-0.431124
67366701	chr14:67366701:T:C	6.23957e-65	-2.23323	-3.24751e-10	1.02797e-17	-1.51851	-3.24751e-10
67366969	chr14:67366969:G:C	2.85024e-65	-2.40889	-0.60785	1.47058e-17	-0.518591	-0.641842
67367162	chr14:67367162:C:G	4.77837e-65	-2.50005	-3.24751e-10	3.66871e-18	-2.54884	-3.24751e-10
67368668	chr14:67368668:T:TA	3.78336e-64	-1.31236e-09	-0.43095	3.04389e-17	-1.31236e-09	-0.432955
67368734	chr14:67368734:T:TTAAAA	2.08129e-65	-2.06195	-1.26921	4.5352e-17	1.23868	-1.27291
67368844	chr14:67368844:GA:G	6.59376e-65	-0.921911	-1.25611	2.25916e-17	0.527417	-1.25851
67369484	chr14:67369484:A:G	1.89452e-64	-1.31236e-09	-1.1226	1.52976e-17	-1.31236e-09	-1.12098
67369535	chr14:67369535:G:T	1.60069e-64	-1.31236e-09	-1.29113	1.29151e-17	-1.31236e-09	-1.29028
67369635	chr14:67369635:A:C	2.02198e-63	2.20887	-0.963776	9.95064e-18	-0.574926	-0.976114
67370080	chr14:67370080:G:A	3.63662e-64	-1.31236e-09	-0.470508	2.92769e-17	-1.31236e-09	-0.471878
67370200	chr14:67370200:T:C	4.15856e-65	-2.63898	-3.24751e-10	3.93905e-18	-2.47774	-3.24751e-10
67370237	chr14:67370237:A:G	2.04531e-65	-2.06804	-1.28056	4.38552e-17	1.21568	-1.28346
67370331	chr14:67370331:A:G	2.4405e-64	-0.869357	-3.24751e-10	1.13052e-16	0.879169	-3.24751e-10
67370373	chr14:67370373:C:T	1.09257e-64	-0.373439	-1.29959	3.83421e-17	1.09908	-1.30121
67370661	chr14:67370661:A:G	6.19811e-65	-2.2399	-3.24751e-10	1.01729e-17	-1.52895	-3.24751e-10
67370794	chr14:67370794:G:A	7.8727e-65	-1.30766	-0.693084	4.19089e-18	-1.72862	-0.687142
67370977	chr14:67370977:C:T	1.68448e-65	-2.69484	-0.847852	1.25232e-18	-2.77704	-0.846637
67370993	chr14:67370993:C:T	3.63392e-65	-2.77383	-3.24751e-10	3.1617e-18	-2.69757	-3.24751e-10
67371048	chr14:67371048:A:C	6.87217e-65	-0.857564	-1.2791	2.40588e-17	0.612978	-1.28116
67371174	chr14:67371174:G:A	3.67326e-64	-1.31236e-09	-0.460481	2.95355e-17	-1.31236e-09	-0.463086
67371181	chr14:67371181:G:A	2.60149e-65	-2.48441	-0.623655	1.76565e-17	-0.319904	-0.657668
67371369	chr14:67371369:G:T	2.97413e-64	-1.31236e-09	-0.67161	2.3711e-17	-1.31236e-09	-0.682737
67371716	chr14:67371716:A:G	1.76128e-64	-1.31236e-09	-1.19552	1.42348e-17	-1.31236e-09	-1.19299
67372068	chr14:67372068:C:T	8.35376e-65	-1.30001	-0.641427	4.42558e-18	-1.7269	-0.634381
67372444	chr14:67372444:A:G	3.62207e-64	-1.31236e-09	-0.474515	2.91211e-17	-1.31236e-09	-0.477214
67372629	chr14:67372629:G:A	8.49966e-65	-1.12756	-0.796559	1.77218e-18	-2.47637	-0.800093
67372814	chr14:67372814:A:G	4.02434e-64	-1.31236e-09	-0.369201	3.22806e-17	-1.31236e-09	-0.374211
67373126	chr14:67373126:C:G	1.62751e-64	-1.31236e-09	-1.27451	1.31353e-17	-1.31236e-09	-1.27337
67373140	chr14:67373140:A:G	1.55916e-64	-1.31236e-09	-1.31741	1.25635e-17	-1.31236e-09	-1.31788
67374018	chr14:67374018:C:T	2.43994e-65	-2.59608	-0.576096	2.75699e-17	0.07905	-0.611003
67374035	chr14:67374035:T:A	4.27833e-64	-1.31236e-09	-0.307998	3.43255e-17	-1.31236e-09	-0.31279
67374321	chr14:67374321:A:G	7.80673e-65	-2.00916	-3.24751e-10	4.18504e-18	-2.41716	-3.24751e-10
67374602	chr14:67374602:T:A	1.91091e-64	-1.31236e-09	-1.11398	1.5388e-17	-1.31236e-09	-1.11509
67374861	chr14:67374861:T:C	4.08906e-64	-1.31236e-09	-0.353248	3.28006e-17	-1.31236e-09	-0.358231
67374959	chr14:67374959:C:A	1.93441e-64	-1.31236e-09	-1.10176	1.56072e-17	-1.31236e-09	-1.10095
67375066	chr14:67375066:C:T	4.49501e-65	-2.56118	-3.24751e-10	3.46202e-18	-2.60682	-3.24751e-10
67375380	chr14:67375380:C:T	3.82169e-64	-1.31236e-09	-0.42087	3.06366e-17	-1.31236e-09	-0.426483
67376163	chr14:67376163:A:ACT	1.64758e-64	-1.31236e-09	-1.26226	1.33667e-17	-1.31236e-09	-1.25591
67376727	chr14:67376727:A:G	1.73296e-64	-0.204801	-1.00693	6.36375e-17	1.30957	-1.00505
67377912	chr14:67377912:A:G	1.10877e-64	-0.364988	-1.29332	3.90657e-17	1.11165	-1.29509
67378030	chr14:67378030:C:G	6.78568e-65	-0.874832	-1.2745	2.36558e-17	0.591576	-1.27664
67378220	chr14:67378220:A:G	1.60184e-64	-1.31236e-09	-1.29041	1.29556e-17	-1.31236e-09	-1.28715
67378400	chr14:67378400:TAAC:T	2.03003e-64	-1.31236e-09	-1.05351	1.63529e-17	-1.31236e-09	-1.05427
67378823	chr14:67378823:A:C	6.67983e-65	-0.893738	-1.27132	2.31177e-17	0.565475	-1.27355
67379145	chr14:67379145:C:T	1.61723e-64	-1.31236e-09	-1.28085	1.30586e-17	-1.31236e-09	-1.27923
67379168	chr14:67379168:G:GAAT	2.59296e-64	-0.808762	-3.24751e-10	4.32618e-17	-0.0814063	-3.24751e-10
67379300	chr14:67379300:T:C	1.57748e-64	-1.31236e-09	-1.30573	1.27105e-17	-1.31236e-09	-1.30625
67379782	chr14:67379782:A:G	4.35699e-64	-1.31236e-09	-0.28978	3.49569e-17	-1.31236e-09	-0.29456
67379854	chr14:67379854:C:T	8.29423e-65	-1.2578	-0.690782	4.38108e-18	-1.68658	-0.684802
67380042	chr14:67380042:T:C	4.08545e-64	-1.31236e-09	-0.35413	3.27771e-17	-1.31236e-09	-0.358946
67380555	chr14:67380555:T:A	1.92526e-65	-2.0918	-1.31729	3.51179e-18	-1.27562	-1.31693
67380794	chr14:67380794:G:A	1.68123e-64	-1.31236e-09	-1.24204	1.36477e-17	-1.31236e-09	-1.2351
67380969	chr14:67380969:T:C	1.57166e-64	-1.31236e-09	-1.30943	1.26561e-17	-1.31236e-09	-1.31054
67381050	chr14:67381050:T:C	5.32476e-64	-1.31236e-09	-0.0891949	4.24955e-17	-1.31236e-09	-0.0992799
67381215	chr14:67381215:C:T	2.14625e-64	-1.31236e-09	-0.997842	1.78598e-17	-1.31236e-09	-0.966123
67381361	chr14:67381361:CAA:C	7.29873e-65	-2.07645	-3.24751e-10	1.36365e-17	-1.23593	-3.24751e-10
67382131	chr14:67382131:C:A	1.27054e-64	-0.226894	-1.29522	4.61582e-17	1.28033	-1.29694
67382686	chr14:67382686:T:C	2.83747e-63	-1.31236e-09	1.58394	2.28527e-16	-1.31236e-09	1.58298
67382906	chr14:67382906:TGC:T	5.51375e-65	-2.3569	-3.24751e-10	7.99741e-18	-1.76956	-3.24751e-10
67382957	chr14:67382957:A:G	1.93186e-64	-1.31236e-09	-1.10308	1.56069e-17	-1.31236e-09	-1.10097
67383140	chr14:67383140:C:A	3.6049e-65	-2.78185	-3.24751e-10	3.68228e-18	-2.54515	-3.24751e-10
67383799	chr14:67383799:TC:T	7.41737e-65	-2.06032	-3.24751e-10	1.39002e-17	-1.21677	-3.24751e-10
67384465	chr14:67384465:C:T	4.62363e-65	-2.53297	-3.24751e-10	3.58333e-18	-2.57239	-3.24751e-10
67384531	chr14:67384531:T:C	1.68478e-64	-1.31236e-09	-1.23993	1.34528e-17	-1.31236e-09	-1.24949
67384632	chr14:67384632:A:G	4.72551e-65	-2.51117	-3.24751e-10	3.63139e-18	-2.55906	-3.24751e-10
67385037	chr14:67385037:T:C	1.87664e-64	-0.132549	-0.999527	7.01895e-17	1.40009	-0.997567
67385548	chr14:67385548:A:G	7.30055e-65	-0.804843	-1.27135	2.59742e-17	0.68155	-1.27312
67385905	chr14:67385905:C:T	2.56838e-65	-1.84916	-1.27172	2.3028e-18	-1.74655	-1.268
67385970	chr14:67385970:A:G	1.62301e-64	-1.31236e-09	-1.27728	1.31263e-17	-1.31236e-09	-1.27406
67386546	chr14:67386546:T:G	2.39326e-65	-2.60959	-0.581905	2.89437e-17	0.13389	-0.617214
67387255	chr14:67387255:C:T	2.61254e-64	-0.801238	-3.24751e-10	1.10086e-17	-1.45	-3.24751e-10
67388129	chr14:67388129:G:A	8.16591e-65	-1.96418	-3.24751e-10	1.58627e-17	-1.08471	-3.24751e-10
67388191	chr14:67388191:G:T	1.57374e-64	-1.31236e-09	-1.3081	1.26675e-17	-1.31236e-09	-1.30964
67388610	chr14:67388610:A:G	2.64932e-65	-2.60017	-0.489676	2.99104e-17	0.0752523	-0.525725
67388703	chr14:67388703:G:A	6.22407e-64	1.3192	-1.25234	3.7171e-18	-1.27749	-1.25825
67388988	chr14:67388988:A:G	3.05389e-65	-2.7779	-0.16983	3.74151e-18	-2.39187	-0.137321
67389973	chr14:67389973:A:G	1.729e-64	-1.31236e-09	-1.21402	1.40483e-17	-1.31236e-09	-1.20617
67391390	chr14:67391390:TC:T	3.60549e-65	-2.78169	-3.24751e-10	3.07082e-18	-2.72673	-3.24751e-10
67391973	chr14:67391973:CAGA:C	1.56828e-64	-1.31236e-09	-1.31158	1.26435e-17	-1.31236e-09	-1.31154
67392487	chr14:67392487:C:T	2.11949e-64	0.288027	-1.29841	1.05721e-16	2.11303	-1.30091
67392964	chr14:67392964:A:G	3.86319e-64	-1.31236e-09	-0.410069	3.08972e-17	-1.31236e-09	-0.418012
67393324	chr14:67393324:T:C	1.57459e-64	-1.31236e-09	-1.30757	1.27011e-17	-1.31236e-09	-1.30699
67393353	chr14:67393353:A:G	1.55911e-64	-1.31236e-09	-1.31745	1.25721e-17	-1.31236e-09	-1.3172
67393373	chr14:67393373:G:A	1.67868e-64	-1.31236e-09	-1.24355	1.35473e-17	-1.31236e-09	-1.24249
67393402	chr14:67393402:G:A	3.72676e-64	-1.31236e-09	-0.446022	3.00048e-17	-1.31236e-09	-0.447321
67393523	chr14:67393523:G:A	3.68592e-64	-1.31236e-09	-0.457041	2.97669e-17	-1.31236e-09	-0.45528
67393614	chr14:67393614:T:C	8.15142e-65	-1.96595	-3.24751e-10	1.61621e-17	-1.06601	-3.24751e-10
67393815	chr14:67393815:A:T	1.56067e-64	-1.31236e-09	-1.31645	1.2584e-17	-1.31236e-09	-1.31625
67394019	chr14:67394019:A:T	3.95775e-64	-1.31236e-09	-0.385887	3.18392e-17	-1.31236e-09	-0.387978
67394154	chr14:67394154:C:A	5.19324e-65	-2.41679	-3.24751e-10	4.00314e-18	-2.4616	-3.24751e-10
67394362	chr14:67394362:C:T	7.73836e-65	-2.01796	-3.24751e-10	1.4902e-17	-1.14718	-3.24751e-10
67394818	chr14:67394818:A:G	1.85931e-64	-1.31236e-09	-1.14136	1.46973e-17	-1.31236e-09	-1.16102
67394985	chr14:67394985:C:T	4.77731e-64	-1.31236e-09	-0.197683	3.87052e-17	-1.31236e-09	-0.192702
67395083	chr14:67395083:C:CT	1.55883e-64	-1.31236e-09	-1.31763	1.2565e-17	-1.31236e-09	-1.31776
67395153	chr14:67395153:T:C	1.55883e-64	-1.31236e-09	-1.31763	1.2565e-17	-1.31236e-09	-1.31776
67395383	chr14:67395383:C:T	7.36841e-64	1.17153	-0.935886	2.03467e-16	2.39947	-0.932638
67395461	chr14:67395461:C:T	1.60908e-64	-1.31236e-09	-1.2859	1.2952e-17	-1.31236e-09	-1.28743
67395552	chr14:67395552:G:A	7.57493e-65	-2.0393	-3.24751e-10	1.43673e-17	-1.18373	-3.24751e-10
67395680	chr14:67395680:G:A	4.9981e-65	-2.45509	-3.24751e-10	3.85733e-18	-2.4987	-3.24751e-10
67395930	chr14:67395930:T:A	4.55181e-64	-1.31236e-09	-0.246037	3.68833e-17	-1.31236e-09	-0.240917
67397007	chr14:67397007:C:T	2.3584e-65	-2.73307	-0.473098	2.27189e-15	4.34607	-0.466377
67397105	chr14:67397105:G:A	5.57375e-64	-1.31236e-09	-0.0434939	4.48619e-17	-1.31236e-09	-0.0450893
67397278	chr14:67397278:T:C	5.4083e-64	-1.31236e-09	-0.0736266	4.39123e-17	-1.31236e-09	-0.0664824
67397988	chr14:67397988:A:G	7.90453e-65	-1.99671	-3.24751e-10	1.54071e-17	-1.11385	-3.24751e-10
67398024	chr14:67398024:G:C	3.03171e-64	-1.31236e-09	-0.652436	2.43287e-17	-1.31236e-09	-0.657021
67398027	chr14:67398027:A:G	5.45043e-64	-1.31236e-09	-0.065867	4.42445e-17	-1.31236e-09	-0.0589462
67398039	chr14:67398039:T:A	6.98995e-64	-1.31236e-09	0.182911	5.62794e-17	-1.31236e-09	0.181652
67398044	chr14:67398044:T:C	6.34678e-64	-1.31236e-09	0.0863855	5.11359e-17	-1.31236e-09	0.08581
67398074	chr14:67398074:A:G	2.83121e-63	1.58173	-3.24751e-10	8.96401e-16	2.94971	-3.24751e-10
67398086	chr14:67398086:T:C	5.24298e-64	-1.31236e-09	-0.104671	4.25653e-17	-1.31236e-09	-0.0976387
67399954	chr14:67399954:A:G	5.36862e-64	-1.31236e-09	-0.0809915	4.34133e-17	-1.31236e-09	-0.0779117
67399996	chr14:67399996:C:T	1.62986e-64	-1.31236e-09	-1.27307	1.31221e-17	-1.31236e-09	-1.27438
67400056	chr14:67400056:G:T	4.8684e-65	-2.48138	-3.24751e-10	3.74302e-18	-2.52879	-3.24751e-10
67400211	chr14:67400211:G:T	6.3895e-64	-1.31236e-09	0.0930951	5.13225e-17	-1.31236e-09	0.0894525
67400534	chr14:67400534:G:T	8.9436e-65	-1.87321	-3.24751e-10	1.1186e-17	-1.43401	-3.24751e-10
67400976	chr14:67400976:C:A	5.0637e-64	-1.31236e-09	-0.139464	4.10953e-17	-1.31236e-09	-0.132783
67401453	chr14:67401453:A:G	4.78126e-65	-2.49944	-3.24751e-10	3.68064e-18	-2.54559	-3.24751e-10
67402151	chr14:67402151:T:A	1.64002e-65	-2.33727	-1.23217	6.22942e-18	-0.778328	-1.24107
67402361	chr14:67402361:A:T	2.84682e-63	1.58723	-3.24751e-10	9.02014e-16	2.95595	-3.24751e-10
67402542	chr14:67402542:T:C	7.74816e-65	-2.01669	-3.24751e-10	1.48963e-17	-1.14756	-3.24751e-10
67402677	chr14:67402677:C:T	1.4994e-64	-0.0741619	-1.28233	8.53065e-19	-2.72153	-1.28607
67402923	chr14:67402923:T:G	1.55867e-64	-1.31236e-09	-1.31773	1.25657e-17	-1.31236e-09	-1.31771
67403747	chr14:67403747:T:C	1.58362e-64	-1.31236e-09	-1.30185	1.27533e-17	-1.31236e-09	-1.30289
67403771	chr14:67403771:G:A	1.29758e-63	-1.31236e-09	0.801527	1.01738e-16	-1.31236e-09	0.773722
67403787	chr14:67403787:C:T	2.2336e-65	-2.00517	-1.25536	3.57269e-18	-1.31295	-1.26241
67404224	chr14:67404224:G:C	2.43076e-64	-1.31236e-09	-0.873358	1.97055e-17	-1.31236e-09	-0.867779
67404756	chr14:67404756:G:A	7.16992e-64	0.208333	-3.24751e-10	2.20345e-16	1.54652	-3.24751e-10
67404962	chr14:67404962:G:A	1.96557e-63	-1.31236e-09	1.21681	1.5493e-16	-1.31236e-09	1.1943
67405009	chr14:67405009:G:A	4.8914e-65	-2.47667	-3.24751e-10	3.74404e-18	-2.52851	-3.24751e-10
67405501	chr14:67405501:A:C	2.32478e-63	1.38465	-3.24751e-10	7.14992e-16	2.72359	-3.24751e-10
67405587	chr14:67405587:T:A	8.48928e-65	-1.92534	-3.24751e-10	3.6696e-18	-2.5486	-3.24751e-10
67405831	chr14:67405831:C:G	1.56755e-64	-1.31236e-09	-1.31204	1.2631e-17	-1.31236e-09	-1.31252
67406088	chr14:67406088:G:A	1.56004e-64	-1.31236e-09	-1.31685	1.2578e-17	-1.31236e-09	-1.31672
67406411	chr14:67406411:C:T	2.03134e-64	-1.31236e-09	-1.05286	1.66047e-17	-1.31236e-09	-1.03899
67406529	chr14:67406529:G:A	5.67856e-64	-1.31236e-09	-0.0248632	4.63288e-17	-1.31236e-09	-0.0129125
67406595	chr14:67406595:G:A	2.13115e-65	-2.32584	-0.981642	1.66366e-18	-2.36239	-0.977265
67406613	chr14:67406613:G:C	4.17277e-65	-2.46697	-0.168602	3.36011e-18	-2.47147	-0.165237
67408179	chr14:67408179:A:C	4.1447e-64	-1.31236e-09	-0.339731	3.36316e-17	-1.31236e-09	-0.333211
67408794	chr14:67408794:T:G	2.21235e-65	-2.26849	-1.0016	5.8426e-17	1.20993	-0.990846
67409010	chr14:67409010:T:A	4.49748e-65	-2.56063	-3.24751e-10	2.92881e-18	-2.77408	-3.24751e-10
67409127	chr14:67409127:C:T	3.75902e-63	1.86518	-3.24751e-10	1.25071e-15	3.28279	-3.24751e-10
67409171	chr14:67409171:A:C	5.12387e-65	-2.43024	-3.24751e-10	3.91166e-18	-2.48472	-3.24751e-10
67409199	chr14:67409199:T:C	1.37302e-64	-1.44455	-3.24751e-10	5.01552e-18	-2.23614	-3.24751e-10
67409543	chr14:67409543:T:C	1.76388e-65	-2.40332	-1.09331	1.37629e-18	-2.44072	-1.08856
67409750	chr14:67409750:G:A	1.98574e-64	-1.31236e-09	-1.07557	1.60251e-17	-1.31236e-09	-1.07452
67410475	chr14:67410475:G:T	1.78648e-64	-1.31236e-09	-1.18132	1.45435e-17	-1.31236e-09	-1.17153
67410588	chr14:67410588:G:A	4.4523e-65	-2.57072	-3.24751e-10	3.40904e-18	-2.62225	-3.24751e-10
67410653	chr14:67410653:G:A	1.05236e-64	-1.71053	-3.24751e-10	2.4464e-17	-0.651474	-3.24751e-10
67410983	chr14:67410983:A:G	1.82139e-64	-1.31236e-09	-1.16196	1.47977e-17	-1.31236e-09	-1.15421
67411430	chr14:67411430:A:G	1.44607e-63	0.909876	-3.24751e-10	4.29677e-16	2.21436	-3.24751e-10
67411481	chr14:67411481:C:A	1.49512e-63	0.943229	-3.24751e-10	4.46158e-16	2.252	-3.24751e-10
67411667	chr14:67411667:A:G	1.75505e-64	-1.31236e-09	-1.19906	1.42428e-17	-1.31236e-09	-1.19242
67411719	chr14:67411719:C:T	1.66096e-63	1.04842	-3.24751e-10	5.0504e-16	2.37596	-3.24751e-10
67412000	chr14:67412000:A:G	5.66326e-64	1.21612	-1.24368	2.02963e-18	-1.88867	-1.25215
67412566	chr14:67412566:G:C	1.84164e-64	-1.31236e-09	-1.1509	1.47602e-17	-1.31236e-09	-1.15674
67412726	chr14:67412726:G:A	5.45081e-65	-2.36838	-3.24751e-10	4.08984e-18	-2.44017	-3.24751e-10
67413242	chr14:67413242:T:C	1.56397e-64	-1.31236e-09	-1.31434	1.26241e-17	-1.31236e-09	-1.31307
67413266	chr14:67413266:A:T	1.83719e-64	-1.31236e-09	-1.15332	1.48856e-17	-1.31236e-09	-1.14828
67413322	chr14:67413322:G:A	3.60451e-65	-2.78196	-3.24751e-10	5.91217e-18	-2.07166	-3.24751e-10
67413792	chr14:67413792:G:C	2.29691e-64	-1.31236e-09	-0.929999	1.88143e-17	-1.31236e-09	-0.914062
67413820	chr14:67413820:A:G	8.84019e-64	0.417747	-3.24751e-10	2.55669e-16	1.69521	-3.24751e-10
67413933	chr14:67413933:T:C	1.55858e-64	-1.31236e-09	-1.31778	1.25684e-17	-1.31236e-09	-1.3175
67415317	chr14:67415317:T:C	3.07875e-64	-1.31236e-09	-0.637037	2.54185e-17	-1.31236e-09	-0.613202
67415770	chr14:67415770:G:A	1.04505e-64	-1.7175	-3.24751e-10	1.58464e-17	-1.08573	-3.24751e-10
67415820	chr14:67415820:C:T	1.68562e-64	-1.31236e-09	-1.23943	1.35719e-17	-1.31236e-09	-1.24068
67416412	chr14:67416412:T:C	1.17071e-64	-1.07043	-0.533523	2.13943e-18	-2.56676	-0.521377
67418252	chr14:67418252:C:T	1.56462e-64	-1.31236e-09	-1.31392	1.26194e-17	-1.31236e-09	-1.31345
67419129	chr14:67419129:T:C	1.56538e-65	-2.40735	-1.20866	5.81519e-18	-0.884623	-1.20358
67419400	chr14:67419400:C:A	1.6371e-64	-1.31236e-09	-1.26864	1.32532e-17	-1.31236e-09	-1.26444
67419669	chr14:67419669:T:G	3.31167e-65	-2.27347	-0.593228	2.44665e-17	-0.0533109	-0.598062
67419797	chr14:67419797:C:G	3.83958e-64	-1.31236e-09	-0.416198	3.07562e-17	-1.31236e-09	-0.422585
67420064	chr14:67420064:G:T	1.67879e-64	-1.31236e-09	-1.24349	1.35999e-17	-1.31236e-09	-1.23861
67420277	chr14:67420277:T:C	1.89808e-64	-1.31236e-09	-1.12072	1.55164e-17	-1.31236e-09	-1.10678
67420631	chr14:67420631:T:C	1.81708e-64	-1.31236e-09	-1.16433	1.4665e-17	-1.31236e-09	-1.16321
67420883	chr14:67420883:C:T	2.55676e-64	-1.31236e-09	-0.822821	2.06815e-17	-1.31236e-09	-0.819438
67420940	chr14:67420940:T:G	6.84037e-65	-2.17882	0.0375189	3.70193e-16	1.98697	0.0783761
67421068	chr14:67421068:A:G	5.229e-65	-2.40993	-3.24751e-10	2.99099e-18	-2.75307	-3.24751e-10
67421115	chr14:67421115:G:C	1.97451e-64	-1.31236e-09	-1.08124	1.62863e-17	-1.31236e-09	-1.05835
67421285	chr14:67421285:C:T	1.96592e-64	-1.31236e-09	-1.0856	1.62122e-17	-1.31236e-09	-1.06291
67421641	chr14:67421641:A:G	1.37194e-65	-2.47055	-1.27738	6.65893e-18	-0.682139	-1.27058
67421659	chr14:67421659:A:G	3.74388e-65	-2.74402	-3.24751e-10	2.9522e-18	-2.76613	-3.24751e-10
67421898	chr14:67421898:G:T	1.81586e-64	-1.31236e-09	-1.165	1.41143e-17	-1.31236e-09	-1.20149
67421929	chr14:67421929:T:G	1.56567e-64	-1.31236e-09	-1.31325	1.26835e-17	-1.31236e-09	-1.30837
67422058	chr14:67422058:G:A	2.13938e-64	-1.31236e-09	-1.00104	1.73226e-17	-1.31236e-09	-0.996667
67422798	chr14:67422798:C:A	2.67481e-64	-1.31236e-09	-0.777683	2.17365e-17	-1.31236e-09	-0.769683
67423605	chr14:67423605:G:A	2.96069e-65	-2.6379	-0.340825	2.27566e-18	-2.69959	-0.326818
67424054	chr14:67424054:A:G	2.43876e-64	-1.31236e-09	-0.87007	1.95767e-17	-1.31236e-09	-0.874335
67424145	chr14:67424145:C:T	4.63154e-65	-2.53126	-3.24751e-10	6.34348e-18	-2.00125	-3.24751e-10
67424172	chr14:67424172:G:A	1.58991e-64	-1.31236e-09	-1.29788	1.28002e-17	-1.31236e-09	-1.29921
67424535	chr14:67424535:G:A	3.3658e-64	-1.31236e-09	-0.547897	2.71088e-17	-1.31236e-09	-0.548819
67424960	chr14:67424960:C:G	2.01268e-64	-1.31236e-09	-1.0621	1.62776e-17	-1.31236e-09	-1.05889
67425068	chr14:67425068:T:G	1.99064e-64	-0.0868292	-0.986274	1.53546e-18	-2.4232	-0.996647
67425177	chr14:67425177:G:A	6.03474e-65	-2.26661	-3.24751e-10	9.53541e-18	-1.59367	-3.24751e-10
67425429	chr14:67425429:G:C	6.28141e-65	-2.22655	-3.24751e-10	7.59865e-18	-1.82071	-3.24751e-10
67425652	chr14:67425652:G:A	1.77298e-64	-1.31236e-09	-1.1889	1.43447e-17	-1.31236e-09	-1.1853
67425729	chr14:67425729:C:G	1.10551e-65	-2.76711	-1.19673	1.61347e-17	0.132725	-1.20043
67425740	chr14:67425740:G:C	6.11413e-65	-2.25354	-3.24751e-10	9.64182e-18	-1.58257	-3.24751e-10
67426065	chr14:67426065:G:A	2.06678e-64	-1.31236e-09	-1.03557	1.65293e-17	-1.31236e-09	-1.04354
67426107	chr14:67426107:A:G	2.0503e-64	-1.31236e-09	-1.04358	1.65033e-17	-1.31236e-09	-1.04512
67426186	chr14:67426186:G:A	2.20827e-64	-1.31236e-09	-0.969351	1.76843e-17	-1.31236e-09	-0.976002
67426343	chr14:67426343:G:A	2.2075e-64	-1.31236e-09	-0.969703	1.7733e-17	-1.31236e-09	-0.973252
67426372	chr14:67426372:G:A	5.8883e-65	-2.29118	-3.24751e-10	9.12653e-18	-1.63749	-3.24751e-10
67426470	chr14:67426470:C:G	1.15627e-64	-1.0936	-0.52276	5.5784e-18	-1.60677	-0.523009
67426525	chr14:67426525:G:A	3.62661e-65	-1.65792	-1.11793	1.93857e-18	-2.07607	-1.11065
67426558	chr14:67426558:A:G	2.16558e-64	-1.31236e-09	-0.988874	1.73098e-17	-1.31236e-09	-0.997404
67426637	chr14:67426637:G:A	1.98293e-64	-1.31236e-09	-1.07699	1.61544e-17	-1.31236e-09	-1.06648
67426696	chr14:67426696:C:T	1.77631e-64	0.0638975	-1.25092	8.32079e-19	-2.7796	-1.2529
67426763	chr14:67426763:C:T	1.45463e-65	-2.39226	-1.29713	1.99198e-18	-1.86197	-1.29758
67426970	chr14:67426970:C:T	2.25576e-64	-1.31236e-09	-0.948074	1.82526e-17	-1.31236e-09	-0.944368
67426982	chr14:67426982:G:T	6.22401e-65	-2.23573	-3.24751e-10	9.89632e-18	-1.55651	-3.24751e-10
67427072	chr14:67427072:C:T	1.6841e-64	-1.24033	-3.24751e-10	6.70042e-18	-1.94651	-3.24751e-10
67427104	chr14:67427104:G:A	1.30513e-65	-2.53195	-1.2659	1.73473e-18	-2.03093	-1.2669
67427109	chr14:67427109:T:C	2.56926e-64	-1.31236e-09	-0.817943	2.06294e-17	-1.31236e-09	-0.821958
67427312	chr14:67427312:A:G	1.11204e-65	-2.77469	-1.18326	1.46342e-17	0.0216941	-1.18701
67427391	chr14:67427391:C:T	4.07962e-65	-2.65814	-3.24751e-10	5.58146e-18	-2.12923	-3.24751e-10
67427521	chr14:67427521:A:G	4.26255e-64	-1.31236e-09	-0.311695	3.47963e-17	-1.31236e-09	-0.299166
67428224	chr14:67428224:TGCCTTTTTA:T	3.42188e-64	-0.53137	-3.24751e-10	1.2544e-17	-1.31944	-3.24751e-10
67429597	chr14:67429597:G:A	8.57406e-65	-1.91541	-3.24751e-10	1.46535e-17	-1.164	-3.24751e-10
67429962	chr14:67429962:T:C	8.7977e-65	-1.88966	-3.24751e-10	1.51721e-17	-1.12922	-3.24751e-10
67430344	chr14:67430344:T:G	1.01187e-64	-0.643556	-1.1062	5.09137e-17	1.17929	-1.09784
67430386	chr14:67430386:T:C	1.43241e-64	-0.746951	-0.65525	5.11443e-18	-1.57142	-0.645188
67430402	chr14:67430402:G:A	1.09207e-64	-0.987689	-0.685797	4.10392e-18	-1.76571	-0.671021
67430605	chr14:67430605:G:A	4.39179e-64	-1.31236e-09	-0.281825	3.49681e-17	-1.31236e-09	-0.29424
67430733	chr14:67430733:C:T	1.52736e-65	-2.3702	-1.27041	2.1355e-18	-1.81743	-1.27255
67430911	chr14:67430911:A:G	1.48219e-64	-0.418109	-0.94993	4.91055e-18	-1.31466	-0.942628
67430945	chr14:67430945:T:A	1.90418e-64	-1.31236e-09	-1.11751	1.54981e-17	-1.31236e-09	-1.10796
67430983	chr14:67430983:G:A	2.58069e-64	-0.691035	-0.12247	1.24264e-16	1.07253	-0.0987986
67431830	chr14:67431830:C:G	4.61917e-64	-1.31236e-09	-0.231347	3.65618e-17	-1.31236e-09	-0.249673
67432050	chr14:67432050:A:G	4.06237e-65	-2.66238	-3.24751e-10	4.86777e-18	-2.26604	-3.24751e-10
67432090	chr14:67432090:C:A	2.69873e-64	-1.31236e-09	-0.768781	2.19174e-17	-1.31236e-09	-0.761397
67432354	chr14:67432354:C:T	1.66367e-64	-1.31236e-09	-1.25253	1.3376e-17	-1.31236e-09	-1.25522
67432550	chr14:67432550:C:T	3.63392e-65	-2.77384	-3.24751e-10	2.98406e-18	-2.75539	-3.24751e-10
67433039	chr14:67433039:G:A	8.12009e-65	-1.96981	-3.24751e-10	1.36026e-17	-1.23842	-3.24751e-10
67433040	chr14:67433040:T:A	6.20465e-64	-0.763845	0.827582	1.03358e-17	-2.30433	0.791265
67433203	chr14:67433203:G:A	1.5699e-64	-1.31236e-09	-1.31055	1.26623e-17	-1.31236e-09	-1.31005
67433476	chr14:67433476:G:A	3.74506e-65	-2.74371	-3.24751e-10	3.72902e-18	-2.53253	-3.24751e-10
67434072	chr14:67434072:A:G	2.52518e-64	-1.31236e-09	-0.835249	1.97142e-17	-1.31236e-09	-0.867336
67434235	chr14:67434235:G:A	4.76592e-64	-1.31236e-09	-0.200071	3.89491e-17	-1.31236e-09	-0.186421
67434405	chr14:67434405:C:T	1.33648e-65	-2.76442	-1.00969	1.72541e-17	0.0130709	-1.0137
67434555	chr14:67434555:C:T	1.58104e-64	-1.31236e-09	-1.30348	1.27295e-17	-1.31236e-09	-1.30475
67434899	chr14:67434899:C:T	2.54815e-64	-1.31236e-09	-0.826195	1.98881e-17	-1.31236e-09	-0.858555
67435024	chr14:67435024:T:TAGTG	1.46846e-64	-0.225463	-1.15189	7.06217e-18	-0.751799	-1.14213
67435140	chr14:67435140:C:T	1.78649e-65	-2.34534	-1.13855	4.84813e-16	3.47884	-1.14376
67435141	chr14:67435141:AT:A	2.6387e-64	-1.31236e-09	-0.791276	2.0569e-17	-1.31236e-09	-0.824892
67435235	chr14:67435235:G:A	1.56294e-64	-1.31236e-09	-1.31499	1.25921e-17	-1.31236e-09	-1.3156
67435354	chr14:67435354:T:A	1.57104e-64	-1.31236e-09	-1.30982	1.2673e-17	-1.31236e-09	-1.3092
67435826	chr14:67435826:T:C	4.6385e-64	-1.31236e-09	-0.22717	3.75576e-17	-1.31236e-09	-0.222802
67436086	chr14:67436086:G:A	8.63015e-65	-1.90888	-3.24751e-10	1.44277e-17	-1.17952	-3.24751e-10
67436376	chr14:67436376:G:C	4.00656e-64	-1.31236e-09	-0.373629	3.14863e-17	-1.31236e-09	-0.399125
67436749	chr14:67436749:G:A	4.2343e-64	0.992752	-1.3111	1.89797e-17	0.403541	-1.30885
67437192	chr14:67437192:G:A	2.44977e-64	-1.31236e-09	-0.865566	1.98971e-17	-1.31236e-09	-0.858102
67437251	chr14:67437251:G:GT	2.35085e-64	-1.31236e-09	-0.906784	1.88702e-17	-1.31236e-09	-0.911093
67437377	chr14:67437377:T:G	2.56166e-64	-1.31236e-09	-0.820904	1.96926e-17	-1.31236e-09	-0.868432
67437457	chr14:67437457:T:A	3.98234e-65	-2.68228	-3.24751e-10	4.13707e-18	-2.42869	-3.24751e-10
67437539	chr14:67437539:A:C	2.44383e-64	-1.31236e-09	-0.867995	1.98482e-17	-1.31236e-09	-0.860563
67437700	chr14:67437700:T:C	2.54724e-64	-1.31236e-09	-0.826551	1.98793e-17	-1.31236e-09	-0.859
67437749	chr14:67437749:C:G	1.42951e-65	-2.74756	-0.959256	1.87925e-17	0.0490736	-0.964296
67437933	chr14:67437933:T:C	2.70212e-64	-0.767526	-3.24751e-10	1.03069e-17	-1.51586	-3.24751e-10
67438071	chr14:67438071:G:A	7.80378e-65	-2.00954	-3.24751e-10	1.26271e-17	-1.31283	-3.24751e-10
67438428	chr14:67438428:G:C	1.9147e-64	-1.31236e-09	-1.112	1.52172e-17	-1.31236e-09	-1.12625
67438445	chr14:67438445:A:T	1.55961e-64	-1.31236e-09	-1.31713	1.25706e-17	-1.31236e-09	-1.31732
67438465	chr14:67438465:GC:G	2.61425e-64	-1.31236e-09	-0.800586	2.03853e-17	-1.31236e-09	-0.833864
67438468	chr14:67438468:AGCT:A	2.62034e-64	-1.31236e-09	-0.798256	2.04312e-17	-1.31236e-09	-0.831613
67438499	chr14:67438499:A:G	1.58224e-64	-1.31236e-09	-1.30272	1.27724e-17	-1.31236e-09	-1.30139
67438581	chr14:67438581:C:T	2.79517e-64	-0.733667	-3.24751e-10	1.07503e-17	-1.47374	-3.24751e-10
67438635	chr14:67438635:T:C	1.95539e-64	-1.31236e-09	-1.09097	1.56779e-17	-1.31236e-09	-1.09643
67438779	chr14:67438779:T:C	1.59795e-64	-1.31236e-09	-1.29284	1.29042e-17	-1.31236e-09	-1.29112
67438923	chr14:67438923:A:T	2.71081e-64	-1.31236e-09	-0.764313	2.11121e-17	-1.31236e-09	-0.798831
67439350	chr14:67439350:A:G	2.6172e-64	-1.31236e-09	-0.799457	2.04092e-17	-1.31236e-09	-0.83269
67439393	chr14:67439393:A:T	1.55968e-64	-1.31236e-09	-1.31708	1.25809e-17	-1.31236e-09	-1.3165
67439900	chr14:67439900:G:A	3.46901e-64	-0.517691	-3.24751e-10	1.35818e-17	-1.23995	-3.24751e-10
67439935	chr14:67439935:C:T	2.59433e-64	-1.31236e-09	-0.808234	2.02352e-17	-1.31236e-09	-0.841255
67439963	chr14:67439963:T:C	2.18361e-64	-1.31236e-09	-0.980581	1.74911e-17	-1.31236e-09	-0.986985
67440046	chr14:67440046:G:A	6.32036e-65	-0.993998	-1.22637	2.14183e-18	-1.86556	-1.22146
67440400	chr14:67440400:T:C	1.19537e-64	-0.279596	-1.30351	8.91975e-17	1.94438	-1.3022
67441681	chr14:67441681:GGGCGGGCCTCATCCAATCTGTTGGAGGTGAGGCCTGAATAGAACC:G	9.2561e-65	-1.83886	-3.24751e-10	1.60881e-17	-1.0706	-3.24751e-10
67441684	chr14:67441684:C:T	2.89006e-64	-1.31236e-09	-0.700285	2.21029e-17	-1.31236e-09	-0.752968
67441786	chr14:67441786:C:T	2.4659e-64	-1.31236e-09	-0.859004	1.92714e-17	-1.31236e-09	-0.890055
67442431	chr14:67442431:T:C	2.81885e-65	-1.84292	-1.1849	3.59361e-18	-1.38554	-1.18398
67442535	chr14:67442535:G:T	2.12945e-64	-1.31236e-09	-1.0057	1.75741e-17	-1.31236e-09	-0.98225
67442780	chr14:67442780:T:C	3.80889e-65	-2.72681	-3.24751e-10	4.17923e-18	-2.41855	-3.24751e-10
67442890	chr14:67442890:A:G	4.94455e-64	1.04668	-1.20995	9.45001e-18	-0.40913	-1.19353
67443169	chr14:67443169:T:C	1.56837e-64	-1.31236e-09	-1.31153	1.26667e-17	-1.31236e-09	-1.3097
67443174	chr14:67443174:C:T	4.08093e-65	-1.36267	-1.29515	1.86797e-17	0.377076	-1.29832
67443244	chr14:67443244:T:A	2.06322e-64	-1.31236e-09	-1.03729	1.7068e-17	-1.31236e-09	-1.01147
67443358	chr14:67443358:A:G	1.95827e-64	-1.31236e-09	-1.0895	1.58706e-17	-1.31236e-09	-1.08421
67443444	chr14:67443444:G:A	2.73064e-64	-1.31236e-09	-0.757026	2.13347e-17	-1.31236e-09	-0.788344
67443715	chr14:67443715:G:T	3.75716e-65	-2.74048	-3.24751e-10	3.74148e-18	-2.5292	-3.24751e-10
67443741	chr14:67443741:C:T	3.14293e-64	-0.616405	-3.24751e-10	1.2293e-17	-1.33965	-3.24751e-10
67443809	chr14:67443809:T:C	7.70983e-65	-0.746393	-1.27526	5.28998e-17	1.40299	-1.28327
67444121	chr14:67444121:C:T	2.18053e-64	0.324006	-1.306	1.06215e-18	-2.48189	-1.30649
67444218	chr14:67444218:T:C	4.61753e-65	-2.53429	-3.24751e-10	3.03107e-18	-2.73976	-3.24751e-10
67444525	chr14:67444525:A:G	3.44293e-65	-1.51049	-1.31733	7.59879e-17	1.79969	-1.31779
67444682	chr14:67444682:T:C	3.07687e-64	-1.31236e-09	-0.63765	2.51026e-17	-1.31236e-09	-0.625707
67444822	chr14:67444822:A:C	7.12485e-65	-0.81626	-1.2843	4.87909e-17	1.33033	-1.29146
67445803	chr14:67445803:T:C	1.02853e-64	-0.416053	-1.31737	4.01321e-18	-1.1424	-1.31669
67446075	chr14:67446075:A:G	7.30855e-65	-0.777488	-1.29761	5.07855e-17	1.38197	-1.30303
67446297	chr14:67446297:A:G	1.59467e-65	-2.28095	-1.31653	5.71078e-18	-0.78894	-1.31738
67446456	chr14:67446456:A:C	8.52067e-64	0.0118654	0.369068	1.47094e-17	-1.4837	0.323509
67446697	chr14:67446697:TG:T	7.73329e-65	-2.01861	-3.24751e-10	1.29352e-17	-1.28873	-3.24751e-10
67447150	chr14:67447150:C:T	6.78659e-65	-2.1492	-3.24751e-10	4.80152e-18	-2.27975	-3.24751e-10
67447170	chr14:67447170:A:C	1.12886e-64	-0.323775	-1.31658	4.37127e-18	-1.05799	-1.31563
67447174	chr14:67447174:G:T	3.68533e-64	-1.31236e-09	-0.457201	2.95133e-17	-1.31236e-09	-0.463837
67447376	chr14:67447376:C:T	3.23754e-64	-0.586748	-3.24751e-10	1.26252e-17	-1.31298	-3.24751e-10
67448038	chr14:67448038:T:C	1.11911e-64	-0.3344	-1.31463	9.42904e-17	2.01151	-1.31381
67448334	chr14:67448334:G:T	3.66608e-65	-2.76502	-3.24751e-10	3.49188e-18	-2.59824	-3.24751e-10
67448507	chr14:67448507:T:C	2.07329e-64	-1.31236e-09	-1.03243	1.68652e-17	-1.31236e-09	-1.02343
67448957	chr14:67448957:T:C	2.99164e-64	-0.66574	-3.24751e-10	1.18218e-17	-1.37873	-3.24751e-10
67449297	chr14:67449297:G:A	1.95827e-64	-1.31236e-09	-1.0895	1.58706e-17	-1.31236e-09	-1.08421
67449360	chr14:67449360:C:T	7.5299e-64	-1.31236e-09	0.25732	5.97923e-17	-1.31236e-09	0.242199
67449510	chr14:67449510:A:G	3.78929e-65	-2.73197	-3.24751e-10	3.1419e-18	-2.70385	-3.24751e-10
67449644	chr14:67449644:T:G	2.64328e-64	-1.31236e-09	-0.789542	2.16386e-17	-1.31236e-09	-0.7742
67449660	chr14:67449660:A:G	1.11915e-64	-2.28187	0.632872	5.37129e-18	-2.78088	0.613272
67450027	chr14:67450027:A:T	3.86691e-64	-0.409106	-3.24751e-10	1.44832e-17	-1.17569	-3.24751e-10
67450089	chr14:67450089:G:A	3.86612e-64	-1.31236e-09	-0.409311	3.09458e-17	-1.31236e-09	-0.416441
67450094	chr14:67450094:A:T	7.87541e-65	-0.719648	-1.28075	5.60007e-17	1.46513	-1.28844
67450185	chr14:67450185:G:A	6.53641e-65	-2.18676	-3.24751e-10	3.25279e-18	-2.66916	-3.24751e-10
67450594	chr14:67450594:CT:C	2.35703e-64	-1.31236e-09	-0.90416	1.9044e-17	-1.31236e-09	-0.901927
67450617	chr14:67450617:T:C	5.18064e-65	-2.41922	-3.24751e-10	6.77424e-18	-1.93555	-3.24751e-10
67451383	chr14:67451383:C:T	1.62477e-65	-2.26524	-1.31354	7.83541e-19	-2.78194	-1.31067
67451481	chr14:67451481:C:T	2.71838e-64	-1.31236e-09	-0.761526	2.11492e-17	-1.31236e-09	-0.797075
67451630	chr14:67451630:A:AT	3.84399e-64	-1.31236e-09	-0.41505	3.07989e-17	-1.31236e-09	-0.421199
67452163	chr14:67452163:T:C	1.90401e-65	-2.21048	-1.20971	7.44442e-18	-0.619936	-1.22128
67452215	chr14:67452215:T:C	7.41699e-65	-0.748418	-1.31196	5.0514e-17	1.38834	-1.31477
67452227	chr14:67452227:G:A	2.07733e-64	-1.31236e-09	-1.03048	1.66608e-17	-1.31236e-09	-1.03562
67452257	chr14:67452257:A:C	2.47803e-64	-1.31236e-09	-0.854096	2.02541e-17	-1.31236e-09	-0.84032
67452733	chr14:67452733:T:C	3.75266e-64	-1.31236e-09	-0.439098	3.00789e-17	-1.31236e-09	-0.444852
67452966	chr14:67452966:C:A	1.04591e-65	-2.75091	-1.26835	1.51524e-18	-2.16187	-1.27124
67453559	chr14:67453559:T:C	4.14555e-64	-1.31236e-09	-0.339527	3.32033e-17	-1.31236e-09	-0.346028
67453614	chr14:67453614:C:T	5.65838e-65	-2.33101	-3.24751e-10	8.45275e-18	-1.71419	-3.24751e-10
67453856	chr14:67453856:T:C	5.59641e-64	1.22762	-1.26705	3.47496e-17	0.973717	-1.27423
67454185	chr14:67454185:T:C	1.67356e-64	-1.31236e-09	-1.24661	1.34603e-17	-1.31236e-09	-1.24893
67454454	chr14:67454454:T:C	1.31798e-64	-0.16767	-1.31779	1.37687e-17	0.091692	-1.31797
67454663	chr14:67454663:A:G	7.17517e-65	-2.09352	-3.24751e-10	1.19971e-17	-1.36401	-3.24751e-10
67454723	chr14:67454723:A:C	4.72617e-64	-1.31236e-09	-0.208447	3.83317e-17	-1.31236e-09	-0.202399
67454867	chr14:67454867:TCTC:T	3.83881e-64	-0.416398	-3.24751e-10	1.52201e-17	-1.12606	-3.24751e-10
67454922	chr14:67454922:A:G	9.22705e-64	1.77856	-1.31798	6.88274e-17	1.70069	-1.31776
67455016	chr14:67455016:A:G	7.01771e-65	-2.11571	-3.24751e-10	1.16234e-17	-1.39566	-3.24751e-10
67455214	chr14:67455214:G:T	1.59667e-64	-1.31236e-09	-1.29364	1.28803e-17	-1.31236e-09	-1.29298
67455379	chr14:67455379:G:A	4.60567e-64	-1.31236e-09	-0.234274	3.59001e-17	-1.31236e-09	-0.267938
67455455	chr14:67455455:A:G	6.96359e-65	-1.3068	-0.816653	1.44332e-16	1.93274	-0.809301
67455467	chr14:67455467:A:G	2.6599e-64	-1.31236e-09	-0.783274	2.07012e-17	-1.31236e-09	-0.818486
67455712	chr14:67455712:C:T	6.0205e-65	-1.39949	-0.869485	1.12586e-16	1.73738	-0.862344
67456166	chr14:67456166:A:G	3.9412e-64	-1.31236e-09	-0.390076	3.15403e-17	-1.31236e-09	-0.397411
67456205	chr14:67456205:T:C	1.02812e-64	-0.549353	-1.18448	8.2386e-17	1.73997	-1.17723
67456827	chr14:67456827:A:G	3.61122e-65	-2.7801	-3.24751e-10	1.6845e-15	3.58054	-3.24751e-10
67457021	chr14:67457021:G:A	3.26403e-64	-0.578599	-3.24751e-10	1.34228e-17	-1.25172	-3.24751e-10
67457094	chr14:67457094:A:C	1.56528e-64	-0.0846011	-1.2289	1.52048e-17	0.0945184	-1.22158
67457274	chr14:67457274:A:G	3.53105e-64	-1.31236e-09	-0.499966	2.72987e-17	-1.31236e-09	-0.541838
67457308	chr14:67457308:A:C	7.14512e-65	-2.09772	-3.24751e-10	1.19224e-17	-1.37026	-3.24751e-10
67457522	chr14:67457522:T:C	7.43255e-64	0.195224	0.0490839	3.20044e-18	-2.69157	0.00617967
67457553	chr14:67457553:C:A	1.85101e-65	-2.6859	-0.762519	1.41608e-18	-2.72394	-0.776845
67457843	chr14:67457843:G:T	1.56622e-64	-1.31236e-09	-1.3129	1.26132e-17	-1.31236e-09	-1.31393
67458018	chr14:67458018:C:T	1.73069e-63	2.40619	-1.31665	2.5952e-17	0.723041	-1.31547
67458103	chr14:67458103:C:T	9.17294e-64	-1.31236e-09	0.454696	7.03263e-17	-1.31236e-09	0.404468
67458136	chr14:67458136:G:A	8.42609e-65	-1.93281	-3.24751e-10	1.4673e-17	-1.16267	-3.24751e-10
67458159	chr14:67458159:C:T	1.89046e-64	-1.31236e-09	-1.12474	1.53231e-17	-1.31236e-09	-1.11932
67458427	chr14:67458427:CCA:C	6.29051e-64	-1.31236e-09	0.0774808	5.14425e-17	-1.31236e-09	0.0917876
67458893	chr14:67458893:G:A	2.23109e-64	-1.31236e-09	-0.95907	1.85166e-17	-1.31236e-09	-0.930008
67459607	chr14:67459607:C:T	8.32086e-65	-1.94538	-3.24751e-10	1.43341e-17	-1.18604	-3.24751e-10
67460112	chr14:67460112:A:T	2.45771e-64	-1.31236e-09	-0.862332	1.92102e-17	-1.31236e-09	-0.893236
67460364	chr14:67460364:T:G	1.48256e-64	-1.36779	-3.24751e-10	8.36677e-16	2.88076	-3.24751e-10
67460647	chr14:67460647:T:A	2.21231e-65	-2.7513	-0.518809	1.82876e-18	-2.70808	-0.536955
67462137	chr14:67462137:G:A	1.58736e-64	-1.31236e-09	-1.29949	1.27645e-17	-1.31236e-09	-1.30201
67462155	chr14:67462155:G:A	1.57002e-64	-1.31236e-09	-1.31048	1.26314e-17	-1.31236e-09	-1.31249
67462183	chr14:67462183:A:G	6.45934e-64	-2.73755	2.84152	1.65422e-16	-1.60342	2.86324
67462320	chr14:67462320:T:C	3.83881e-65	-2.71898	-3.24751e-10	4.55324e-18	-2.33284	-3.24751e-10
67462526	chr14:67462526:C:T	2.36548e-64	-1.31236e-09	-0.900583	1.92117e-17	-1.31236e-09	-0.89316
67462534	chr14:67462534:G:A	1.84837e-65	-2.65011	-0.799732	1.76652e-18	-2.4844	-0.79527
67462635	chr14:67462635:C:T	3.73056e-65	-2.7795	0.0319089	2.048e-17	-0.860024	0.0307954
67462783	chr14:67462783:G:A	7.79611e-63	-0.113657	2.70831	1.2711e-16	-1.69497	2.69135
67463411	chr14:67463411:G:A	1.70134e-64	-1.31236e-09	-1.23015	1.365e-17	-1.31236e-09	-1.23494
67463744	chr14:67463744:G:A	1.56304e-64	-1.31236e-09	-1.31493	1.25984e-17	-1.31236e-09	-1.3151
67463804	chr14:67463804:T:C	2.91128e-64	-0.69297	-3.24751e-10	4.97682e-17	0.0586991	-3.24751e-10
67463854	chr14:67463854:C:T	2.51171e-64	-1.31236e-09	-0.840598	2.02248e-17	-1.31236e-09	-0.841768
67464052	chr14:67464052:C:T	2.40156e-65	-2.77767	-0.410364	1.59246e-17	-0.660757	-0.420056
67464407	chr14:67464407:C:T	1.71858e-64	-1.31236e-09	-1.22007	1.38436e-17	-1.31236e-09	-1.22085
67464526	chr14:67464526:C:T	1.91435e-64	-1.31236e-09	-1.11218	1.59122e-17	-1.31236e-09	-1.08159
67464804	chr14:67464804:A:G	4.05205e-65	-2.66492	-3.24751e-10	5.19039e-18	-2.20187	-3.24751e-10
67465113	chr14:67465113:G:A	2.69039e-64	-1.31236e-09	-0.771874	2.11748e-17	-1.31236e-09	-0.795864
67465622	chr14:67465622:A:G	2.7057e-64	-1.31236e-09	-0.766202	2.1652e-17	-1.31236e-09	-0.773579
67465797	chr14:67465797:T:A	3.30105e-65	-1.98121	-0.8887	1.41292e-18	-2.5948	-0.908219
67466038	chr14:67466038:G:C	9.68454e-64	-1.31236e-09	0.508969	7.69101e-17	-1.31236e-09	0.49396
67466337	chr14:67466337:G:A	8.46974e-65	-1.92765	-3.24751e-10	9.76349e-18	-1.57003	-3.24751e-10
67466609	chr14:67466609:A:C	2.28118e-64	-1.31236e-09	-0.93687	1.81793e-17	-1.31236e-09	-0.948393
67466953	chr14:67466953:C:T	1.99812e-64	-1.31236e-09	-1.06936	1.59103e-17	-1.31236e-09	-1.08171
67467087	chr14:67467087:C:T	2.61027e-65	-2.08334	-1.02136	1.0452e-18	-2.78193	-1.02253
67467274	chr14:67467274:T:C	1.84465e-64	-1.31236e-09	-1.14927	1.47038e-17	-1.31236e-09	-1.16057
67467674	chr14:67467674:A:G	3.63847e-65	-2.78196	0.00937878	4.01826e-18	-2.50517	0.0473423
67467930	chr14:67467930:G:A	5.28389e-64	-1.31236e-09	-0.0968994	4.25002e-17	-1.31236e-09	-0.0991695
67468069	chr14:67468069:G:A	3.0334e-65	-2.46273	-0.491732	2.22312e-18	-2.5604	-0.489362
67468114	chr14:67468114:C:G	1.62403e-64	-1.53232	0.255669	5.23265e-18	-2.4889	0.295142
67468281	chr14:67468281:C:T	2.65262e-64	-0.666041	-0.119974	6.86177e-17	0.505771	-0.125897
67468334	chr14:67468334:T:G	2.75108e-64	0.385274	-1.13484	2.79592e-18	-1.67861	-1.14191
67468426	chr14:67468426:C:T	5.37108e-64	-1.31236e-09	-0.0805323	4.32512e-17	-1.31236e-09	-0.0816515
67468721	chr14:67468721:C:T	1.89022e-64	-0.102057	-1.02281	2.3977e-18	-1.94513	-1.02903
67468805	chr14:67468805:A:G	2.59336e-65	-2.21833	-0.892863	1.66245e-18	-2.45885	-0.881536
67468876	chr14:67468876:T:C	4.29448e-65	-2.60682	-3.24751e-10	6.4004e-18	-1.99232	-3.24751e-10
67468920	chr14:67468920:A:T	1.71358e-64	-0.0330299	-1.18995	5.49398e-18	-0.95518	-1.18984
67469328	chr14:67469328:A:G	5.10985e-64	0.734527	-0.864919	2.94639e-18	-1.90106	-0.867041
67469347	chr14:67469347:GC:G	7.44004e-64	1.52576	-1.28044	6.01503e-18	-0.773732	-1.28068
67469538	chr14:67469538:A:G	1.99415e-64	-1.22506	0.153721	4.49333e-17	-0.192687	0.14919
67469547	chr14:67469547:A:G	1.8608e-64	-0.0930324	-1.04752	2.34677e-18	-1.94208	-1.05356
67469620	chr14:67469620:C:T	2.13155e-64	-1.15987	0.155155	4.72761e-17	-0.141311	0.148637
67469649	chr14:67469649:G:A	2.37121e-64	-1.27839	0.380228	5.00187e-17	-0.306993	0.370713
67469765	chr14:67469765:G:A	4.43786e-64	1.0343	-1.30569	4.3487e-18	-1.07327	-1.30553
67470442	chr14:67470442:G:A	1.6117e-64	-1.31236e-09	-1.28427	1.29319e-17	-1.31236e-09	-1.28898
67471093	chr14:67471093:G:C	9.59155e-65	-1.1357	-0.667559	2.3231e-18	-2.34771	-0.658067
67471175	chr14:67471175:A:C	4.80867e-64	1.10895	-1.30009	4.37698e-18	-1.07268	-1.29964
67471221	chr14:67471221:C:T	3.82938e-65	-2.72145	-3.24751e-10	3.00864e-18	-2.74719	-3.24751e-10
67471297	chr14:67471297:CT:C	1.99223e-64	-0.843848	-0.228459	4.95696e-17	0.290075	-0.235374
67471359	chr14:67471359:A:T	4.13434e-64	-1.31236e-09	-0.342235	3.2998e-17	-1.31236e-09	-0.35223
67471361	chr14:67471361:A:G	6.17247e-65	-1.12812	-1.11592	4.26161e-18	-1.28091	-1.11812
67471559	chr14:67471559:A:G	1.70804e-64	-0.0646033	-1.16161	4.2831e-18	-1.23296	-1.16104
67471755	chr14:67471755:C:A	4.35966e-62	5.39132	-1.07532	2.67499e-17	0.515329	-1.07747
67471921	chr14:67471921:G:A	5.40937e-63	3.54505	-1.3159	3.89166e-17	1.12799	-1.31524
67472101	chr14:67472101:G:A	1.83213e-64	0.121883	-1.27796	2.49824e-18	-1.65541	-1.27769
67472138	chr14:67472138:G:C	1.97773e-65	-2.66686	-0.715341	1.70184e-18	-2.57696	-0.740007
67472149	chr14:67472149:C:T	6.61679e-65	-2.24994	0.0753997	4.90671e-18	-2.35174	0.0936612
67472271	chr14:67472271:T:C	1.84273e-64	-1.31236e-09	-1.15032	1.48123e-17	-1.31236e-09	-1.15322
67472376	chr14:67472376:A:C	1.4831e-64	-0.115519	-1.25191	3.78655e-18	-1.26581	-1.25142
67472382	chr14:67472382:G:A	2.60253e-64	-1.31236e-09	-0.805077	2.10305e-17	-1.31236e-09	-0.802703
67472446	chr14:67472446:C:A	2.60253e-64	-1.31236e-09	-0.805077	2.10305e-17	-1.31236e-09	-0.802703
67472448	chr14:67472448:T:C	2.47609e-65	-2.23775	-0.91972	8.16834e-18	-0.831581	-0.916831
67472535	chr14:67472535:G:A	1.80346e-65	-2.56545	-0.90899	1.30777e-18	-2.67191	-0.908446
67472665	chr14:67472665:G:A	1.58542e-64	-1.31236e-09	-1.30071	1.26903e-17	-1.31236e-09	-1.30784
67472766	chr14:67472766:T:C	4.56486e-64	-0.0856825	-0.157492	5.59609e-18	-1.95162	-0.174988
67473079	chr14:67473079:C:T	2.15544e-65	-2.77307	-0.523084	2.97004e-18	-2.24694	-0.513168
67473259	chr14:67473259:A:G	3.82542e-65	-2.72248	-3.24751e-10	2.68883e-17	-0.556984	-3.24751e-10
67473630	chr14:67473630:G:A	5.13812e-65	-2.42746	-3.24751e-10	4.02631e-16	2.14934	-3.24751e-10
67473949	chr14:67473949:G:C	2.72059e-64	-0.198033	-0.562678	9.54851e-18	-1.01975	-0.572547
67474545	chr14:67474545:T:C	2.74979e-64	0.50697	-1.25701	5.88495e-18	-0.822748	-1.25353
67474577	chr14:67474577:AT:A	3.24071e-64	0.427825	-1.01359	7.29167e-18	-0.861446	-1.0005
67475061	chr14:67475061:A:G	2.55866e-64	-0.296573	-0.525504	6.53118e-18	-1.44109	-0.531001
67475070	chr14:67475070:CA:C	2.22683e-64	-1.31236e-09	-0.960984	1.79522e-17	-1.31236e-09	-0.960962
67475511	chr14:67475511:A:G	1.76424e-64	-1.31236e-09	-1.19384	1.39754e-17	-1.31236e-09	-1.21138
67475524	chr14:67475524:C:G	2.48117e-64	-2.05065	1.19782	1.94476e-17	-2.15778	1.27683
67475635	chr14:67475635:T:C	3.4623e-65	-2.78113	-0.0410827	4.13853e-18	-2.41326	-0.0150732
67475803	chr14:67475803:A:G	3.94033e-64	0.827964	-1.21826	4.10207e-18	-1.21616	-1.22103
67476410	chr14:67476410:A:G	2.39698e-64	-1.31236e-09	-0.887351	1.92469e-17	-1.31236e-09	-0.891329
67476526	chr14:67476526:G:T	3.03248e-64	-1.31236e-09	-0.652181	2.41886e-17	-1.31236e-09	-0.662797
67476653	chr14:67476653:T:C	3.30849e-63	2.98917	-1.25165	2.73955e-17	0.712573	-1.25087
67477162	chr14:67477162:A:G	2.6993e-64	-1.53876	0.770192	5.48835e-17	-0.603976	0.760512
67477188	chr14:67477188:G:A	3.44189e-64	-1.31236e-09	-0.525542	2.70703e-17	-1.31236e-09	-0.550239
67477733	chr14:67477733:A:G	1.72966e-64	-1.31236e-09	-1.21364	1.37204e-17	-1.31236e-09	-1.2298
67477963	chr14:67477963:C:CA	3.76852e-65	-2.73746	-3.24751e-10	3.74608e-18	-2.52797	-3.24751e-10
67478414	chr14:67478414:C:G	5.90025e-65	-1.62036	-0.668794	2.89155e-18	-2.07338	-0.713503
67478924	chr14:67478924:T:C	1.70651e-64	-1.31236e-09	-1.22711	1.39841e-17	-1.31236e-09	-1.21076
67479277	chr14:67479277:G:A	2.03536e-65	-2.65898	-0.694489	1.4811e-18	-2.77483	-0.68106
67479344	chr14:67479344:G:A	1.31525e-65	-2.68225	-1.10787	9.63875e-19	-2.77866	-1.10681
67479449	chr14:67479449:A:G	1.23585e-65	-2.77569	-1.07669	1.48608e-18	-2.36459	-1.08795
67479883	chr14:67479883:C:T	1.88766e-64	-1.31236e-09	-1.12622	1.53004e-17	-1.31236e-09	-1.1208
67480195	chr14:67480195:G:A	8.84162e-65	-2.48892	0.604241	5.31161e-18	-2.78161	0.602825
67481089	chr14:67481089:G:A	1.23862e-65	-2.55113	-1.29902	9.3253e-19	-2.62135	-1.29718
67481415	chr14:67481415:G:A	1.94684e-64	-1.09535	-3.24751e-10	3.84215e-18	-2.50265	-3.24751e-10
67481452	chr14:67481452:A:G	2.01865e-65	-2.78196	-0.579757	2.25286e-18	-2.44903	-0.587445
67481756	chr14:67481756:C:G	1.97259e-65	-2.1899	-1.1949	9.61609e-19	-2.69676	-1.19106
67481782	chr14:67481782:C:T	1.72881e-64	-0.907578	-0.30655	2.64164e-18	-2.5477	-0.32958
67482031	chr14:67482031:T:C	2.64468e-63	2.72717	-1.2136	8.84171e-19	-2.76048	-1.21131
67483380	chr14:67483380:T:C	2.0166e-65	-2.70852	-0.654209	1.53296e-18	-2.78186	-0.639618
67483532	chr14:67483532:G:A	3.96038e-65	-2.68781	-3.24751e-10	2.91814e-18	-2.77773	-3.24751e-10
67483802	chr14:67483802:G:A	1.50119e-65	-2.77634	-0.881549	1.37584e-18	-2.63048	-0.899137
67483825	chr14:67483825:G:T	1.64977e-64	-1.31236e-09	-1.26092	1.33018e-17	-1.31236e-09	-1.26078
67484338	chr14:67484338:A:G	1.57006e-64	-1.31236e-09	-1.31045	1.26229e-17	-1.31236e-09	-1.31317
67484541	chr14:67484541:A:G	3.26443e-64	-1.31236e-09	-0.578478	2.62416e-17	-1.31236e-09	-0.581332
67485427	chr14:67485427:A:G	1.56406e-64	-1.31236e-09	-1.31428	1.25865e-17	-1.31236e-09	-1.31605
67486084	chr14:67486084:G:A	1.94328e-64	-1.31236e-09	-1.09718	1.57716e-17	-1.31236e-09	-1.09047
67486297	chr14:67486297:A:G	1.57018e-64	-1.31236e-09	-1.31037	1.2624e-17	-1.31236e-09	-1.31308
67487151	chr14:67487151:G:A	1.66629e-64	-1.31236e-09	-1.25096	1.3497e-17	-1.31236e-09	-1.24621
67487278	chr14:67487278:C:T	2.33016e-64	0.402207	-1.31783	7.87217e-19	-2.77015	-1.31777
67487820	chr14:67487820:G:A	3.98196e-64	0.910556	-1.29034	7.99073e-19	-2.78175	-1.29123
67488281	chr14:67488281:C:A	1.88072e-65	-2.78197	-0.650521	1.61499e-18	-2.68344	-0.685912
67488425	chr14:67488425:G:C	6.29425e-64	-1.31236e-09	0.0780744	4.97614e-17	-1.31236e-09	0.0585631
67488758	chr14:67488758:G:A	2.82061e-64	0.474414	-1.19902	8.83005e-19	-2.76877	-1.20433
67488823	chr14:67488823:A:C	7.26838e-65	-1.6387	-0.441916	2.60375e-18	-2.4481	-0.443624
67489036	chr14:67489036:A:C	1.14083e-65	-2.67415	-1.25824	8.45712e-19	-2.76012	-1.25613
67489074	chr14:67489074:T:G	1.15398e-65	-2.60889	-1.31204	7.98137e-19	-2.76102	-1.31313
67489333	chr14:67489333:C:T	2.24334e-64	-1.31236e-09	-0.953596	1.83443e-17	-1.31236e-09	-0.939358
67489801	chr14:67489801:T:C	1.56817e-64	-1.31236e-09	-1.31165	1.26251e-17	-1.31236e-09	-1.31299
67489961	chr14:67489961:G:A	3.89264e-65	-2.73033	0.0252654	5.36718e-18	-2.18462	0.0162419
67489977	chr14:67489977:G:A	1.61864e-64	-1.27997	-3.24751e-10	6.52313e-18	-1.97332	-3.24751e-10
67490010	chr14:67490010:G:T	3.46747e-65	-1.5292	-1.29152	8.00063e-19	-2.78183	-1.28991
67490015	chr14:67490015:T:C	3.66116e-65	-2.76637	-3.24751e-10	3.47386e-18	-2.60341	-3.24751e-10
67490337	chr14:67490337:G:A	1.78012e-65	-2.78197	-0.705503	1.43321e-18	-2.78121	-0.70755
67490409	chr14:67490409:C:T	3.36897e-65	-1.6997	-1.14984	9.52145e-19	-2.7638	-1.13391
67490659	chr14:67490659:T:C	7.10717e-65	-2.10304	-3.24751e-10	4.86728e-18	-2.26614	-3.24751e-10
67490891	chr14:67490891:G:T	6.73609e-65	-2.15667	-3.24751e-10	3.65677e-18	-2.5521	-3.24751e-10
67491522	chr14:67491522:A:G	1.63998e-64	-1.31236e-09	-1.26688	1.31652e-17	-1.31236e-09	-1.2711
67491655	chr14:67491655:A:C	1.07593e-65	-2.70892	-1.28204	1.54576e-18	-2.12279	-1.29038
67491887	chr14:67491887:C:T	1.37427e-65	-2.77463	-0.971597	1.10336e-18	-2.77423	-0.976079
67491918	chr14:67491918:G:A	5.17083e-65	-2.42111	-3.24751e-10	5.06161e-18	-2.22699	-3.24751e-10
67491924	chr14:67491924:T:C	1.19703e-65	-2.78108	-1.10322	9.75465e-19	-2.76645	-1.10707
67492383	chr14:67492383:C:T	1.03799e-65	-2.70889	-1.31797	1.41816e-18	-2.18151	-1.31781
67492653	chr14:67492653:G:A	1.72978e-64	-1.31236e-09	-1.21357	1.40626e-17	-1.31236e-09	-1.20516
67492924	chr14:67492924:C:T	1.15039e-65	-2.77034	-1.1537	1.31897e-18	-2.40357	-1.16825
67492968	chr14:67492968:G:C	4.41059e-64	-1.31236e-09	-0.277553	3.44249e-17	-1.31236e-09	-0.309898
67493059	chr14:67493059:G:A	2.00127e-64	-1.31236e-09	-1.06778	1.59463e-17	-1.31236e-09	-1.07945
67493292	chr14:67493292:A:G	1.86043e-64	-1.31236e-09	-1.14075	1.51442e-17	-1.31236e-09	-1.13106
67493474	chr14:67493474:G:A	1.74919e-64	-1.31236e-09	-1.20241	1.39222e-17	-1.31236e-09	-1.21519
67493538	chr14:67493538:A:G	4.3864e-64	-1.31236e-09	-0.283052	3.42398e-17	-1.31236e-09	-0.315287
67494036	chr14:67494036:T:C	8.83825e-64	-1.31236e-09	0.417527	7.62028e-17	-1.31236e-09	0.484721
67494462	chr14:67494462:G:A	3.61207e-65	-2.77987	-3.24751e-10	3.2151e-18	-2.68082	-3.24751e-10
67494656	chr14:67494656:C:A	1.96366e-64	-1.31236e-09	-1.08675	1.60259e-17	-1.31236e-09	-1.07447
67494713	chr14:67494713:A:T	1.30162e-63	1.93971	-1.13507	1.14283e-18	-2.59813	-1.11703
67494762	chr14:67494762:G:A	8.73135e-63	2.70794	-3.24751e-10	3.12727e-18	-2.70852	-3.24751e-10
67494865	chr14:67494865:G:A	4.42491e-64	-1.31236e-09	-0.274312	3.4575e-17	-1.31236e-09	-0.305547
67495523	chr14:67495523:C:G	2.00019e-64	-1.31236e-09	-1.06832	1.59419e-17	-1.31236e-09	-1.07973
67495749	chr14:67495749:G:T	1.96803e-64	-1.31236e-09	-1.08453	1.60209e-17	-1.31236e-09	-1.07478
67495936	chr14:67495936:C:T	7.82293e-64	-1.31236e-09	0.295498	6.71415e-17	-1.31236e-09	0.358125
67495963	chr14:67495963:C:T	4.25126e-65	-2.61693	-3.24751e-10	8.83016e-18	-1.6705	-3.24751e-10
67496212	chr14:67496212:G:T	1.58061e-65	-2.72359	-0.882746	1.95173e-18	-2.28069	-0.899275
67496339	chr14:67496339:C:T	2.83928e-63	2.73333	-1.14876	1.08435e-18	-2.63738	-1.13032
67496344	chr14:67496344:T:C	1.10346e-65	-2.78162	-1.18408	1.04327e-18	-2.61934	-1.18698
67496983	chr14:67496983:A:T	1.4955e-65	-2.35488	-1.3068	9.37726e-19	-2.60703	-1.30594
67497079	chr14:67497079:A:G	3.60455e-65	-2.78195	-3.24751e-10	3.08345e-18	-2.72263	-3.24751e-10
67497381	chr14:67497381:G:A	6.8334e-65	-1.1398	-1.00252	1.08791e-18	-2.75555	-1.00887
67497454	chr14:67497454:T:C	2.95662e-65	-1.70899	-1.27111	1.34955e-18	-2.27413	-1.27477
67497638	chr14:67497638:G:A	1.38451e-65	-2.42312	-1.31568	1.32027e-18	-2.2555	-1.31534
67497971	chr14:67497971:T:A	1.02077e-65	-2.74205	-1.30154	2.53861e-18	-1.61004	-1.30702
67498145	chr14:67498145:G:A	2.76628e-64	-0.744059	-3.24751e-10	9.68881e-18	-1.57771	-3.24751e-10
67498169	chr14:67498169:C:T	1.82022e-65	-2.78182	-0.683366	2.21822e-18	-2.35897	-0.693
67498735	chr14:67498735:G:A	1.01515e-65	-2.73583	-1.31328	2.59233e-18	-1.58022	-1.3159
67499172	chr14:67499172:T:C	1.63225e-65	-2.63845	-0.935736	1.3976e-18	-2.57808	-0.935835
67499683	chr14:67499683:C:T	1.53723e-65	-2.55659	-1.07757	9.92166e-19	-2.76211	-1.09443
67499905	chr14:67499905:A:G	1.73448e-65	-2.21109	-1.30235	1.56369e-18	-2.09838	-1.30325
67501289	chr14:67501289:C:G	1.37859e-65	-2.78151	-0.961578	1.51136e-18	-2.48493	-0.950738
67501449	chr14:67501449:C:T	5.5875e-65	-2.34361	-3.24751e-10	3.54989e-18	-2.58176	-3.24751e-10
67501638	chr14:67501638:G:C	1.82464e-65	-2.78122	-0.681544	2.2689e-18	-2.33817	-0.691211
67501733	chr14:67501733:C:T	1.81514e-65	-2.78174	-0.686242	2.22231e-18	-2.35424	-0.695897
67502057	chr14:67502057:G:T	1.07973e-65	-2.78147	-1.20597	1.18019e-18	-2.48416	-1.19884
67502123	chr14:67502123:G:A	1.17156e-65	-2.62084	-1.28497	1.14609e-18	-2.41965	-1.29267
67502221	chr14:67502221:C:T	1.34454e-65	-2.78128	-0.986809	1.4578e-18	-2.48312	-0.988631
67502280	chr14:67502280:G:A	2.70512e-64	-0.766415	-3.24751e-10	9.5253e-18	-1.59473	-3.24751e-10
67502391	chr14:67502391:G:A	1.00223e-65	-2.75396	-1.30796	2.35858e-18	-1.67868	-1.31193
67502577	chr14:67502577:T:C	3.68571e-65	-1.44372	-1.31597	9.39528e-19	-2.59538	-1.31567
67502715	chr14:67502715:G:A	3.81507e-65	-1.40756	-1.31763	9.4924e-19	-2.58327	-1.3175
67502833	chr14:67502833:T:C	4.07517e-65	-1.34186	-1.31738	9.74222e-19	-2.55758	-1.31721
67503093	chr14:67503093:C:T	2.12872e-65	-2.78063	-0.52799	2.67253e-18	-2.32436	-0.541293
67503470	chr14:67503470:C:T	2.65724e-64	-0.784272	-3.24751e-10	9.41514e-18	-1.60636	-3.24751e-10
67503690	chr14:67503690:A:T	1.26824e-65	-2.73988	-1.08663	1.43217e-18	-2.40104	-1.08844
67503760	chr14:67503760:G:A	1.04517e-65	-2.76861	-1.25136	9.82407e-19	-2.62013	-1.24629
67503799	chr14:67503799:G:A	4.3394e-65	-1.27847	-1.31794	9.96165e-19	-2.53462	-1.3179
67504419	chr14:67504419:C:T	4.27671e-65	-1.29329	-1.31768	9.95514e-19	-2.53562	-1.31755
67505262	chr14:67505262:G:C	4.1673e-64	-1.31236e-09	-0.334293	3.24627e-17	-1.31236e-09	-0.368585
67505706	chr14:67505706:TG:T	1.27539e-65	-2.5072	-1.31369	1.03971e-18	-2.49405	-1.31569
67506046	chr14:67506046:T:C	1.51488e-65	-2.331	-1.31781	1.32765e-18	-2.24739	-1.31787
67506205	chr14:67506205:A:G	4.87241e-65	-1.16413	-1.31642	1.05543e-18	-2.47859	-1.31614
67506230	chr14:67506230:T:C	3.60459e-65	-2.78194	-3.24751e-10	6.43701e-18	-1.98661	-3.24751e-10
67506255	chr14:67506255:T:C	1.10665e-65	-2.77489	-1.18791	1.25398e-18	-2.44235	-1.18
67506562	chr14:67506562:G:A	1.03136e-64	-1.73068	-3.24751e-10	1.8604e-17	-0.925302	-3.24751e-10
67506916	chr14:67506916:A:G	1.0466e-65	-2.76747	-1.25113	1.09683e-18	-2.50597	-1.25028
67507335	chr14:67507335:C:A	1.32098e-65	-2.72723	-1.05854	2.99108e-18	-1.70861	-1.04443
67507788	chr14:67507788:G:T	3.77862e-65	-1.60652	-1.12827	1.61268e-18	-2.24408	-1.1267
67507914	chr14:67507914:A:G	8.54533e-64	-1.31236e-09	0.383823	6.79564e-17	-1.31236e-09	0.370189
67508196	chr14:67508196:C:T	4.59831e-64	-1.31236e-09	-0.235872	4.01179e-17	-1.31236e-09	-0.156856
67508211	chr14:67508211:T:C	4.58732e-65	-1.43351	-1.10734	1.16997e-18	-2.57549	-1.11621
67508319	chr14:67508319:A:G	4.32288e-65	-1.66906	-0.931163	1.22839e-18	-2.69638	-0.946589
67508403	chr14:67508403:G:A	1.77232e-64	-1.31236e-09	-1.18927	1.44102e-17	-1.31236e-09	-1.18074
67508445	chr14:67508445:A:G	1.00486e-65	-2.74377	-1.31553	1.65637e-18	-2.027	-1.31705
67508494	chr14:67508494:C:T	3.19877e-64	-0.598795	-3.24751e-10	1.08618e-17	-1.46343	-3.24751e-10
67508951	chr14:67508951:C:T	1.62647e-65	-2.71406	-0.863674	2.04509e-18	-2.27954	-0.853699
67509006	chr14:67509006:T:C	1.9082e-65	-2.78164	-0.636349	2.16952e-18	-2.42401	-0.650161
67509044	chr14:67509044:A:C	1.75383e-65	-2.78072	-0.721628	1.95567e-18	-2.44346	-0.734485
67509089	chr14:67509089:G:A	6.57507e-64	-1.31236e-09	0.121724	5.08809e-17	-1.31236e-09	0.0808094
67509340	chr14:67509340:C:T	1.48145e-65	-2.35992	-1.3112	9.22402e-19	-2.61856	-1.3109
67509608	chr14:67509608:C:T	1.11059e-65	-2.74343	-1.21583	2.74192e-18	-1.61093	-1.22908
67509772	chr14:67509772:T:C	4.31875e-64	-1.31236e-09	-0.298597	3.36784e-17	-1.31236e-09	-0.331822
67509815	chr14:67509815:T:C	1.85616e-64	-1.31236e-09	-1.14305	1.52579e-17	-1.31236e-09	-1.12358
67510416	chr14:67510416:C:T	2.88842e-61	6.2069	-3.24751e-10	2.9804e-18	-2.75662	-3.24751e-10
67510599	chr14:67510599:C:T	3.60488e-65	-2.78186	-3.24751e-10	6.71598e-18	-1.94419	-3.24751e-10
67510600	chr14:67510600:G:A	1.58033e-64	-1.31236e-09	-1.30393	1.27899e-17	-1.31236e-09	-1.30002
67510730	chr14:67510730:G:C	1.69197e-65	-2.26387	-1.27438	8.73487e-19	-2.71087	-1.27307
67511339	chr14:67511339:T:C	3.22348e-64	-1.31236e-09	-0.591099	2.56173e-17	-1.31236e-09	-0.605411
67511789	chr14:67511789:C:G	1.67923e-64	-1.31236e-09	-1.24323	1.36913e-17	-1.31236e-09	-1.23191
67511809	chr14:67511809:G:A	2.20317e-65	-2.30666	-0.967585	1.34338e-18	-2.57855	-0.974938
67511813	chr14:67511813:G:T	2.19115e-65	-2.32353	-0.956188	1.34501e-18	-2.58867	-0.963607
67511822	chr14:67511822:G:T	1.05031e-65	-2.78082	-1.23424	1.02471e-18	-2.59481	-1.22945
67511868	chr14:67511868:C:A	1.55851e-64	-1.31236e-09	-1.31783	1.25666e-17	-1.31236e-09	-1.31763
67511934	chr14:67511934:C:T	2.63929e-64	-1.31236e-09	-0.791051	2.0722e-17	-1.31236e-09	-0.817482
67512186	chr14:67512186:C:T	1.66129e-65	-2.77915	-0.777396	1.36153e-18	-2.7703	-0.769769
67512635	chr14:67512635:C:T	1.66116e-64	-2.26858	1.01454	7.9549e-18	-2.78006	1.00517
67512815	chr14:67512815:T:C	1.57153e-64	-1.31236e-09	-1.30951	1.2697e-17	-1.31236e-09	-1.30731
67512996	chr14:67512996:G:A	9.96583e-66	-2.74987	-1.3177	1.04496e-18	-2.48723	-1.31747
67513128	chr14:67513128:A:G	1.00612e-65	-2.74772	-1.31032	1.0585e-18	-2.48051	-1.31132
67513201	chr14:67513201:G:A	1.63069e-64	-1.31236e-09	-1.27256	1.3214e-17	-1.31236e-09	-1.2674
67513260	chr14:67513260:A:G	2.43248e-65	-2.72524	-0.449997	2.0681e-18	-2.67359	-0.448453
67513314	chr14:67513314:A:G	2.94856e-65	-2.64154	-0.341293	2.58044e-18	-2.56142	-0.339294
67513315	chr14:67513315:T:A	2.74644e-64	-1.31236e-09	-0.751255	2.18525e-17	-1.31236e-09	-0.764361
67513357	chr14:67513357:G:C	2.54846e-65	-2.72556	-0.403094	2.1637e-18	-2.67429	-0.40257
67514686	chr14:67514686:G:C	1.79714e-65	-2.74028	-0.737675	1.51933e-18	-2.69432	-0.736085
67514871	chr14:67514871:C:T	1.54575e-65	-2.7796	-0.849043	1.61834e-18	-2.52546	-0.841813
67514945	chr14:67514945:G:C	1.04116e-65	-2.70811	-1.3157	3.30103e-18	-1.33822	-1.31622
67515343	chr14:67515343:G:T	4.74343e-64	-1.31236e-09	-0.204801	3.98747e-17	-1.31236e-09	-0.162935
67515537	chr14:67515537:G:T	2.05832e-65	-2.73157	-0.61069	1.73926e-18	-2.68602	-0.609202
67516377	chr14:67516377:C:T	1.57823e-64	-1.31236e-09	-1.30526	1.26644e-17	-1.31236e-09	-1.30988
67516397	chr14:67516397:GA:G	1.00164e-65	-2.76034	-1.30217	8.33537e-19	-2.72736	-1.30339
67516768	chr14:67516768:G:A	2.14425e-65	-2.73606	-0.565292	1.80172e-18	-2.69218	-0.567752
67516774	chr14:67516774:C:T	2.1187e-65	-2.73547	-0.577876	1.77948e-18	-2.69167	-0.580683
67516823	chr14:67516823:T:G	1.71542e-65	-2.73708	-0.787407	1.44512e-18	-2.69345	-0.787042
67516842	chr14:67516842:T:C	1.01656e-65	-2.73915	-1.30858	8.54718e-19	-2.69734	-1.30832
67516868	chr14:67516868:G:A	9.68475e-64	-1.31236e-09	0.508991	7.39465e-17	-1.31236e-09	0.454665
67516917	chr14:67516917:G:A	3.65902e-65	-2.76695	-3.24751e-10	3.54273e-18	-2.58378	-3.24751e-10
67517151	chr14:67517151:C:T	1.75254e-65	-2.74162	-0.761464	1.47318e-18	-2.7	-0.761253
67517243	chr14:67517243:TCTC:T	9.81933e-64	-1.31236e-09	0.522792	7.49596e-17	-1.31236e-09	0.468272
67517310	chr14:67517310:C:T	2.41651e-64	-1.31236e-09	-0.879239	1.92425e-17	-1.31236e-09	-0.891554
67517653	chr14:67517653:T:A	1.81576e-65	-2.73929	-0.72835	1.53004e-18	-2.69623	-0.727155
67517679	chr14:67517679:A:G	1.57858e-64	-1.31236e-09	-1.30504	1.27814e-17	-1.31236e-09	-1.30069
67517823	chr14:67517823:G:A	1.8284e-65	-2.73957	-0.721131	1.54028e-18	-2.69667	-0.720038
67517935	chr14:67517935:C:A	9.71218e-64	-1.31236e-09	0.511819	7.41524e-17	-1.31236e-09	0.457446
67517978	chr14:67517978:T:C	4.27216e-65	-2.45875	-0.153276	3.08561e-18	-2.55595	-0.165982
67518020	chr14:67518020:T:G	1.6306e-65	-2.72391	-0.851284	1.38747e-18	-2.67177	-0.849429
67518283	chr14:67518283:G:T	1.01284e-65	-2.74124	-1.31014	8.51526e-19	-2.69954	-1.30987
67518615	chr14:67518615:G:A	1.80683e-65	-2.74388	-0.728694	1.52019e-18	-2.70256	-0.727288
67518640	chr14:67518640:G:T	1.84286e-65	-2.74289	-0.70994	1.54917e-18	-2.70113	-0.709828
67518677	chr14:67518677:C:T	2.74476e-64	0.54505	-1.29692	1.26295e-18	-2.31507	-1.30016
67518981	chr14:67518981:G:A	2.51741e-64	-1.31236e-09	-0.838331	2.00367e-17	-1.31236e-09	-0.851113
67518986	chr14:67518986:T:C	1.86227e-65	-2.74085	-0.701504	1.56692e-18	-2.69846	-0.701102
67519100	chr14:67519100:G:C	1.55845e-64	-1.31236e-09	-1.31787	1.25723e-17	-1.31236e-09	-1.31718
67519289	chr14:67519289:G:C	2.48122e-64	-1.31236e-09	-0.852812	1.97525e-17	-1.31236e-09	-0.865397
67519431	chr14:67519431:C:T	2.9793e-65	-2.77192	-0.200537	3.04143e-18	-2.51708	-0.219265
67519445	chr14:67519445:T:C	2.48172e-64	-1.31236e-09	-0.852609	1.97564e-17	-1.31236e-09	-0.865199
67519558	chr14:67519558:T:C	2.20401e-65	-2.73932	-0.534546	1.85207e-18	-2.69536	-0.537021
67519781	chr14:67519781:G:A	2.72966e-65	-2.77556	-0.284412	2.86235e-18	-2.49601	-0.301023
67519832	chr14:67519832:C:T	1.28449e-65	-2.76116	-1.05263	1.08032e-18	-2.72003	-1.0514
67520186	chr14:67520186:T:A	3.99368e-64	-1.31236e-09	-0.376849	3.27431e-17	-1.31236e-09	-0.359985
67520255	chr14:67520255:A:G	2.14e-64	-1.31236e-09	-1.00076	1.78159e-17	-1.31236e-09	-0.968586
67520574	chr14:67520574:C:T	2.45243e-64	-1.31236e-09	-0.864481	2.00191e-17	-1.31236e-09	-0.85199
67520826	chr14:67520826:T:C	9.87309e-66	-2.76418	-1.31274	9.6801e-19	-2.56734	-1.31385
67520936	chr14:67520936:A:G	9.74342e-66	-2.77749	-1.31265	9.1225e-19	-2.62675	-1.31376
67521096	chr14:67521096:A:G	1.02455e-63	-1.31236e-09	0.565274	7.81003e-17	-1.31236e-09	0.509316
67521231	chr14:67521231:T:C	1.07609e-65	-2.67662	-1.31419	3.77404e-18	-1.20571	-1.31482
67521477	chr14:67521477:G:A	1.59286e-64	-1.31236e-09	-1.29603	1.28511e-17	-1.31236e-09	-1.29525
67521608	chr14:67521608:A:G	2.22357e-64	-1.31236e-09	-0.962447	1.85399e-17	-1.31236e-09	-0.92875
67521613	chr14:67521613:C:T	1.63754e-64	-1.31236e-09	-1.26837	1.31792e-17	-1.31236e-09	-1.27003
67521895	chr14:67521895:A:G	1.19835e-65	-2.76814	-1.11506	9.94253e-19	-2.75422	-1.10022
67522003	chr14:67522003:G:A	2.83353e-65	-2.76115	-0.261475	2.74379e-18	-2.56123	-0.278107
67522092	chr14:67522092:G:A	9.7323e-66	-2.77508	-1.31621	9.24443e-19	-2.61044	-1.3168
67522208	chr14:67522208:T:C	1.61606e-64	-1.31236e-09	-1.28157	1.29559e-17	-1.31236e-09	-1.28712
67522380	chr14:67522380:G:A	1.35322e-65	-2.74914	-1.01252	1.12878e-18	-2.72653	-1.001
67523136	chr14:67523136:A:G	1.04264e-65	-2.71126	-1.31113	1.52261e-18	-2.11774	-1.31051
67523607	chr14:67523607:G:A	2.53562e-65	-2.75335	-0.380365	2.37472e-18	-2.58798	-0.395821
67523712	chr14:67523712:A:C	1.25501e-64	-1.68589	0.151475	3.4345e-18	-2.78172	0.166918
67523827	chr14:67523827:T:A	2.53919e-64	-1.31236e-09	-0.829718	2.0759e-17	-1.31236e-09	-0.815696
67523931	chr14:67523931:G:A	3.61961e-65	-2.73366	-0.0441224	3.01659e-18	-2.70412	-0.040428
67524277	chr14:67524277:C:T	2.29359e-64	-1.31236e-09	-0.931445	1.79801e-17	-1.31236e-09	-0.95941
67524305	chr14:67524305:C:G	1.56356e-64	-1.31236e-09	-1.31459	1.26375e-17	-1.31236e-09	-1.31201
67524311	chr14:67524311:C:T	1.23534e-65	-2.61938	-1.23342	9.90571e-19	-2.62383	-1.23432
67524419	chr14:67524419:A:G	3.7009e-65	-2.75557	-3.24751e-10	2.90887e-18	-2.78091	-3.24751e-10
67524481	chr14:67524481:C:T	1.58424e-64	-1.31236e-09	-1.30146	1.27264e-17	-1.31236e-09	-1.305
67525157	chr14:67525157:A:G	2.06553e-64	-1.31236e-09	-1.03617	1.59542e-17	-1.31236e-09	-1.07896
67525600	chr14:67525600:G:A	1.94885e-65	-2.64902	-0.747883	4.58514e-18	-1.60239	-0.723467
67525686	chr14:67525686:T:G	2.41741e-64	-1.31236e-09	-0.878867	1.96235e-17	-1.31236e-09	-0.871949
67525773	chr14:67525773:A:G	1.75571e-65	-2.20774	-1.29354	1.37439e-18	-2.2348	-1.29587
67526243	chr14:67526243:T:C	3.3489e-65	-1.54569	-1.30982	2.66003e-18	-1.56057	-1.30977
67526250	chr14:67526250:C:A	1.77212e-65	-2.48393	-1.00803	6.39294e-18	-0.979169	-1.01431
67526296	chr14:67526296:CCTTGA:C	1.3691e-65	-2.7342	-1.01579	1.37495e-18	-2.51396	-1.0163
67526454	chr14:67526454:A:G	6.13909e-65	-0.959685	-1.28978	2.82276e-18	-1.5187	-1.29226
67526525	chr14:67526525:A:T	1.59094e-64	-1.31236e-09	-1.29724	1.27465e-17	-1.31236e-09	-1.30342
67526916	chr14:67526916:T:C	4.09735e-65	-1.38782	-1.26598	2.03222e-18	-1.87156	-1.26798
67526957	chr14:67526957:A:G	1.77824e-65	-2.65694	-0.83158	1.88659e-18	-2.3875	-0.826406
67527097	chr14:67527097:C:T	1.81997e-64	-1.31236e-09	-1.16274	1.47187e-17	-1.31236e-09	-1.15956
67527134	chr14:67527134:G:A	1.34272e-65	-2.64434	-1.12511	1.02791e-18	-2.69563	-1.12552
67527216	chr14:67527216:C:T	1.6718e-64	-1.31236e-09	-1.24766	1.35283e-17	-1.31236e-09	-1.24389
67527323	chr14:67527323:G:A	3.15801e-64	-0.611619	-3.24751e-10	1.9287e-16	1.41334	-3.24751e-10
67527361	chr14:67527361:T:C	5.23349e-64	-1.31236e-09	-0.106484	4.51145e-17	-1.31236e-09	-0.0394728
67527370	chr14:67527370:G:A	1.56156e-64	-1.31236e-09	-1.31588	1.25752e-17	-1.31236e-09	-1.31695
67527495	chr14:67527495:T:C	3.01527e-64	-1.31236e-09	-0.657874	2.37965e-17	-1.31236e-09	-0.679141
67527528	chr14:67527528:A:G	7.75357e-65	-0.826428	-1.18957	1.07032e-18	-2.60402	-1.17671
67527666	chr14:67527666:G:A	1.36164e-65	-2.6614	-1.09406	1.12414e-18	-2.64082	-1.09084
67527967	chr14:67527967:C:A	1.63035e-64	-1.31236e-09	-1.27277	1.31672e-17	-1.31236e-09	-1.27095
67528378	chr14:67528378:G:A	1.67705e-64	-1.31236e-09	-1.24453	1.33125e-17	-1.31236e-09	-1.25997
67528940	chr14:67528940:T:C	1.06911e-65	-2.77658	-1.22074	8.55389e-19	-2.77972	-1.22516
67529015	chr14:67529015:T:C	6.64697e-64	-1.31236e-09	0.1326	5.77866e-17	-1.31236e-09	0.20808
67529138	chr14:67529138:T:A	1.67667e-65	-2.5903	-0.957037	1.24472e-18	-2.66473	-0.965034
67529163	chr14:67529163:C:G	6.45011e-64	-1.31236e-09	0.102536	5.13981e-17	-1.31236e-09	0.0909247
67529244	chr14:67529244:G:C	6.03194e-64	-1.31236e-09	0.0355074	4.80026e-17	-1.31236e-09	0.0225779
67529330	chr14:67529330:T:C	6.14211e-64	-1.31236e-09	0.0536063	4.87631e-17	-1.31236e-09	0.0382961
67529602	chr14:67529602:C:T	5.0113e-65	-2.45245	-3.24751e-10	3.43703e-18	-2.61407	-3.24751e-10
67529607	chr14:67529607:C:T	3.25812e-64	-1.31236e-09	-0.58041	2.62066e-17	-1.31236e-09	-0.582666
67529743	chr14:67529743:C:T	1.15981e-63	-1.31236e-09	0.689281	8.89485e-17	-1.31236e-09	0.63938
67530006	chr14:67530006:G:A	1.57382e-65	-2.73446	-0.87618	1.2207e-18	-2.78168	-0.867573
67530506	chr14:67530506:A:G	1.02469e-64	-2.55748	0.820309	2.22626e-17	-1.52426	0.778491
67530584	chr14:67530584:G:A	1.57582e-64	-1.31236e-09	-1.30679	1.27181e-17	-1.31236e-09	-1.30565
67530734	chr14:67530734:C:T	1.63576e-65	-2.42483	-1.14721	9.51508e-19	-2.75009	-1.1483
67531332	chr14:67531332:C:A	1.48211e-65	-2.77578	-0.894901	1.19388e-18	-2.77646	-0.895007
67531389	chr14:67531389:T:G	1.25133e-65	-2.73228	-1.10766	9.68634e-19	-2.77254	-1.108
67531439	chr14:67531439:G:T	1.23007e-65	-2.54755	-1.30952	1.22239e-18	-2.34175	-1.30612
67531635	chr14:67531635:C:T	1.30082e-65	-2.70927	-1.09188	9.75972e-19	-2.77946	-1.09354
67532223	chr14:67532223:A:G	3.32634e-64	-1.31236e-09	-0.559689	2.7926e-17	-1.31236e-09	-0.51912
67532502	chr14:67532502:T:A	1.25184e-65	-2.64889	-1.19065	1.04952e-18	-2.60713	-1.19321
67533001	chr14:67533001:C:T	3.37417e-64	-1.31236e-09	-0.545413	2.70773e-17	-1.31236e-09	-0.54998
67533022	chr14:67533022:G:T	2.853e-64	-1.31236e-09	-0.71319	2.32755e-17	-1.31236e-09	-0.701274
67533511	chr14:67533511:G:C	5.43548e-64	-1.31236e-09	-0.068613	4.23162e-17	-1.31236e-09	-0.103508
67533535	chr14:67533535:T:C	1.42002e-65	-2.54082	-1.17265	9.74605e-19	-2.70464	-1.16976
67533642	chr14:67533642:T:C	1.20716e-65	-2.7038	-1.17208	9.46419e-19	-2.76669	-1.13706
67534239	chr14:67534239:T:C	1.3397e-65	-2.61236	-1.15934	1.04668e-18	-2.64278	-1.16028
67534651	chr14:67534651:G:T	1.55843e-64	-1.31236e-09	-1.31788	1.25623e-17	-1.31236e-09	-1.31798
67534761	chr14:67534761:G:A	1.28364e-65	-2.7332	-1.08125	9.93406e-19	-2.77531	-1.07998
67535669	chr14:67535669:C:T	1.19675e-65	-2.74566	-1.13887	9.48775e-19	-2.76144	-1.13982
67536472	chr14:67536472:T:C	2.23069e-65	-2.62524	-0.636592	4.03626e-18	-1.77618	-0.677182
67537275	chr14:67537275:C:T	3.82435e-65	-2.72276	-3.24751e-10	4.5577e-18	-2.33186	-3.24751e-10
67537373	chr14:67537373:TAATAATAAA:T	2.9223e-64	-1.31236e-09	-0.689191	2.35947e-17	-1.31236e-09	-0.687655
67538142	chr14:67538142:T:C	3.72399e-65	-2.74935	-3.24751e-10	4.27054e-18	-2.39694	-3.24751e-10
67538168	chr14:67538168:T:G	1.27269e-65	-2.77376	-1.04926	1.0765e-18	-2.72607	-1.04889
67538393	chr14:67538393:C:T	1.32897e-65	-2.56193	-1.21782	2.76532e-18	-1.60563	-1.22588
67538430	chr14:67538430:T:C	1.22103e-65	-2.5471	-1.31735	1.17719e-18	-2.3676	-1.31794
67539091	chr14:67539091:C:G	3.83866e-63	-1.31236e-09	1.88615	3.01603e-16	-1.31236e-09	1.86043
67539458	chr14:67539458:G:A	3.68228e-65	-2.76062	-3.24751e-10	3.13348e-18	-2.70653	-3.24751e-10
67539756	chr14:67539756:C:T	3.84731e-65	-2.71677	-3.24751e-10	4.61937e-18	-2.31842	-3.24751e-10
67539794	chr14:67539794:G:A	2.95346e-64	-1.31236e-09	-0.678584	2.41289e-17	-1.31236e-09	-0.665268
67540223	chr14:67540223:C:T	1.84323e-65	-2.704	-0.74863	1.39568e-18	-2.76827	-0.747023
67540291	chr14:67540291:T:C	1.79031e-65	-2.60554	-0.876221	1.30978e-18	-2.70499	-0.873836
67540312	chr14:67540312:A:G	1.56229e-64	-1.31236e-09	-1.31541	1.25987e-17	-1.31236e-09	-1.31508
67541042	chr14:67541042:A:G	2.84527e-64	-1.31236e-09	-0.715905	2.29053e-17	-1.31236e-09	-0.717311
67541506	chr14:67541506:A:G	4.33693e-64	-1.31236e-09	-0.294395	3.36185e-17	-1.31236e-09	-0.333602
67541681	chr14:67541681:C:A	1.62033e-64	-1.31236e-09	-1.27893	1.30524e-17	-1.31236e-09	-1.27971
67541741	chr14:67541741:T:C	1.75405e-64	-1.31236e-09	-1.19964	1.41525e-17	-1.31236e-09	-1.19878
67542085	chr14:67542085:A:G	2.25585e-65	-2.70634	-0.544279	3.29147e-18	-2.14874	-0.508605
67542150	chr14:67542150:G:A	1.89626e-65	-2.69015	-0.734109	1.47928e-18	-2.78087	-0.676254
67542176	chr14:67542176:C:G	1.62477e-64	-1.31236e-09	-1.27619	1.31107e-17	-1.31236e-09	-1.27525
67542182	chr14:67542182:T:TA	1.68473e-65	-2.50619	-1.03635	1.11885e-18	-2.72239	-1.01399
67542183	chr14:67542183:C:A	1.6814e-65	-2.50764	-1.03689	1.11897e-18	-2.72169	-1.01458
67542540	chr14:67542540:TATATC:T	1.84084e-64	-1.31236e-09	-1.15134	1.48032e-17	-1.31236e-09	-1.15384
67542562	chr14:67542562:G:T	4.28075e-65	-2.61002	-3.24751e-10	5.00646e-18	-2.23795	-3.24751e-10
67542919	chr14:67542919:C:G	2.46825e-65	-2.76334	-0.397295	2.04507e-18	-2.74891	-0.384337
67543703	chr14:67543703:A:G	2.03412e-64	-1.31236e-09	-1.0515	1.61412e-17	-1.31236e-09	-1.0673
67543736	chr14:67543736:G:A	1.76137e-65	-2.69718	-0.800877	1.48489e-18	-2.65089	-0.802446
67544269	chr14:67544269:C:T	4.07839e-65	-2.65845	-3.24751e-10	2.92169e-18	-2.77651	-3.24751e-10
67544291	chr14:67544291:G:A	1.50461e-65	-2.69083	-0.964781	1.13141e-18	-2.75727	-0.967947
67545077	chr14:67545077:A:C	4.66724e-64	-1.31236e-09	-0.220993	3.61056e-17	-1.31236e-09	-0.262229
67546174	chr14:67546174:A:G	1.77057e-61	5.71749	-3.24751e-10	2.93001e-18	-2.77367	-3.24751e-10
67546192	chr14:67546192:C:T	1.41213e-65	-2.69363	-1.02542	2.17014e-18	-2.05246	-1.02143
67546535	chr14:67546535:C:T	3.41789e-65	-1.75794	-1.07719	1.18169e-18	-2.61746	-1.06428
67546831	chr14:67546831:C:T	4.64377e-65	-1.42666	-1.10196	1.33985e-18	-2.46353	-1.09259
67546996	chr14:67546996:A:G	4.17522e-64	-1.31236e-09	-0.332396	3.43257e-17	-1.31236e-09	-0.312782
67547797	chr14:67547797:CAG:C	4.64035e-64	-2.71338	2.48661	7.16249e-17	-2.02302	2.44579
67548755	chr14:67548755:A:C	1.33239e-65	-2.78021	-0.99696	1.53786e-18	-2.4098	-1.00849
67548934	chr14:67548934:T:C	1.82013e-65	-2.69798	-0.767257	1.37325e-18	-2.76245	-0.769051
67548976	chr14:67548976:C:T	1.45026e-65	-2.47277	-1.21963	1.64051e-18	-2.12399	-1.22968
67549031	chr14:67549031:T:C	5.02404e-65	-2.44991	-3.24751e-10	3.30796e-18	-2.65235	-3.24751e-10
67549266	chr14:67549266:ATTT:A	1.68753e-64	-1.31236e-09	-1.2383	1.36265e-17	-1.31236e-09	-1.23666
67549518	chr14:67549518:G:C	3.07299e-65	-2.09532	-0.846173	1.34264e-18	-2.7386	-0.815437
67549758	chr14:67549758:A:G	1.67407e-64	-1.31236e-09	-1.2463	1.34806e-17	-1.31236e-09	-1.24743
67549981	chr14:67549981:C:G	2.11996e-65	-2.51599	-0.796761	1.61939e-18	-2.5588	-0.80783
67550452	chr14:67550452:G:A	1.55554e-65	-2.64951	-0.972813	2.43738e-18	-2.00155	-0.956202
67550675	chr14:67550675:G:T	1.69744e-64	-1.31236e-09	-1.23244	1.36183e-17	-1.31236e-09	-1.23726
67550771	chr14:67550771:A:T	2.51464e-65	-2.77535	-0.366667	3.48359e-18	-2.23717	-0.363441
67550917	chr14:67550917:A:G	7.35923e-65	-2.06819	-3.24751e-10	5.17726e-16	2.40077	-3.24751e-10
67551238	chr14:67551238:G:C	1.36701e-65	-2.73249	-1.01904	1.8479e-18	-2.23075	-1.00388
67551266	chr14:67551266:C:T	1.75492e-64	-1.31236e-09	-1.19914	1.41673e-17	-1.31236e-09	-1.19774
67551367	chr14:67551367:T:C	1.61065e-64	-1.31236e-09	-1.28492	1.2926e-17	-1.31236e-09	-1.28944
67551530	chr14:67551530:C:G	1.21388e-65	-2.7803	-1.09003	2.07134e-18	-2.04371	-1.07677
67551996	chr14:67551996:C:T	1.5308e-65	-2.597	-1.04136	1.5318e-18	-2.37423	-1.048
67552139	chr14:67552139:T:A	1.91607e-65	-2.13533	-1.27854	1.72095e-18	-2.0259	-1.2799
67552331	chr14:67552331:A:G	1.9614e-64	-1.31236e-09	-1.0879	1.54393e-17	-1.31236e-09	-1.11176
67552479	chr14:67552479:A:G	1.55919e-64	-1.31236e-09	-1.31739	1.25745e-17	-1.31236e-09	-1.31701
67552538	chr14:67552538:T:C	1.94649e-65	-2.59717	-0.80095	1.40787e-18	-2.69632	-0.810284
67552654	chr14:67552654:C:CTA	1.61602e-65	-2.55859	-1.02559	1.05701e-18	-2.77745	-1.01578
67552699	chr14:67552699:G:A	2.01867e-64	-1.31236e-09	-1.05912	1.58631e-17	-1.31236e-09	-1.08468
67553140	chr14:67553140:CAG:C	1.15249e-65	-2.62983	-1.29239	8.32645e-19	-2.74078	-1.29105
67553387	chr14:67553387:C:A	3.26287e-64	-1.31236e-09	-0.578953	2.68258e-17	-1.31236e-09	-0.559315
67553743	chr14:67553743:G:A	2.0328e-65	-2.15353	-1.2012	9.09215e-19	-2.75245	-1.1914
67554150	chr14:67554150:T:C	4.78706e-64	-1.31236e-09	-0.195645	4.06023e-17	-1.31236e-09	-0.144852
67554453	chr14:67554453:T:C	1.46171e-65	-2.40951	-1.27503	1.43245e-18	-2.21823	-1.27106
67555042	chr14:67555042:A:T	1.55831e-64	-1.31236e-09	-1.31796	1.25634e-17	-1.31236e-09	-1.31789
67555069	chr14:67555069:C:T	1.33809e-65	-2.68475	-1.08815	1.40111e-18	-2.43704	-1.07437
67555070	chr14:67555070:G:A	1.83236e-64	-0.624365	-0.531595	2.80057e-18	-2.27619	-0.542662
67555072	chr14:67555072:T:C	1.31432e-65	-2.68045	-1.11038	1.66433e-18	-2.22491	-1.11435
67555693	chr14:67555693:C:T	2.94479e-65	-2.70248	-0.281626	3.59958e-18	-2.22616	-0.341706
67555697	chr14:67555697:C:T	1.11371e-65	-2.7738	-1.18265	9.75925e-19	-2.69413	-1.17891
67555875	chr14:67555875:C:T	3.28082e-64	-1.31236e-09	-0.573468	2.6018e-17	-1.31236e-09	-0.589889
67556215	chr14:67556215:A:C	1.65113e-64	-1.31236e-09	-1.2601	1.32802e-17	-1.31236e-09	-1.2624
67556618	chr14:67556618:C:T	2.07034e-64	-1.31236e-09	-1.03385	1.66393e-17	-1.31236e-09	-1.03691
67556726	chr14:67556726:A:T	5.4967e-64	-1.31236e-09	-0.0574135	4.34821e-17	-1.31236e-09	-0.0763271
67557152	chr14:67557152:G:A	9.86273e-66	-2.7794	-1.29857	9.25031e-19	-2.62502	-1.30159
67557303	chr14:67557303:A:G	1.79157e-64	-1.31236e-09	-1.17847	1.40929e-17	-1.31236e-09	-1.203
67557417	chr14:67557417:A:T	1.03105e-65	-2.78098	-1.25259	8.57839e-19	-2.75091	-1.25111
67557525	chr14:67557525:G:A	3.86396e-64	-1.31236e-09	-0.409868	2.97842e-17	-1.31236e-09	-0.4547
67558341	chr14:67558341:A:C	3.33167e-65	-2.26988	-0.590796	2.3217e-18	-2.40011	-0.60627
67558543	chr14:67558543:T:C	3.74657e-65	-2.24369	-0.499617	2.59939e-18	-2.38024	-0.513156
67558644	chr14:67558644:G:A	1.67563e-65	-2.77037	-0.777589	1.58497e-18	-2.64627	-0.741839
67558731	chr14:67558731:G:A	1.29353e-65	-2.48973	-1.31704	7.80438e-19	-2.77929	-1.31729
67559119	chr14:67559119:C:T	3.21637e-65	-2.23423	-0.661668	2.21289e-18	-2.37897	-0.675408
67559312	chr14:67559312:T:C	1.7013e-64	-1.31236e-09	-1.23017	1.36646e-17	-1.31236e-09	-1.23387
67559402	chr14:67559402:C:T	4.11201e-64	-2.72229	2.37464	4.82018e-17	-2.3013	2.32801
67560316	chr14:67560316:C:T	4.95898e-65	-2.46295	-3.24751e-10	3.222e-18	-2.67867	-3.24751e-10
67560384	chr14:67560384:T:C	1.57492e-64	-1.31236e-09	-1.30736	1.27176e-17	-1.31236e-09	-1.30569
67560674	chr14:67560674:C:G	1.73153e-64	-1.31236e-09	-1.21256	1.39622e-17	-1.31236e-09	-1.21232
67560762	chr14:67560762:C:T	2.53555e-65	-2.50501	-0.628723	1.64353e-18	-2.71934	-0.632496
67560805	chr14:67560805:T:A	1.56144e-65	-2.42294	-1.1956	1.12265e-18	-2.5326	-1.20038
67560978	chr14:67560978:G:A	2.24643e-65	-1.93683	-1.31798	2.51198e-18	-1.60972	-1.31789
67561007	chr14:67561007:G:A	1.38342e-65	-2.57778	-1.16181	2.1027e-18	-1.92783	-1.17762
67561020	chr14:67561020:C:G	1.6441e-64	-1.31236e-09	-1.26437	1.3254e-17	-1.31236e-09	-1.26438
67561092	chr14:67561092:A:G	1.05867e-65	-2.7534	-1.25374	1.19518e-18	-2.417	-1.25338
67561290	chr14:67561290:G:A	1.7523e-64	-1.31236e-09	-1.20063	1.41296e-17	-1.31236e-09	-1.20041
67561408	chr14:67561408:G:A	1.01078e-65	-2.78092	-1.27251	8.62655e-19	-2.72499	-1.27143
67561777	chr14:67561777:G:A	1.09037e-65	-2.77787	-1.19976	1.08656e-18	-2.57114	-1.19452
67562596	chr14:67562596:G:A	1.11252e-65	-2.76889	-1.18863	1.05696e-18	-2.61076	-1.18253
67562669	chr14:67562669:G:A	1.02109e-65	-2.74604	-1.29724	8.61889e-19	-2.7123	-1.28501
67562910	chr14:67562910:C:T	2.98461e-64	-1.31236e-09	-0.668092	2.32895e-17	-1.31236e-09	-0.700674
67562995	chr14:67562995:C:T	1.67157e-64	-1.31236e-09	-1.2478	1.34756e-17	-1.31236e-09	-1.2478
67563010	chr14:67563010:C:A	3.62632e-65	-2.77593	-3.24751e-10	3.02203e-18	-2.74275	-3.24751e-10
67563621	chr14:67563621:C:T	1.56099e-64	-1.31236e-09	-1.31624	1.2593e-17	-1.31236e-09	-1.31554
67564144	chr14:67564144:G:A	6.85798e-65	-2.13873	-3.24751e-10	4.35087e-18	-2.3783	-3.24751e-10
67564289	chr14:67564289:G:A	5.5564e-64	-0.0466103	-3.24751e-10	1.98453e-17	-0.860711	-3.24751e-10
67564397	chr14:67564397:G:A	2.21071e-65	-2.09691	-1.17393	9.646e-19	-2.73722	-1.1475
67564574	chr14:67564574:C:A	1.5163e-65	-2.75609	-0.891783	1.34122e-18	-2.68357	-0.871527
67565647	chr14:67565647:C:G	1.08944e-65	-2.74208	-1.23641	1.43105e-18	-2.25476	-1.23551
67565842	chr14:67565842:G:A	1.90843e-64	-1.31236e-09	-1.11528	1.54589e-17	-1.31236e-09	-1.11049
67566075	chr14:67566075:C:T	3.65169e-65	-2.76896	-3.24751e-10	2.92012e-18	-2.77705	-3.24751e-10
67566309	chr14:67566309:G:A	1.02091e-64	-1.74086	-3.24751e-10	2.56117e-16	1.69696	-3.24751e-10
67566564	chr14:67566564:GC:G	9.64862e-66	-2.78197	-1.31795	7.99146e-19	-2.75533	-1.31756
67566590	chr14:67566590:A:G	2.24299e-64	-1.31236e-09	-0.953751	1.76032e-17	-1.31236e-09	-0.980596
67566834	chr14:67566834:G:A	1.01987e-64	-1.74189	-3.24751e-10	2.6004e-16	1.71216	-3.24751e-10
67567157	chr14:67567157:G:A	2.81126e-64	-1.31236e-09	-0.727929	2.19153e-17	-1.31236e-09	-0.761493
67567278	chr14:67567278:A:G	3.06175e-64	-1.31236e-09	-0.642575	2.47099e-17	-1.31236e-09	-0.641475
67567484	chr14:67567484:T:C	9.87926e-66	-2.76473	-1.31156	9.48224e-19	-2.58888	-1.31296
67567525	chr14:67567525:T:C	1.44366e-65	-2.44439	-1.25258	4.04615e-18	-1.2075	-1.24342
67567549	chr14:67567549:A:G	1.65497e-64	-1.31236e-09	-1.25778	1.32152e-17	-1.31236e-09	-1.26731
67567587	chr14:67567587:A:C	1.16506e-64	-0.402457	-1.20633	1.89478e-18	-2.02163	-1.18795
67567639	chr14:67567639:T:C	2.10995e-64	-1.31236e-09	-1.0149	1.72312e-17	-1.31236e-09	-1.00195
67567715	chr14:67567715:A:G	1.63594e-64	-1.31236e-09	-1.26935	1.3312e-17	-1.31236e-09	-1.26001
67567784	chr14:67567784:C:T	5.23382e-65	-2.409	-3.24751e-10	3.24276e-18	-2.67225	-3.24751e-10
67568139	chr14:67568139:T:C	2.63458e-65	-2.15665	-0.938775	1.58308e-18	-2.46558	-0.923727
67568345	chr14:67568345:CA:C	1.02475e-65	-2.75298	-1.28671	9.73387e-19	-2.58706	-1.28859
67568722	chr14:67568722:C:T	1.41944e-65	-2.51253	-1.20136	2.13116e-18	-1.8927	-1.19932
67568765	chr14:67568765:G:T	5.91291e-65	-2.28701	-3.24751e-10	4.26264e-16	2.20638	-3.24751e-10
67568891	chr14:67568891:G:A	5.37708e-65	-2.382	-3.24751e-10	4.01733e-18	-2.45806	-3.24751e-10
67569093	chr14:67569093:G:A	1.56914e-65	-2.71418	-0.899437	1.16729e-18	-2.77763	-0.916359
67569162	chr14:67569162:A:G	1.06238e-65	-2.70567	-1.29797	9.53528e-19	-2.59749	-1.29877
67569186	chr14:67569186:A:G	1.54881e-65	-2.74878	-0.877879	1.19134e-18	-2.7801	-0.893498
67569257	chr14:67569257:G:A	2.2971e-64	-1.31236e-09	-0.929915	1.85782e-17	-1.31236e-09	-0.926686
67569399	chr14:67569399:C:T	2.99835e-64	-1.31236e-09	-0.663499	2.40297e-17	-1.31236e-09	-0.669385
67569678	chr14:67569678:T:G	1.10117e-65	-2.74253	-1.22523	9.13932e-19	-2.7209	-1.21778
67569734	chr14:67569734:A:G	1.14895e-65	-2.76507	-1.16023	9.99902e-19	-2.67645	-1.17233
67569747	chr14:67569747:C:G	2.93038e-65	-2.36647	-0.62254	3.70134e-17	0.409076	-0.646472
67569872	chr14:67569872:T:C	1.90238e-64	-1.31236e-09	-1.11845	1.53891e-17	-1.31236e-09	-1.11502
67570136	chr14:67570136:G:C	1.4307e-65	-2.69551	-1.01048	1.94546e-18	-2.18054	-1.00264
67570309	chr14:67570309:G:A	4.40461e-65	-2.5815	-3.24751e-10	2.98588e-18	-2.75478	-3.24751e-10
67570475	chr14:67570475:T:C	1.88962e-64	-1.31236e-09	-1.12519	1.53149e-17	-1.31236e-09	-1.11985
67570496	chr14:67570496:G:C	1.9288e-64	-1.31236e-09	-1.10466	1.56408e-17	-1.31236e-09	-1.0988
67570778	chr14:67570778:C:G	1.89648e-64	-1.31236e-09	-1.12156	1.53751e-17	-1.31236e-09	-1.11593
67571046	chr14:67571046:C:T	1.73434e-64	-1.31236e-09	-1.21093	1.39742e-17	-1.31236e-09	-1.21147
67571069	chr14:67571069:C:G	2.86171e-64	-1.31236e-09	-0.710144	2.42494e-17	-1.31236e-09	-0.660284
67571603	chr14:67571603:A:G	1.60723e-64	-1.31236e-09	-1.28705	1.29923e-17	-1.31236e-09	-1.28432
67571736	chr14:67571736:G:C	1.77807e-64	-1.31236e-09	-1.18603	1.41065e-17	-1.31236e-09	-1.20204
67571871	chr14:67571871:C:T	1.8989e-64	-1.31236e-09	-1.12029	1.53371e-17	-1.31236e-09	-1.1184
67572012	chr14:67572012:A:G	1.24394e-65	-2.63511	-1.21075	1.32017e-17	-0.0582929	-1.21004
67572062	chr14:67572062:T:G	1.03494e-65	-2.75102	-1.27878	1.27873e-18	-2.32866	-1.27415
67572172	chr14:67572172:C:T	5.78731e-64	-1.31236e-09	-0.00589422	4.62611e-17	-1.31236e-09	-0.0143758
67572291	chr14:67572291:C:T	3.74449e-65	-2.74386	-3.24751e-10	1.7175e-17	-1.00522	-3.24751e-10
67572310	chr14:67572310:A:G	2.77929e-65	-2.03744	-1.00451	1.25013e-18	-2.58819	-1.03725
67572318	chr14:67572318:G:GT	2.97881e-65	-2.58194	-0.390684	2.22584e-18	-2.65184	-0.396703
67572524	chr14:67572524:A:G	2.54039e-64	-1.31236e-09	-0.829243	2.04269e-17	-1.31236e-09	-0.831826
67572653	chr14:67572653:C:G	1.06207e-64	-1.70134	-3.24751e-10	8.48329e-18	-1.71058	-3.24751e-10
67572684	chr14:67572684:T:C	1.68241e-64	-1.31236e-09	-1.24133	1.35315e-17	-1.31236e-09	-1.24366
67572805	chr14:67572805:T:C	2.78979e-65	-2.55306	-0.485124	5.34632e-18	-1.71959	-0.452681
67573476	chr14:67573476:G:T	4.43971e-65	-1.31951	-1.25405	1.2094e-18	-2.39893	-1.25963
67573672	chr14:67573672:T:C	2.64792e-65	-2.12931	-0.961063	1.66713e-18	-2.36149	-0.97609
67573717	chr14:67573717:C:T	2.39239e-64	-1.31236e-09	-0.889269	1.89591e-17	-1.31236e-09	-0.906394
67573933	chr14:67573933:G:A	1.56372e-64	-1.31236e-09	-1.31449	1.2582e-17	-1.31236e-09	-1.31641
67574104	chr14:67574104:G:A	4.71868e-64	-1.31236e-09	-0.210032	3.62802e-17	-1.31236e-09	-0.257405
67574121	chr14:67574121:G:A	2.50341e-65	-2.62358	-0.522918	4.2662e-18	-1.90363	-0.494326
67574174	chr14:67574174:C:T	2.1976e-64	-1.31236e-09	-0.974195	1.76612e-17	-1.31236e-09	-0.977307
67574344	chr14:67574344:G:A	4.43281e-65	-1.31605	-1.25906	8.2702e-19	-2.7783	-1.26031
67574407	chr14:67574407:G:C	1.3477e-65	-2.44931	-1.31643	7.78922e-19	-2.78182	-1.3167
67574592	chr14:67574592:G:A	2.15847e-64	-1.31236e-09	-0.99216	1.76008e-17	-1.31236e-09	-0.980733
67574933	chr14:67574933:G:C	2.29023e-65	-2.62598	-0.609512	3.81912e-18	-1.92668	-0.581978
67575198	chr14:67575198:T:C	1.38342e-65	-2.76667	-0.972923	1.35509e-18	-2.5821	-0.962709
67575214	chr14:67575214:A:G	2.14475e-65	-2.01481	-1.28631	1.03115e-18	-2.53289	-1.28511
67575348	chr14:67575348:G:A	1.60738e-64	-1.31236e-09	-1.28695	1.29326e-17	-1.31236e-09	-1.28893
67575538	chr14:67575538:A:G	1.48496e-65	-2.4696	-1.19916	1.02637e-18	-2.62303	-1.19961
67575565	chr14:67575565:G:A	6.47834e-65	-2.19568	-3.24751e-10	8.33213e-18	-1.72856	-3.24751e-10
67575779	chr14:67575779:A:G	2.01087e-65	-2.07472	-1.29086	9.89558e-19	-2.57132	-1.28786
67575857	chr14:67575857:A:G	1.46206e-65	-2.37066	-1.31364	7.81704e-19	-2.7819	-1.31305
67576755	chr14:67576755:A:G	1.56507e-64	-1.31236e-09	-1.31363	1.25908e-17	-1.31236e-09	-1.31571
67576839	chr14:67576839:A:T	1.5634e-64	-1.31236e-09	-1.3147	1.25813e-17	-1.31236e-09	-1.31646
67577288	chr14:67577288:C:T	3.57295e-64	-1.31236e-09	-0.488171	2.91468e-17	-1.31236e-09	-0.476331
67577603	chr14:67577603:G:A	1.62652e-64	-1.31236e-09	-1.27512	1.31277e-17	-1.31236e-09	-1.27395
67577631	chr14:67577631:A:G	2.42139e-64	-0.877221	-3.24751e-10	5.72713e-17	0.199123	-3.24751e-10
67578291	chr14:67578291:G:A	1.35759e-65	-2.64379	-1.11464	1.26392e-18	-2.4842	-1.13026
67578407	chr14:67578407:A:G	1.29176e-65	-2.68031	-1.12783	1.17871e-18	-2.53857	-1.14569
67579036	chr14:67579036:T:C	1.05827e-65	-2.77803	-1.22949	1.04174e-18	-2.58665	-1.22113
67579218	chr14:67579218:G:A	1.27579e-65	-2.54414	-1.27645	2.17673e-18	-1.7976	-1.27325
67579558	chr14:67579558:C:T	1.15495e-65	-2.7788	-1.14129	1.08128e-18	-2.63835	-1.13218
67579735	chr14:67579735:C:T	2.18102e-64	-1.31236e-09	-0.981771	1.7352e-17	-1.31236e-09	-0.99497
67579885	chr14:67579885:C:T	1.85363e-65	-2.19493	-1.25207	8.29379e-19	-2.77488	-1.26087
67580022	chr14:67580022:C:T	1.23434e-65	-2.70217	-1.15144	1.11525e-18	-2.57286	-1.16674
67580196	chr14:67580196:G:A	3.63963e-65	-1.75067	-1.0216	1.05911e-18	-2.74619	-1.04505
67580426	chr14:67580426:A:G	1.50609e-65	-2.35487	-1.29976	4.01802e-18	-1.15767	-1.30022
67580822	chr14:67580822:G:A	1.02111e-65	-2.74148	-1.30178	9.145e-19	-2.64042	-1.29764
67581256	chr14:67581256:G:A	6.54254e-65	-2.4782	0.292382	3.90485e-18	-2.75613	0.269677
67581430	chr14:67581430:G:T	2.10988e-64	-1.31236e-09	-1.01493	1.66481e-17	-1.31236e-09	-1.03638
67581692	chr14:67581692:A:G	1.60785e-64	-1.31236e-09	-1.28666	1.29908e-17	-1.31236e-09	-1.28444
67582042	chr14:67582042:C:T	8.91411e-65	-1.87651	-3.24751e-10	1.26789e-17	-1.30874	-3.24751e-10
67582047	chr14:67582047:T:C	1.05925e-64	-1.704	-3.24751e-10	6.65164e-18	-1.95381	-3.24751e-10
67582401	chr14:67582401:G:A	1.097e-64	-1.66898	-3.24751e-10	6.45796e-18	-1.98336	-3.24751e-10
67582477	chr14:67582477:A:AGG	1.04769e-64	-1.71497	-3.24751e-10	6.71627e-18	-1.94414	-3.24751e-10
67582516	chr14:67582516:A:G	1.73513e-64	-1.31236e-09	-1.21048	1.39178e-17	-1.31236e-09	-1.21551
67583201	chr14:67583201:A:C	1.82945e-64	-1.31236e-09	-1.15755	1.47944e-17	-1.31236e-09	-1.15443
67583622	chr14:67583622:A:T	9.54267e-65	-1.80837	-3.24751e-10	7.39754e-18	-1.84753	-3.24751e-10
67583774	chr14:67583774:C:T	2.13446e-64	-1.31236e-09	-1.00335	1.76734e-17	-1.31236e-09	-0.976616
67583970	chr14:67583970:A:G	1.00933e-64	-1.75228	-3.24751e-10	6.98814e-18	-1.90446	-3.24751e-10
67584357	chr14:67584357:TCACA:T	4.7592e-64	-1.31236e-09	-0.201482	3.68086e-17	-1.31236e-09	-0.242945
67584887	chr14:67584887:T:C	1.57271e-64	-1.31236e-09	-1.30876	1.27111e-17	-1.31236e-09	-1.3062
67585166	chr14:67585166:G:T	1.46813e-65	-2.78084	-0.899318	1.35804e-18	-2.63712	-0.905516
67585167	chr14:67585167:G:T	1.46869e-65	-2.78046	-0.899318	1.36352e-18	-2.63309	-0.905516
67585260	chr14:67585260:T:G	1.03932e-64	-1.72299	-3.24751e-10	6.77592e-18	-1.9353	-3.24751e-10
67585684	chr14:67585684:C:T	2.11106e-64	-1.31236e-09	-1.01437	1.70659e-17	-1.31236e-09	-1.01159
67585701	chr14:67585701:A:G	1.5586e-64	-1.31236e-09	-1.31778	1.25629e-17	-1.31236e-09	-1.31793
67586307	chr14:67586307:G:A	1.79826e-64	-1.31236e-09	-1.17474	1.4546e-17	-1.31236e-09	-1.17136
67586407	chr14:67586407:T:A	1.19989e-65	-2.58735	-1.29457	1.74879e-18	-1.99735	-1.29241
67586624	chr14:67586624:T:C	1.74722e-64	-1.31236e-09	-1.20354	1.4228e-17	-1.31236e-09	-1.19346
67586629	chr14:67586629:A:C	1.57629e-64	-1.31236e-09	-1.30649	1.27512e-17	-1.31236e-09	-1.30305
67586722	chr14:67586722:C:T	1.51939e-65	-2.38886	-1.25698	8.88608e-19	-2.70711	-1.25967
67587085	chr14:67587085:T:C	1.40805e-65	-2.43427	-1.28766	1.84535e-18	-1.94846	-1.28755
67587260	chr14:67587260:A:C	2.08661e-64	-1.31236e-09	-1.02602	1.69109e-17	-1.31236e-09	-1.02072
67587605	chr14:67587605:C:T	2.18956e-64	-1.31236e-09	-0.977863	1.77818e-17	-1.31236e-09	-0.970502
67587677	chr14:67587677:G:A	2.01282e-64	-1.31236e-09	-1.06203	1.63028e-17	-1.31236e-09	-1.05734
67587709	chr14:67587709:G:A	5.73173e-65	-2.31813	-3.24751e-10	6.14546e-18	-2.03296	-3.24751e-10
67587890	chr14:67587890:G:C	6.21342e-65	-2.23743	-3.24751e-10	6.70975e-18	-1.94512	-3.24751e-10
67588896	chr14:67588896:C:G	1.83762e-65	-2.29351	-1.16217	1.03615e-18	-2.65824	-1.15492
67589167	chr14:67589167:A:G	9.68324e-66	-2.77968	-1.31666	1.01522e-18	-2.51685	-1.31672
67589202	chr14:67589202:A:C	1.91459e-64	-1.31236e-09	-1.11206	1.51517e-17	-1.31236e-09	-1.13057
67590197	chr14:67590197:G:A	1.16265e-65	-2.67252	-1.24093	1.70526e-18	-2.0776	-1.23736
67590314	chr14:67590314:G:A	1.15677e-65	-2.65768	-1.26083	1.73371e-18	-2.04084	-1.25758
67590855	chr14:67590855:T:C	2.76691e-65	-2.78197	-0.264448	1.33737e-17	-0.937401	-0.317983
67590958	chr14:67590958:T:C	2.20572e-64	-1.31236e-09	-0.970509	1.7846e-17	-1.31236e-09	-0.966897
67591159	chr14:67591159:G:A	1.07299e-65	-2.75816	-1.23553	3.12629e-17	0.824308	-1.23055
67592056	chr14:67592056:G:A	1.78975e-64	-1.31236e-09	-1.17948	1.4336e-17	-1.31236e-09	-1.18591
67592075	chr14:67592075:CAG:C	1.61632e-65	-2.73367	-0.850322	1.21708e-18	-2.77292	-0.879299
67592099	chr14:67592099:A:G	1.94806e-64	-1.31236e-09	-1.09473	1.53551e-17	-1.31236e-09	-1.11723
67592776	chr14:67592776:T:C	1.93251e-64	-1.31236e-09	-1.10274	1.52395e-17	-1.31236e-09	-1.12478
67592821	chr14:67592821:T:C	1.93379e-64	-1.31236e-09	-1.10208	1.52441e-17	-1.31236e-09	-1.12448
67592971	chr14:67592971:G:C	1.62475e-64	-1.31236e-09	-1.27621	1.3058e-17	-1.31236e-09	-1.27928
67593117	chr14:67593117:A:G	1.6036e-65	-2.44119	-1.1507	9.75713e-19	-2.72637	-1.14689
67593316	chr14:67593316:T:C	1.70745e-65	-2.23785	-1.2913	2.98692e-17	0.849101	-1.30095
67593644	chr14:67593644:A:C	1.5692e-64	-1.31236e-09	-1.311	1.2658e-17	-1.31236e-09	-1.31039
67593658	chr14:67593658:C:T	1.94547e-65	-2.22471	-1.17394	1.05976e-18	-2.6239	-1.16674
67593857	chr14:67593857:G:A	1.13521e-65	-2.66441	-1.27291	1.67681e-18	-2.06178	-1.27001
67594209	chr14:67594209:C:T	3.01914e-65	-2.78196	-0.177214	1.43025e-17	-0.954279	-0.233961
67594824	chr14:67594824:G:A	1.78856e-64	-1.31236e-09	-1.18015	1.44867e-17	-1.31236e-09	-1.17545
67594842	chr14:67594842:T:C	1.78119e-64	-1.31236e-09	-1.18428	1.42687e-17	-1.31236e-09	-1.19061
67594932	chr14:67594932:G:A	1.69927e-64	-1.31236e-09	-1.23136	1.37492e-17	-1.31236e-09	-1.22769
67595222	chr14:67595222:C:T	1.92308e-65	-2.26064	-1.14958	1.06564e-18	-2.64348	-1.14162
67595324	chr14:67595324:C:T	1.56811e-64	-1.31236e-09	-1.31169	1.2613e-17	-1.31236e-09	-1.31395
67595870	chr14:67595870:C:T	9.825e-66	-2.76748	-1.31432	2.03441e-18	-1.82281	-1.31566
67595913	chr14:67595913:T:G	1.57439e-64	-1.31236e-09	-1.3077	1.27201e-17	-1.31236e-09	-1.3055
67595926	chr14:67595926:T:C	1.48303e-65	-2.77755	-0.892511	1.16462e-18	-2.77575	-0.92053
67596006	chr14:67596006:T:C	1.63117e-64	-1.31236e-09	-1.27226	1.3101e-17	-1.31236e-09	-1.27599
67596657	chr14:67596657:A:G	1.27203e-65	-2.53833	-1.2852	8.16461e-19	-2.7704	-1.28105
67596860	chr14:67596860:A:C	1.26023e-65	-2.52792	-1.30493	8.01237e-19	-2.76798	-1.3023
67597077	chr14:67597077:C:T	1.55855e-64	-1.31236e-09	-1.31781	1.25761e-17	-1.31236e-09	-1.31688
67597240	chr14:67597240:G:A	1.13037e-65	-2.63737	-1.30423	7.91182e-19	-2.7816	-1.30131
67597254	chr14:67597254:G:A	3.45269e-65	-2.77978	-0.0452078	1.35138e-17	-1.14247	-0.102499
67597789	chr14:67597789:G:A	1.27843e-65	-2.53179	-1.28672	8.16742e-19	-2.76856	-1.28255
67597939	chr14:67597939:G:C	1.15445e-65	-2.64259	-1.27794	8.11804e-19	-2.78146	-1.27571
67598232	chr14:67598232:T:C	1.12511e-65	-2.64782	-1.29845	7.96049e-19	-2.77964	-1.29713
67598259	chr14:67598259:G:A	2.60394e-64	-1.31236e-09	-0.804538	2.02419e-17	-1.31236e-09	-0.840925
67598385	chr14:67598385:A:G	1.14537e-65	-2.64639	-1.28203	1.67715e-18	-2.05257	-1.27901
67598481	chr14:67598481:T:C	2.35936e-64	-1.31236e-09	-0.903173	1.93764e-17	-1.31236e-09	-0.884622
67598519	chr14:67598519:TA:T	1.15919e-65	-2.68625	-1.23018	1.17411e-16	2.15333	-1.23633
67598604	chr14:67598604:T:C	3.12982e-65	-2.78155	-0.141618	1.29694e-17	-1.08898	-0.197106
67598623	chr14:67598623:C:A	1.59219e-64	-1.31236e-09	-1.29645	1.27558e-17	-1.31236e-09	-1.30269
67598806	chr14:67598806:T:G	1.61382e-64	-1.31236e-09	-1.28296	1.30764e-17	-1.31236e-09	-1.27787
67598826	chr14:67598826:G:C	1.12109e-65	-2.67741	-1.27244	8.20327e-19	-2.77667	-1.27006
67598839	chr14:67598839:G:A	1.24373e-65	-2.56515	-1.28088	8.15975e-19	-2.77537	-1.27668
67598893	chr14:67598893:A:G	1.77114e-64	-1.31236e-09	-1.18994	1.4327e-17	-1.31236e-09	-1.18653
67599127	chr14:67599127:G:A	1.19954e-65	-2.57021	-1.312	1.59171e-18	-2.06842	-1.31545
67599806	chr14:67599806:G:A	2.57097e-64	-1.31236e-09	-0.817279	2.07602e-17	-1.31236e-09	-0.815642
67599842	chr14:67599842:A:T	1.38541e-65	-2.47752	-1.26063	1.41129e-18	-2.23295	-1.27122
67599890	chr14:67599890:G:A	4.16844e-65	-2.63661	-3.24751e-10	2.95578e-18	-2.76491	-3.24751e-10
67600063	chr14:67600063:C:A	3.58303e-64	-1.31236e-09	-0.485353	2.88688e-17	-1.31236e-09	-0.485915
67600132	chr14:67600132:C:T	2.24335e-64	-1.31236e-09	-0.953592	1.7999e-17	-1.31236e-09	-0.95836
67600189	chr14:67600189:C:T	2.57634e-65	-2.75586	-0.36192	1.94438e-18	-2.78138	-0.402353
67600402	chr14:67600402:C:A	1.60869e-64	-1.31236e-09	-1.28614	1.29938e-17	-1.31236e-09	-1.28421
67600406	chr14:67600406:A:C	2.16051e-64	-1.31236e-09	-0.99122	1.73714e-17	-1.31236e-09	-0.993853
67600429	chr14:67600429:A:C	2.21508e-64	-1.31236e-09	-0.966272	1.78084e-17	-1.31236e-09	-0.969005
67600559	chr14:67600559:C:A	2.16823e-64	-1.31236e-09	-0.987651	1.74387e-17	-1.31236e-09	-0.989987
67600839	chr14:67600839:G:A	1.98977e-65	-2.3654	-1.01073	3.46753e-18	-1.59635	-1.00889
67601349	chr14:67601349:C:T	3.01518e-64	-1.31236e-09	-0.657902	2.45716e-17	-1.31236e-09	-0.647087
67601358	chr14:67601358:C:T	2.19368e-64	-1.31236e-09	-0.975981	1.76373e-17	-1.31236e-09	-0.97866
67601431	chr14:67601431:G:C	2.96619e-64	-1.31236e-09	-0.674284	2.41553e-17	-1.31236e-09	-0.664175
67601621	chr14:67601621:G:GT	6.71313e-65	-2.52698	0.366903	4.05755e-18	-2.77435	0.326257
67601630	chr14:67601630:T:C	1.968e-65	-2.35709	-1.03004	3.44754e-18	-1.58271	-1.02831
67601795	chr14:67601795:G:A	1.75142e-65	-2.77226	-0.73146	1.44211e-18	-2.71669	-0.76588
67601844	chr14:67601844:C:A	1.65421e-64	-1.31236e-09	-1.25824	1.33325e-17	-1.31236e-09	-1.25847
67601880	chr14:67601880:A:T	1.66081e-65	-2.53989	-1.01695	2.46263e-18	-1.92977	-1.01768
67601918	chr14:67601918:G:A	1.56668e-64	-1.31236e-09	-1.3126	1.25995e-17	-1.31236e-09	-1.31502
67601934	chr14:67601934:A:G	1.94403e-65	-2.35772	-1.04167	3.4059e-18	-1.58331	-1.03986
67601941	chr14:67601941:G:A	1.58884e-64	-1.31236e-09	-1.29856	1.27457e-17	-1.31236e-09	-1.30348
67602184	chr14:67602184:C:T	1.64947e-64	-1.31236e-09	-1.26111	1.33276e-17	-1.31236e-09	-1.25884
67602297	chr14:67602297:C:T	1.59366e-65	-2.49021	-1.1079	2.46876e-18	-1.83934	-1.10562
67602302	chr14:67602302:C:T	2.02434e-65	-2.32857	-1.03033	3.61371e-18	-1.53528	-1.02866
67602573	chr14:67602573:G:A	2.01582e-65	-2.33899	-1.02413	3.57618e-18	-1.55205	-1.02233
67602613	chr14:67602613:G:A	1.97603e-65	-2.35628	-1.02677	3.46675e-18	-1.58043	-1.02503
67602614	chr14:67602614:G:A	1.5877e-64	-1.31236e-09	-1.29927	1.27378e-17	-1.31236e-09	-1.3041
67602759	chr14:67602759:C:A	2.56899e-64	-1.31236e-09	-0.818048	2.07441e-17	-1.31236e-09	-0.816415
67602866	chr14:67602866:A:G	1.69795e-65	-2.31426	-1.22046	3.0277e-18	-1.51963	-1.22125
67602958	chr14:67602958:G:A	1.9402e-64	-1.31236e-09	-1.09877	1.5502e-17	-1.31236e-09	-1.10771
67603009	chr14:67603009:A:G	2.36434e-64	-1.31236e-09	-0.901063	1.89616e-17	-1.31236e-09	-0.906264
67603115	chr14:67603115:G:A	1.22694e-65	-2.77712	-1.0825	1.01547e-18	-2.74019	-1.09314
67603191	chr14:67603191:C:T	1.92737e-64	-1.31236e-09	-1.1054	1.56336e-17	-1.31236e-09	-1.09925
67603321	chr14:67603321:C:T	1.60236e-65	-2.38745	-1.20522	2.73218e-18	-1.63967	-1.2039
67603440	chr14:67603440:A:G	1.89606e-64	-1.31236e-09	-1.12178	1.51615e-17	-1.31236e-09	-1.12992
67603609	chr14:67603609:T:C	1.90316e-64	-1.31236e-09	-1.11804	1.50086e-17	-1.31236e-09	-1.14005
67603830	chr14:67603830:C:T	1.61446e-65	-2.29304	-1.29211	2.95945e-18	-1.47233	-1.29134
67603927	chr14:67603927:C:T	2.65855e-64	-1.31236e-09	-0.78378	2.13013e-17	-1.31236e-09	-0.789911
67603956	chr14:67603956:T:C	1.54421e-65	-2.40559	-1.22404	2.61238e-18	-1.66549	-1.22293
67604474	chr14:67604474:C:T	1.63481e-65	-2.27469	-1.29793	1.56395e-18	-2.09452	-1.30695
67604750	chr14:67604750:C:T	9.89054e-65	-0.592019	-1.18055	8.80863e-19	-2.76894	-1.20659
67605041	chr14:67605041:G:A	3.00564e-64	-1.31236e-09	-0.661071	2.3168e-17	-1.31236e-09	-0.705904
67605055	chr14:67605055:C:T	1.03078e-65	-2.71755	-1.31628	9.21009e-19	-2.61306	-1.3179
67605293	chr14:67605293:G:A	1.43523e-65	-2.43283	-1.26999	2.37827e-18	-1.70422	-1.27808
67605770	chr14:67605770:C:T	2.22976e-64	-1.31236e-09	-0.959669	1.81433e-17	-1.31236e-09	-0.950374
67605830	chr14:67605830:G:A	1.93873e-64	-1.31236e-09	-1.09953	1.57762e-17	-1.31236e-09	-1.09018
67606005	chr14:67606005:A:G	1.5807e-64	-1.31236e-09	-1.30369	1.28031e-17	-1.31236e-09	-1.29899
67606201	chr14:67606201:GAA:G	1.61662e-64	-1.31236e-09	-1.28123	1.29537e-17	-1.31236e-09	-1.2873
67606292	chr14:67606292:T:C	6.08366e-64	-1.31236e-09	0.0440449	4.56694e-17	-1.31236e-09	-0.0272484
67606415	chr14:67606415:A:G	1.28246e-65	-2.77774	-1.03763	1.04695e-18	-2.75485	-1.04794
67606725	chr14:67606725:T:C	1.19536e-65	-2.57215	-1.31355	8.36573e-19	-2.7125	-1.31462
67606749	chr14:67606749:C:T	6.34707e-64	-1.31236e-09	0.0864313	4.75786e-17	-1.31236e-09	0.0137059
67607137	chr14:67607137:CTTAA:C	2.90933e-64	-1.31236e-09	-0.693639	2.29873e-17	-1.31236e-09	-0.713736
67607452	chr14:67607452:T:C	8.33564e-64	-1.31236e-09	0.358978	6.27575e-17	-1.31236e-09	0.290601
67607533	chr14:67607533:A:T	1.44365e-65	-2.77543	-0.92154	1.16013e-18	-2.75683	-0.943314
67607590	chr14:67607590:C:T	1.6081e-64	-1.31236e-09	-1.28651	1.28877e-17	-1.31236e-09	-1.2924
67607715	chr14:67607715:A:G	1.26134e-65	-2.54605	-1.28592	3.58951e-18	-1.29133	-1.27933
67608028	chr14:67608028:A:G	1.32169e-65	-2.46795	-1.31729	7.99768e-19	-2.75446	-1.31765
67608189	chr14:67608189:A:C	7.67779e-64	-1.31236e-09	0.27677	5.79347e-17	-1.31236e-09	0.210639
67608351	chr14:67608351:G:A	1.5899e-64	-1.31236e-09	-1.29789	1.27172e-17	-1.31236e-09	-1.30572
67608698	chr14:67608698:T:A	1.55838e-64	-1.31236e-09	-1.31792	1.2563e-17	-1.31236e-09	-1.31792
67608961	chr14:67608961:T:C	2.49214e-64	-1.31236e-09	-0.84842	2.04234e-17	-1.31236e-09	-0.831998
67609003	chr14:67609003:C:T	7.93925e-65	-2.27926	0.28693	7.64305e-18	-2.04215	0.227268
67609061	chr14:67609061:C:T	2.23078e-64	-1.31236e-09	-0.959209	1.81517e-17	-1.31236e-09	-0.949911
67609093	chr14:67609093:T:C	2.1437e-64	-1.31236e-09	-0.999031	1.74293e-17	-1.31236e-09	-0.990523
67609129	chr14:67609129:G:T	7.47257e-64	-1.31236e-09	0.249677	5.64179e-17	-1.31236e-09	0.184109
67609136	chr14:67609136:T:C	7.44928e-64	-1.31236e-09	0.246555	5.62449e-17	-1.31236e-09	0.181038
67609166	chr14:67609166:A:G	8.23408e-64	-1.31236e-09	0.34672	6.20071e-17	-1.31236e-09	0.278571
67609321	chr14:67609321:A:G	8.38345e-64	-1.31236e-09	0.364698	6.30948e-17	-1.31236e-09	0.295962
67609375	chr14:67609375:G:C	1.63388e-64	-1.31236e-09	-1.2706	1.3078e-17	-1.31236e-09	-1.27774
67609404	chr14:67609404:C:A	7.11488e-64	-1.31236e-09	0.200627	5.37691e-17	-1.31236e-09	0.136021
67609501	chr14:67609501:G:T	6.32738e-64	-1.31236e-09	0.0833249	4.80838e-17	-1.31236e-09	0.0242672
67609651	chr14:67609651:C:T	8.35411e-64	-1.31236e-09	0.361192	6.28862e-17	-1.31236e-09	0.292649
67609657	chr14:67609657:C:T	8.43149e-64	-1.31236e-09	0.370412	6.34566e-17	-1.31236e-09	0.301679
67609831	chr14:67609831:A:G	8.64016e-64	-1.31236e-09	0.394859	6.49707e-17	-1.31236e-09	0.32526
67609836	chr14:67609836:C:G	4.73537e-65	-2.50909	-3.24751e-10	3.49917e-18	-2.59615	-3.24751e-10
67609917	chr14:67609917:A:G	1.30127e-65	-2.52793	-1.27288	8.48752e-19	-2.73737	-1.27529
67609958	chr14:67609958:A:G	7.36488e-64	-1.31236e-09	0.235161	5.55914e-17	-1.31236e-09	0.169351
67610110	chr14:67610110:GC:G	7.89651e-64	-1.31236e-09	0.304859	5.95387e-17	-1.31236e-09	0.237949
67610111	chr14:67610111:C:T	9.25516e-65	-1.83897	-3.24751e-10	4.34994e-18	-2.37851	-3.24751e-10
67610157	chr14:67610157:C:G	8.19809e-64	-1.31236e-09	0.34234	6.17353e-17	-1.31236e-09	0.274178
67610164	chr14:67610164:A:G	8.17426e-64	-1.31236e-09	0.339429	6.1559e-17	-1.31236e-09	0.271319
67610218	chr14:67610218:T:C	7.15873e-64	-1.31236e-09	0.206771	5.40782e-17	-1.31236e-09	0.141755
67610227	chr14:67610227:T:C	2.21051e-64	-1.31236e-09	-0.96834	1.79852e-17	-1.31236e-09	-0.959129
67610327	chr14:67610327:T:C	7.52205e-64	-1.31236e-09	0.256277	5.67907e-17	-1.31236e-09	0.190695
67610328	chr14:67610328:A:G	4.13311e-65	-2.64512	-3.24751e-10	4.4782e-18	-2.34946	-3.24751e-10
67610936	chr14:67610936:T:A	2.3008e-63	1.37428	-3.24751e-10	1.97727e-17	-0.864374	-3.24751e-10
67611110	chr14:67611110:G:C	1.3021e-65	-2.54679	-1.25338	8.72589e-19	-2.72837	-1.25659
67611116	chr14:67611116:C:T	7.1165e-64	-1.31236e-09	0.200854	5.37402e-17	-1.31236e-09	0.135483
67611418	chr14:67611418:T:G	1.61957e-64	-1.31236e-09	-1.2794	1.29716e-17	-1.31236e-09	-1.28591
67611467	chr14:67611467:G:A	1.21555e-65	-2.55583	-1.31312	8.27322e-19	-2.72402	-1.31422
67611992	chr14:67611992:G:A	2.11533e-64	-1.31236e-09	-1.01235	1.68905e-17	-1.31236e-09	-1.02193
67612155	chr14:67612155:C:T	7.76851e-64	-1.31236e-09	0.288517	5.86369e-17	-1.31236e-09	0.222687
67612329	chr14:67612329:T:C	1.69594e-64	-1.31236e-09	-1.23332	1.37802e-17	-1.31236e-09	-1.22544
67612582	chr14:67612582:A:G	7.34902e-64	-1.31236e-09	0.233005	5.54827e-17	-1.31236e-09	0.167395
67612665	chr14:67612665:G:A	2.30268e-64	-1.31236e-09	-0.927489	1.81729e-17	-1.31236e-09	-0.948746
67612883	chr14:67612883:C:T	7.46999e-64	-1.31236e-09	0.249331	5.63818e-17	-1.31236e-09	0.183469
67612951	chr14:67612951:A:G	6.86225e-64	-1.31236e-09	0.164473	5.19183e-17	-1.31236e-09	0.100993
67613573	chr14:67613573:G:A	2.01961e-64	-1.31236e-09	-1.05866	1.63776e-17	-1.31236e-09	-1.05276
67613721	chr14:67613721:A:AT	3.2314e-65	-2.00091	-0.890319	1.21127e-18	-2.74533	-0.911683
67613824	chr14:67613824:C:T	9.56836e-64	-1.31236e-09	0.4969	7.37379e-17	-1.31236e-09	0.45184
67613847	chr14:67613847:T:C	7.68875e-64	-1.31236e-09	0.278197	5.80142e-17	-1.31236e-09	0.212011
67613855	chr14:67613855:G:T	4.7268e-65	-2.5109	-3.24751e-10	5.17622e-18	-2.2046	-3.24751e-10
67614338	chr14:67614338:G:A	1.56969e-64	-1.31236e-09	-1.31069	1.26755e-17	-1.31236e-09	-1.30901
67614382	chr14:67614382:G:A	3.73588e-65	-2.74616	-3.24751e-10	3.45869e-18	-2.60779	-3.24751e-10
67614605	chr14:67614605:A:C	2.09021e-64	-1.31236e-09	-1.0243	1.65497e-17	-1.31236e-09	-1.04231
67614701	chr14:67614701:G:A	8.15025e-64	-1.31236e-09	0.336486	6.14104e-17	-1.31236e-09	0.268902
67614711	chr14:67614711:A:G	8.84709e-64	-1.31236e-09	0.418526	6.65125e-17	-1.31236e-09	0.348713
67615081	chr14:67615081:A:G	8.25143e-64	-1.31236e-09	0.348825	6.2086e-17	-1.31236e-09	0.279843
67615111	chr14:67615111:A:T	2.05408e-64	-1.31236e-09	-1.04173	1.66193e-17	-1.31236e-09	-1.03811
67615113	chr14:67615113:C:T	8.85798e-64	-1.31236e-09	0.419757	6.65615e-17	-1.31236e-09	0.349449
67615386	chr14:67615386:A:T	7.68847e-64	-1.31236e-09	0.27816	5.80113e-17	-1.31236e-09	0.211961
67615620	chr14:67615620:T:C	1.29e-65	-2.55142	-1.25809	8.7778e-19	-2.71775	-1.26129
67615767	chr14:67615767:C:A	9.73818e-64	-1.31236e-09	0.514492	7.30429e-17	-1.31236e-09	0.442369
67616416	chr14:67616416:A:C	7.59117e-64	-1.31236e-09	0.265425	5.74364e-17	-1.31236e-09	0.202001
67616433	chr14:67616433:C:T	1.63185e-64	-1.31236e-09	-1.27185	1.31127e-17	-1.31236e-09	-1.27509
67616892	chr14:67616892:G:A	1.56468e-64	-1.31236e-09	-1.31388	1.26095e-17	-1.31236e-09	-1.31423
67616908	chr14:67616908:T:C	1.82445e-65	-2.76412	-0.698745	1.98337e-18	-2.3902	-0.773677
67617192	chr14:67617192:T:C	3.80585e-65	-2.72761	-3.24751e-10	3.00419e-18	-2.74867	-3.24751e-10
67618288	chr14:67618288:G:A	3.71721e-65	-2.75117	-3.24751e-10	3.65952e-18	-2.55135	-3.24751e-10
67618300	chr14:67618300:C:T	8.04384e-64	-1.31236e-09	0.323345	6.08659e-17	-1.31236e-09	0.259995
67618425	chr14:67618425:A:G	1.63283e-64	-1.31236e-09	-1.27125	1.31248e-17	-1.31236e-09	-1.27417
67618513	chr14:67618513:A:G	1.73366e-64	-1.31236e-09	-1.21133	1.40158e-17	-1.31236e-09	-1.20849
67618553	chr14:67618553:A:T	1.95418e-64	-1.31236e-09	-1.09159	1.55607e-17	-1.31236e-09	-1.10393
67618964	chr14:67618964:A:G	6.55059e-64	-1.31236e-09	0.117993	5.08745e-17	-1.31236e-09	0.0806847
67618995	chr14:67618995:T:C	9.54318e-64	-1.31236e-09	0.494265	7.16712e-17	-1.31236e-09	0.423412
67619023	chr14:67619023:C:T	8.84995e-64	-1.31236e-09	0.41885	6.65196e-17	-1.31236e-09	0.34882
67619039	chr14:67619039:A:G	3.13433e-64	-1.31236e-09	-0.619146	2.50442e-17	-1.31236e-09	-0.628034
67619478	chr14:67619478:C:T	1.56127e-64	-1.31606	-3.24751e-10	9.07557e-17	0.659494	-3.24751e-10
67619697	chr14:67619697:C:T	2.26642e-64	-1.31236e-09	-0.943358	1.84356e-17	-1.31236e-09	-0.934393
67620426	chr14:67620426:A:C	2.21033e-64	-1.31236e-09	-0.96842	1.76027e-17	-1.31236e-09	-0.980628
67620487	chr14:67620487:A:T	3.86942e-64	0.160422	-0.568879	2.48783e-18	-2.34143	-0.595836
67620690	chr14:67620690:T:C	3.45837e-65	-1.74882	-1.07453	1.15515e-18	-2.61936	-1.08509
67620712	chr14:67620712:T:G	1.58146e-64	-1.31236e-09	-1.30321	1.27e-17	-1.31236e-09	-1.30707
67621103	chr14:67621103:G:A	1.30732e-65	-2.48761	-1.30856	8.08776e-19	-2.75428	-1.30663
67621550	chr14:67621550:G:A	5.64697e-64	-1.31236e-09	-0.0304426	4.40014e-17	-1.31236e-09	-0.0644558
67621626	chr14:67621626:G:A	1.60125e-64	-1.31236e-09	-1.29077	1.2911e-17	-1.31236e-09	-1.29059
67621674	chr14:67621674:A:G	1.59325e-64	-1.31236e-09	-1.29579	1.2773e-17	-1.31236e-09	-1.30134
67621794	chr14:67621794:C:T	2.15735e-64	-1.31236e-09	-0.99268	1.77186e-17	-1.31236e-09	-0.974064
67621897	chr14:67621897:G:A	1.62752e-64	-1.31236e-09	-1.2745	1.30715e-17	-1.31236e-09	-1.27824
67621899	chr14:67621899:C:A	1.68336e-65	-2.29294	-1.25041	8.30455e-19	-2.78136	-1.2531
67621904	chr14:67621904:C:A	2.26278e-64	-1.31236e-09	-0.944966	1.84052e-17	-1.31236e-09	-0.936047
67622122	chr14:67622122:G:A	1.73976e-64	-1.31236e-09	-1.20781	1.39558e-17	-1.31236e-09	-1.21278
67622436	chr14:67622436:A:T	1.70918e-65	-2.55602	-0.972111	1.14691e-18	-2.73044	-0.981162
67622516	chr14:67622516:C:T	2.5847e-64	-1.31236e-09	-0.811951	2.0066e-17	-1.31236e-09	-0.84965
67622658	chr14:67622658:C:T	1.95648e-65	-2.42495	-0.968051	1.11346e-18	-2.76381	-0.977393
67622703	chr14:67622703:G:A	1.3579e-63	1.91794	-1.07098	8.2355e-18	-0.655914	-1.08431
67623624	chr14:67623624:C:A	3.68919e-64	-1.31236e-09	-0.456155	2.85227e-17	-1.31236e-09	-0.497976
67623747	chr14:67623747:G:A	1.61632e-64	-1.31236e-09	-1.28141	1.3054e-17	-1.31236e-09	-1.27958
67624551	chr14:67624551:G:A	8.55766e-65	-1.90357	-0.0137466	3.97102e-18	-2.36932	-0.100333
67624697	chr14:67624697:A:C	1.64094e-65	-2.55639	-1.01248	1.10403e-18	-2.72905	-1.02066
67624717	chr14:67624717:A:G	1.7128e-65	-2.5353	-0.990714	1.11667e-18	-2.73937	-0.998958
67624854	chr14:67624854:A:G	2.54969e-64	-1.31236e-09	-0.825591	2.08104e-17	-1.31236e-09	-0.813224
67624953	chr14:67624953:T:C	5.27075e-64	-1.31236e-09	-0.0993894	4.10788e-17	-1.31236e-09	-0.133185
67625476	chr14:67625476:C:T	4.12331e-64	0.336596	-0.681501	2.38928e-18	-2.27256	-0.705127
67625522	chr14:67625522:A:C	1.65474e-65	-2.46096	-1.09955	9.75472e-19	-2.76766	-1.10585
67625602	chr14:67625602:C:A	8.22465e-65	-1.95701	-3.24751e-10	3.61354e-18	-2.56399	-3.24751e-10
67625946	chr14:67625946:C:T	1.59562e-64	-1.31236e-09	-1.2943	1.28545e-17	-1.31236e-09	-1.29498
67626024	chr14:67626024:C:T	6.77021e-65	-2.08283	-0.0687877	4.3585e-18	-2.22054	-0.156005
67626167	chr14:67626167:T:C	1.62291e-64	-1.31236e-09	-1.27734	1.30944e-17	-1.31236e-09	-1.27649
67626213	chr14:67626213:C:T	1.55836e-64	-1.31236e-09	-1.31793	1.25628e-17	-1.31236e-09	-1.31794
67626269	chr14:67626269:C:A	1.98506e-64	-1.31236e-09	-1.07591	1.63378e-17	-1.31236e-09	-1.0552
67626588	chr14:67626588:A:C	6.52048e-65	-2.48074	0.291543	6.11643e-18	-2.27112	0.233427
67626787	chr14:67626787:T:C	1.57164e-64	-1.31236e-09	-1.30944	1.2712e-17	-1.31236e-09	-1.30613
67626868	chr14:67626868:T:C	3.53478e-65	-2.56759	-0.233904	2.33087e-18	-2.72144	-0.280993
67627337	chr14:67627337:T:C	1.0137e-63	-1.31236e-09	0.554631	7.67268e-17	-1.31236e-09	0.491573
67627514	chr14:67627514:G:A	1.75944e-64	-1.31236e-09	-1.19657	1.42979e-17	-1.31236e-09	-1.18856
67628349	chr14:67628349:A:T	1.60176e-65	-2.55844	-1.0346	1.08104e-18	-2.72859	-1.04217
67628919	chr14:67628919:T:C	7.87639e-64	0.210895	0.0914124	4.85975e-18	-2.34168	0.0739861
67629341	chr14:67629341:C:T	1.55886e-64	-1.31236e-09	-1.31761	1.25624e-17	-1.31236e-09	-1.31797
67629379	chr14:67629379:G:A	3.1664e-65	-2.78189	-0.129662	4.10707e-18	-2.20195	-0.234014
67629442	chr14:67629442:T:A	1.90343e-64	-1.31236e-09	-1.1179	1.55172e-17	-1.31236e-09	-1.10673
67630146	chr14:67630146:C:T	1.5754e-64	-1.31236e-09	-1.30705	1.27161e-17	-1.31236e-09	-1.30581
67630380	chr14:67630380:C:T	5.56515e-65	-1.94935	-0.398273	2.89395e-18	-2.32775	-0.458309
67630461	chr14:67630461:G:A	1.56091e-64	-1.31236e-09	-1.31629	1.25841e-17	-1.31236e-09	-1.31625
67630537	chr14:67630537:C:T	1.56474e-64	-1.31236e-09	-1.31384	1.26009e-17	-1.31236e-09	-1.31491
67630588	chr14:67630588:T:G	3.60554e-65	-2.29965	-0.482026	3.43004e-18	-2.07639	-0.539712
67631004	chr14:67631004:T:A	1.93131e-65	-2.60114	-0.804804	1.25966e-18	-2.75518	-0.862661
67631433	chr14:67631433:TC:T	1.84362e-64	-1.31236e-09	-1.14983	1.48692e-17	-1.31236e-09	-1.14939
67631901	chr14:67631901:G:T	1.56691e-64	-1.31236e-09	-1.31245	1.2632e-17	-1.31236e-09	-1.31245
67631952	chr14:67631952:A:G	1.91554e-65	-2.59342	-0.820726	1.24427e-18	-2.75253	-0.877607
67631975	chr14:67631975:A:G	6.63213e-65	-2.52173	0.349506	6.14236e-18	-2.33293	0.299463
67632756	chr14:67632756:A:G	1.87586e-65	-2.11881	-1.31627	1.15582e-18	-2.38671	-1.31716
67632797	chr14:67632797:T:C	1.69005e-65	-2.67388	-0.865511	3.73279e-18	-1.65305	-0.878476
67633366	chr14:67633366:T:G	1.86096e-65	-2.20689	-1.23617	9.50146e-19	-2.66157	-1.23825
67633374	chr14:67633374:G:A	1.92163e-64	-1.31236e-09	-1.10839	1.5672e-17	-1.31236e-09	-1.0968
67633959	chr14:67633959:T:C	1.5315e-65	-2.37373	-1.26417	1.57307e-17	0.182589	-1.27566
67634170	chr14:67634170:T:C	7.72847e-65	-1.70215	-0.317081	2.30012e-18	-2.64699	-0.368721
67634586	chr14:67634586:C:T	5.90968e-65	-2.50657	0.219015	5.78877e-18	-2.25836	0.165598
67634737	chr14:67634737:G:C	5.07684e-65	-2.11936	-0.320098	3.56921e-18	-2.18287	-0.39346
67634941	chr14:67634941:T:C	1.68486e-64	-1.31236e-09	-1.23988	1.35115e-17	-1.31236e-09	-1.24513
67635051	chr14:67635051:C:T	1.58168e-64	-1.31236e-09	-1.30307	1.27498e-17	-1.31236e-09	-1.30316
67635088	chr14:67635088:A:T	7.68e-64	-1.31236e-09	0.277058	5.80783e-17	-1.31236e-09	0.213114
67635797	chr14:67635797:A:G	3.6547e-64	-1.31236e-09	-0.465548	2.89127e-17	-1.31236e-09	-0.484396
67635867	chr14:67635867:A:T	2.24386e-65	-2.56727	-0.688676	1.48634e-18	-2.71616	-0.736206
67636187	chr14:67636187:T:C	1.60288e-63	1.01282	-3.24751e-10	2.38978e-17	-0.674889	-3.24751e-10
67636439	chr14:67636439:C:T	4.68436e-64	-2.2014	1.98407	5.13781e-17	-1.79968	1.89022
67637276	chr14:67637276:G:A	3.3731e-64	-0.0106563	-0.535073	2.40573e-17	-0.132051	-0.536186
67637714	chr14:67637714:A:C	4.59193e-64	-1.31236e-09	-0.237261	3.5078e-17	-1.31236e-09	-0.291103
67637918	chr14:67637918:T:C	1.78099e-64	-1.31236e-09	-1.18439	1.43206e-17	-1.31236e-09	-1.18698
67638039	chr14:67638039:G:A	3.63964e-64	-1.31236e-09	-0.469677	2.90397e-17	-1.31236e-09	-0.480015
67638242	chr14:67638242:G:A	7.90865e-65	-1.99619	-3.24751e-10	1.21797e-17	-1.34891	-3.24751e-10
67638273	chr14:67638273:T:C	1.84147e-64	-1.31236e-09	-1.151	1.48229e-17	-1.31236e-09	-1.15251
67639045	chr14:67639045:TA:T	5.89503e-65	-2.34926	0.0592251	4.94153e-18	-2.28252	0.0315201
67639109	chr14:67639109:A:G	1.66937e-64	-1.31236e-09	-1.24911	1.34937e-17	-1.31236e-09	-1.24646
67639639	chr14:67639639:C:G	5.43979e-64	-1.31236e-09	-0.0678204	4.25034e-17	-1.31236e-09	-0.0990921
67639687	chr14:67639687:G:A	3.79962e-65	-2.57804	-0.151203	2.38001e-18	-2.73321	-0.248367
67639878	chr14:67639878:T:C	3.26246e-64	-0.0345158	-0.544564	2.25243e-17	-0.189631	-0.54445
67640096	chr14:67640096:A:T	5.72032e-64	-1.31236e-09	-0.0175365	4.4709e-17	-1.31236e-09	-0.0485023
67640115	chr14:67640115:A:T	4.7714e-64	-1.31236e-09	-0.198922	3.68043e-17	-1.31236e-09	-0.243063
67640453	chr14:67640453:G:C	5.20884e-65	-2.59743	0.183645	3.27291e-18	-2.74228	0.0792799
67640662	chr14:67640662:A:G	2.04149e-64	-1.31236e-09	-1.04788	1.68044e-17	-1.31236e-09	-1.02704
67640773	chr14:67640773:C:T	5.90607e-64	-1.31236e-09	0.0144192	4.61417e-17	-1.31236e-09	-0.0169601
67641095	chr14:67641095:T:C	1.93169e-64	-1.31236e-09	-1.10317	1.55511e-17	-1.31236e-09	-1.10454
67641562	chr14:67641562:T:C	1.74003e-64	-1.31236e-09	-1.20766	1.39274e-17	-1.31236e-09	-1.21482
67641806	chr14:67641806:CTT:C	3.4664e-64	-1.31236e-09	-0.518446	2.76666e-17	-1.31236e-09	-0.528451
67642030	chr14:67642030:G:A	2.82785e-64	-0.0911419	-0.630903	2.00156e-17	-0.218054	-0.634112
67642752	chr14:67642752:T:C	1.61697e-64	-1.31236e-09	-1.28101	1.30365e-17	-1.31236e-09	-1.28092
67643010	chr14:67643010:C:T	1.83836e-64	-1.31236e-09	-1.15269	1.47949e-17	-1.31236e-09	-1.1544
67643095	chr14:67643095:G:A	3.02015e-64	-1.31236e-09	-0.656254	2.40651e-17	-1.31236e-09	-0.667916
67643293	chr14:67643293:A:G	3.11448e-65	-2.55745	-0.37064	1.95191e-18	-2.72526	-0.454607
67643712	chr14:67643712:G:A	1.46753e-64	-1.37798	-3.24751e-10	2.59328e-17	-0.593167	-3.24751e-10
67644020	chr14:67644020:T:G	1.25013e-65	-2.52447	-1.31643	8.07547e-19	-2.74533	-1.3171
67644408	chr14:67644408:T:C	1.58278e-64	-1.31236e-09	-1.30238	1.2743e-17	-1.31236e-09	-1.3037
67644444	chr14:67644444:C:A	3.72546e-65	-2.74896	-3.24751e-10	2.9258e-18	-2.77511	-3.24751e-10
67644486	chr14:67644486:A:G	2.9478e-64	-1.31236e-09	-0.680501	2.28271e-17	-1.31236e-09	-0.720727
67644532	chr14:67644532:C:T	1.35066e-65	-2.76046	-1.00309	2.38187e-18	-1.97145	-1.00934
67644988	chr14:67644988:A:G	1.58748e-64	-1.31236e-09	-1.29942	1.27986e-17	-1.31236e-09	-1.29934
67645018	chr14:67645018:G:A	1.3041e-64	-0.359407	-1.13664	9.03763e-18	-0.514774	-1.13251
67645090	chr14:67645090:A:AT	3.26306e-65	-2.59869	-0.282796	2.11081e-18	-2.73421	-0.367393
67645096	chr14:67645096:T:G	3.36071e-65	-2.61065	-0.241348	2.18258e-18	-2.73998	-0.328191
67645210	chr14:67645210:G:C	4.13246e-64	-1.31236e-09	-0.342689	3.1043e-17	-1.31236e-09	-0.413303
67645299	chr14:67645299:C:T	3.35767e-65	-2.59139	-0.261512	2.16279e-18	-2.73016	-0.347114
67645317	chr14:67645317:C:T	1.60305e-64	-1.31236e-09	-1.28965	1.30397e-17	-1.31236e-09	-1.28068
67645590	chr14:67645590:T:C	1.61574e-64	-1.31236e-09	-1.28177	1.30005e-17	-1.31236e-09	-1.28369
67646066	chr14:67646066:A:C	2.96115e-65	-2.61331	-0.365255	1.93533e-18	-2.74058	-0.447819
67646576	chr14:67646576:G:A	8.05413e-64	1.53535	-1.21073	1.71594e-18	-2.09855	-1.21017
67647021	chr14:67647021:G:C	1.6971e-64	-1.31236e-09	-1.23264	1.38741e-17	-1.31236e-09	-1.21866
67648450	chr14:67648450:T:C	1.14708e-65	-2.60981	-1.31712	2.47726e-17	0.675667	-1.31461
67648742	chr14:67648742:T:C	3.35211e-65	-2.61829	-0.236266	2.1818e-18	-2.74289	-0.325639
67648759	chr14:67648759:C:T	2.13621e-64	-0.131103	-0.871426	1.56871e-17	-0.219399	-0.876441
67649607	chr14:67649607:A:G	2.57582e-64	-2.10477	1.28937	3.33371e-17	-1.55195	1.20995
67650164	chr14:67650164:T:G	1.97058e-64	-0.294905	-0.788329	1.4603e-17	-0.370191	-0.79726
67650556	chr14:67650556:AGAG:A	1.26116e-65	-2.52971	-1.30241	1.79242e-17	0.346026	-1.30855
67650704	chr14:67650704:T:C	1.22664e-65	-2.54259	-1.31728	1.8598e-17	0.389325	-1.31495
67650941	chr14:67650941:G:A	3.52709e-64	-1.31236e-09	-0.501087	2.81363e-17	-1.31236e-09	-0.511616
67651647	chr14:67651647:G:T	1.26393e-65	-2.52641	-1.30352	1.76682e-17	0.332453	-1.30936
67651654	chr14:67651654:A:ACTGT	1.56495e-64	-1.31236e-09	-1.31371	1.26006e-17	-1.31236e-09	-1.31493
67651703	chr14:67651703:TA:T	1.85248e-65	-2.39446	-1.05317	2.84242e-18	-1.74446	-1.05956
67651812	chr14:67651812:G:A	1.56815e-64	-1.31236e-09	-1.31166	1.26397e-17	-1.31236e-09	-1.31184
67652029	chr14:67652029:G:A	3.22105e-65	-2.59035	-0.304089	2.07041e-18	-2.72902	-0.391912
67652376	chr14:67652376:A:G	2.87015e-64	-1.31236e-09	-0.707196	2.23227e-17	-1.31236e-09	-0.743073
67652403	chr14:67652403:G:A	3.3076e-65	-2.58303	-0.284899	2.11782e-18	-2.72472	-0.373567
67652456	chr14:67652456:CAGG:C	3.26845e-65	-2.60082	-0.279009	2.11003e-18	-2.73535	-0.366627
67652502	chr14:67652502:T:C	2.08267e-64	-1.31236e-09	-1.02791	1.67319e-17	-1.31236e-09	-1.03136
67652817	chr14:67652817:G:A	1.59905e-64	-1.31236e-09	-1.29215	1.28939e-17	-1.31236e-09	-1.29192
67652824	chr14:67652824:C:T	1.57804e-64	-1.31236e-09	-1.30538	1.27223e-17	-1.31236e-09	-1.30532
67652938	chr14:67652938:C:T	1.59521e-64	-1.31236e-09	-1.29456	1.28635e-17	-1.31236e-09	-1.29429
67652964	chr14:67652964:G:T	3.11432e-64	-1.31236e-09	-0.625551	2.31714e-17	-1.31236e-09	-0.705759
67653082	chr14:67653082:C:T	2.0323e-64	-0.178154	-0.874239	1.44362e-17	-0.298705	-0.880236
67653164	chr14:67653164:G:A	3.88622e-65	-2.44793	-0.258777	2.29924e-18	-2.66658	-0.349522
67654099	chr14:67654099:G:C	1.57512e-64	-1.31236e-09	-1.30723	1.26977e-17	-1.31236e-09	-1.30726
67654805	chr14:67654805:A:G	1.15913e-65	-2.6128	-1.30368	8.08265e-19	-2.75524	-1.3063
67654921	chr14:67654921:C:T	2.01129e-64	-1.31236e-09	-1.06278	1.61484e-17	-1.31236e-09	-1.06686
67655417	chr14:67655417:C:T	4.46917e-64	-1.31236e-09	-0.264358	3.36069e-17	-1.31236e-09	-0.333945
67655786	chr14:67655786:G:C	1.30302e-63	-1.31236e-09	0.805706	9.64688e-17	-1.31236e-09	0.720543
67655924	chr14:67655924:G:A	1.90115e-64	-1.31236e-09	-1.1191	1.51823e-17	-1.31236e-09	-1.12854
67656016	chr14:67656016:C:G	1.57755e-64	-1.31236e-09	-1.30569	1.27184e-17	-1.31236e-09	-1.30563
67656278	chr14:67656278:G:A	1.17191e-65	-2.58788	-1.31763	2.23297e-17	0.572975	-1.31574
67656649	chr14:67656649:T:C	3.30489e-65	-2.61371	-0.25503	2.14781e-18	-2.74045	-0.34378
67657587	chr14:67657587:C:T	9.49248e-65	-1.81365	-3.24751e-10	3.85232e-18	-2.5	-3.24751e-10
67657618	chr14:67657618:ACACACC:A	3.71035e-65	-2.32524	-0.42778	2.6931e-18	-2.39347	-0.464516
67657685	chr14:67657685:A:G	2.18002e-64	-2.25923	1.277	2.63946e-17	-1.77051	1.19499
67657841	chr14:67657841:C:T	2.34183e-64	-1.31236e-09	-0.910628	1.83532e-17	-1.31236e-09	-0.938874
67657912	chr14:67657912:C:A	1.15185e-63	-1.31236e-09	0.682391	9.32389e-17	-1.31236e-09	0.686488
67657957	chr14:67657957:C:G	2.11233e-64	-1.31236e-09	-1.01377	1.68111e-17	-1.31236e-09	-1.02664
67658209	chr14:67658209:C:CT	1.35525e-64	-0.362009	-1.09557	1.07118e-17	-0.386594	-1.09074
67658210	chr14:67658210:T:C	1.56435e-64	-1.31236e-09	-1.31409	1.25755e-17	-1.31236e-09	-1.31693
67658317	chr14:67658317:A:T	1.64423e-64	-1.31236e-09	-1.26429	1.32883e-17	-1.31236e-09	-1.26179
67658395	chr14:67658395:T:C	4.85373e-64	-1.31236e-09	-0.181813	3.63999e-17	-1.31236e-09	-0.254111
67658422	chr14:67658422:G:A	1.20636e-65	-2.55857	-1.31798	1.96804e-17	0.44824	-1.3173
67658568	chr14:67658568:G:A	3.7643e-65	-2.73859	-3.24751e-10	3.85243e-18	-2.49997	-3.24751e-10
67658575	chr14:67658575:T:C	1.55916e-64	-1.31236e-09	-1.31742	1.25659e-17	-1.31236e-09	-1.31769
67658591	chr14:67658591:C:T	3.79704e-64	-1.31236e-09	-0.427341	2.9269e-17	-1.31236e-09	-0.472147
67658855	chr14:67658855:G:A	2.01516e-64	-1.31236e-09	-1.06086	1.61741e-17	-1.31236e-09	-1.06527
67659486	chr14:67659486:T:C	3.44853e-64	-1.31236e-09	-0.523613	2.55549e-17	-1.31236e-09	-0.607849
67659869	chr14:67659869:G:A	2.13175e-64	-1.31236e-09	-1.00462	1.74261e-17	-1.31236e-09	-0.990706
67659973	chr14:67659973:T:C	3.14034e-64	-1.31236e-09	-0.617229	2.59265e-17	-1.31236e-09	-0.593413
67660417	chr14:67660417:A:T	1.71994e-64	-1.31236e-09	-1.21927	1.39307e-17	-1.31236e-09	-1.21458
67661022	chr14:67661022:T:C	1.59723e-64	-1.31236e-09	-1.29329	1.28811e-17	-1.31236e-09	-1.29291
67661425	chr14:67661425:C:T	3.10996e-64	-1.31236e-09	-0.626953	2.40234e-17	-1.31236e-09	-0.66965
67661769	chr14:67661769:A:G	1.23727e-65	-2.57528	-1.27596	2.16714e-17	0.513711	-1.28639
67662273	chr14:67662273:C:T	3.10124e-64	-1.31236e-09	-0.629759	2.39711e-17	-1.31236e-09	-0.671827
67662813	chr14:67662813:G:A	1.33161e-65	-2.5424	-1.23535	2.30003e-17	0.537737	-1.25091
67662852	chr14:67662852:G:A	1.03206e-65	-2.71462	-1.31797	4.90553e-17	1.36136	-1.31709
67662860	chr14:67662860:G:A	2.19768e-64	0.158661	-1.13282	9.92557e-19	-2.74099	-1.11516
67663401	chr14:67663401:C:T	3.80484e-64	-1.31236e-09	-0.425289	3.03838e-17	-1.31236e-09	-0.434769
67663446	chr14:67663446:G:A	9.78083e-65	-1.78372	-3.24751e-10	5.39764e-18	-2.16272	-3.24751e-10
67663819	chr14:67663819:T:C	3.92963e-65	-2.47594	-0.219664	2.34936e-18	-2.68261	-0.311924
67663849	chr14:67663849:G:A	3.00208e-64	0.0867051	-0.748963	2.20105e-17	-0.000128423	-0.757027
67664211	chr14:67664211:G:A	5.82189e-64	1.15926	-1.1592	1.60619e-18	-2.21625	-1.15856
67664305	chr14:67664305:T:C	2.86784e-64	-1.31236e-09	-0.708003	2.24694e-17	-1.31236e-09	-0.736525
67664725	chr14:67664725:C:T	3.31195e-65	-2.59928	-0.267326	2.13616e-18	-2.7332	-0.356471
67665002	chr14:67665002:G:A	4.6017e-64	-1.31236e-09	-0.235137	3.44876e-17	-1.31236e-09	-0.308077
67665127	chr14:67665127:A:G	1.56841e-64	-1.31236e-09	-1.3115	1.26422e-17	-1.31236e-09	-1.31164
67665342	chr14:67665342:C:A	1.2436e-65	-2.5366	-1.30953	1.83666e-17	0.375789	-1.31393
67665538	chr14:67665538:A:T	1.60028e-64	-1.31236e-09	-1.29138	1.29047e-17	-1.31236e-09	-1.29109
67666041	chr14:67666041:T:C	1.58919e-64	-1.31236e-09	-1.29834	1.28789e-17	-1.31236e-09	-1.29308
67666146	chr14:67666146:C:T	1.72012e-64	-1.31236e-09	-1.21917	1.39326e-17	-1.31236e-09	-1.21445
67666226	chr14:67666226:T:C	4.0744e-64	-1.31236e-09	-0.356838	3.13602e-17	-1.31236e-09	-0.403138
67667287	chr14:67667287:C:T	4.51586e-64	-1.31236e-09	-0.253967	3.38662e-17	-1.31236e-09	-0.326259
67667491	chr14:67667491:T:C	3.77561e-65	-2.59731	-0.138276	2.42666e-18	-2.73258	-0.22958
67667596	chr14:67667596:G:C	2.22555e-64	-1.31236e-09	-0.961556	1.84029e-17	-1.31236e-09	-0.936167
67667754	chr14:67667754:G:C	4.50102e-64	-1.31236e-09	-0.257257	3.37359e-17	-1.31236e-09	-0.330115
67668100	chr14:67668100:T:C	1.57646e-64	-1.31236e-09	-1.30638	1.27445e-17	-1.31236e-09	-1.30358
67668150	chr14:67668150:A:C	1.5979e-64	-1.31236e-09	-1.29287	1.28845e-17	-1.31236e-09	-1.29265
67668257	chr14:67668257:A:G	1.47387e-64	-1.37367	-3.24751e-10	2.68082e-17	-0.559971	-3.24751e-10
67668261	chr14:67668261:C:T	1.61213e-64	-1.31236e-09	-1.28401	1.29997e-17	-1.31236e-09	-1.28375
67668272	chr14:67668272:T:C	3.33598e-65	-2.59998	-0.259397	2.14912e-18	-2.73551	-0.348108
67668322	chr14:67668322:A:G	3.53914e-65	-2.31127	-0.488988	1.9034e-18	-2.68936	-0.515675
67668727	chr14:67668727:C:A	3.6186e-65	-2.77806	-3.24751e-10	3.27113e-18	-2.66354	-3.24751e-10
67668904	chr14:67668904:A:G	5.08507e-64	-1.31236e-09	-0.135253	4.14351e-17	-1.31236e-09	-0.12455
67668987	chr14:67668987:T:C	1.60208e-64	-1.31236e-09	-1.29026	1.29195e-17	-1.31236e-09	-1.28994
67669570	chr14:67669570:G:A	4.75057e-64	-1.31236e-09	-0.203297	3.55639e-17	-1.31236e-09	-0.277346
67669738	chr14:67669738:T:C	6.34362e-64	1.24583	-1.15994	1.59166e-18	-2.22449	-1.15941
67670042	chr14:67670042:C:T	1.55951e-64	-1.31236e-09	-1.31719	1.2568e-17	-1.31236e-09	-1.31752
67670348	chr14:67670348:A:G	3.83404e-65	-2.72023	-3.24751e-10	2.9067e-18	-2.78166	-3.24751e-10
67670384	chr14:67670384:T:C	5.88132e-64	1.15011	-1.13989	1.56917e-18	-2.25894	-1.13919
67670815	chr14:67670815:C:T	1.60215e-64	-1.31236e-09	-1.29021	1.29206e-17	-1.31236e-09	-1.28985
67670818	chr14:67670818:G:A	3.59397e-64	-1.31236e-09	-0.482305	2.86675e-17	-1.31236e-09	-0.492913
67670870	chr14:67670870:T:C	2.06279e-64	0.103728	-1.14123	9.84746e-19	-2.72828	-1.13577
67671302	chr14:67671302:G:A	2.90071e-64	0.0892883	-0.785894	2.14e-17	0.00826355	-0.79355
67671551	chr14:67671551:A:G	2.53777e-64	-1.31236e-09	-0.830275	2.06261e-17	-1.31236e-09	-0.822121
67671667	chr14:67671667:T:C	3.99044e-65	-2.43912	-0.241128	2.34763e-18	-2.66322	-0.332054
67671718	chr14:67671718:G:A	3.10185e-64	-1.31236e-09	-0.629562	2.39961e-17	-1.31236e-09	-0.670785
67671879	chr14:67671879:G:A	1.63507e-64	-1.31236e-09	-1.26988	1.3211e-17	-1.31236e-09	-1.26763
67672381	chr14:67672381:A:G	2.51861e-64	-0.0946864	-0.743168	1.8689e-17	-0.168874	-0.751869
67672683	chr14:67672683:T:C	2.7075e-64	-0.0260743	-0.739461	1.99172e-17	-0.108442	-0.748652
67673587	chr14:67673587:T:C	4.04499e-65	-2.44117	-0.225503	2.3798e-18	-2.66457	-0.31709
67674292	chr14:67674292:G:A	3.05073e-64	-1.31236e-09	-0.646182	2.36245e-17	-1.31236e-09	-0.686395
67674312	chr14:67674312:A:G	1.20211e-65	-2.56482	-1.31525	8.15655e-19	-2.7362	-1.31624
67674388	chr14:67674388:C:T	1.58036e-64	-1.31236e-09	-1.30391	1.27376e-17	-1.31236e-09	-1.30412
67675057	chr14:67675057:G:A	1.66605e-64	-1.31236e-09	-1.25111	1.3403e-17	-1.31236e-09	-1.2532
67675103	chr14:67675103:C:T	2.01585e-64	-1.31236e-09	-1.06052	1.65761e-17	-1.31236e-09	-1.04072
67675123	chr14:67675123:G:A	1.59864e-64	-1.31236e-09	-1.29241	1.29403e-17	-1.31236e-09	-1.28833
67675224	chr14:67675224:C:A	1.61515e-64	-1.31236e-09	-1.28213	1.30231e-17	-1.31236e-09	-1.28195
67675572	chr14:67675572:G:A	2.47146e-64	-1.31236e-09	-0.856751	1.94592e-17	-1.31236e-09	-0.880356
67675576	chr14:67675576:CTA:C	1.61411e-64	-0.775993	-0.506788	1.95726e-18	-2.64355	-0.533582
67675726	chr14:67675726:C:T	2.87282e-65	-2.50183	-0.507027	3.2217e-18	-2.13724	-0.541524
67675835	chr14:67675835:C:G	2.51297e-64	-0.0782448	-0.76185	1.97096e-17	-0.0967835	-0.770786
67676040	chr14:67676040:T:C	1.58966e-64	-1.31236e-09	-1.29804	1.28684e-17	-1.31236e-09	-1.2939
67676223	chr14:67676223:G:A	5.76394e-64	1.15268	-1.16262	1.56325e-18	-2.23954	-1.16237
67676254	chr14:67676254:G:A	1.65608e-64	-1.31236e-09	-1.25711	1.35029e-17	-1.31236e-09	-1.24577
67676403	chr14:67676403:C:T	3.81817e-65	-2.72438	-3.24751e-10	4.14226e-18	-2.42744	-3.24751e-10
67676435	chr14:67676435:G:T	1.57537e-64	-1.31236e-09	-1.30707	1.26977e-17	-1.31236e-09	-1.30726
67676457	chr14:67676457:T:C	1.56089e-64	-1.31236e-09	-1.31631	1.26095e-17	-1.31236e-09	-1.31423
67677342	chr14:67677342:TTTTG:T	1.46378e-65	-2.48556	-1.19756	2.5602e-17	0.616995	-1.223
67677474	chr14:67677474:A:G	1.46139e-65	-2.41587	-1.26889	8.8068e-19	-2.70287	-1.27287
67677612	chr14:67677612:T:C	3.19879e-64	-1.31236e-09	-0.598788	2.47114e-17	-1.31236e-09	-0.641413
67677706	chr14:67677706:T:C	2.93555e-65	-1.68187	-1.30538	1.80605e-17	0.349179	-1.30413
67678773	chr14:67678773:A:G	1.63054e-64	-1.31236e-09	-1.27265	1.30235e-17	-1.31236e-09	-1.28192
67678834	chr14:67678834:G:T	3.68971e-63	1.84657	-3.24751e-10	1.8906e-17	-0.909199	-3.24751e-10
67678882	chr14:67678882:T:C	2.23033e-64	-2.29732	1.33791	2.67957e-17	-1.8196	1.25916
67678943	chr14:67678943:G:A	4.54729e-65	-2.34834	-0.201271	2.57878e-18	-2.60753	-0.293835
67679014	chr14:67679014:C:T	1.13664e-65	-2.61836	-1.31771	2.50853e-17	0.691448	-1.31784
67679154	chr14:67679154:G:A	4.15406e-65	-2.64006	-3.24751e-10	2.92847e-18	-2.7742	-3.24751e-10
67680648	chr14:67680648:G:A	6.06145e-64	1.18933	-1.14894	1.6055e-18	-2.22634	-1.1489
67680795	chr14:67680795:A:G	3.27627e-64	-1.31236e-09	-0.574855	2.61617e-17	-1.31236e-09	-0.584382
67681414	chr14:67681414:A:C	3.8983e-64	-1.31236e-09	-0.401021	3.0076e-17	-1.31236e-09	-0.44495
67681520	chr14:67681520:T:C	5.66669e-64	-0.694285	0.66733	4.32052e-17	-0.659051	0.576335
67681598	chr14:67681598:G:A	5.17102e-64	-1.31236e-09	-0.118492	3.86677e-17	-1.31236e-09	-0.193673
67682099	chr14:67682099:G:A	3.77186e-64	-1.31236e-09	-0.433995	2.91056e-17	-1.31236e-09	-0.477747
67682563	chr14:67682563:C:T	2.52108e-64	-1.31236e-09	-0.836875	1.95617e-17	-1.31236e-09	-0.875102
67682639	chr14:67682639:T:C	3.08236e-64	-1.31236e-09	-0.635867	2.38468e-17	-1.31236e-09	-0.677027
67683109	chr14:67683109:A:G	2.67137e-63	2.75586	-1.23224	1.40132e-17	0.0334518	-1.24213
67683217	chr14:67683217:A:G	4.32543e-65	-2.59963	-3.24751e-10	2.32693e-16	1.60104	-3.24751e-10
67683408	chr14:67683408:T:C	1.56494e-64	-1.31236e-09	-1.31371	1.26132e-17	-1.31236e-09	-1.31394
67683547	chr14:67683547:C:T	4.70036e-64	-1.31236e-09	-0.213924	3.52384e-17	-1.31236e-09	-0.286542
67684462	chr14:67684462:T:A	3.82103e-65	-2.72363	-3.24751e-10	3.56932e-18	-2.5763	-3.24751e-10
67685267	chr14:67685267:C:G	2.40175e-64	-0.126063	-0.7593	1.8784e-17	-0.148258	-0.767412
67685694	chr14:67685694:C:T	3.42935e-64	-1.31236e-09	-0.529191	2.73656e-17	-1.31236e-09	-0.53939
67685863	chr14:67685863:A:C	3.60896e-65	-2.53663	-0.2441	2.25915e-18	-2.6997	-0.333993
67685867	chr14:67685867:C:T	2.83252e-65	-2.46438	-0.558598	3.24619e-18	-2.07996	-0.59124
67685870	chr14:67685870:C:A	3.60893e-65	-2.78074	-3.24751e-10	3.24406e-18	-2.67185	-3.24751e-10
67686093	chr14:67686093:A:G	4.67206e-64	-1.31236e-09	-0.219962	3.50429e-17	-1.31236e-09	-0.292104
67686569	chr14:67686569:A:G	4.49399e-64	-1.31236e-09	-0.25882	3.37566e-17	-1.31236e-09	-0.329502
67686892	chr14:67686892:G:A	2.057e-63	1.26227	-3.24751e-10	2.19631e-17	-0.759311	-3.24751e-10
67686963	chr14:67686963:G:A	3.60449e-65	-2.78197	-3.24751e-10	3.3476e-18	-2.64043	-3.24751e-10
67687188	chr14:67687188:A:G	3.721e-65	-2.50064	-0.249515	2.3194e-18	-2.66931	-0.338058
67687414	chr14:67687414:AC:A	1.99905e-64	-0.744815	-0.324077	2.35573e-18	-2.63658	-0.355247
67687593	chr14:67687593:T:C	2.37401e-64	-0.125425	-0.771558	1.59933e-18	-2.60654	-0.772555
67688531	chr14:67688531:G:C	5.37418e-65	-2.56055	0.178009	3.35503e-18	-2.71405	0.0758307
67688752	chr14:67688752:C:T	3.80021e-64	-1.31236e-09	-0.426504	2.93379e-17	-1.31236e-09	-0.469796
67688892	chr14:67688892:CCT:C	3.38909e-64	-1.31236e-09	-0.540999	2.72787e-17	-1.31236e-09	-0.542572
67688937	chr14:67688937:G:A	4.54381e-64	-1.31236e-09	-0.247795	3.40445e-17	-1.31236e-09	-0.321008
67689470	chr14:67689470:C:A	2.21109e-63	1.33451	-3.24751e-10	2.07996e-17	-0.813742	-3.24751e-10
67690047	chr14:67690047:C:A	1.64042e-64	-1.31236e-09	-1.26661	1.33494e-17	-1.31236e-09	-1.25721
67690125	chr14:67690125:A:G	5.7454e-64	1.16418	-1.17734	1.54367e-18	-2.23732	-1.17719
67690794	chr14:67690794:G:T	1.61659e-64	-1.31236e-09	-1.28124	1.30381e-17	-1.31236e-09	-1.2808
67691855	chr14:67691855:C:T	1.70805e-64	-1.31236e-09	-1.22621	1.38375e-17	-1.31236e-09	-1.22129
67692909	chr14:67692909:G:A	3.74132e-65	-2.50915	-0.23556	2.31608e-18	-2.68367	-0.32513
67693164	chr14:67693164:T:C	6.34626e-63	2.38889	-3.24751e-10	4.84754e-18	-2.27021	-3.24751e-10
67693547	chr14:67693547:A:G	4.19367e-65	-2.63057	-3.24751e-10	3.17767e-18	-2.69253	-3.24751e-10
67693852	chr14:67693852:C:T	3.63979e-64	-1.31236e-09	-0.469635	2.81494e-17	-1.31236e-09	-0.511152
67694248	chr14:67694248:A:G	2.47723e-64	0.35267	-1.20709	9.71564e-19	-2.67545	-1.20208
67695352	chr14:67695352:C:A	1.7547e-64	-1.31236e-09	-1.19926	1.45791e-17	-1.31236e-09	-1.16909
67695379	chr14:67695379:A:G	2.53336e-64	-2.31742	1.4854	2.99778e-17	-1.85024	1.40202
67695610	chr14:67695610:G:C	1.70659e-64	-1.31236e-09	-1.22706	1.36634e-17	-1.31236e-09	-1.23395
67695842	chr14:67695842:A:G	1.32413e-65	-2.46688	-1.31651	8.6645e-19	-2.67654	-1.31549
67695933	chr14:67695933:G:A	3.82037e-64	-1.31236e-09	-0.421215	2.94889e-17	-1.31236e-09	-0.464662
67695984	chr14:67695984:T:C	4.50071e-64	-1.31236e-09	-0.257326	3.37444e-17	-1.31236e-09	-0.329862
67696075	chr14:67696075:A:G	1.38415e-64	-0.36706	-1.06941	1.14462e-17	-0.346462	-1.06456
67696238	chr14:67696238:A:G	1.6973e-65	-2.22815	-1.30696	8.44355e-19	-2.71206	-1.3058
67696440	chr14:67696440:A:T	1.65778e-65	-2.26143	-1.29724	1.85781e-18	-1.92905	-1.30023
67696584	chr14:67696584:G:T	1.56925e-64	-1.31236e-09	-1.31096	1.26385e-17	-1.31236e-09	-1.31193
67696907	chr14:67696907:A:G	4.58302e-64	-1.31236e-09	-0.239203	3.43391e-17	-1.31236e-09	-0.312392
67697081	chr14:67697081:T:C	1.77897e-64	-1.31236e-09	-1.18552	1.44485e-17	-1.31236e-09	-1.17809
67697239	chr14:67697239:AG:A	1.73816e-64	-1.31236e-09	-1.20873	1.41857e-17	-1.31236e-09	-1.19644
67698038	chr14:67698038:AGGACTGG:A	4.39594e-65	-2.34868	-0.234783	2.5256e-18	-2.59575	-0.326446
67698166	chr14:67698166:T:C	1.5588e-64	-1.31236e-09	-1.31765	1.25693e-17	-1.31236e-09	-1.31742
67698217	chr14:67698217:T:A	1.76546e-64	-1.31236e-09	-1.19315	1.4263e-17	-1.31236e-09	-1.19101
67698377	chr14:67698377:G:A	1.61466e-64	-1.31236e-09	-1.28244	1.30219e-17	-1.31236e-09	-1.28205
67698480	chr14:67698480:T:C	4.53984e-64	-1.31236e-09	-0.248669	3.40268e-17	-1.31236e-09	-0.32153
67699002	chr14:67699002:G:C	3.62866e-65	-2.54598	-0.2293	2.30634e-18	-2.69446	-0.318556
67699168	chr14:67699168:A:G	1.26986e-65	-2.52948	-1.29576	8.51805e-19	-2.71664	-1.29244
67699183	chr14:67699183:G:A	6.8823e-64	1.33985	-1.17246	1.66793e-18	-2.16559	-1.17151
67699452	chr14:67699452:T:C	1.66862e-64	-1.31236e-09	-1.24957	1.35995e-17	-1.31236e-09	-1.23864
67699693	chr14:67699693:A:G	6.6941e-64	1.30773	-1.16807	1.64966e-18	-2.18073	-1.16738
67700209	chr14:67700209:G:A	6.96227e-64	1.33702	-1.15808	1.68792e-18	-2.1678	-1.15738
67700438	chr14:67700438:G:A	2.30435e-64	-0.134784	-0.791979	1.76599e-17	-0.177941	-0.79944
67700464	chr14:67700464:C:G	4.16718e-64	-1.31236e-09	-0.334322	3.22061e-17	-1.31236e-09	-0.37652
67700887	chr14:67700887:C:T	7.34252e-65	-2.07046	-3.24751e-10	7.09847e-18	-1.8888	-3.24751e-10
67701142	chr14:67701142:C:G	1.56593e-64	-1.31236e-09	-1.31308	1.26253e-17	-1.31236e-09	-1.31297
67701148	chr14:67701148:C:T	1.23529e-65	-2.53529	-1.31755	8.34266e-19	-2.71299	-1.31689
67701573	chr14:67701573:G:A	1.5725e-64	-1.31236e-09	-1.3089	1.27254e-17	-1.31236e-09	-1.30508
67701702	chr14:67701702:A:G	1.3162e-65	-2.47197	-1.31743	8.63403e-19	-2.67772	-1.31783
67701800	chr14:67701800:G:A	9.81002e-66	-2.76644	-1.31689	1.05303e-18	-2.48031	-1.3167
67701947	chr14:67701947:C:T	1.59957e-64	-1.31236e-09	-1.29183	1.29031e-17	-1.31236e-09	-1.29121
67702169	chr14:67702169:A:T	4.46075e-65	-2.38481	-0.184018	2.58229e-18	-2.62233	-0.277676
67702283	chr14:67702283:T:A	5.83862e-65	-2.09082	-0.20883	2.82284e-18	-2.57358	-0.237355
67702463	chr14:67702463:G:A	3.43336e-64	-1.31236e-09	-0.528022	2.54259e-17	-1.31236e-09	-0.612908
67702810	chr14:67702810:T:C	2.66367e-64	-2.35998	1.57813	3.03654e-17	-1.92634	1.49097
67703193	chr14:67703193:A:T	5.50707e-65	-2.35811	-3.24751e-10	6.47131e-18	-1.9813	-3.24751e-10
67703550	chr14:67703550:C:T	7.20095e-64	1.3761	-1.16345	1.7065e-18	-2.15048	-1.16375
67704552	chr14:67704552:G:A	2.15515e-64	-0.12722	-0.866483	1.70224e-17	-0.139304	-0.874844
67704623	chr14:67704623:T:C	2.38526e-64	-0.0306169	-0.861638	1.88896e-17	-0.0400234	-0.87004
67704715	chr14:67704715:A:G	1.6431e-64	-1.31236e-09	-1.26498	1.32616e-17	-1.31236e-09	-1.2638
67705011	chr14:67705011:C:A	2.4177e-64	-0.0385182	-0.840229	1.90895e-17	-0.050594	-0.848947
67705173	chr14:67705173:T:C	1.03142e-65	-2.72025	-1.31296	6.08752e-17	1.56826	-1.30811
67705312	chr14:67705312:T:A	1.56197e-64	-1.31236e-09	-1.31561	1.2585e-17	-1.31236e-09	-1.31617
67706177	chr14:67706177:C:T	9.96884e-64	1.57763	-1.03973	2.10242e-18	-2.06732	-1.03826
67706718	chr14:67706718:G:A	3.33675e-65	-2.37526	-0.483892	2.02686e-18	-2.59067	-0.551514
67707110	chr14:67707110:A:G	1.76659e-64	-1.31236e-09	-1.19251	1.44295e-17	-1.31236e-09	-1.1794
67707211	chr14:67707211:A:G	4.15331e-65	-2.64024	-3.24751e-10	3.14314e-18	-2.70346	-3.24751e-10
67707385	chr14:67707385:G:A	3.16455e-65	-2.37071	-0.541424	1.92857e-18	-2.5847	-0.607197
67707716	chr14:67707716:A:G	1.58887e-64	-1.31236e-09	-1.29854	1.28918e-17	-1.31236e-09	-1.29209
67707907	chr14:67707907:A:G	1.61275e-64	-1.31236e-09	-1.28362	1.30525e-17	-1.31236e-09	-1.2797
67707969	chr14:67707969:T:A	2.52076e-64	0.043739	-0.88074	1.99621e-17	0.0342448	-0.889085
67708244	chr14:67708244:G:A	3.59612e-65	-2.43041	-0.35388	2.18429e-18	-2.63092	-0.436466
67708308	chr14:67708308:C:T	3.23173e-64	-1.31236e-09	-0.588544	2.51017e-17	-1.31236e-09	-0.625742
67708326	chr14:67708326:G:A	1.35356e-63	-1.31236e-09	0.84376	1.00311e-16	-1.31236e-09	0.759597
67708767	chr14:67708767:G:A	3.41009e-65	-2.47572	-0.361686	2.11165e-18	-2.65735	-0.443861
67708776	chr14:67708776:G:A	2.41324e-64	-0.0232711	-0.85732	1.93409e-17	-0.0205769	-0.865877
67708789	chr14:67708789:A:C	1.65068e-64	-1.31236e-09	-1.26038	1.32795e-17	-1.31236e-09	-1.26245
67708833	chr14:67708833:G:A	1.57393e-64	-1.31236e-09	-1.30798	1.27169e-17	-1.31236e-09	-1.30575
67708883	chr14:67708883:C:T	2.56826e-64	0.00315619	-0.821491	2.02967e-17	-0.007698	-0.830523
67708930	chr14:67708930:C:T	3.25956e-65	-2.39173	-0.490824	1.99178e-18	-2.60048	-0.559169
67708994	chr14:67708994:C:T	5.43761e-65	-1.92474	-0.44607	2.74088e-18	-2.31534	-0.525059
67709081	chr14:67709081:G:A	1.58549e-64	-1.31236e-09	-1.30067	1.2847e-17	-1.31236e-09	-1.29557
67709229	chr14:67709229:T:C	8.96971e-64	1.39068	-0.958384	2.10647e-18	-2.14733	-0.956335
67709280	chr14:67709280:C:T	3.25977e-64	-1.31236e-09	-0.579906	2.53134e-17	-1.31236e-09	-0.617345
67709637	chr14:67709637:G:A	4.48812e-64	-0.260128	-3.24751e-10	6.19268e-18	-2.02531	-3.24751e-10
67709874	chr14:67709874:G:A	3.22021e-65	-2.40445	-0.490246	1.97456e-18	-2.60944	-0.558889
67710177	chr14:67710177:C:T	3.323e-65	-2.48139	-0.381883	2.06105e-18	-2.66218	-0.463279
67710264	chr14:67710264:G:A	2.63385e-64	-1.31236e-09	-0.793115	2.06839e-17	-1.31236e-09	-0.81932
67710313	chr14:67710313:G:A	3.28934e-65	-2.38138	-0.492085	1.99784e-18	-2.5973	-0.559315
67711103	chr14:67711103:A:T	5.62511e-65	-1.90414	-0.432766	2.80861e-18	-2.30381	-0.512173
67711184	chr14:67711184:G:A	1.49758e-65	-2.34241	-1.31788	2.14941e-18	-1.76594	-1.31755
67711230	chr14:67711230:G:A	1.03948e-65	-2.71034	-1.31509	5.69693e-17	1.5051	-1.31127
67711245	chr14:67711245:G:C	1.56197e-64	-1.31236e-09	-1.31561	1.2585e-17	-1.31236e-09	-1.31617
67711941	chr14:67711941:C:T	4.16128e-65	-2.29427	-0.344058	2.40133e-18	-2.55231	-0.42035
67712248	chr14:67712248:CT:C	5.40946e-65	-1.91785	-0.45815	2.71356e-18	-2.31403	-0.53639
67712363	chr14:67712363:T:G	3.18308e-65	-2.38833	-0.517972	1.94331e-18	-2.60067	-0.583616
67712826	chr14:67712826:A:G	3.244e-65	-2.40734	-0.480001	1.98891e-18	-2.61475	-0.546336
67712836	chr14:67712836:A:G	2.65459e-64	0.0473641	-0.832637	2.0929e-17	0.0341531	-0.841694
67713286	chr14:67713286:A:C	8.08261e-65	-2.1467	0.172271	4.19491e-18	-2.48046	0.0656578
67713699	chr14:67713699:C:T	2.61899e-64	0.0246169	-0.823391	2.06835e-17	0.0131691	-0.83251
67713719	chr14:67713719:A:G	2.95166e-64	-1.31236e-09	-0.679193	2.31707e-17	-1.31236e-09	-0.705787
67713961	chr14:67713961:A:G	3.1867e-65	-2.37517	-0.529994	1.93844e-18	-2.59268	-0.594118
67714095	chr14:67714095:A:T	1.66592e-64	-1.31236e-09	-1.25118	1.33891e-17	-1.31236e-09	-1.25424
67714215	chr14:67714215:A:C	1.57368e-64	-1.31236e-09	-1.30814	1.26713e-17	-1.31236e-09	-1.30934
67714319	chr14:67714319:T:A	1.57372e-64	-1.31236e-09	-1.30812	1.26717e-17	-1.31236e-09	-1.30931
67714369	chr14:67714369:T:A	3.3202e-65	-1.56553	-1.29859	2.18085e-17	0.530792	-1.29717
67714716	chr14:67714716:T:C	3.0811e-65	-2.39068	-0.548183	1.88501e-18	-2.60303	-0.611714
67714751	chr14:67714751:G:A	4.50048e-64	-1.31236e-09	-0.257378	3.37183e-17	-1.31236e-09	-0.330637
67715138	chr14:67715138:A:T	2.08002e-64	-1.31236e-09	-1.02918	1.72109e-17	-1.31236e-09	-1.00313
67715604	chr14:67715604:T:C	4.76339e-64	-1.31236e-09	-0.200602	3.55402e-17	-1.31236e-09	-0.278011
67715665	chr14:67715665:C:A	5.77974e-65	-2.30979	-3.24751e-10	8.24504e-18	-1.73907	-3.24751e-10
67715892	chr14:67715892:A:G	2.92783e-65	-2.38998	-0.599906	1.79741e-18	-2.60243	-0.659905
67716499	chr14:67716499:A:G	1.78858e-64	-1.31236e-09	-1.18014	1.48817e-17	-1.31236e-09	-1.14854
67716579	chr14:67716579:G:A	2.96207e-65	-2.47262	-0.505634	1.86413e-18	-2.6567	-0.569184
67716682	chr14:67716682:G:A	3.20517e-65	-2.43481	-0.464574	1.98817e-18	-2.63095	-0.530517
67716833	chr14:67716833:G:A	1.75436e-64	-1.31236e-09	-1.19946	1.40319e-17	-1.31236e-09	-1.20734
67716841	chr14:67716841:A:G	2.89187e-65	-2.50924	-0.492998	1.84367e-18	-2.67857	-0.55835
67717040	chr14:67717040:A:G	2.88682e-65	-2.47074	-0.533246	1.81736e-18	-2.6555	-0.595791
67717164	chr14:67717164:G:A	2.78081e-65	-2.487	-0.554403	1.7625e-18	-2.66586	-0.616087
67717222	chr14:67717222:A:G	2.93203e-65	-2.47062	-0.51783	1.84357e-18	-2.65534	-0.581635
67717398	chr14:67717398:G:A	4.91006e-65	-1.91235	-0.560515	2.48023e-18	-2.30907	-0.631254
67717399	chr14:67717399:A:T	3.60997e-65	-2.78045	-3.24751e-10	4.02841e-18	-2.45531	-3.24751e-10
67717717	chr14:67717717:A:G	9.06476e-64	1.42461	-0.981778	2.07456e-18	-2.13832	-0.98061
67717933	chr14:67717933:A:G	4.98274e-64	-1.31236e-09	-0.155581	3.709e-17	-1.31236e-09	-0.235331
67718264	chr14:67718264:G:C	3.60458e-65	-2.78194	-3.24751e-10	3.83917e-18	-2.50342	-3.24751e-10
67718751	chr14:67718751:G:A	1.56526e-64	-1.31236e-09	-1.31351	1.26334e-17	-1.31236e-09	-1.31234
67718788	chr14:67718788:T:G	1.55877e-64	-1.31236e-09	-1.31767	1.25632e-17	-1.31236e-09	-1.31791
67718861	chr14:67718861:CTTTA:C	2.19663e-64	-1.31236e-09	-0.974639	1.72744e-17	-1.31236e-09	-0.999452
67719318	chr14:67719318:T:C	1.76772e-64	-1.31236e-09	-1.19187	1.4132e-17	-1.31236e-09	-1.20023
67719372	chr14:67719372:T:C	2.32993e-64	0.0345334	-0.950256	1.84549e-17	0.0241958	-0.957544
67719667	chr14:67719667:G:A	1.63852e-64	-1.31236e-09	-1.26777	1.32511e-17	-1.31236e-09	-1.2646
67720290	chr14:67720290:CTT:C	1.34602e-64	-2.44995	0.985539	1.4876e-17	-2.05844	0.909516
67720587	chr14:67720587:C:T	2.98991e-65	-2.45279	-0.516113	1.85068e-18	-2.64269	-0.590437
67720983	chr14:67720983:T:C	1.08555e-65	-2.66642	-1.31565	3.68712e-17	1.0712	-1.31244
67721437	chr14:67721437:G:A	2.25984e-64	-1.31236e-09	-0.946266	1.78252e-17	-1.31236e-09	-0.968062
67721634	chr14:67721634:C:G	9.80247e-66	-2.76905	-1.31505	1.54939e-16	2.5056	-1.31124
67721790	chr14:67721790:A:G	1.5791e-64	-1.31236e-09	-1.30471	1.27529e-17	-1.31236e-09	-1.30292
67722104	chr14:67722104:C:T	1.66276e-64	-1.31236e-09	-1.25308	1.33855e-17	-1.31236e-09	-1.25451
67722206	chr14:67722206:A:G	1.16358e-65	-2.61738	-1.29526	2.89614e-17	0.819751	-1.30246
67722491	chr14:67722491:A:G	1.63604e-64	-1.31236e-09	-1.26928	1.32339e-17	-1.31236e-09	-1.2659
67722892	chr14:67722892:G:A	3.60462e-65	-2.78193	-3.24751e-10	3.88323e-18	-2.49201	-3.24751e-10
67722902	chr14:67722902:A:C	2.50034e-64	-1.31236e-09	-0.845134	1.96459e-17	-1.31236e-09	-0.87081
67723932	chr14:67723932:G:A	4.33542e-65	-1.31201	-1.28531	7.26142e-18	-0.580318	-1.28578
67724162	chr14:67724162:G:A	1.74353e-64	-0.357473	-0.848175	1.61103e-17	-0.224057	-0.845159
67724292	chr14:67724292:C:T	1.7914e-64	-2.43986	1.2613	1.911e-17	-2.08813	1.18966
67724398	chr14:67724398:T:G	6.45217e-65	-1.56827	-0.631463	6.27056e-18	-1.38264	-0.630168
67724645	chr14:67724645:A:T	3.79784e-65	-2.72971	-3.24751e-10	2.9696e-18	-2.76025	-3.24751e-10
67724651	chr14:67724651:G:A	1.37697e-64	-0.511888	-0.929788	9.31133e-18	-0.659352	-0.958093
67724770	chr14:67724770:T:C	3.70174e-65	-2.75534	-3.24751e-10	3.02006e-18	-2.7434	-3.24751e-10
67725068	chr14:67725068:A:G	2.01655e-64	-1.31236e-09	-1.06017	1.60743e-17	-1.31236e-09	-1.07145
67725936	chr14:67725936:G:C	1.14143e-64	-2.77892	1.14963	8.23842e-18	-2.78012	1.04026
67726585	chr14:67726585:A:G	3.91779e-64	-1.31236e-09	-0.396034	2.94081e-17	-1.31236e-09	-0.467406
67726776	chr14:67726776:G:A	4.94271e-64	-1.31236e-09	-0.163649	3.95584e-17	-1.31236e-09	-0.170899
67727014	chr14:67727014:G:A	2.72732e-65	-2.68356	-0.377268	1.83991e-18	-2.77998	-0.458982
67727373	chr14:67727373:AG:A	1.61103e-64	-2.49077	1.20609	1.68256e-17	-2.16215	1.13638
67727376	chr14:67727376:G:C	1.67066e-64	-2.47583	1.22749	1.75806e-17	-2.13968	1.15781
67727828	chr14:67727828:A:G	1.57489e-65	-2.37197	-1.23799	1.50471e-18	-2.20091	-1.23917
67729540	chr14:67729540:T:C	9.42086e-65	-1.82122	-3.24751e-10	3.84227e-18	-2.50261	-3.24751e-10
67729547	chr14:67729547:C:T	4.09706e-65	-2.65388	-3.24751e-10	3.00943e-18	-2.74693	-3.24751e-10
67729919	chr14:67729919:C:T	2.7356e-64	-0.164333	-0.590877	2.50159e-17	-0.00177657	-0.627388
67729995	chr14:67729995:T:C	1.77945e-64	-1.31236e-09	-1.18526	1.42246e-17	-1.31236e-09	-1.19371
67730004	chr14:67730004:C:T	6.67959e-65	-2.16509	-3.24751e-10	6.07916e-17	0.258774	-3.24751e-10
67730295	chr14:67730295:A:G	2.46884e-64	-1.86258	1.00477	4.51238e-17	-0.973497	0.934229
67730473	chr14:67730473:T:C	1.72117e-64	-1.31236e-09	-1.21856	1.38222e-17	-1.31236e-09	-1.2224
67730861	chr14:67730861:C:T	7.8874e-65	-1.99888	-3.24751e-10	8.87836e-17	0.637525	-3.24751e-10
67730875	chr14:67730875:A:C	3.99555e-65	-2.67897	-3.24751e-10	2.31818e-15	3.89986	-3.24751e-10
67730884	chr14:67730884:G:A	8.16012e-65	-1.96489	-3.24751e-10	7.94826e-18	-1.77572	-3.24751e-10
67731212	chr14:67731212:T:C	1.57347e-64	-1.31236e-09	-1.30828	1.26333e-17	-1.31236e-09	-1.31234
67731458	chr14:67731458:G:A	1.7913e-64	-1.31236e-09	-1.17862	1.43937e-17	-1.31236e-09	-1.18188
67732047	chr14:67732047:A:G	1.49613e-63	-1.31236e-09	0.943904	1.09428e-16	-1.31236e-09	0.846587
67732075	chr14:67732075:C:T	2.32467e-64	-1.31236e-09	-0.917983	1.83334e-17	-1.31236e-09	-0.939954
67732113	chr14:67732113:TG:GG	1.7023e-64	-1.31236e-09	-1.22958	1.36344e-17	-1.31236e-09	-1.23608
67732515	chr14:67732515:T:C	1.97494e-64	-0.198981	-0.882041	1.85692e-17	-0.0141805	-0.912991
67732881	chr14:67732881:G:A	2.2031e-65	-2.73452	-0.539762	1.57165e-18	-2.78089	-0.615658
67732911	chr14:67732911:G:C	8.69867e-65	-1.25697	-0.644009	8.5306e-18	-1.05802	-0.647
67732943	chr14:67732943:A:G	2.08992e-65	-2.76395	-0.563075	1.56492e-18	-2.76484	-0.636007
67733331	chr14:67733331:C:T	1.60475e-64	-1.31236e-09	-1.28859	1.28902e-17	-1.31236e-09	-1.29221
67733666	chr14:67733666:C:A	3.42573e-63	3.06275	-1.29041	1.64135e-17	0.245282	-1.29585
67734233	chr14:67734233:T:C	1.49735e-63	-1.31236e-09	0.944721	1.0956e-16	-1.31236e-09	0.847794
67734926	chr14:67734926:G:A	2.01993e-65	-2.76631	-0.594772	1.51404e-18	-2.76587	-0.668031
67735416	chr14:67735416:T:C	1.4474e-65	-2.76288	-0.931502	1.22035e-18	-2.68309	-0.966452
67736427	chr14:67736427:G:C	3.91906e-65	-2.69829	-3.24751e-10	3.73774e-18	-2.5302	-3.24751e-10
67736692	chr14:67736692:T:C	2.86627e-64	0.0140976	-0.722648	2.5886e-17	0.124321	-0.719294
67737262	chr14:67737262:T:C	1.58997e-64	-1.31236e-09	-1.29785	1.27406e-17	-1.31236e-09	-1.30388
67737869	chr14:67737869:C:T	4.85408e-64	-1.31236e-09	-0.181742	3.88547e-17	-1.31236e-09	-0.188848
67738359	chr14:67738359:ATATACT:A	1.39475e-65	-2.77789	-0.953537	1.14877e-18	-2.72265	-0.987344
67738518	chr14:67738518:G:A	6.42768e-64	1.08714	-0.988089	2.078e-18	-2.12888	-0.988393
67738658	chr14:67738658:A:C	2.08938e-64	-1.07588	0.0511858	3.15062e-18	-2.69742	-0.00365922
67738820	chr14:67738820:C:T	1.09935e-63	1.18769	-0.551947	3.33576e-18	-2.08127	-0.562705
67739414	chr14:67739414:A:C	1.57187e-64	-1.31236e-09	-1.3093	1.26875e-17	-1.31236e-09	-1.30806
67739675	chr14:67739675:T:C	1.58771e-64	-1.31236e-09	-1.29927	1.27885e-17	-1.31236e-09	-1.30013
67739685	chr14:67739685:T:C	1.62404e-65	-2.27619	-1.30305	1.33029e-17	0.0385765	-1.29927
67739761	chr14:67739761:G:A	2.78578e-64	0.0346162	-0.77165	2.55606e-17	0.161344	-0.768967
67740174	chr14:67740174:T:G	3.3899e-63	-0.0631775	1.825	2.47235e-16	-0.0484669	1.71013
67740469	chr14:67740469:ATTT:A	4.85975e-64	-1.31236e-09	-0.180575	3.84449e-17	-1.31236e-09	-0.199453
67741172	chr14:67741172:C:A	1.14069e-64	-1.30807	-0.321864	1.99921e-18	-2.77868	-0.37724
67741202	chr14:67741202:G:A	1.84863e-64	-1.31236e-09	-1.14712	1.50223e-17	-1.31236e-09	-1.13914
67741234	chr14:67741234:T:A	4.4447e-64	-1.31236e-09	-0.26985	3.51881e-17	-1.31236e-09	-0.287968
67741680	chr14:67741680:A:G	1.44474e-63	-1.31236e-09	0.908956	1.05793e-16	-1.31236e-09	0.812806
67741959	chr14:67741959:G:T	1.75608e-63	1.10411	-3.24751e-10	1.89836e-17	-0.905101	-3.24751e-10
67741960	chr14:67741960:A:G	2.04819e-65	-2.74542	-0.601774	1.49049e-18	-2.77662	-0.672958
67742003	chr14:67742003:G:A	2.49237e-64	-1.82677	0.978439	4.57509e-17	-0.934677	0.90921
67742148	chr14:67742148:A:G	1.71933e-64	-1.31236e-09	-1.21963	1.3817e-17	-1.31236e-09	-1.22278
67742151	chr14:67742151:A:G	1.74101e-64	-1.31236e-09	-1.2071	1.41607e-17	-1.31236e-09	-1.19821
67742690	chr14:67742690:G:A	1.65371e-64	-1.31236e-09	-1.25854	1.34136e-17	-1.31236e-09	-1.25241
67742843	chr14:67742843:T:C	3.31163e-65	-1.54896	-1.31775	5.91843e-18	-0.753441	-1.31716
67743272	chr14:67743272:G:A	6.65868e-64	-1.31236e-09	0.134359	5.34253e-17	-1.31236e-09	0.129608
67743469	chr14:67743469:G:T	4.05141e-64	-1.31236e-09	-0.362498	3.04167e-17	-1.31236e-09	-0.433685
67743690	chr14:67743690:G:A	1.56136e-64	-1.31236e-09	-1.316	1.25817e-17	-1.31236e-09	-1.31643
67743840	chr14:67743840:G:T	1.74688e-64	-1.31236e-09	-1.20373	1.39744e-17	-1.31236e-09	-1.21145
67743952	chr14:67743952:A:C	2.95975e-64	-1.31236e-09	-0.676457	2.39385e-17	-1.31236e-09	-0.673191
67744066	chr14:67744066:G:T	1.85519e-64	-1.31236e-09	-1.14358	1.51913e-17	-1.31236e-09	-1.12795
67744447	chr14:67744447:T:C	3.69857e-64	-1.31236e-09	-0.453616	2.79205e-17	-1.31236e-09	-0.519317
67744595	chr14:67744595:G:T	9.92992e-65	-0.532906	-1.23569	1.89566e-16	2.62714	-1.23108
67745174	chr14:67745174:G:A	1.4435e-65	-2.67301	-1.02407	1.2061e-18	-2.62476	-1.03652
67746668	chr14:67746668:G:A	1.68639e-64	-1.31236e-09	-1.23897	1.36946e-17	-1.31236e-09	-1.23168
67746854	chr14:67746854:C:T	9.11971e-65	-2.63741	0.783704	7.07576e-18	-2.58684	0.69484
67747075	chr14:67747075:A:G	7.60288e-64	0.990396	-0.723431	2.34469e-18	-2.27279	-0.723735
67747303	chr14:67747303:T:C	1.96359e-64	-1.31236e-09	-1.08679	1.56721e-17	-1.31236e-09	-1.0968
67747321	chr14:67747321:CA:C	1.6681e-64	-1.31236e-09	-1.24987	1.36122e-17	-1.31236e-09	-1.23771
67747427	chr14:67747427:A:G	1.58732e-64	-1.31236e-09	-1.29951	1.27116e-17	-1.31236e-09	-1.30617
67748071	chr14:67748071:T:C	1.32846e-63	1.50649	-0.681446	1.32861e-17	-0.532023	-0.729937
67748348	chr14:67748348:C:T	1.56767e-64	-1.31236e-09	-1.31197	1.26667e-17	-1.31236e-09	-1.3097
67749047	chr14:67749047:T:C	4.317e-64	-1.31236e-09	-0.299	3.23009e-17	-1.31236e-09	-0.373581
67749669	chr14:67749669:G:C	1.57838e-64	-1.31236e-09	-1.30516	1.28441e-17	-1.31236e-09	-1.2958
67749671	chr14:67749671:T:C	6.26243e-65	-2.22958	-3.24751e-10	8.93265e-18	-1.65896	-3.24751e-10
67750001	chr14:67750001:G:C	1.55834e-64	-1.31236e-09	-1.31794	1.25623e-17	-1.31236e-09	-1.31798
67750219	chr14:67750219:C:A	2.04063e-64	-2.5235	1.4752	2.1066e-17	-2.19952	1.3985
67750323	chr14:67750323:C:T	3.0452e-65	-2.24034	-0.710241	1.49463e-17	-0.362948	-0.781267
67750334	chr14:67750334:C:T	1.62763e-65	-2.64126	-0.935756	1.26705e-18	-2.66301	-0.948977
67750336	chr14:67750336:C:G	5.18242e-64	-1.31236e-09	-0.11629	4.1446e-17	-1.31236e-09	-0.124285
67750491	chr14:67750491:T:A	7.37751e-64	1.20014	-0.963263	1.99405e-18	-2.19319	-0.965321
67750643	chr14:67750643:AT:A	4.34634e-64	-1.31236e-09	-0.292228	3.43649e-17	-1.31236e-09	-0.311641
67750869	chr14:67750869:C:G	2.09174e-64	-1.31236e-09	-1.02356	1.66273e-17	-1.31236e-09	-1.03763
67751007	chr14:67751007:C:T	7.44548e-65	-2.51574	0.459197	4.04175e-17	-0.502193	0.352778
67751061	chr14:67751061:A:G	1.94777e-64	-1.31236e-09	-1.09488	1.55661e-17	-1.31236e-09	-1.10358
67751271	chr14:67751271:C:A	7.74005e-64	-1.31236e-09	0.284846	6.26696e-17	-1.31236e-09	0.2892
67751415	chr14:67751415:A:G	5.20548e-64	-1.31236e-09	-0.11185	4.16288e-17	-1.31236e-09	-0.119885
67751448	chr14:67751448:G:A	3.13663e-65	-1.90109	-1.01991	1.57824e-18	-2.39647	-0.995894
67751620	chr14:67751620:TC:T	5.84052e-64	0.955274	-0.952016	4.44242e-18	-1.44064	-0.916834
67751790	chr14:67751790:G:A	3.24756e-65	-2.20254	-0.683704	1.4431e-17	-0.424433	-0.754865
67751846	chr14:67751846:C:T	5.15558e-64	-1.31236e-09	-0.121482	4.13035e-17	-1.31236e-09	-0.12773
67752138	chr14:67752138:T:C	1.00976e-63	1.47873	-0.927993	5.76901e-18	-1.19156	-0.904621
67752483	chr14:67752483:C:T	3.74987e-64	-0.43984	-3.24751e-10	1.11616e-17	-1.4362	-3.24751e-10
67752815	chr14:67752815:A:G	2.92618e-64	-1.31236e-09	-0.687865	2.32051e-17	-1.31236e-09	-0.704305
67752862	chr14:67752862:C:T	1.5077e-64	-0.063913	-1.28706	2.88796e-16	3.10421	-1.28717
67752868	chr14:67752868:A:G	5.31035e-64	-1.31236e-09	-0.0919033	4.24261e-17	-1.31236e-09	-0.100913
67752887	chr14:67752887:C:G	3.11702e-64	-1.31236e-09	-0.624683	2.36786e-17	-1.31236e-09	-0.684106
67753150	chr14:67753150:C:T	2.07074e-64	-1.31236e-09	-1.03366	1.6514e-17	-1.31236e-09	-1.04447
67753219	chr14:67753219:A:T	5.27018e-64	-1.31236e-09	-0.0994962	4.20832e-17	-1.31236e-09	-0.10903
67753289	chr14:67753289:G:A	5.31633e-64	-1.31236e-09	-0.0907791	4.24455e-17	-1.31236e-09	-0.100455
67753534	chr14:67753534:C:T	1.29532e-64	-0.241923	-1.26088	2.23862e-16	2.8233	-1.26095
67753782	chr14:67753782:A:AATC	1.48724e-64	-0.152246	-1.2124	2.71569e-16	2.96585	-1.21032
67753791	chr14:67753791:T:A	5.41816e-64	-1.31236e-09	-0.0718052	4.3238e-17	-1.31236e-09	-0.0819565
67754215	chr14:67754215:G:A	5.45464e-64	-1.31236e-09	-0.0650956	4.36286e-17	-1.31236e-09	-0.0729634
67754242	chr14:67754242:C:A	5.64575e-64	-1.31236e-09	-0.0306578	4.50929e-17	-1.31236e-09	-0.0399531
67754924	chr14:67754924:C:T	2.13662e-64	-1.31236e-09	-1.00233	1.67477e-17	-1.31236e-09	-1.03042
67754962	chr14:67754962:A:G	5.6502e-64	-1.31236e-09	-0.0298704	4.50407e-17	-1.31236e-09	-0.0411105
67755116	chr14:67755116:G:A	1.82164e-64	-1.31236e-09	-1.16182	1.45468e-17	-1.31236e-09	-1.1713
67755218	chr14:67755218:C:T	3.35256e-64	-1.31236e-09	-0.551838	2.60957e-17	-1.31236e-09	-0.586906
67755471	chr14:67755471:C:T	6.48181e-64	-1.31236e-09	0.107438	5.1645e-17	-1.31236e-09	0.0957165
67755628	chr14:67755628:C:T	1.42462e-63	1.08116	-0.186229	4.55647e-18	-2.12723	-0.2049
67756426	chr14:67756426:T:C	5.26096e-64	-1.31236e-09	-0.101249	4.19201e-17	-1.31236e-09	-0.112911
67756626	chr14:67756626:CT:C	5.70912e-64	-1.31236e-09	-0.0194966	4.55061e-17	-1.31236e-09	-0.0308309
67756649	chr14:67756649:T:C	2.11595e-64	0.277471	-1.28953	4.46136e-16	3.54115	-1.28921
67756929	chr14:67756929:G:T	5.70912e-64	-1.31236e-09	-0.0194966	4.55061e-17	-1.31236e-09	-0.0308309
67757234	chr14:67757234:C:T	1.60513e-64	-1.31236e-09	-1.28836	1.29924e-17	-1.31236e-09	-1.28432
67757733	chr14:67757733:A:G	4.27232e-64	0.998912	-1.30832	1.28104e-15	4.61656	-1.30981
67758005	chr14:67758005:C:T	1.56087e-64	-1.31236e-09	-1.31632	1.26073e-17	-1.31236e-09	-1.3144
67758423	chr14:67758423:G:C	2.60571e-64	-1.31236e-09	-0.803857	2.04045e-17	-1.31236e-09	-0.832921
67758436	chr14:67758436:G:A	6.31441e-64	0.0812727	-3.24751e-10	3.19901e-18	-2.68584	-3.24751e-10
67758469	chr14:67758469:C:T	5.49578e-64	-1.31236e-09	-0.0575816	4.38151e-17	-1.31236e-09	-0.0686998
67758658	chr14:67758658:T:C	9.02046e-65	-2.76854	0.903888	5.29273e-17	-0.637254	0.757496
67758727	chr14:67758727:G:C	3.4911e-65	-2.72938	-0.0845492	2.21603e-17	-0.549918	-0.200457
67759036	chr14:67759036:G:A	1.59211e-64	-1.31236e-09	-1.2965	1.29075e-17	-1.31236e-09	-1.29087
67759066	chr14:67759066:C:T	3.26364e-64	0.575616	-1.15434	1.00166e-15	4.22695	-1.16622
67759115	chr14:67759115:G:A	1.91695e-64	-1.31236e-09	-1.11082	1.57464e-17	-1.31236e-09	-1.09206
67759160	chr14:67759160:G:C	1.90462e-65	-2.48406	-0.935803	9.36732e-18	-0.630525	-0.980925
67759195	chr14:67759195:A:G	1.72785e-64	-2.76204	1.54736	2.37296e-16	0.241186	1.37944
67759325	chr14:67759325:G:A	2.09427e-64	-1.31236e-09	-1.02236	1.71738e-17	-1.31236e-09	-1.00529
67759581	chr14:67759581:A:G	1.14082e-64	-2.76617	1.13635	6.44641e-17	-0.671385	0.988816
67759586	chr14:67759586:C:T	1.25811e-65	-2.57346	-1.26107	1.58376e-18	-2.11265	-1.27623
67759750	chr14:67759750:T:G	3.53297e-64	-1.31236e-09	-0.499423	2.66372e-17	-1.31236e-09	-0.56637
67760265	chr14:67760265:A:G	1.42207e-65	-2.42308	-1.28895	1.107e-18	-2.44781	-1.29921
67760451	chr14:67760451:G:A	1.65284e-64	-1.31236e-09	-1.25907	1.31662e-17	-1.31236e-09	-1.27103
67760727	chr14:67760727:C:T	1.18196e-64	-2.77116	1.17677	7.32237e-17	-0.572239	1.01708
67760915	chr14:67760915:G:T	1.77849e-65	-2.67342	-0.814958	9.03883e-18	-0.864198	-0.782949
67761103	chr14:67761103:G:A	1.65801e-64	-1.31236e-09	-1.25594	1.34306e-17	-1.31236e-09	-1.25114
67761180	chr14:67761180:G:T	2.16068e-65	-2.33357	-0.960149	5.57858e-18	-1.12753	-1.00222
67762047	chr14:67762047:C:G	2.12861e-64	-1.31236e-09	-1.00609	1.6685e-17	-1.31236e-09	-1.03416
67762063	chr14:67762063:GA:G	1.66603e-64	-1.31236e-09	-1.25112	1.34897e-17	-1.31236e-09	-1.24675
67762343	chr14:67762343:C:T	1.82904e-64	-1.31236e-09	-1.15777	1.49786e-17	-1.31236e-09	-1.14206
67763231	chr14:67763231:A:G	4.9431e-64	-1.31236e-09	-0.163569	3.94442e-17	-1.31236e-09	-0.173791
67763356	chr14:67763356:T:C	1.5804e-64	-1.31236e-09	-1.30389	1.27874e-17	-1.31236e-09	-1.30022
67763471	chr14:67763471:G:C	2.46339e-64	0.45691	-1.31693	7.28171e-16	4.05768	-1.31582
67763926	chr14:67763926:A:G	1.56833e-64	-1.31236e-09	-1.31155	1.26814e-17	-1.31236e-09	-1.30854
67764770	chr14:67764770:C:T	5.6286e-64	-1.31236e-09	-0.0337015	4.49103e-17	-1.31236e-09	-0.0440108
67764879	chr14:67764879:A:G	1.41405e-65	-2.42885	-1.28884	1.11448e-18	-2.44127	-1.29902
67765097	chr14:67765097:C:A	4.09889e-64	-1.31236e-09	-0.350847	3.32622e-17	-1.31236e-09	-0.344257
67765234	chr14:67765234:C:A	1.66568e-64	-1.31236e-09	-1.25133	1.34915e-17	-1.31236e-09	-1.24662
67765476	chr14:67765476:C:T	5.52481e-64	-1.31236e-09	-0.0523124	4.40954e-17	-1.31236e-09	-0.0623221
67766023	chr14:67766023:G:A	3.30846e-64	0.40019	-0.965269	8.9783e-16	3.93368	-0.982376
67766050	chr14:67766050:T:C	1.61368e-64	-1.31236e-09	-1.28304	1.31257e-17	-1.31236e-09	-1.2741
67766810	chr14:67766810:C:T	1.391e-65	-2.42899	-1.30513	1.11707e-18	-2.42629	-1.31168
67766959	chr14:67766959:C:A	1.36129e-63	0.866677	-0.0172175	4.98053e-18	-2.21458	-0.0285576
67767084	chr14:67767084:A:T	3.63409e-65	-2.77379	-3.24751e-10	3.57444e-18	-2.57487	-3.24751e-10
67767368	chr14:67767368:C:T	5.72327e-64	-1.31236e-09	-0.0170218	4.56104e-17	-1.31236e-09	-0.028542
67767710	chr14:67767710:A:G	4.9592e-64	-1.31236e-09	-0.160318	3.95275e-17	-1.31236e-09	-0.17168
67767822	chr14:67767822:T:C	3.05367e-65	-2.72173	-0.226075	1.85199e-17	-0.595433	-0.3344
67768128	chr14:67768128:T:C	1.31744e-65	-2.48736	-1.3011	1.15652e-18	-2.39462	-1.30864
67768501	chr14:67768501:C:T	1.66568e-64	-1.31236e-09	-1.25133	1.34915e-17	-1.31236e-09	-1.24662
67768785	chr14:67768785:G:A	2.27528e-64	-1.31236e-09	-0.939459	1.8934e-17	-1.31236e-09	-0.907718
67769202	chr14:67769202:T:C	2.6693e-64	0.52626	-1.30601	8.24149e-16	4.16746	-1.30179
67769443	chr14:67769443:A:T	5.58292e-64	-1.31236e-09	-0.0418489	4.45002e-17	-1.31236e-09	-0.0531829
67769603	chr14:67769603:C:T	6.83876e-65	-2.14154	-3.24751e-10	4.24363e-18	-2.40326	-3.24751e-10
67769805	chr14:67769805:G:A	6.89707e-64	1.12597	-0.956438	2.05577e-18	-2.18105	-0.946981
67769955	chr14:67769955:G:A	3.21769e-65	-2.74691	-0.148575	2.34722e-17	-0.432193	-0.260666
67770046	chr14:67770046:G:A	5.33614e-64	-1.31236e-09	-0.0870596	4.25416e-17	-1.31236e-09	-0.0981951
67770089	chr14:67770089:G:C	3.60808e-64	-1.31236e-09	-0.478385	2.87434e-17	-1.31236e-09	-0.49027
67770125	chr14:67770125:A:G	3.24468e-65	-2.73701	-0.150116	2.18158e-17	-0.503617	-0.262428
67770273	chr14:67770273:T:C	3.11679e-65	-2.71577	-0.211574	1.79191e-17	-0.641123	-0.321687
67770540	chr14:67770540:G:T	2.84702e-64	0.56104	-1.27633	7.11054e-16	3.99981	-1.28173
67770554	chr14:67770554:A:C	1.65751e-64	-1.31236e-09	-1.25624	1.34149e-17	-1.31236e-09	-1.25231
67770782	chr14:67770782:A:G	6.22418e-64	1.18597	-1.11909	1.77923e-18	-2.154	-1.1185
67771240	chr14:67771240:T:C	3.8887e-65	-2.61773	-0.0883379	4.07306e-18	-2.33891	-0.10537
67771407	chr14:67771407:G:A	4.11632e-64	-1.31236e-09	-0.346601	3.27957e-17	-1.31236e-09	-0.35838
67771782	chr14:67771782:T:G	3.56636e-64	-1.31236e-09	-0.490015	2.69872e-17	-1.31236e-09	-0.553314
67771970	chr14:67771970:T:C	2.83821e-64	-1.31236e-09	-0.718386	2.16385e-17	-1.31236e-09	-0.774203
67772645	chr14:67772645:G:A	3.19313e-64	-1.31236e-09	-0.600559	2.61164e-17	-1.31236e-09	-0.586113
67773362	chr14:67773362:G:A	1.33434e-65	-2.48299	-1.29271	3.88216e-18	-1.19971	-1.29257
67774212	chr14:67774212:T:C	1.06855e-65	-2.67997	-1.31787	1.25969e-17	0.00192422	-1.31715
67774371	chr14:67774371:C:T	2.38639e-64	-1.31236e-09	-0.891782	1.9732e-17	-1.31236e-09	-0.866438
67774430	chr14:67774430:C:T	1.06985e-65	-2.67867	-1.31796	1.26649e-17	0.00761205	-1.31746
67774536	chr14:67774536:G:A	4.34409e-65	-2.59533	-3.24751e-10	2.98873e-18	-2.75383	-3.24751e-10
67774544	chr14:67774544:C:T	1.07391e-65	-2.67535	-1.31749	1.28922e-17	0.0242762	-1.31633
67774603	chr14:67774603:T:C	3.60591e-65	-2.78157	-3.24751e-10	3.14743e-18	-2.70209	-3.24751e-10
67774654	chr14:67774654:T:A	1.72004e-64	-1.31236e-09	-1.21921	1.36529e-17	-1.31236e-09	-1.23473
67774894	chr14:67774894:A:G	1.05416e-65	-2.69343	-1.31798	1.1444e-17	-0.0934945	-1.31772
67775245	chr14:67775245:G:T	3.51975e-64	-1.31236e-09	-0.503171	2.7155e-17	-1.31236e-09	-0.547117
67775648	chr14:67775648:A:C	1.90025e-64	-1.31236e-09	-1.11958	1.49526e-17	-1.31236e-09	-1.14379
67775838	chr14:67775838:C:T	1.96727e-64	-1.31236e-09	-1.08491	1.61064e-17	-1.31236e-09	-1.06946
67775960	chr14:67775960:T:G	1.5934e-64	-1.31236e-09	-1.29569	1.29584e-17	-1.31236e-09	-1.28694
67776181	chr14:67776181:G:A	1.08231e-65	-2.66721	-1.31785	1.33137e-17	0.0572192	-1.3171
67776358	chr14:67776358:C:A	1.07705e-65	-2.69535	-1.29456	1.2031e-17	-0.0628212	-1.29837
67776384	chr14:67776384:G:A	1.94154e-64	-1.31236e-09	-1.09808	1.58888e-17	-1.31236e-09	-1.08306
67776871	chr14:67776871:G:A	1.08329e-65	-2.66677	-1.31737	1.33435e-17	0.0584905	-1.31614
67776901	chr14:67776901:T:C	9.43016e-65	-2.41535	0.59512	2.22003e-16	0.928473	0.62554
67777174	chr14:67777174:T:A	1.07577e-63	-1.80492	2.41898	5.81148e-17	-2.1664	2.38015
67777414	chr14:67777414:C:G	1.94233e-64	-1.31236e-09	-1.09767	1.58953e-17	-1.31236e-09	-1.08266
67778461	chr14:67778461:G:A	1.87568e-64	-1.31236e-09	-1.13259	1.53313e-17	-1.31236e-09	-1.11878
67778488	chr14:67778488:T:C	1.64841e-64	-1.31236e-09	-1.26175	1.34216e-17	-1.31236e-09	-1.25181
67778982	chr14:67778982:A:G	1.08132e-65	-2.66799	-1.31798	1.33699e-17	0.0618998	-1.31757
67779006	chr14:67779006:T:G	7.74652e-65	-2.43379	0.416888	1.66979e-16	0.836496	0.432693
67779601	chr14:67779601:A:T	1.56312e-64	-1.31236e-09	-1.31488	1.25808e-17	-1.31236e-09	-1.31651
67779896	chr14:67779896:G:C	1.05289e-65	-2.69571	-1.31689	1.15598e-17	-0.085811	-1.31533
67779910	chr14:67779910:C:T	1.5768e-64	-1.31236e-09	-1.30616	1.26658e-17	-1.31236e-09	-1.30977
67780016	chr14:67780016:T:C	2.68521e-64	-2.00417	1.23037	1.55795e-17	-2.2822	1.17948
67780106	chr14:67780106:G:A	1.66099e-64	-1.31236e-09	-1.25415	1.35123e-17	-1.31236e-09	-1.24508
67780138	chr14:67780138:T:A	7.64818e-65	-2.40196	0.372279	1.78254e-16	0.946358	0.388176
67780159	chr14:67780159:C:T	7.98945e-65	-2.44884	0.462815	1.67662e-16	0.794004	0.479266
67780372	chr14:67780372:A:G	2.26125e-64	-0.945646	-3.24751e-10	4.78591e-17	0.0195845	-3.24751e-10
67780471	chr14:67780471:G:T	1.55843e-64	-1.31236e-09	-1.31788	1.25663e-17	-1.31236e-09	-1.31766
67780486	chr14:67780486:A:G	2.32588e-64	-1.31236e-09	-0.917461	1.89881e-17	-1.31236e-09	-0.904866
67782312	chr14:67782312:G:A	4.29529e-64	-1.31236e-09	-0.304043	3.20593e-17	-1.31236e-09	-0.381089
67782316	chr14:67782316:C:T	1.05351e-65	-2.696	-1.31602	1.14659e-17	-0.0916782	-1.31762
67782397	chr14:67782397:G:A	4.50026e-65	-2.56001	-3.24751e-10	6.17356e-18	-2.0284	-3.24751e-10
67783395	chr14:67783395:G:A	2.33359e-62	-1.31236e-09	3.69102	1.58599e-15	-1.31236e-09	3.52028
67783563	chr14:67783563:T:A	1.19246e-63	-2.0387	2.75574	6.19568e-17	-2.35757	2.63533
67783673	chr14:67783673:T:C	1.26414e-65	-2.56351	-1.26624	1.27619e-18	-2.34965	-1.25514
67783797	chr14:67783797:A:C	5.86286e-65	-2.46469	0.169183	1.24532e-16	0.770429	0.205453
67783839	chr14:67783839:G:C	6.17392e-65	-2.24381	-3.24751e-10	3.28901e-18	-2.65809	-3.24751e-10
67783905	chr14:67783905:T:C	1.15371e-65	-2.73707	-1.1841	9.1153e-18	-0.443967	-1.19476
67784296	chr14:67784296:G:A	1.28287e-65	-2.55776	-1.25728	1.30075e-18	-2.34063	-1.24511
67784790	chr14:67784790:CAA:C	1.28996e-65	-2.54852	-1.26102	1.31316e-18	-2.32704	-1.2492
67784836	chr14:67784836:C:T	1.59557e-64	-1.31236e-09	-1.29433	1.29193e-17	-1.31236e-09	-1.28995
67785217	chr14:67785217:G:A	1.4172e-63	-2.0086	2.89831	7.30942e-17	-2.33468	2.77775
67785387	chr14:67785387:C:T	1.61604e-64	-1.31236e-09	-1.28159	1.31176e-17	-1.31236e-09	-1.27472
67785542	chr14:67785542:G:A	1.58581e-64	-1.31236e-09	-1.30047	1.28637e-17	-1.31236e-09	-1.29427
67785613	chr14:67785613:CTG:C	1.599e-64	-1.31236e-09	-1.29218	1.29495e-17	-1.31236e-09	-1.28762
67786135	chr14:67786135:A:T	1.51266e-63	0.954892	-3.24751e-10	2.93113e-18	-2.77329	-3.24751e-10
67786581	chr14:67786581:G:C	1.06885e-65	-2.70394	-1.29362	9.82261e-18	-0.265222	-1.29877
67786705	chr14:67786705:C:A	1.32238e-63	-2.03858	2.85904	6.87294e-17	-2.35756	2.73906
67786825	chr14:67786825:G:A	1.382e-63	-1.98942	2.85398	7.09897e-17	-2.32022	2.73407
67787013	chr14:67787013:A:G	2.02953e-64	-1.31236e-09	-1.05376	1.6118e-17	-1.31236e-09	-1.06874
67787105	chr14:67787105:G:A	1.88916e-64	-1.31236e-09	-1.12543	1.54519e-17	-1.31236e-09	-1.11095
67787544	chr14:67787544:C:T	1.10182e-65	-2.65856	-1.30862	1.4632e-17	0.148099	-1.31356
67787886	chr14:67787886:C:T	1.11732e-65	-2.66777	-1.28544	1.43876e-17	0.114148	-1.29646
67788224	chr14:67788224:A:G	1.61074e-64	-1.31236e-09	-1.28487	1.30704e-17	-1.31236e-09	-1.27833
67788316	chr14:67788316:G:C	6.36213e-64	0.316083	-0.227282	5.40816e-18	-1.89887	-0.261895
67788934	chr14:67788934:T:C	1.19688e-65	-2.73311	-1.15133	9.62516e-18	-0.420946	-1.16335
67788939	chr14:67788939:C:T	5.25353e-63	-1.31236e-09	2.19992	3.67687e-16	-1.31236e-09	2.05856
67789467	chr14:67789467:C:G	3.86525e-65	-2.71212	-3.24751e-10	2.97773e-18	-2.75752	-3.24751e-10
67789502	chr14:67789502:G:A	1.63221e-64	-1.31236e-09	-1.27162	1.32541e-17	-1.31236e-09	-1.26437
67789528	chr14:67789528:C:T	1.62571e-64	-1.27561	-3.24751e-10	2.78426e-17	-0.522108	-3.24751e-10
67789666	chr14:67789666:A:G	1.80593e-64	-1.31236e-09	-1.17048	1.48211e-17	-1.31236e-09	-1.15263
67789949	chr14:67789949:T:C	2.03425e-64	-1.31236e-09	-1.05143	1.70274e-17	-1.31236e-09	-1.01385
67790241	chr14:67790241:C:G	1.25463e-65	-2.57712	-1.26019	1.26161e-18	-2.36781	-1.24848
67790534	chr14:67790534:C:T	1.63048e-64	-1.31236e-09	-1.27268	1.32358e-17	-1.31236e-09	-1.26575
67790635	chr14:67790635:T:A	5.57397e-64	1.21583	-1.25929	5.11954e-18	-0.967336	-1.24828
67790768	chr14:67790768:C:T	8.4671e-65	-0.687019	-1.24094	1.12446e-18	-2.48311	-1.24826
67791521	chr14:67791521:A:G	7.88295e-65	-2.39337	0.39393	1.91331e-16	0.981826	0.423501
67791591	chr14:67791591:T:C	1.16343e-63	-2.04149	2.73388	6.05718e-17	-2.36001	2.61516
67791929	chr14:67791929:G:A	7.63114e-65	-2.4424	0.410489	1.65093e-16	0.820658	0.437171
67792265	chr14:67792265:C:A	7.28517e-65	-2.43701	0.358704	1.63441e-16	0.861735	0.386042
67792794	chr14:67792794:C:T	1.62526e-64	-1.31236e-09	-1.27589	1.31975e-17	-1.31236e-09	-1.26865
67793075	chr14:67793075:C:G	1.60098e-64	-1.31236e-09	-1.29095	1.29462e-17	-1.31236e-09	-1.28788
67793263	chr14:67793263:ACAAACAAACAAACAAG:A	1.59384e-64	-1.31236e-09	-1.29542	1.29418e-17	-1.31236e-09	-1.28822
67794147	chr14:67794147:G:A	1.23693e-63	-2.26897	3.02262	6.86026e-17	-2.56172	2.94137
67794158	chr14:67794158:G:C	3.10617e-64	-1.31236e-09	-0.62817	2.47448e-17	-1.31236e-09	-0.640062
67794429	chr14:67794429:T:C	1.10971e-63	-2.11351	2.75862	5.95653e-17	-2.45041	2.6888
67794778	chr14:67794778:A:G	2.1619e-64	-0.990575	-3.24751e-10	5.1982e-17	0.10222	-3.24751e-10
67795180	chr14:67795180:C:T	1.10809e-63	-2.17258	2.81625	5.84999e-17	-2.52662	2.74697
67797213	chr14:67797213:C:T	1.6909e-64	-1.31236e-09	-1.2363	1.37653e-17	-1.31236e-09	-1.22653
67797664	chr14:67797664:CA:C	8.40753e-64	-2.1419	2.50946	4.56461e-17	-2.46984	2.44209
67798418	chr14:67798418:G:A	6.29894e-65	-2.22377	-3.24751e-10	4.03077e-18	-2.45472	-3.24751e-10
67798767	chr14:67798767:G:A	1.03557e-64	-0.408636	-1.31798	1.02775e-17	-0.202759	-1.31596
67798862	chr14:67798862:A:G	3.4464e-63	-2.06566	3.84401	1.78478e-16	-2.38932	3.72511
67798899	chr14:67798899:C:A	1.88275e-65	-2.28779	-1.14362	6.00915e-17	1.3872	-1.14001
67799027	chr14:67799027:C:T	1.18916e-65	-2.57366	-1.31724	1.79657e-17	0.35652	-1.31674
67799367	chr14:67799367:G:A	1.5656e-64	-1.31236e-09	-1.31329	1.26138e-17	-1.31236e-09	-1.31388
67799382	chr14:67799382:A:G	1.57365e-64	-1.31236e-09	-1.30817	1.26557e-17	-1.31236e-09	-1.31057
67799440	chr14:67799440:A:G	2.74326e-64	-2.34133	1.58892	1.8691e-17	-2.4752	1.55457
67799447	chr14:67799447:G:C	1.33313e-64	-1.47403	-3.24751e-10	3.33058e-17	-0.342946	-3.24751e-10
67799493	chr14:67799493:A:G	1.14528e-63	-2.11355	2.79022	5.9745e-17	-2.43011	2.67152
67799683	chr14:67799683:GGCA:G	1.57442e-64	-1.31236e-09	-1.30767	1.27512e-17	-1.31236e-09	-1.30305
67799991	chr14:67799991:T:C	1.8039e-64	-2.24019	1.06858	5.89882e-16	1.46838	1.06287
67800403	chr14:67800403:A:C	2.21438e-63	-2.15395	3.48995	1.18084e-16	-2.45272	3.37544
67800980	chr14:67800980:C:T	1.56839e-64	-1.31236e-09	-1.31151	1.26225e-17	-1.31236e-09	-1.3132
67801701	chr14:67801701:T:A	1.95355e-64	-1.31236e-09	-1.09191	1.55491e-17	-1.31236e-09	-1.10467
67801840	chr14:67801840:A:G	2.01758e-65	-2.221	-1.14125	7.12214e-17	1.5539	-1.13678
67801935	chr14:67801935:CAGAT:C	2.36369e-63	-2.15182	3.55307	1.26122e-16	-2.45109	3.43966
67802718	chr14:67802718:T:C	1.72087e-65	-2.20339	-1.31793	6.28555e-17	1.60999	-1.31783
67802921	chr14:67802921:T:A	1.35482e-64	-2.25987	0.801973	4.2656e-16	1.40845	0.798627
67803252	chr14:67803252:ATAAAACT:A	3.6045e-65	-2.78196	-3.24751e-10	3.56458e-18	-2.57763	-3.24751e-10
67803489	chr14:67803489:G:A	1.94831e-63	-2.12527	3.33326	1.0323e-16	-2.4323	3.22058
67803509	chr14:67803509:T:G	5.79095e-65	-2.30785	-3.24751e-10	3.71791e-18	-2.53552	-3.24751e-10
67803531	chr14:67803531:C:T	3.0678e-64	-2.73733	2.09673	2.2489e-17	-2.69617	1.96052
67803594	chr14:67803594:C:T	3.39285e-63	2.96467	-1.20197	2.59423e-14	7.52313	-1.20818
67803605	chr14:67803605:A:G	3.08311e-63	-2.30265	3.96961	1.77017e-16	-2.57673	3.9043
67804841	chr14:67804841:C:T	4.13928e-64	-1.31236e-09	-0.34104	3.39261e-17	-1.31236e-09	-0.324494
67804878	chr14:67804878:T:A	2.47145e-63	-2.15144	3.59727	1.31792e-16	-2.45079	3.48334
67805136	chr14:67805136:C:T	2.53481e-64	-1.31236e-09	-0.831441	1.96725e-17	-1.31236e-09	-0.869455
67805676	chr14:67805676:A:C	1.87822e-64	-1.31236e-09	-1.13123	1.48243e-17	-1.31236e-09	-1.15241
67805884	chr14:67805884:C:T	1.61545e-64	-1.31236e-09	-1.28195	1.31164e-17	-1.31236e-09	-1.27481
67806713	chr14:67806713:A:G	1.2899e-64	-2.26887	0.761874	3.95936e-16	1.37092	0.761652
67806862	chr14:67806862:C:T	1.14089e-65	-2.63242	-1.29992	1.37407e-17	0.078269	-1.30658
67806911	chr14:67806911:C:G	1.69105e-63	-1.31236e-09	1.06637	1.29245e-16	-1.31236e-09	1.01303
67807095	chr14:67807095:T:C	1.45709e-64	-2.29764	0.912519	4.26394e-16	1.30032	0.906362
67807284	chr14:67807284:G:A	3.59076e-64	-1.31236e-09	-0.483197	2.69977e-17	-1.31236e-09	-0.552925
67808016	chr14:67808016:A:G	1.56553e-64	-1.31236e-09	-1.31334	1.25761e-17	-1.31236e-09	-1.31688
67808309	chr14:67808309:C:A	2.34262e-63	-2.24384	3.63613	1.31508e-16	-2.53713	3.56752
67808440	chr14:67808440:A:C	1.76474e-63	-2.12455	3.23358	9.33703e-17	-2.43047	3.11837
67808625	chr14:67808625:G:A	1.52759e-64	-2.29861	0.960739	4.45528e-16	1.29556	0.955028
67808841	chr14:67808841:A:C	1.56168e-64	-1.31236e-09	-1.3158	1.25849e-17	-1.31236e-09	-1.31618
67809048	chr14:67809048:T:C	2.26446e-63	-2.23666	3.59502	1.23552e-16	-2.51111	3.4791
67809416	chr14:67809416:T:A	2.42815e-64	-1.31236e-09	-0.874434	1.88178e-17	-1.31236e-09	-0.913874
67809419	chr14:67809419:T:A	1.25564e-63	-1.31236e-09	0.768671	9.33039e-17	-1.31236e-09	0.687185
67809533	chr14:67809533:A:G	1.51444e-64	-2.22026	0.873745	4.83579e-16	1.46846	0.864076
67810492	chr14:67810492:A:G	1.26396e-65	-2.52748	-1.30242	2.62025e-17	0.716076	-1.2989
67810698	chr14:67810698:A:G	1.6117e-64	-2.28426	0.999988	4.8474e-16	1.34095	0.993985
67810948	chr14:67810948:T:C	1.5723e-64	-1.31236e-09	-1.30902	1.26496e-17	-1.31236e-09	-1.31105
67811289	chr14:67811289:T:C	1.80738e-64	-1.31236e-09	-1.16968	1.43979e-17	-1.31236e-09	-1.1816
67811357	chr14:67811357:A:G	2.12548e-63	-2.14491	3.43993	1.13009e-16	-2.44617	3.32496
67811411	chr14:67811411:A:T	4.64596e-65	-2.52815	-3.24751e-10	6.51819e-18	-1.97408	-3.24751e-10
67811919	chr14:67811919:T:C	2.04321e-64	-1.31236e-09	-1.04704	1.59986e-17	-1.31236e-09	-1.07617
67812119	chr14:67812119:G:C	1.55844e-64	-1.31236e-09	-1.31788	1.25627e-17	-1.31236e-09	-1.31795
67812275	chr14:67812275:C:T	1.57567e-64	-1.31236e-09	-1.30688	1.26737e-17	-1.31236e-09	-1.30915
67812639	chr14:67812639:T:C	2.23364e-64	-2.18835	1.23042	7.49617e-16	1.58936	1.18152
67814131	chr14:67814131:A:C	1.37082e-65	-2.45913	-1.28961	3.32832e-17	0.945539	-1.28916
67814228	chr14:67814228:T:C	3.12998e-63	-2.35514	4.03719	1.83406e-16	-2.60997	3.97299
67814477	chr14:67814477:C:A	2.3593e-63	-2.17067	3.57006	1.26607e-16	-2.46403	3.45644
67814585	chr14:67814585:A:G	2.42881e-64	-2.21875	1.34459	7.76942e-16	1.51148	1.29521
67814889	chr14:67814889:C:T	6.60706e-64	-2.25866	2.38524	3.7791e-17	-2.55868	2.34208
67814902	chr14:67814902:G:C	2.3187e-64	-2.18975	1.26919	7.76327e-16	1.58567	1.22023
67814983	chr14:67814983:C:T	1.70397e-64	-1.31236e-09	-1.2286	1.3902e-17	-1.31236e-09	-1.21664
67815409	chr14:67815409:C:G	1.7523e-64	-1.31236e-09	-1.20063	1.40492e-17	-1.31236e-09	-1.20611
67816033	chr14:67816033:T:A	4.37682e-65	-2.58782	-3.24751e-10	7.26005e-18	-1.86629	-3.24751e-10
67816203	chr14:67816203:G:A	2.91384e-64	-1.82585	1.13377	1.50307e-15	2.37575	1.09084
67816294	chr14:67816294:T:C	1.56932e-64	-1.31236e-09	-1.31092	1.26424e-17	-1.31236e-09	-1.31162
67816321	chr14:67816321:CTT:C	2.41779e-64	-1.31236e-09	-0.878709	1.936e-17	-1.31236e-09	-0.885468
67816324	chr14:67816324:G:GCC	2.42106e-64	-1.31236e-09	-0.877356	1.9386e-17	-1.31236e-09	-0.884125
67816980	chr14:67816980:G:C	2.59763e-64	-1.85189	1.04493	1.29756e-15	2.31628	1.00328
67817358	chr14:67817358:G:T	1.42978e-65	-2.38961	-1.31701	2.86368e-17	0.823482	-1.31747
67817462	chr14:67817462:G:T	2.73111e-63	-2.19167	3.73741	1.47303e-16	-2.47872	3.62254
67817600	chr14:67817600:T:C	1.61953e-64	-1.31236e-09	-1.27943	1.31487e-17	-1.31236e-09	-1.27236
67817684	chr14:67817684:G:T	1.70908e-65	-2.21295	-1.31524	6.11574e-17	1.57972	-1.31494
67817788	chr14:67817788:G:C	1.59003e-64	-1.31236e-09	-1.29781	1.28971e-17	-1.31236e-09	-1.29168
67818254	chr14:67818254:C:G	1.59008e-64	-1.31236e-09	-1.29778	1.27797e-17	-1.31236e-09	-1.30082
67818511	chr14:67818511:C:T	2.43037e-64	-1.83978	0.966258	1.23786e-15	2.34438	0.928083
67818593	chr14:67818593:C:T	1.58608e-64	-1.31236e-09	-1.30029	1.27501e-17	-1.31236e-09	-1.30313
67818651	chr14:67818651:C:T	2.69568e-63	-2.18368	3.71636	1.45004e-16	-2.47367	3.60175
67819159	chr14:67819159:G:A	1.87809e-64	-1.31236e-09	-1.13131	1.48279e-17	-1.31236e-09	-1.15217
67819578	chr14:67819578:C:T	2.25828e-64	-1.85963	0.912676	1.12181e-15	2.29906	0.874962
67820208	chr14:67820208:G:C	1.87894e-64	-1.31236e-09	-1.13086	1.48344e-17	-1.31236e-09	-1.15173
67820510	chr14:67820510:C:G	1.58243e-64	-1.31236e-09	-1.3026	1.27233e-17	-1.31236e-09	-1.30524
67821166	chr14:67821166:C:G	1.56701e-65	-2.2979	-1.31708	4.71867e-17	1.32224	-1.3168
67821453	chr14:67821453:TTTTG:T	3.81743e-63	3.10046	-1.21986	2.95422e-14	7.67042	-1.22552
67821461	chr14:67821461:GTTTGTTT:G	1.87229e-64	-1.31236e-09	-1.1344	1.47679e-17	-1.31236e-09	-1.15622
67821742	chr14:67821742:G:A	2.16585e-64	-1.31236e-09	-0.988748	1.69696e-17	-1.31236e-09	-1.01725
67821863	chr14:67821863:A:G	1.53017e-65	-2.32142	-1.31735	4.41124e-17	1.25517	-1.31711
67821943	chr14:67821943:G:A	1.8862e-64	-1.31236e-09	-1.127	1.48662e-17	-1.31236e-09	-1.14959
67822466	chr14:67822466:C:T	3.71039e-63	-2.35365	4.20581	2.16672e-16	-2.60951	4.13921
67822559	chr14:67822559:C:CA	2.77683e-64	-1.31236e-09	-0.740252	2.17047e-17	-1.31236e-09	-0.77115
67822656	chr14:67822656:G:T	4.60489e-63	3.2809	-1.21276	3.85757e-14	7.93034	-1.21864
67822966	chr14:67822966:G:A	3.62706e-63	-2.33984	4.16929	2.10714e-16	-2.60108	4.1029
67823568	chr14:67823568:G:A	1.8224e-64	-1.31236e-09	-1.16141	1.45649e-17	-1.31236e-09	-1.17006
67823652	chr14:67823652:T:C	4.12941e-65	-2.64601	-3.24751e-10	1.933e-15	3.71815	-3.24751e-10
67823709	chr14:67823709:T:C	1.57622e-65	-2.29216	-1.31696	4.79368e-17	1.33785	-1.31664
67823747	chr14:67823747:G:A	1.48818e-65	-2.34936	-1.31724	4.04439e-17	1.16822	-1.31698
67824458	chr14:67824458:A:G	2.23499e-65	-1.98407	-1.27584	1.00993e-16	2.04592	-1.27954
67824750	chr14:67824750:G:A	2.26631e-64	-1.96983	1.02642	9.03343e-16	1.97198	0.98544
67824801	chr14:67824801:G:A	1.54791e-65	-2.30994	-1.3173	4.55589e-17	1.28737	-1.31704
67824941	chr14:67824941:G:A	9.62532e-64	-2.76776	3.2706	6.74404e-17	-2.75198	3.11455
67825181	chr14:67825181:C:T	1.66979e-65	-2.23351	-1.31794	5.77336e-17	1.52501	-1.31785
67825190	chr14:67825190:G:A	1.24184e-65	-2.5434	-1.30416	1.88798e-17	0.3957	-1.30629
67825246	chr14:67825246:T:A	3.68989e-64	-2.56591	2.10994	2.86952e-17	-2.46839	1.97644
67825470	chr14:67825470:T:C	1.98411e-64	-1.31236e-09	-1.07639	1.65675e-17	-1.31236e-09	-1.04123
67825876	chr14:67825876:C:T	2.09234e-64	-1.31236e-09	-1.02328	1.65744e-17	-1.31236e-09	-1.04082
67826626	chr14:67826626:A:C	4.56743e-65	-2.5452	-3.24751e-10	3.12762e-18	-2.7084	-3.24751e-10
67826765	chr14:67826765:C:T	1.40585e-63	-2.34524	3.22691	8.12941e-17	-2.60497	3.15436
67826773	chr14:67826773:C:T	1.53533e-65	-2.3183	-1.3171	4.42434e-17	1.25783	-1.3168
67827067	chr14:67827067:C:T	1.53043e-65	-2.32106	-1.31754	4.40706e-17	1.25483	-1.31772
67827163	chr14:67827163:G:A	1.86123e-64	-1.31236e-09	-1.14032	1.52993e-17	-1.31236e-09	-1.12087
67827206	chr14:67827206:T:C	5.02345e-65	-1.1393	-1.31073	9.15292e-19	-2.62523	-1.31196
67827931	chr14:67827931:A:T	3.38966e-63	-2.32247	4.08423	1.96001e-16	-2.58993	4.01937
67827939	chr14:67827939:G:A	1.58449e-64	-1.31236e-09	-1.3013	1.27367e-17	-1.31236e-09	-1.30419
67828099	chr14:67828099:CCCA:C	1.49843e-65	-2.34267	-1.31705	4.15673e-17	1.19539	-1.31675
67828383	chr14:67828383:G:A	1.96448e-64	-1.98655	0.900221	8.05281e-16	1.97803	0.864484
67828838	chr14:67828838:T:A	1.5634e-65	-2.29942	-1.31786	4.71308e-17	1.322	-1.31775
67829304	chr14:67829304:A:G	1.52164e-65	-2.32718	-1.31718	4.37073e-17	1.2457	-1.31687
67829348	chr14:67829348:T:C	1.70845e-64	-1.92453	0.698554	7.69333e-16	2.12945	0.667396
67829410	chr14:67829410:G:T	1.55432e-65	-2.30515	-1.31796	4.61903e-17	1.30207	-1.31798
67829574	chr14:67829574:T:TG	1.5297e-65	-2.32289	-1.31619	4.40989e-17	1.25356	-1.31581
67830175	chr14:67830175:T:C	4.64858e-65	-1.44946	-1.07813	1.05071e-18	-2.70355	-1.09566
67830383	chr14:67830383:G:T	1.7867e-64	-1.98466	0.803463	7.36332e-16	1.98465	0.768355
67830659	chr14:67830659:C:T	1.57472e-64	-1.31236e-09	-1.30748	1.27106e-17	-1.31236e-09	-1.30624
67831151	chr14:67831151:A:G	4.05112e-64	-1.31236e-09	-0.362569	3.27909e-17	-1.31236e-09	-0.358527
67831174	chr14:67831174:C:T	1.58727e-64	-1.31236e-09	-1.29954	1.27578e-17	-1.31236e-09	-1.30253
67831369	chr14:67831369:G:A	1.66048e-64	-1.31236e-09	-1.25445	1.34205e-17	-1.31236e-09	-1.25189
67831562	chr14:67831562:G:A	1.96561e-64	-1.31236e-09	-1.08576	1.54622e-17	-1.31236e-09	-1.11028
67831614	chr14:67831614:G:A	1.56037e-64	-1.31236e-09	-1.31664	1.25704e-17	-1.31236e-09	-1.31733
67831658	chr14:67831658:C:T	1.37951e-65	-2.44226	-1.30016	2.8271e-17	0.794285	-1.30113
67832031	chr14:67832031:A:G	2.20953e-64	-1.31236e-09	-0.968784	1.74315e-17	-1.31236e-09	-0.990396
67832880	chr14:67832880:T:C	1.56623e-65	-2.29847	-1.31701	4.72578e-17	1.32364	-1.3167
67833141	chr14:67833141:C:T	5.21103e-65	-2.41337	-3.24751e-10	8.0892e-18	-1.75815	-3.24751e-10
67833340	chr14:67833340:C:T	4.15424e-65	-2.64002	-3.24751e-10	3.95078e-18	-2.47477	-3.24751e-10
67834346	chr14:67834346:A:G	1.59917e-64	-1.31236e-09	-1.29208	1.28477e-17	-1.31236e-09	-1.29551
67834688	chr14:67834688:A:C	1.47713e-65	-2.3561	-1.31795	3.99774e-17	1.15749	-1.31785
67835410	chr14:67835410:A:G	1.47529e-65	-2.35736	-1.31794	3.96803e-17	1.15007	-1.31789
67835517	chr14:67835517:A:T	2.59978e-64	-1.31236e-09	-0.806134	2.05504e-17	-1.31236e-09	-0.825796
67836290	chr14:67836290:T:C	1.55828e-64	-1.31236e-09	-1.31798	1.25681e-17	-1.31236e-09	-1.31752
67836612	chr14:67836612:T:C	1.43568e-65	-2.38552	-1.31698	3.65299e-17	1.06723	-1.31777
67836635	chr14:67836635:T:C	4.11511e-64	-2.56676	2.21986	3.1912e-17	-2.46971	2.08401
67836667	chr14:67836667:G:T	1.44892e-65	-2.37535	-1.31798	3.76684e-17	1.09774	-1.3176
67836857	chr14:67836857:C:G	1.29062e-65	-2.50451	-1.30451	2.31173e-17	0.594413	-1.30251
67837208	chr14:67837208:G:A	1.42188e-65	-2.3953	-1.31687	3.50652e-17	1.02626	-1.31773
67837306	chr14:67837306:A:G	2.10954e-65	-2.32233	-0.99535	6.15968e-17	1.25682	-0.984885
67837628	chr14:67837628:C:T	1.47031e-65	-2.38076	-1.29792	3.75999e-17	1.07109	-1.29276
67837634	chr14:67837634:C:CAA	1.2893e-65	-2.50151	-1.30854	2.30259e-17	0.594795	-1.30685
67837794	chr14:67837794:G:T	4.38184e-63	3.22629	-1.2078	3.55318e-14	7.84335	-1.21385
67837957	chr14:67837957:A:G	1.5907e-64	-1.31236e-09	-1.29739	1.27821e-17	-1.31236e-09	-1.30063
67838401	chr14:67838401:A:T	2.11326e-64	-1.31236e-09	-1.01333	1.67012e-17	-1.31236e-09	-1.03319
67839442	chr14:67839442:G:A	2.17237e-64	-1.31236e-09	-0.985744	1.69672e-17	-1.31236e-09	-1.0174
67839538	chr14:67839538:A:G	4.66421e-65	-1.43223	-1.092	1.04156e-18	-2.69799	-1.10996
67840190	chr14:67840190:G:A	1.58366e-64	-1.31236e-09	-1.30182	1.27306e-17	-1.31236e-09	-1.30467
67840295	chr14:67840295:T:C	1.60349e-64	-1.31236e-09	-1.28938	1.28394e-17	-1.31236e-09	-1.29616
67840347	chr14:67840347:A:G	1.52197e-65	-2.34374	-1.30041	4.29123e-17	1.20859	-1.29811
67840665	chr14:67840665:C:G	1.41425e-65	-2.40008	-1.31746	3.47877e-17	1.01853	-1.31795
67840799	chr14:67840799:T:C	1.39382e-65	-2.41493	-1.31717	3.34756e-17	0.979993	-1.31785
67841042	chr14:67841042:C:T	1.42813e-65	-2.38996	-1.31782	3.58861e-17	1.04963	-1.31796
67841216	chr14:67841216:A:G	1.43849e-65	-2.38289	-1.31767	3.66325e-17	1.07024	-1.31798
67841652	chr14:67841652:C:T	1.74257e-64	-1.31236e-09	-1.2062	1.3973e-17	-1.31236e-09	-1.21155
67841777	chr14:67841777:A:G	1.39856e-65	-2.4108	-1.31791	3.35529e-17	0.982356	-1.31791
67841915	chr14:67841915:A:T	1.88425e-64	-1.31236e-09	-1.12803	1.48521e-17	-1.31236e-09	-1.15054
67842020	chr14:67842020:T:C	1.66142e-64	-1.31236e-09	-1.25389	1.3403e-17	-1.31236e-09	-1.2532
67842819	chr14:67842819:G:A	1.57056e-64	-1.31236e-09	-1.31013	1.25981e-17	-1.31236e-09	-1.31513
67843450	chr14:67843450:T:C	4.11595e-64	-2.22296	1.87626	2.35426e-17	-2.52846	1.8386
67843648	chr14:67843648:C:T	2.95002e-63	-2.16996	3.79279	1.56652e-16	-2.46581	3.67116
67843885	chr14:67843885:T:C	1.88997e-64	-1.31236e-09	-1.125	1.48954e-17	-1.31236e-09	-1.14763
67843933	chr14:67843933:T:G	1.19141e-63	-2.07948	2.79564	6.14463e-17	-2.40632	2.67581
67844197	chr14:67844197:G:T	1.7482e-64	-1.31236e-09	-1.20297	1.40166e-17	-1.31236e-09	-1.20844
67844434	chr14:67844434:A:G	1.59115e-64	-1.31236e-09	-1.29711	1.27854e-17	-1.31236e-09	-1.30037
67845071	chr14:67845071:G:A	1.72386e-64	-1.31236e-09	-1.217	1.36513e-17	-1.31236e-09	-1.23484
67845108	chr14:67845108:C:T	3.11037e-64	-1.31236e-09	-0.626819	2.59568e-17	-1.31236e-09	-0.592243
67845120	chr14:67845120:CAT:C	2.45446e-64	-1.31236e-09	-0.863657	1.88325e-17	-1.31236e-09	-0.913094
67845155	chr14:67845155:G:A	8.28419e-65	-1.90587	-0.0439266	5.27328e-18	-2.14368	-0.0423443
67845309	chr14:67845309:C:T	1.55939e-64	-1.31236e-09	-1.31727	1.25797e-17	-1.31236e-09	-1.31659
67845855	chr14:67845855:T:C	1.59851e-64	-1.31236e-09	-1.29249	1.284e-17	-1.31236e-09	-1.29611
67846210	chr14:67846210:A:T	1.60201e-64	-1.31236e-09	-1.2903	1.28638e-17	-1.31236e-09	-1.29426
67846244	chr14:67846244:G:A	1.74708e-64	-1.31236e-09	-1.20361	1.38427e-17	-1.31236e-09	-1.22092
67846413	chr14:67846413:T:C	1.61815e-64	-1.31236e-09	-1.28028	1.31501e-17	-1.31236e-09	-1.27225
67846481	chr14:67846481:C:G	1.13312e-63	-2.31562	2.98162	6.47284e-17	-2.59064	2.91216
67846788	chr14:67846788:G:A	1.60091e-64	-1.31236e-09	-1.29099	1.28561e-17	-1.31236e-09	-1.29486
67846958	chr14:67846958:A:C	1.58285e-64	-1.31236e-09	-1.30233	1.27228e-17	-1.31236e-09	-1.30528
67847061	chr14:67847061:A:G	7.8636e-65	-1.93519	-0.0667159	5.02659e-18	-2.16904	-0.0648976
67847096	chr14:67847096:A:G	1.58445e-64	-1.31236e-09	-1.30133	1.27364e-17	-1.31236e-09	-1.30421
67847517	chr14:67847517:C:A	4.46617e-65	-2.56762	-3.24751e-10	3.29192e-18	-2.65721	-3.24751e-10
67847579	chr14:67847579:G:C	9.50911e-64	-2.77746	3.26815	6.63137e-17	-2.76735	3.11307
67847659	chr14:67847659:G:A	3.6076e-65	-2.7811	-3.24751e-10	3.05068e-18	-2.73331	-3.24751e-10
67848084	chr14:67848084:C:T	1.7943e-64	-1.31236e-09	-1.17695	1.4725e-17	-1.31236e-09	-1.15913
67848140	chr14:67848140:C:T	1.84647e-64	-1.31236e-09	-1.14829	1.48128e-17	-1.31236e-09	-1.15318
67848205	chr14:67848205:G:A	4.23028e-64	-1.31236e-09	-0.319294	3.42421e-17	-1.31236e-09	-0.315223
67848296	chr14:67848296:C:T	1.60131e-64	-1.31236e-09	-1.29074	1.28586e-17	-1.31236e-09	-1.29466
67848762	chr14:67848762:T:A	2.76068e-63	-1.31236e-09	1.5565	2.0955e-16	-1.31236e-09	1.49629
67848961	chr14:67848961:G:T	7.9513e-65	-1.93673	-0.0540819	5.08233e-18	-2.1701	-0.0528021
67849003	chr14:67849003:T:G	8.32336e-65	-1.90871	-0.0363712	5.29876e-18	-2.14642	-0.0347842
67849160	chr14:67849160:G:A	4.42923e-65	-2.57592	-3.24751e-10	2.96008e-18	-2.76346	-3.24751e-10
67849481	chr14:67849481:C:T	4.08232e-64	-2.24457	1.88967	2.3513e-17	-2.54305	1.85192
67849691	chr14:67849691:G:A	8.14881e-65	-1.93494	-0.0313301	5.20788e-18	-2.16876	-0.02974
67849728	chr14:67849728:A:G	1.5566e-63	-2.31078	3.29431	8.85554e-17	-2.58755	3.2225
67850195	chr14:67850195:C:T	1.53467e-63	-2.32266	3.292	8.77334e-17	-2.59577	3.2214
67850283	chr14:67850283:G:A	1.74604e-64	-1.31236e-09	-1.20421	1.38317e-17	-1.31236e-09	-1.22172
67850451	chr14:67850451:G:A	1.67769e-64	-1.31236e-09	-1.24414	1.33196e-17	-1.31236e-09	-1.25944
67850502	chr14:67850502:G:A	7.23048e-64	-1.31236e-09	0.216744	5.27029e-17	-1.31236e-09	0.115993
67850681	chr14:67850681:G:GC	7.80889e-65	-1.93582	-0.0730584	4.99102e-18	-2.16953	-0.071504
67850795	chr14:67850795:G:A	1.62183e-64	-1.31236e-09	-1.27801	1.30119e-17	-1.31236e-09	-1.28281
67851017	chr14:67851017:G:A	1.58559e-64	-1.31236e-09	-1.3006	1.27428e-17	-1.31236e-09	-1.30371
67851230	chr14:67851230:A:G	2.00581e-64	-1.31236e-09	-1.06551	1.6415e-17	-1.31236e-09	-1.05048
67851288	chr14:67851288:G:C	1.58617e-64	-1.31236e-09	-1.30024	1.28446e-17	-1.31236e-09	-1.29576
67851876	chr14:67851876:T:A	1.31997e-64	-2.12543	0.641479	4.53363e-16	1.62348	0.644538
67852057	chr14:67852057:C:T	1.59848e-64	-1.31236e-09	-1.29251	1.28375e-17	-1.31236e-09	-1.29631
67852158	chr14:67852158:C:T	1.08389e-64	-1.681	-3.24751e-10	2.58897e-17	-0.594833	-3.24751e-10
67852311	chr14:67852311:C:T	4.50758e-65	-1.47577	-1.08262	1.04341e-18	-2.70587	-1.10031
67852631	chr14:67852631:T:C	1.00713e-63	-2.30823	2.85636	5.8405e-17	-2.59031	2.80903
67852807	chr14:67852807:C:T	1.60056e-64	-1.31236e-09	-1.29121	1.28529e-17	-1.31236e-09	-1.29511
67854045	chr14:67854045:C:T	8.91245e-65	-1.86593	-0.0107699	5.64658e-18	-2.10884	-0.0087884
67854598	chr14:67854598:C:T	1.54712e-63	-2.29306	3.27047	8.74891e-17	-2.57596	3.1988
67854607	chr14:67854607:C:T	1.91023e-64	-1.31236e-09	-1.11434	1.50491e-17	-1.31236e-09	-1.13736
67854934	chr14:67854934:C:T	3.98574e-64	-2.2468	1.86796	2.2884e-17	-2.54644	1.82821
67855177	chr14:67855177:C:T	3.84487e-64	-2.29521	1.88039	9.60245e-16	1.1813	1.83721
67855187	chr14:67855187:C:T	1.04801e-65	-2.7321	-1.28515	9.09085e-19	-2.65162	-1.29238
67855428	chr14:67855428:G:A	1.25983e-65	-2.66214	-1.17103	1.11302e-18	-2.56336	-1.17824
67856831	chr14:67856831:A:G	2.39221e-64	-0.889345	-3.24751e-10	5.18459e-18	-2.20299	-3.24751e-10
67858043	chr14:67858043:C:T	1.57713e-64	-1.31236e-09	-1.30595	1.27781e-17	-1.31236e-09	-1.30095
67858408	chr14:67858408:C:T	5.23338e-64	-1.31236e-09	-0.106504	4.2619e-17	-1.31236e-09	-0.096378
67858466	chr14:67858466:G:A	4.03037e-65	-2.67029	-3.24751e-10	4.43027e-18	-2.36022	-3.24751e-10
67858786	chr14:67858786:G:A	1.51149e-65	-2.57332	-1.07773	1.19872e-18	-2.59226	-1.07517
67859162	chr14:67859162:C:T	3.90137e-64	-1.71534	1.3151	4.52843e-15	3.28295	1.2865
67859258	chr14:67859258:A:G	5.4902e-64	-1.31236e-09	-0.0585973	4.48176e-17	-1.31236e-09	-0.0460765
67859268	chr14:67859268:T:C	2.79848e-65	-2.11841	-0.91666	1.5135e-16	2.09568	-0.924764
67859374	chr14:67859374:C:T	1.56201e-64	-1.31236e-09	-1.31559	1.26243e-17	-1.31236e-09	-1.31305
67859508	chr14:67859508:A:G	5.5246e-64	-1.31236e-09	-0.05235	4.50976e-17	-1.31236e-09	-0.0398485
67860730	chr14:67860730:A:C	3.29363e-63	2.93034	-1.19733	7.94806e-14	8.63497	-1.20037
67860736	chr14:67860736:T:G	1.80202e-65	-2.25678	-1.21846	7.94675e-17	1.73252	-1.20585
67861540	chr14:67861540:C:T	2.93205e-64	-1.31236e-09	-0.685859	2.37842e-17	-1.31236e-09	-0.679654
67861649	chr14:67861649:C:T	5.53911e-64	-1.31236e-09	-0.0497273	4.52118e-17	-1.31236e-09	-0.0373182
67861707	chr14:67861707:C:G	2.11533e-63	-1.31236e-09	1.29023	1.61481e-16	-1.31236e-09	1.23571
67861870	chr14:67861870:T:C	2.30914e-64	-0.924685	-3.24751e-10	2.46992e-17	-0.641908	-3.24751e-10
67862303	chr14:67862303:G:A	2.76424e-63	2.78243	-1.22464	6.18594e-14	8.411	-1.22706
67862325	chr14:67862325:A:T	1.62034e-64	-1.31236e-09	-1.27892	1.31672e-17	-1.31236e-09	-1.27095
67862707	chr14:67862707:C:T	1.42954e-65	-2.47268	-1.23412	1.1103e-18	-2.51885	-1.2252
67862879	chr14:67862879:A:G	2.08023e-65	-2.61861	-0.713056	1.64367e-18	-2.64071	-0.711038
67862906	chr14:67862906:G:C	5.49725e-64	-1.31236e-09	-0.0573141	4.48733e-17	-1.31236e-09	-0.0448347
67863259	chr14:67863259:G:A	1.70328e-64	-1.31236e-09	-1.229	1.38451e-17	-1.31236e-09	-1.22075
67863261	chr14:67863261:C:T	5.22042e-64	-1.31236e-09	-0.108985	4.26345e-17	-1.31236e-09	-0.0960141
67863542	chr14:67863542:A:G	3.54839e-64	-1.31236e-09	-0.495068	2.87225e-17	-1.31236e-09	-0.490998
67863916	chr14:67863916:C:T	2.9759e-63	2.84643	-1.21486	6.84592e-14	8.50273	-1.21741
67864616	chr14:67864616:T:C	3.75772e-64	-2.73004	2.29229	2.74165e-17	-2.71683	2.1793
67864720	chr14:67864720:G:A	2.85667e-65	-2.03607	-0.978417	1.78903e-16	2.32381	-0.985649
67865361	chr14:67865361:C:T	2.28308e-63	-1.31236e-09	1.36655	1.70944e-16	-1.31236e-09	1.29266
67867102	chr14:67867102:C:T	1.15358e-64	-1.80828	0.189589	1.15244e-15	3.0289	0.172054
67867108	chr14:67867108:A:G	1.59181e-64	-1.31236e-09	-1.29669	1.28014e-17	-1.31236e-09	-1.29912
67867255	chr14:67867255:C:T	7.10055e-65	-2.09327	-0.0107024	5.66368e-18	-2.11827	0.00366262
67867432	chr14:67867432:C:T	2.47752e-65	-2.03163	-1.12526	1.53814e-16	2.31898	-1.13191
67867801	chr14:67867801:G:A	1.63984e-64	-1.31236e-09	-1.26696	1.33365e-17	-1.31236e-09	-1.25817
67867943	chr14:67867943:AT:A	2.01466e-64	-1.31236e-09	-1.06111	1.6152e-17	-1.31236e-09	-1.06663
67868519	chr14:67868519:G:A	1.67171e-64	-1.31236e-09	-1.24771	1.34293e-17	-1.31236e-09	-1.25124
67869201	chr14:67869201:G:A	6.60085e-64	-1.31236e-09	0.125637	5.35981e-17	-1.31236e-09	0.132836
67869221	chr14:67869221:C:G	4.45924e-64	-1.31236e-09	-0.266582	3.48581e-17	-1.31236e-09	-0.297391
67869254	chr14:67869254:G:A	8.3773e-64	-1.31236e-09	0.363964	6.81678e-17	-1.31236e-09	0.373295
67869307	chr14:67869307:G:A	2.72134e-65	-1.84812	-1.21491	8.6357e-19	-2.76476	-1.2306
67869506	chr14:67869506:C:T	8.18377e-65	-2.22793	0.265938	6.52646e-18	-2.24778	0.274965
67869694	chr14:67869694:G:A	1.69864e-64	-1.31236e-09	-1.23174	1.35677e-17	-1.31236e-09	-1.24099
67869717	chr14:67869717:A:G	3.60613e-65	-2.78151	-3.24751e-10	1.53416e-14	5.78965	-3.24751e-10
67869778	chr14:67869778:C:T	1.95496e-65	-2.33101	-1.06277	1.35152e-18	-2.44876	-1.09869
67869887	chr14:67869887:A:G	1.76955e-64	-1.31236e-09	-1.19084	1.41055e-17	-1.31236e-09	-1.20211
67870031	chr14:67870031:T:C	7.98416e-64	-1.31236e-09	0.315898	6.52769e-17	-1.31236e-09	0.329962
67870328	chr14:67870328:A:G	6.79653e-64	-1.31236e-09	0.15485	5.51868e-17	-1.31236e-09	0.162047
67871314	chr14:67871314:T:C	1.73391e-65	-2.28623	-1.22754	7.25205e-17	1.65046	-1.21527
67871412	chr14:67871412:C:CA	3.12912e-64	-2.74432	2.12351	2.28659e-17	-2.73294	2.01391
67871900	chr14:67871900:A:G	7.22667e-64	-1.53837	1.75459	1.07028e-14	3.70306	1.72653
67872129	chr14:67872129:G:T	6.49238e-64	-1.31236e-09	0.109067	5.30409e-17	-1.31236e-09	0.122386
67872923	chr14:67872923:T:G	3.25299e-63	-1.31236e-09	1.7206	2.42616e-16	-1.31236e-09	1.6428
67873356	chr14:67873356:A:G	5.81453e-64	-1.31236e-09	-0.00120163	4.7478e-17	-1.31236e-09	0.0115893
67873508	chr14:67873508:A:T	1.64231e-64	-1.31236e-09	-1.26546	1.31878e-17	-1.31236e-09	-1.26939
67873825	chr14:67873825:A:C	1.60398e-64	-1.31236e-09	-1.28908	1.29049e-17	-1.31236e-09	-1.29107
67873904	chr14:67873904:CA:C	4.04824e-63	3.12057	-1.18127	1.06558e-13	8.91185	-1.18408
67874099	chr14:67874099:T:A	4.3751e-64	-1.31236e-09	-0.285632	3.59714e-17	-1.31236e-09	-0.265952
67874153	chr14:67874153:A:G	2.11167e-65	-2.58893	-0.727735	1.66508e-18	-2.61271	-0.726099
67874465	chr14:67874465:A:G	9.3213e-64	-1.61262	2.08336	1.24715e-14	3.53723	2.0453
67874523	chr14:67874523:G:A	5.26574e-64	-1.31236e-09	-0.10034	4.30055e-17	-1.31236e-09	-0.0873481
67874709	chr14:67874709:A:G	1.64709e-64	-1.31236e-09	-1.26255	1.33977e-17	-1.31236e-09	-1.25359
67874900	chr14:67874900:G:A	1.6352e-64	-1.31236e-09	-1.2698	1.31705e-17	-1.31236e-09	-1.2707
67874987	chr14:67874987:G:A	8.12711e-65	-2.14676	0.177815	6.46842e-18	-2.16793	0.186181
67875154	chr14:67875154:G:C	7.06835e-64	-1.31236e-09	0.194065	5.73996e-17	-1.31236e-09	0.201361
67875403	chr14:67875403:C:G	2.06466e-65	-2.58943	-0.74975	1.62784e-18	-2.61328	-0.748144
67876315	chr14:67876315:C:T	1.70563e-64	-1.31236e-09	-1.22763	1.36214e-17	-1.31236e-09	-1.23704
67876646	chr14:67876646:G:A	2.99988e-63	2.84571	-1.20612	7.03744e-14	8.52102	-1.20812
67877340	chr14:67877340:A:G	1.55852e-64	-1.31236e-09	-1.31783	1.25636e-17	-1.31236e-09	-1.31788
67877917	chr14:67877917:C:T	5.59337e-65	-1.07101	-1.27155	2.76143e-15	5.35446	-1.27964
67878288	chr14:67878288:GT:G	3.39036e-64	-1.31236e-09	-0.540626	2.74723e-17	-1.31236e-09	-0.535499
67879080	chr14:67879080:T:G	3.0276e-64	-1.31236e-09	-0.653793	2.36748e-17	-1.31236e-09	-0.684268
67879137	chr14:67879137:A:C	4.68944e-64	-1.31236e-09	-0.216248	3.81952e-17	-1.31236e-09	-0.205967
67879513	chr14:67879513:G:A	1.57458e-64	-1.31236e-09	-1.30757	1.27223e-17	-1.31236e-09	-1.30532
67879763	chr14:67879763:C:A	6.20598e-65	-2.05852	-0.180114	4.91395e-18	-2.0807	-0.175898
67879966	chr14:67879966:A:T	1.57626e-64	-1.31236e-09	-1.30651	1.26907e-17	-1.31236e-09	-1.3078
67880273	chr14:67880273:C:T	1.83806e-65	-2.52482	-0.930618	1.44491e-18	-2.54959	-0.93104
67880408	chr14:67880408:A:G	2.12785e-65	-2.35936	-0.949675	1.66728e-18	-2.38713	-0.950347
67880789	chr14:67880789:CAT:C	1.55968e-64	-1.31236e-09	-1.31708	1.25876e-17	-1.31236e-09	-1.31596
67880796	chr14:67880796:T:C	6.16817e-65	-2.04246	-0.202286	4.88192e-18	-2.06482	-0.198322
67880800	chr14:67880800:C:A	6.14113e-65	-2.04095	-0.208191	4.85915e-18	-2.06347	-0.204347
67881039	chr14:67881039:A:G	1.99302e-65	-2.45221	-0.922283	1.56075e-18	-2.48079	-0.92272
67881186	chr14:67881186:A:G	4.23033e-64	-1.31236e-09	-0.319283	3.36371e-17	-1.31236e-09	-0.333048
67881580	chr14:67881580:G:A	1.00262e-63	-1.43749	1.98113	1.71674e-14	3.89314	2.00895
67881696	chr14:67881696:TAC:T	4.66442e-64	-0.623709	0.402112	6.39705e-18	-2.35492	0.362078
67882029	chr14:67882029:G:T	1.31196e-63	-1.44306	2.25561	2.22521e-14	3.88388	2.27764
67882121	chr14:67882121:T:C	7.27638e-64	-1.56737	1.79044	1.06561e-14	3.60668	1.81854
67882204	chr14:67882204:C:T	1.95868e-65	-2.48798	-0.903898	1.53677e-18	-2.51459	-0.904405
67882275	chr14:67882275:C:G	1.82466e-64	-1.31236e-09	-1.16017	1.46342e-17	-1.31236e-09	-1.16532
67882453	chr14:67882453:G:A	5.1377e-64	-1.31236e-09	-0.124957	4.18637e-17	-1.31236e-09	-0.114259
67882777	chr14:67882777:A:T	5.14527e-64	-1.31236e-09	-0.123485	4.19229e-17	-1.31236e-09	-0.112846
67882894	chr14:67882894:G:A	5.12633e-64	-1.31236e-09	-0.127172	4.17943e-17	-1.31236e-09	-0.115916
67882934	chr14:67882934:G:A	1.27606e-64	-1.81556	0.297771	1.28125e-15	2.99489	0.312031
67883036	chr14:67883036:T:C	5.12658e-64	-1.31236e-09	-0.127122	4.17707e-17	-1.31236e-09	-0.116483
67883390	chr14:67883390:C:T	5.14719e-64	-1.31236e-09	-0.12311	4.1926e-17	-1.31236e-09	-0.11277
67883610	chr14:67883610:A:C	3.8582e-64	-1.31236e-09	-0.41136	3.13576e-17	-1.31236e-09	-0.40322
67884397	chr14:67884397:G:A	4.02801e-64	-2.53889	2.1706	3.1119e-17	-2.44679	2.03593
67884813	chr14:67884813:C:T	5.13035e-64	-1.31236e-09	-0.126388	4.18034e-17	-1.31236e-09	-0.1157
67884932	chr14:67884932:T:C	5.13051e-64	-1.31236e-09	-0.126357	4.18047e-17	-1.31236e-09	-0.115669
67884990	chr14:67884990:T:A	4.24387e-65	-1.3387	-1.27997	8.93094e-19	-2.66787	-1.29387
67885217	chr14:67885217:A:G	1.57257e-64	-1.31236e-09	-1.30885	1.26614e-17	-1.31236e-09	-1.31012
67885606	chr14:67885606:A:G	1.92531e-65	-2.49117	-0.917891	1.51064e-18	-2.51759	-0.918551
67885835	chr14:67885835:CTG:C	6.52115e-64	-1.31236e-09	0.113489	5.28573e-17	-1.31236e-09	0.118918
67885843	chr14:67885843:G:A	1.5584e-64	-1.31236e-09	-1.3179	1.25654e-17	-1.31236e-09	-1.31773
67885931	chr14:67885931:T:G	3.65474e-65	-2.59364	-0.174484	2.66222e-18	-2.664	-0.205514
67886821	chr14:67886821:A:G	1.5688e-64	-1.31236e-09	-1.31125	1.26705e-17	-1.31236e-09	-1.3094
67887162	chr14:67887162:G:A	1.56068e-64	-1.31236e-09	-1.31644	1.25879e-17	-1.31236e-09	-1.31594
67887196	chr14:67887196:T:G	1.88958e-64	-1.31236e-09	-1.12521	1.54717e-17	-1.31236e-09	-1.10967
67887222	chr14:67887222:T:C	5.26792e-64	-1.31236e-09	-0.0999261	4.29621e-17	-1.31236e-09	-0.0883601
67887322	chr14:67887322:T:A	1.48112e-64	-1.36876	-3.24751e-10	2.98591e-17	-0.452187	-3.24751e-10
67887691	chr14:67887691:A:G	5.1377e-64	-1.31236e-09	-0.124957	4.18637e-17	-1.31236e-09	-0.114259
67887825	chr14:67887825:C:A	3.28294e-65	-2.01508	-0.860325	2.08139e-16	2.33944	-0.849909
67887934	chr14:67887934:A:T	1.5728e-64	-1.31236e-09	-1.3087	1.26645e-17	-1.31236e-09	-1.30988
67888748	chr14:67888748:T:C	5.28147e-64	-1.31236e-09	-0.097357	4.3042e-17	-1.31236e-09	-0.0865004
67889548	chr14:67889548:T:C	1.85756e-65	-2.50436	-0.940523	1.45842e-18	-2.53015	-0.941169
67889551	chr14:67889551:A:G	1.75401e-64	-1.31236e-09	-1.19965	1.4095e-17	-1.31236e-09	-1.20286
67889619	chr14:67889619:C:CT	3.15031e-65	-2.01725	-0.899399	1.98917e-16	2.33384	-0.889625
67889976	chr14:67889976:A:G	1.57016e-64	-1.31236e-09	-1.31039	1.26715e-17	-1.31236e-09	-1.30932
67890021	chr14:67890021:A:G	6.50461e-64	-1.31236e-09	0.11095	5.27205e-17	-1.31236e-09	0.116327
67890240	chr14:67890240:C:G	5.13452e-64	-1.31236e-09	-0.125575	4.18375e-17	-1.31236e-09	-0.114884
67891034	chr14:67891034:T:C	4.21685e-64	-1.31236e-09	-0.322473	3.35272e-17	-1.31236e-09	-0.336319
67891129	chr14:67891129:ATCT:A	1.57268e-64	-1.31236e-09	-1.30878	1.27052e-17	-1.31236e-09	-1.30666
67891483	chr14:67891483:A:T	4.87377e-64	-1.31236e-09	-0.177694	3.97357e-17	-1.31236e-09	-0.166428
67891713	chr14:67891713:C:T	4.94076e-64	-1.31236e-09	-0.164043	4.02556e-17	-1.31236e-09	-0.153429
67892098	chr14:67892098:A:G	1.58314e-64	-1.31236e-09	-1.30215	1.28404e-17	-1.31236e-09	-1.29608
67892567	chr14:67892567:G:A	1.55828e-64	-1.31236e-09	-1.31798	1.25623e-17	-1.31236e-09	-1.31798
67893009	chr14:67893009:A:C	4.75942e-64	-1.31236e-09	-0.201436	3.87628e-17	-1.31236e-09	-0.191217
67893135	chr14:67893135:G:A	4.99498e-64	-1.31236e-09	-0.153129	4.06954e-17	-1.31236e-09	-0.142561
67893242	chr14:67893242:G:A	1.64504e-64	-1.31236e-09	-1.2638	1.32523e-17	-1.31236e-09	-1.26451
67894560	chr14:67894560:C:T	3.44324e-64	-1.31236e-09	-0.525148	2.66879e-17	-1.31236e-09	-0.564466
67894731	chr14:67894731:C:T	1.56745e-64	-1.31236e-09	-1.31211	1.26573e-17	-1.31236e-09	-1.31044
67895514	chr14:67895514:T:C	3.01657e-65	-1.99325	-0.966778	1.98497e-16	2.39898	-0.95688
67896753	chr14:67896753:T:C	1.56663e-64	-1.31236e-09	-1.31264	1.26185e-17	-1.31236e-09	-1.31351
67897169	chr14:67897169:T:C	6.44367e-64	-1.31236e-09	0.101536	5.22323e-17	-1.31236e-09	0.107023
67897442	chr14:67897442:A:G	9.96801e-64	-1.48235	2.02017	1.60889e-14	3.7965	2.0407
67898061	chr14:67898061:C:A	1.56955e-64	-1.31236e-09	-1.31077	1.26759e-17	-1.31236e-09	-1.30898
67898349	chr14:67898349:T:C	1.29771e-63	2.11914	-1.31752	7.37717e-18	-0.534533	-1.31575
67898628	chr14:67898628:T:A	1.89262e-65	-2.49296	-0.933221	1.48472e-18	-2.51984	-0.933616
67899129	chr14:67899129:G:A	3.44654e-65	-2.56468	-0.262099	2.6014e-18	-2.59371	-0.298916
67899285	chr14:67899285:G:A	1.39782e-65	-2.67352	-1.05571	1.06789e-18	-2.70566	-1.07733
67899291	chr14:67899291:T:C	1.83994e-64	-1.31236e-09	-1.15183	1.44603e-17	-1.31236e-09	-1.17727
67899370	chr14:67899370:CA:C	2.7267e-64	-1.31236e-09	-0.758468	2.18069e-17	-1.31236e-09	-0.766453
67899405	chr14:67899405:A:G	2.59099e-64	-0.809523	-3.24751e-10	7.35665e-17	0.449513	-3.24751e-10
67900500	chr14:67900500:G:A	8.70215e-64	-1.31236e-09	0.402009	7.10774e-17	-1.31236e-09	0.415092
67900812	chr14:67900812:A:T	1.31754e-64	-1.25181	-0.233982	9.73208e-18	-1.33735	-0.235902
67900864	chr14:67900864:C:G	3.51341e-65	-1.80602	-1.00154	2.57059e-18	-1.89908	-1.00547
67900965	chr14:67900965:T:C	1.32815e-64	-1.20811	-0.269665	9.79936e-18	-1.295	-0.271355
67901449	chr14:67901449:T:C	6.35711e-64	-1.31236e-09	0.0880121	5.18961e-17	-1.31236e-09	0.100566
67901461	chr14:67901461:G:A	3.58894e-65	-2.5873	-0.198991	2.63897e-18	-2.65244	-0.225848
67901698	chr14:67901698:G:A	3.58843e-64	0.496733	-0.980579	3.7429e-17	0.715719	-0.941951
67901898	chr14:67901898:TGGGAAGGGTG:T	1.56221e-64	-1.31236e-09	-1.31546	1.25931e-17	-1.31236e-09	-1.31553
67901981	chr14:67901981:G:C	7.89365e-64	-1.31236e-09	0.304498	6.40781e-17	-1.31236e-09	0.311425
67902026	chr14:67902026:A:G	3.32222e-64	-1.31236e-09	-0.560929	2.69354e-17	-1.31236e-09	-0.555234
67902076	chr14:67902076:G:A	8.35122e-64	-1.31236e-09	0.360846	6.78008e-17	-1.31236e-09	0.367897
67902361	chr14:67902361:G:A	3.6789e-65	-1.75961	-1.00192	2.68037e-18	-1.85668	-1.00605
67902555	chr14:67902555:G:A	3.35566e-65	-1.84534	-1.00816	2.46106e-18	-1.93568	-1.0124
67902948	chr14:67902948:C:CA	8.35168e-64	-1.31236e-09	0.360901	6.78038e-17	-1.31236e-09	0.367941
67903377	chr14:67903377:G:C	1.22089e-64	-1.31272	-0.249263	9.03549e-18	-1.39654	-0.250979
67903785	chr14:67903785:T:C	1.8839e-64	-1.31236e-09	-1.12822	1.49721e-17	-1.31236e-09	-1.14249
67903887	chr14:67903887:C:G	1.71179e-64	-1.31236e-09	-1.22402	1.39632e-17	-1.31236e-09	-1.21225
67904132	chr14:67904132:C:T	6.55195e-64	-1.31236e-09	0.118201	5.32586e-17	-1.31236e-09	0.126483
67904400	chr14:67904400:T:C	3.64747e-65	-1.82542	-0.944692	3.43081e-16	2.92426	-0.934972
67904455	chr14:67904455:G:GA	5.20005e-64	-1.31236e-09	-0.112893	4.25106e-17	-1.31236e-09	-0.0989248
67904786	chr14:67904786:C:T	1.35e-64	-1.15608	-0.305377	9.95481e-18	-1.24485	-0.305768
67905439	chr14:67905439:C:T	3.98882e-65	-1.84948	-0.831169	3.63592e-16	2.86623	-0.81888
67905663	chr14:67905663:G:T	2.69573e-64	-1.31236e-09	-0.769891	2.18919e-17	-1.31236e-09	-0.762562
67906010	chr14:67906010:T:C	4.50095e-64	-1.31236e-09	-0.257273	3.67435e-17	-1.31236e-09	-0.244715
67906074	chr14:67906074:G:A	5.25689e-64	-1.31236e-09	-0.102022	4.29426e-17	-1.31236e-09	-0.088812
67906680	chr14:67906680:T:C	1.65211e-64	-1.31236e-09	-1.25951	1.34264e-17	-1.31236e-09	-1.25145
67907195	chr14:67907195:T:C	1.64896e-64	-1.31236e-09	-1.26142	1.31712e-17	-1.31236e-09	-1.27065
67907898	chr14:67907898:T:A	3.80778e-65	-1.82803	-0.899074	2.73376e-18	-1.94477	-0.898234
67907918	chr14:67907918:C:T	9.88835e-64	0.0526301	0.477166	9.7206e-18	-2.00903	0.434595
67908132	chr14:67908132:C:T	1.57935e-64	-1.31236e-09	-1.30455	1.27625e-17	-1.31236e-09	-1.30216
67908152	chr14:67908152:C:T	1.61161e-64	-1.31236e-09	-1.28433	1.3104e-17	-1.31236e-09	-1.27576
67908248	chr14:67908248:C:A	1.15713e-65	-2.60592	-1.31228	1.46068e-18	-2.15817	-1.3116
67908273	chr14:67908273:G:A	2.06073e-65	-2.28727	-1.05381	1.59198e-18	-2.33336	-1.05034
67908379	chr14:67908379:A:G	1.56654e-64	-1.31236e-09	-1.31269	1.25988e-17	-1.31236e-09	-1.31507
67908698	chr14:67908698:G:A	2.96211e-65	-1.86659	-1.11166	2.16557e-18	-1.9627	-1.11329
67908863	chr14:67908863:C:G	1.80285e-64	-1.31236e-09	-1.17219	1.4478e-17	-1.31236e-09	-1.17605
67908898	chr14:67908898:A:G	2.1852e-62	4.07987	-0.45455	1.23261e-13	8.32409	-0.450703
67909443	chr14:67909443:G:A	1.2935e-63	-1.31236e-09	0.798376	1.04546e-16	-1.31236e-09	0.800951
67909627	chr14:67909627:AAAT:A	3.61335e-65	-2.77951	-3.24751e-10	2.94127e-18	-2.76984	-3.24751e-10
67909673	chr14:67909673:TTTG:T	1.31304e-63	-1.31236e-09	0.813372	1.06162e-16	-1.31236e-09	0.816293
67909764	chr14:67909764:C:G	1.4235e-62	3.96107	-0.764344	8.12683e-14	8.22456	-0.76773
67910236	chr14:67910236:G:A	1.65795e-64	-1.31236e-09	-1.25598	1.34201e-17	-1.31236e-09	-1.25192
67910910	chr14:67910910:C:T	8.41769e-64	-1.31236e-09	0.368773	6.85353e-17	-1.31236e-09	0.378671
67910972	chr14:67910972:C:T	5.41518e-64	-1.31236e-09	-0.0723563	4.17256e-17	-1.31236e-09	-0.117563
67910990	chr14:67910990:G:A	3.43595e-63	2.90133	-1.12602	1.46673e-14	6.86426	-1.11957
67911109	chr14:67911109:T:A	3.64117e-65	-2.77184	-3.24751e-10	2.92355e-18	-2.77588	-3.24751e-10
67911125	chr14:67911125:C:T	1.71847e-64	-1.31236e-09	-1.22013	1.40705e-17	-1.31236e-09	-1.2046
67911205	chr14:67911205:C:T	1.29679e-63	-1.31236e-09	0.800919	1.04771e-16	-1.31236e-09	0.803104
67911228	chr14:67911228:T:A	1.29679e-63	-1.31236e-09	0.800919	1.04771e-16	-1.31236e-09	0.803104
67911469	chr14:67911469:G:C	3.64167e-65	-2.77171	-3.24751e-10	2.92349e-18	-2.7759	-3.24751e-10
67911534	chr14:67911534:G:C	3.0101e-64	-1.31236e-09	-0.659587	2.38137e-17	-1.31236e-09	-0.678415
67911639	chr14:67911639:T:C	2.85958e-64	-2.78152	2.07063	2.0692e-17	-2.78173	1.9628
67911645	chr14:67911645:T:A	1.88249e-64	-1.31236e-09	-1.12897	1.51335e-17	-1.31236e-09	-1.13177
67912314	chr14:67912314:G:A	1.21913e-62	3.72995	-0.688212	6.51568e-14	7.92634	-0.690464
67912988	chr14:67912988:G:A	1.29679e-63	-1.31236e-09	0.800919	1.04771e-16	-1.31236e-09	0.803104
67913180	chr14:67913180:C:T	9.29087e-64	-1.31236e-09	0.467471	7.5597e-17	-1.31236e-09	0.47674
67913982	chr14:67913982:G:A	7.89576e-64	-1.31236e-09	0.304764	6.42719e-17	-1.31236e-09	0.314445
67914170	chr14:67914170:A:G	1.61188e-64	-1.31236e-09	-1.28416	1.30187e-17	-1.31236e-09	-1.28229
67914181	chr14:67914181:C:T	5.19312e-65	-1.37071	-1.0461	3.58743e-18	-1.51277	-1.05847
67915053	chr14:67915053:G:A	9.24864e-64	-1.31236e-09	0.462915	7.52522e-17	-1.31236e-09	0.472168
67915118	chr14:67915118:A:G	1.79505e-64	-1.31236e-09	-1.17653	1.44218e-17	-1.31236e-09	-1.17994
67915267	chr14:67915267:A:G	1.86479e-64	-1.31236e-09	-1.13842	1.49833e-17	-1.31236e-09	-1.14174
67915562	chr14:67915562:G:A	1.72479e-64	-1.31236e-09	-1.21646	1.3641e-17	-1.31236e-09	-1.23559
67916141	chr14:67916141:G:A	3.7429e-65	-2.74429	-3.24751e-10	3.88425e-18	-2.49175	-3.24751e-10
67916265	chr14:67916265:AG:A	4.99836e-65	-1.43668	-1.01836	3.46446e-18	-1.57485	-1.03127
67916522	chr14:67916522:C:T	4.09945e-65	-1.72205	-0.931243	2.9159e-18	-1.83571	-0.942794
67916662	chr14:67916662:A:G	1.30849e-62	3.85701	-0.744532	7.20167e-14	8.08246	-0.746485
67916844	chr14:67916844:A:G	9.51597e-64	-1.31236e-09	0.491409	7.74333e-17	-1.31236e-09	0.50074
67916918	chr14:67916918:G:A	5.8221e-59	6.89581	4.61721	9.39562e-10	12.2709	4.54137
67917045	chr14:67917045:C:T	9.15637e-64	-1.31236e-09	0.452888	7.45036e-17	-1.31236e-09	0.46217
67917743	chr14:67917743:A:G	1.58679e-64	-1.31236e-09	-1.29985	1.28118e-17	-1.31236e-09	-1.29831
67918073	chr14:67918073:G:A	1.5823e-62	4.05617	-0.753677	9.20946e-14	8.33751	-0.755614
67918400	chr14:67918400:A:G	5.26441e-65	-1.37224	-1.03094	3.63166e-18	-1.51548	-1.04351
67918418	chr14:67918418:A:G	6.41922e-65	-2.20485	-3.24751e-10	1.56313e-16	1.20318	-3.24751e-10
67919242	chr14:67919242:G:A	4.9316e-65	-1.45152	-1.01696	3.42148e-18	-1.58879	-1.02982
67919257	chr14:67919257:G:A	9.28946e-64	-1.31236e-09	0.467319	7.55811e-17	-1.31236e-09	0.476529
67919983	chr14:67919983:C:T	1.30206e-63	-1.31236e-09	0.80497	1.05202e-16	-1.31236e-09	0.80721
67920085	chr14:67920085:G:A	3.68249e-64	-2.64695	2.18898	2.7824e-17	-2.57324	2.05047
67920775	chr14:67920775:G:A	2.65783e-63	2.52169	-1.00316	9.40695e-15	6.28085	-0.980322
67921138	chr14:67921138:T:C	2.20523e-64	-0.723325	-0.247404	1.52051e-17	-0.860446	-0.266598
67921416	chr14:67921416:C:A	3.92785e-65	-2.69605	-3.24751e-10	3.92937e-18	-2.4802	-3.24751e-10
67921481	chr14:67921481:T:G	4.8875e-65	-1.41991	-1.05756	3.38385e-18	-1.56058	-1.06908
67921554	chr14:67921554:A:G	1.51471e-62	3.95178	-0.692947	8.38376e-14	8.18223	-0.694266
67921901	chr14:67921901:T:C	8.21701e-64	-1.31236e-09	0.344645	6.21568e-17	-1.31236e-09	0.280983
67922326	chr14:67922326:T:A	5.88341e-59	6.91087	4.61263	9.54741e-10	12.2914	4.53684
67923266	chr14:67923266:A:G	1.5583e-64	-1.31236e-09	-1.31797	1.25623e-17	-1.31236e-09	-1.31798
67924018	chr14:67924018:A:G	5.14492e-65	-1.38558	-1.04056	3.55177e-18	-1.52869	-1.05254
67925575	chr14:67925575:T:A	1.65632e-64	-1.31236e-09	-1.25696	1.33993e-17	-1.31236e-09	-1.25348
67925960	chr14:67925960:C:T	1.75553e-64	-1.31236e-09	-1.19879	1.44143e-17	-1.31236e-09	-1.18045
67926132	chr14:67926132:C:CAG	9.53687e-64	-1.31236e-09	0.493603	7.76072e-17	-1.31236e-09	0.502983
67926215	chr14:67926215:C:T	4.2696e-64	-1.31236e-09	-0.310042	3.51215e-17	-1.31236e-09	-0.289865
67926712	chr14:67926712:C:T	8.41824e-64	-1.31236e-09	0.368839	6.83977e-17	-1.31236e-09	0.376662
67926747	chr14:67926747:A:G	5.12156e-65	-1.42171	-1.00898	3.54606e-18	-1.56112	-1.02172
67926918	chr14:67926918:A:G	1.71025e-64	-1.31236e-09	-1.22492	1.37744e-17	-1.31236e-09	-1.22587
67927019	chr14:67927019:A:G	9.29087e-64	-1.31236e-09	0.467471	7.5597e-17	-1.31236e-09	0.47674
67927581	chr14:67927581:G:A	1.53223e-62	3.885	-0.614667	8.16045e-14	8.07396	-0.612994
67927788	chr14:67927788:G:A	1.66092e-64	-1.31236e-09	-1.25419	1.33283e-17	-1.31236e-09	-1.25879
67927790	chr14:67927790:G:A	1.66522e-64	-1.31236e-09	-1.25161	1.33638e-17	-1.31236e-09	-1.25613
67927792	chr14:67927792:G:A	3.10291e-64	-1.31236e-09	-0.629222	2.48098e-17	-1.31236e-09	-0.637438
67927794	chr14:67927794:G:A	2.37937e-64	-1.31236e-09	-0.894728	1.90249e-17	-1.31236e-09	-0.90293
67928016	chr14:67928016:G:A	1.81239e-64	-1.31236e-09	-1.16691	1.47632e-17	-1.31236e-09	-1.15654
67928150	chr14:67928150:C:A	1.35852e-63	-1.31236e-09	0.847421	1.099e-16	-1.31236e-09	0.850896
67928649	chr14:67928649:C:G	9.69323e-64	-1.31236e-09	0.509866	7.89636e-17	-1.31236e-09	0.52031
67928759	chr14:67928759:G:C	9.88459e-64	-1.31236e-09	0.529415	8.05275e-17	-1.31236e-09	0.539921
67928938	chr14:67928938:G:T	4.82385e-65	-1.46244	-1.02813	3.3503e-18	-1.59921	-1.04041
67928962	chr14:67928962:T:A	1.39367e-63	-1.31236e-09	0.872961	1.1274e-16	-1.31236e-09	0.876403
67929620	chr14:67929620:T:C	9.69323e-64	-1.31236e-09	0.509866	7.89636e-17	-1.31236e-09	0.52031
67929744	chr14:67929744:A:G	1.10747e-64	-1.65948	-3.24751e-10	6.86201e-18	-1.92268	-3.24751e-10
67929859	chr14:67929859:A:G	9.73805e-64	-1.31236e-09	0.51448	7.934e-17	-1.31236e-09	0.525065
67930455	chr14:67930455:T:C	5.06488e-65	-1.40342	-1.0384	3.49975e-18	-1.54536	-1.05062
67930608	chr14:67930608:C:T	3.9022e-64	-1.31236e-09	-0.40002	3.15641e-17	-1.31236e-09	-0.396656
67930686	chr14:67930686:G:A	5.00476e-65	-1.41791	-1.03585	3.46106e-18	-1.55898	-1.04813
67930960	chr14:67930960:G:A	4.91897e-65	-1.41713	-1.05392	3.37259e-18	-1.56696	-1.06604
67931007	chr14:67931007:G:A	1.00942e-63	-1.31236e-09	0.550403	8.22093e-17	-1.31236e-09	0.560591
67931065	chr14:67931065:A:T	9.21298e-64	-1.31236e-09	0.459052	7.50231e-17	-1.31236e-09	0.469118
67931494	chr14:67931494:G:A	1.68517e-64	-1.31236e-09	-1.23969	1.33571e-17	-1.31236e-09	-1.25663
67931834	chr14:67931834:G:A	1.25742e-62	3.81902	-0.746347	6.86093e-14	8.03614	-0.748638
67931974	chr14:67931974:TTTC:T	3.86853e-61	7.37975	-0.880679	4.21563e-11	14.5864	-0.878176
67932479	chr14:67932479:C:G	1.63199e-62	3.93794	-0.604529	9.23184e-14	8.19157	-0.607245
67932705	chr14:67932705:G:A	2.89374e-64	-1.31236e-09	-0.69901	2.35096e-17	-1.31236e-09	-0.691269
67932906	chr14:67932906:GC:G	3.5389e-64	-1.31236e-09	-0.497745	2.88032e-17	-1.31236e-09	-0.488191
67933159	chr14:67933159:C:G	1.70677e-64	-1.31236e-09	-1.22696	1.35133e-17	-1.31236e-09	-1.245
67933170	chr14:67933170:C:T	5.12806e-65	-1.40217	-1.02725	3.54339e-18	-1.54386	-1.03973
67933249	chr14:67933249:G:A	1.83869e-64	-1.31236e-09	-1.15251	1.52547e-17	-1.31236e-09	-1.12379
67933302	chr14:67933302:A:G	2.49274e-64	-0.721404	-0.126777	1.71747e-17	-0.857661	-0.147581
67933747	chr14:67933747:A:T	4.51226e-63	3.18077	-1.13295	2.04652e-14	7.20446	-1.12665
67933748	chr14:67933748:T:G	4.60912e-63	3.20413	-1.13507	2.09588e-14	7.23045	-1.12882
67933961	chr14:67933961:A:C	1.71913e-64	-1.31236e-09	-1.21975	1.37934e-17	-1.31236e-09	-1.22449
67934862	chr14:67934862:C:A	1.8725e-63	-1.31236e-09	1.1683	1.41077e-16	-1.31236e-09	1.10063
67935496	chr14:67935496:C:T	1.88506e-64	-1.31236e-09	-1.1276	1.5119e-17	-1.31236e-09	-1.13272
67935642	chr14:67935642:G:T	9.20059e-64	-1.31236e-09	0.457706	7.49392e-17	-1.31236e-09	0.468
67935891	chr14:67935891:A:G	1.90418e-64	-1.31236e-09	-1.11751	1.52708e-17	-1.31236e-09	-1.12274
67936007	chr14:67936007:A:G	5.28782e-65	-1.38485	-1.0139	3.64916e-18	-1.52767	-1.02651
67936333	chr14:67936333:G:T	1.90504e-64	-1.31236e-09	-1.11706	1.52776e-17	-1.31236e-09	-1.12229
67936417	chr14:67936417:T:C	6.36703e-65	-2.21301	-3.24751e-10	1.43607e-16	1.1184	-3.24751e-10
67937149	chr14:67937149:G:C	1.54007e-63	-1.31236e-09	0.972853	1.15444e-16	-1.31236e-09	0.900105
67937419	chr14:67937419:C:T	1.84484e-64	-1.31236e-09	-1.14917	1.48237e-17	-1.31236e-09	-1.15245
67937527	chr14:67937527:C:T	2.29366e-64	-0.724679	-0.206736	1.58277e-17	-0.860763	-0.226155
67937750	chr14:67937750:GAA:G	1.36159e-63	-1.31236e-09	0.849675	1.10143e-16	-1.31236e-09	0.853098
67937984	chr14:67937984:T:C	3.13396e-64	-1.31236e-09	-0.619264	2.43583e-17	-1.31236e-09	-0.655803
67938118	chr14:67938118:C:T	1.00029e-63	-1.31236e-09	0.541317	8.14939e-17	-1.31236e-09	0.551851
67938459	chr14:67938459:G:T	9.72719e-64	-1.31236e-09	0.513364	7.92408e-17	-1.31236e-09	0.523814
67938887	chr14:67938887:T:G	1.86941e-64	-1.31236e-09	-1.13594	1.50216e-17	-1.31236e-09	-1.13919
67939122	chr14:67939122:T:G	1.78509e-64	-1.31236e-09	-1.18209	1.42899e-17	-1.31236e-09	-1.18912
67939284	chr14:67939284:A:G	1.61055e-64	-1.31236e-09	-1.28499	1.29331e-17	-1.31236e-09	-1.28889
67939436	chr14:67939436:T:G	3.53953e-64	-0.497568	-3.24751e-10	1.02108e-16	0.777358	-3.24751e-10
67939979	chr14:67939979:A:T	1.77831e-63	-1.31236e-09	1.11669	1.44386e-16	-1.31236e-09	1.12381
67940239	chr14:67940239:A:G	6.44923e-65	-2.20019	-3.24751e-10	1.26744e-16	0.993489	-3.24751e-10
67940293	chr14:67940293:T:C	1.34011e-62	3.75016	-0.613798	7.22593e-14	7.95671	-0.617375
67940668	chr14:67940668:G:A	1.56987e-64	-1.31236e-09	-1.31057	1.26682e-17	-1.31236e-09	-1.30959
67940839	chr14:67940839:A:C	5.16405e-65	-1.42091	-1.00152	3.57822e-18	-1.55945	-1.01436
67940892	chr14:67940892:T:C	4.7484e-65	-1.48316	-1.02318	3.30119e-18	-1.61882	-1.03557
67940900	chr14:67940900:TTACCTC:T	1.23628e-63	-1.31236e-09	0.753134	9.39225e-17	-1.31236e-09	0.693793
67941473	chr14:67941473:T:C	1.09237e-63	-1.31236e-09	0.629372	8.90209e-17	-1.31236e-09	0.640194
67941761	chr14:67941761:A:G	1.89278e-64	-1.31236e-09	-1.12351	1.51854e-17	-1.31236e-09	-1.12835
67942270	chr14:67942270:A:C	9.66218e-64	-1.31236e-09	0.506658	7.87097e-17	-1.31236e-09	0.517089
67942507	chr14:67942507:G:A	1.88422e-64	-1.31236e-09	-1.12805	1.51391e-17	-1.31236e-09	-1.1314
67942638	chr14:67942638:G:A	1.36277e-64	-1.45204	-3.24751e-10	2.1338e-17	-0.788189	-3.24751e-10
67942664	chr14:67942664:G:A	3.75334e-65	-2.7415	-3.24751e-10	3.73923e-18	-2.5298	-3.24751e-10
67942765	chr14:67942765:C:T	9.6979e-64	-1.31236e-09	0.510348	7.90012e-17	-1.31236e-09	0.520786
67942766	chr14:67942766:A:G	2.1963e-64	-0.76521	-0.209578	1.52206e-17	-0.89769	-0.228339
67943367	chr14:67943367:A:C	5.29489e-65	-1.41777	-0.979631	3.66719e-18	-1.55614	-0.993111
67944113	chr14:67944113:T:G	2.23557e-64	-1.38281	0.425749	1.97168e-17	-1.26844	0.401239
67944598	chr14:67944598:T:C	2.28998e-64	-1.31236e-09	-0.93302	1.83302e-17	-1.31236e-09	-0.940125
67944868	chr14:67944868:A:T	9.67555e-64	-1.31236e-09	0.50804	7.87305e-17	-1.31236e-09	0.517354
67944937	chr14:67944937:T:C	2.02453e-64	-1.31236e-09	-1.05623	1.62298e-17	-1.31236e-09	-1.06183
67945326	chr14:67945326:C:A	1.4945e-63	-1.31236e-09	0.942817	1.12082e-16	-1.31236e-09	0.870551
67945551	chr14:67945551:A:G	2.13816e-64	-0.820628	-0.180988	1.47887e-17	-0.953384	-0.201432
67945668	chr14:67945668:G:A	1.62868e-64	-1.31236e-09	-1.27379	1.32667e-17	-1.31236e-09	-1.26342
67945917	chr14:67945917:A:G	1.91027e-64	-1.31236e-09	-1.11432	1.53263e-17	-1.31236e-09	-1.11911
67946207	chr14:67946207:T:G	1.29862e-63	-1.31236e-09	0.802323	1.04924e-16	-1.31236e-09	0.804556
67946359	chr14:67946359:G:T	8.62941e-65	-0.947	-0.961971	5.48655e-17	1.11179	-0.955586
67946365	chr14:67946365:G:T	5.34151e-65	-1.27169	-1.11694	3.67976e-18	-1.41935	-1.12648
67946547	chr14:67946547:T:C	1.57241e-64	-1.31236e-09	-1.30895	1.2692e-17	-1.31236e-09	-1.30771
67946658	chr14:67946658:A:G	1.32581e-62	3.85586	-0.730232	7.14015e-14	8.05967	-0.732278
67946807	chr14:67946807:C:A	4.37463e-65	-1.64225	-0.946078	3.04335e-18	-1.77833	-0.957388
67946867	chr14:67946867:A:C	1.72262e-64	-1.31236e-09	-1.21771	1.38071e-17	-1.31236e-09	-1.22349
67947052	chr14:67947052:G:T	5.8804e-59	7.18355	4.33944	1.00198e-09	12.61	4.26656
67947518	chr14:67947518:T:C	1.10755e-65	-2.64492	-1.31707	1.3459e-18	-2.23426	-1.31735
67947830	chr14:67947830:G:T	1.89574e-64	-1.31236e-09	-1.12195	1.52111e-17	-1.31236e-09	-1.12665
67947902	chr14:67947902:G:C	2.59284e-64	-2.77953	1.97072	1.87931e-17	-2.78182	1.86664
67948093	chr14:67948093:C:T	3.60665e-65	-2.78137	-3.24751e-10	3.11811e-17	-0.408865	-3.24751e-10
67948166	chr14:67948166:A:C	1.31168e-63	-1.31236e-09	0.812331	1.06112e-16	-1.31236e-09	0.815814
67948281	chr14:67948281:G:T	2.18367e-64	-1.01744	0.0368792	1.53928e-17	-1.12878	0.0140013
67948400	chr14:67948400:G:A	2.15791e-64	-1.0252	0.0327779	1.521e-17	-1.13666	0.00993487
67948511	chr14:67948511:A:G	2.15371e-64	-1.04343	0.0490597	1.51884e-17	-1.15422	0.0260788
67948633	chr14:67948633:C:T	1.62466e-64	-1.31236e-09	-1.27627	1.32549e-17	-1.31236e-09	-1.26431
67949210	chr14:67949210:C:T	4.83905e-65	-1.4613	-1.02613	3.3589e-18	-1.5984	-1.03866
67949229	chr14:67949229:G:A	4.93664e-65	-1.42119	-1.04627	3.4193e-18	-1.56094	-1.0583
67949325	chr14:67949325:C:A	1.8842e-64	-1.31236e-09	-1.12806	1.51273e-17	-1.31236e-09	-1.13218
67949724	chr14:67949724:A:G	2.17598e-64	-1.03038	0.0463009	1.53352e-17	-1.14171	0.0231849
67949841	chr14:67949841:A:T	3.4237e-64	-1.31236e-09	-0.53084	2.7837e-17	-1.31236e-09	-0.522312
67949978	chr14:67949978:A:G	1.98749e-64	-1.1027	0.0280076	1.40457e-17	-1.21154	0.00518228
67949992	chr14:67949992:C:A	1.97983e-64	-0.839736	-0.238813	1.37356e-17	-0.96994	-0.258744
67950074	chr14:67950074:G:A	3.4352e-64	-1.31236e-09	-0.527486	2.79319e-17	-1.31236e-09	-0.518909
67950356	chr14:67950356:T:C	1.37982e-62	3.916	-0.750434	7.64588e-14	8.14762	-0.751791
67950419	chr14:67950419:T:C	2.16668e-64	-1.01641	0.0280496	1.52689e-17	-1.12807	0.00521203
67950698	chr14:67950698:G:A	1.98413e-64	-1.31236e-09	-1.07638	1.59148e-17	-1.31236e-09	-1.08143
67950821	chr14:67950821:G:A	1.00569e-62	2.84928	-3.24751e-10	1.58484e-15	3.51956	-3.24751e-10
67950981	chr14:67950981:C:T	4.65013e-65	-1.48769	-1.03956	3.22939e-18	-1.62463	-1.05176
67951112	chr14:67951112:T:C	3.86551e-63	3.02742	-1.1343	1.68164e-14	7.0092	-1.12777
67951165	chr14:67951165:T:G	5.22076e-59	6.97027	4.43374	8.49768e-10	12.3492	4.36258
67951648	chr14:67951648:C:CA	4.42043e-65	-2.57791	-3.24751e-10	2.98245e-18	-2.75593	-3.24751e-10
67952288	chr14:67952288:G:A	2.16686e-64	-0.79132	-0.196963	1.50018e-17	-0.923237	-0.217267
67952545	chr14:67952545:G:C	1.56564e-64	-1.31236e-09	-1.31327	1.26443e-17	-1.31236e-09	-1.31147
67952682	chr14:67952682:C:T	3.02318e-64	-1.31236e-09	-0.655253	2.40515e-17	-1.31236e-09	-0.668479
67952869	chr14:67952869:A:T	2.07601e-64	-1.33788	0.306768	1.78568e-17	-1.24246	0.27617
67952990	chr14:67952990:A:G	1.55922e-64	-1.31236e-09	-1.31738	1.25738e-17	-1.31236e-09	-1.31706
67952991	chr14:67952991:C:T	2.07148e-64	-0.790401	-0.242899	1.43569e-17	-0.921474	-0.262971
67953256	chr14:67953256:T:C	4.84894e-65	-1.46402	-1.02137	3.37034e-18	-1.59944	-1.03422
67953666	chr14:67953666:C:T	1.68924e-64	-0.526664	-0.710619	1.17171e-17	-0.665232	-0.722397
67953745	chr14:67953745:A:G	1.72026e-64	-1.31236e-09	-1.21909	1.37889e-17	-1.31236e-09	-1.22482
67953992	chr14:67953992:G:A	1.91977e-64	-0.874073	-0.235284	1.33403e-17	-1.00266	-0.255226
67954062	chr14:67954062:T:C	2.69612e-63	2.54692	-1.01409	9.59038e-15	6.31124	-0.991398
67954278	chr14:67954278:G:A	1.55762e-62	3.87301	-0.586239	8.62074e-14	8.10455	-0.58872
67954660	chr14:67954660:A:T	4.87564e-65	-1.43714	-1.04275	3.38241e-18	-1.57518	-1.05491
67955069	chr14:67955069:A:G	1.55558e-62	3.94169	-0.656235	8.76686e-14	8.19126	-0.658615
67955567	chr14:67955567:T:TA	1.41077e-60	8.07788	-0.284965	3.81575e-11	13.8519	-0.243332
67955692	chr14:67955692:A:G	4.98482e-65	-1.41693	-1.04082	3.45592e-18	-1.55556	-1.05303
67955915	chr14:67955915:G:A	3.90973e-64	-1.31236e-09	-0.398094	3.16258e-17	-1.31236e-09	-0.394703
67956341	chr14:67956341:G:A	1.67051e-64	-1.31236e-09	-1.24843	1.35169e-17	-1.31236e-09	-1.24474
67956897	chr14:67956897:C:G	2.21895e-64	-0.749128	-0.215398	1.53473e-17	-0.88222	-0.23552
67957109	chr14:67957109:G:A	1.8835e-64	-1.31236e-09	-1.12843	1.51111e-17	-1.31236e-09	-1.13325
67957255	chr14:67957255:G:A	1.64437e-62	3.93035	-0.589389	9.20719e-14	8.17356	-0.591913
67958092	chr14:67958092:C:T	1.54295e-62	4.07301	-0.79571	8.87707e-14	8.3433	-0.798162
67958168	chr14:67958168:A:G	8.7972e-64	-1.31236e-09	0.412872	6.62744e-17	-1.31236e-09	0.345126
67958343	chr14:67958343:G:A	4.5366e-63	3.19142	-1.13822	2.05934e-14	7.21586	-1.13181
67958763	chr14:67958763:C:T	2.85219e-65	-2.56065	-0.45541	2.08939e-18	-2.63209	-0.479713
67959021	chr14:67959021:C:T	3.35898e-64	-1.31236e-09	-0.549925	2.63551e-17	-1.31236e-09	-0.577014
67959106	chr14:67959106:A:G	1.3051e-63	-1.31236e-09	0.8073	1.05448e-16	-1.31236e-09	0.809536
67959268	chr14:67959268:A:G	1.64156e-64	-1.31236e-09	-1.26591	1.3288e-17	-1.31236e-09	-1.26181
67959359	chr14:67959359:G:C	1.88854e-64	-1.31236e-09	-1.12576	1.51469e-17	-1.31236e-09	-1.13088
67959404	chr14:67959404:G:A	1.72114e-64	-0.683383	-0.535189	1.19273e-17	-0.820176	-0.549669
67959569	chr14:67959569:G:A	4.72686e-65	-1.50051	-1.01037	3.28776e-18	-1.63494	-1.02353
67959617	chr14:67959617:A:T	2.12229e-64	-0.78889	-0.220178	1.47031e-17	-0.920341	-0.24028
67959688	chr14:67959688:A:G	1.23088e-64	-1.55383	-3.24751e-10	1.59351e-16	1.22243	-3.24751e-10
67959722	chr14:67959722:C:T	2.1127e-64	-0.764537	-0.24906	1.46208e-17	-0.897355	-0.268875
67959849	chr14:67959849:A:G	1.62984e-62	4.04211	-0.710023	9.35691e-14	8.30941	-0.711635
67960100	chr14:67960100:G:A	2.05943e-64	-0.837117	-0.202014	1.42669e-17	-0.968263	-0.222471
67960168	chr14:67960168:A:G	1.59359e-64	-1.31236e-09	-1.29557	1.28949e-17	-1.31236e-09	-1.29185
67960327	chr14:67960327:A:G	1.84935e-64	-1.31236e-09	-1.14673	1.48616e-17	-1.31236e-09	-1.1499
67960749	chr14:67960749:G:A	1.5935e-64	-1.31236e-09	-1.29563	1.2823e-17	-1.31236e-09	-1.29743
67960895	chr14:67960895:T:C	4.90271e-65	-1.41928	-1.05507	3.39804e-18	-1.55862	-1.06686
67961066	chr14:67961066:G:A	1.67007e-63	-1.31236e-09	1.05389	1.26203e-16	-1.31236e-09	0.989217
67961139	chr14:67961139:T:C	4.23739e-65	-1.55817	-1.06203	2.98964e-18	-1.67969	-1.07383
67962150	chr14:67962150:C:T	1.87037e-64	-1.31236e-09	-1.13543	1.50314e-17	-1.31236e-09	-1.13854
67962174	chr14:67962174:G:A	2.17522e-64	-0.764968	-0.219464	1.50509e-17	-0.897664	-0.239574
67962359	chr14:67962359:C:G	3.42336e-64	-1.31236e-09	-0.530938	2.78341e-17	-1.31236e-09	-0.522416
67962925	chr14:67962925:A:G	3.6664e-63	2.95799	-1.11776	1.54873e-14	6.90994	-1.11084
67963128	chr14:67963128:A:AT	1.58319e-64	-1.31236e-09	-1.30212	1.26629e-17	-1.31236e-09	-1.31
67963840	chr14:67963840:T:G	4.30696e-64	-1.31236e-09	-0.30133	3.39475e-17	-1.31236e-09	-0.323861
67964115	chr14:67964115:A:C	1.84944e-64	-1.31236e-09	-1.14668	1.48397e-17	-1.31236e-09	-1.15137
67964578	chr14:67964578:T:C	1.40231e-62	3.91971	-0.737983	7.77933e-14	8.15252	-0.739383
67965261	chr14:67965261:T:G	2.3745e-64	-1.02959	0.13282	1.6782e-17	-1.13739	0.109024
67965538	chr14:67965538:T:C	1.43012e-62	3.97786	-0.776491	8.03934e-14	8.224	-0.777993
67965668	chr14:67965668:A:G	3.51395e-64	-1.31236e-09	-0.504821	2.85761e-17	-1.31236e-09	-0.496107
67965942	chr14:67965942:C:G	3.90973e-64	-1.31236e-09	-0.398094	3.16258e-17	-1.31236e-09	-0.394703
67966521	chr14:67966521:A:G	4.90081e-65	-1.42309	-1.05166	3.39806e-18	-1.56185	-1.06362
67967188	chr14:67967188:A:G	1.71968e-64	-1.31236e-09	-1.21942	1.37841e-17	-1.31236e-09	-1.22516
67967428	chr14:67967428:T:C	4.62994e-65	-2.5316	-3.24751e-10	1.54161e-16	1.18932	-3.24751e-10
67967724	chr14:67967724:T:C	2.21124e-64	-1.01664	0.0486271	1.55808e-17	-1.12833	0.0256876
67967796	chr14:67967796:G:A	4.1081e-63	1.95398	-3.24751e-10	2.99693e-18	-2.75109	-3.24751e-10
67967839	chr14:67967839:C:T	1.02408e-64	-1.73777	-3.24751e-10	2.25412e-17	-0.733332	-3.24751e-10
67968038	chr14:67968038:G:A	2.26496e-64	-1.01713	0.0731234	1.59564e-17	-1.12881	0.0499901
67968107	chr14:67968107:G:A	1.82319e-64	-1.31236e-09	-1.16098	1.46396e-17	-1.31236e-09	-1.16494
67968109	chr14:67968109:T:C	3.00986e-61	6.35885	-0.110766	3.56313e-16	2.08232	-0.0551881
67968226	chr14:67968226:T:C	1.64535e-64	-1.31236e-09	-1.26361	1.32165e-17	-1.31236e-09	-1.26721
67968559	chr14:67968559:G:A	3.55419e-61	7.41701	-1.00269	3.89371e-11	14.6257	-0.996943
67968730	chr14:67968730:C:T	2.23096e-64	-1.02951	0.0703787	1.5709e-17	-1.14171	0.0472683
67969484	chr14:67969484:A:G	1.44236e-62	3.93845	-0.728565	8.05767e-14	8.17876	-0.730472
67969722	chr14:67969722:A:G	1.54071e-63	-1.31236e-09	0.973265	1.25095e-16	-1.31236e-09	0.980393
67969994	chr14:67969994:A:G	3.04285e-65	-2.53751	-0.413842	2.21826e-18	-2.61276	-0.439193
67970734	chr14:67970734:T:C	3.66495e-65	-2.76533	-3.24751e-10	2.91312e-18	-2.77945	-3.24751e-10
67971332	chr14:67971332:T:C	1.85087e-64	-1.31236e-09	-1.14591	1.48454e-17	-1.31236e-09	-1.15099
67971354	chr14:67971354:T:C	1.56596e-64	-1.31236e-09	-1.31307	1.26533e-17	-1.31236e-09	-1.31076
67971478	chr14:67971478:C:T	1.82078e-64	-1.50088	0.338579	1.56481e-17	-1.40461	0.306284
67972981	chr14:67972981:T:G	1.44663e-63	-1.31236e-09	0.91026	1.1689e-16	-1.31236e-09	0.912554
67973221	chr14:67973221:T:C	1.80207e-64	-1.31236e-09	-1.17263	1.4508e-17	-1.31236e-09	-1.17398
67973288	chr14:67973288:A:C	1.83416e-64	-1.50879	0.353814	1.57627e-17	-1.41224	0.32121
67973494	chr14:67973494:A:G	3.97318e-65	-1.82253	-0.862052	3.30476e-18	-1.77117	-0.882147
67973569	chr14:67973569:A:G	1.80622e-64	-1.31236e-09	-1.17033	1.45129e-17	-1.31236e-09	-1.17364
67973699	chr14:67973699:A:G	1.65334e-64	-1.31236e-09	-1.25876	1.35056e-17	-1.31236e-09	-1.24558
67974316	chr14:67974316:A:G	4.39814e-65	-1.62788	-0.955084	3.04148e-18	-1.76928	-0.967056
67974552	chr14:67974552:C:T	1.56508e-64	-1.31236e-09	-1.31362	1.25908e-17	-1.31236e-09	-1.31571
67974570	chr14:67974570:C:T	2.31699e-64	-1.00437	0.0830755	1.63254e-17	-1.11584	0.0598842
67974907	chr14:67974907:T:C	4.84353e-65	-1.41196	-1.07454	3.33861e-18	-1.55648	-1.08664
67975079	chr14:67975079:C:T	2.21404e-65	-1.95476	-1.31457	1.60883e-18	-2.06046	-1.3127
67976226	chr14:67976226:C:T	2.03571e-64	-1.31236e-09	-1.05072	1.65285e-17	-1.31236e-09	-1.04359
67976406	chr14:67976406:C:T	8.79694e-64	-1.31236e-09	0.412842	6.62697e-17	-1.31236e-09	0.345055
67976531	chr14:67976531:T:C	1.44915e-63	-1.31236e-09	0.912003	1.17087e-16	-1.31236e-09	0.914244
67976780	chr14:67976780:C:T	1.5858e-64	-1.31236e-09	-1.30047	1.26618e-17	-1.31236e-09	-1.31009
67976943	chr14:67976943:G:C	2.29058e-64	-0.690977	-0.241781	1.58101e-17	-0.827433	-0.260594
67977745	chr14:67977745:A:G	1.67849e-64	-1.31236e-09	-1.24367	1.37277e-17	-1.31236e-09	-1.22926
67977777	chr14:67977777:T:C	1.57761e-64	-1.31236e-09	-1.30565	1.27343e-17	-1.31236e-09	-1.30437
67978389	chr14:67978389:AGTTAATCCCTCCAGCCTCTGC:A	3.69589e-65	-2.75693	-3.24751e-10	3.96431e-18	-2.47134	-3.24751e-10
67978835	chr14:67978835:T:C	1.61365e-62	4.05138	-0.72927	9.18234e-14	8.30977	-0.730822
67979571	chr14:67979571:A:G	1.60461e-64	-1.31236e-09	-1.28868	1.29835e-17	-1.31236e-09	-1.28499
67980237	chr14:67980237:A:G	5.13578e-63	3.3282	-1.15094	2.44296e-14	7.39928	-1.14441
67980271	chr14:67980271:C:T	1.55843e-64	-1.31236e-09	-1.31789	1.25625e-17	-1.31236e-09	-1.31796
67980431	chr14:67980431:G:A	1.60047e-64	-1.31236e-09	-1.29126	1.29473e-17	-1.31236e-09	-1.28779
67980723	chr14:67980723:A:G	1.56012e-64	-1.31236e-09	-1.3168	1.25784e-17	-1.31236e-09	-1.3167
67981209	chr14:67981209:G:T	3.31958e-64	-1.31236e-09	-0.561723	2.60459e-17	-1.31236e-09	-0.588817
67981804	chr14:67981804:A:C	5.31085e-65	-1.32122	-1.07318	3.651e-18	-1.46869	-1.08498
67981895	chr14:67981895:C:T	2.28553e-64	-0.961606	0.0266422	1.61132e-17	-1.07344	0.00439706
67982237	chr14:67982237:A:G	2.0371e-63	-1.31236e-09	1.25255	1.6414e-16	-1.31236e-09	1.25204
67982603	chr14:67982603:T:C	1.57959e-64	-1.31236e-09	-1.30439	1.26431e-17	-1.31236e-09	-1.31157
67982766	chr14:67982766:A:C	2.21473e-64	-1.31236e-09	-0.966433	1.77546e-17	-1.31236e-09	-0.972034
67983044	chr14:67983044:G:A	1.9126e-64	-0.858062	-0.255036	1.31916e-17	-0.994507	-0.274589
67983560	chr14:67983560:C:A	5.34447e-59	7.01433	4.4131	8.77609e-10	12.4021	4.34196
67983727	chr14:67983727:T:G	1.72278e-64	-1.31236e-09	-1.21762	1.38084e-17	-1.31236e-09	-1.2234
67983810	chr14:67983810:TGGCCTGTGCTGAAAATTGTTA:T	2.47565e-64	-0.74131	-0.113749	1.71032e-17	-0.875321	-0.134091
67983990	chr14:67983990:T:G	2.49803e-64	-0.650128	-0.19593	1.72495e-17	-0.784413	-0.216483
67984394	chr14:67984394:T:C	4.764e-65	-1.48404	-1.01902	3.30283e-18	-1.62219	-1.03171
67984531	chr14:67984531:A:C	4.53007e-59	7.14854	4.11356	7.73436e-10	12.5638	4.05389
67984645	chr14:67984645:A:G	5.13876e-65	-2.42734	-3.24751e-10	2.96464e-18	-2.76192	-3.24751e-10
67984739	chr14:67984739:C:T	1.93095e-59	7.27324	3.13614	3.56038e-10	12.7449	3.09698
67984779	chr14:67984779:G:A	4.82097e-65	-1.43696	-1.05421	3.33373e-18	-1.57862	-1.06596
67985302	chr14:67985302:T:A	1.47101e-62	3.82488	-0.595318	8.01608e-14	8.04046	-0.597348
67985341	chr14:67985341:A:G	1.41017e-62	3.79323	-0.605917	7.61565e-14	7.99985	-0.60798
67985555	chr14:67985555:TC:T	5.08476e-65	-1.36769	-1.07021	3.49623e-18	-1.51468	-1.08231
67985589	chr14:67985589:A:T	4.99002e-64	-1.31236e-09	-0.154122	3.99962e-17	-1.31236e-09	-0.159893
67985601	chr14:67985601:C:T	4.60448e-65	-1.46755	-1.06957	3.18089e-18	-1.61041	-1.08111
67985850	chr14:67985850:T:C	2.16808e-63	-1.31236e-09	1.31487	1.74874e-16	-1.31236e-09	1.31539
67986337	chr14:67986337:C:T	1.38578e-62	3.77878	-0.608914	7.41828e-14	7.97642	-0.610813
67986496	chr14:67986496:C:T	4.91432e-65	-1.40241	-1.06958	3.38721e-18	-1.54699	-1.08168
67986938	chr14:67986938:G:A	1.49567e-63	-1.31236e-09	0.943601	1.2099e-16	-1.31236e-09	0.947034
67987398	chr14:67987398:T:C	2.08113e-63	-1.31236e-09	1.27393	1.67843e-16	-1.31236e-09	1.27435
67987788	chr14:67987788:G:A	3.41592e-59	6.94317	4.03664	5.51005e-10	12.3017	3.9769
67987855	chr14:67987855:C:T	2.08989e-63	-1.31236e-09	1.27813	1.68593e-16	-1.31236e-09	1.27881
67987928	chr14:67987928:T:C	2.15295e-63	-1.31236e-09	1.30786	1.73681e-16	-1.31236e-09	1.30854
67988199	chr14:67988199:G:A	4.96234e-65	-1.39738	-1.06489	3.41852e-18	-1.54236	-1.07711
67988454	chr14:67988454:A:G	1.3032e-62	3.81359	-0.705158	7.00328e-14	8.01447	-0.706427
67988485	chr14:67988485:T:G	2.09299e-64	0.20899	-1.23196	9.02577e-19	-2.72637	-1.2248
67988824	chr14:67988824:A:G	2.30807e-64	-1.31236e-09	-0.92515	1.82061e-17	-1.31236e-09	-0.946923
67989197	chr14:67989197:T:C	3.23157e-64	-1.31236e-09	-0.588593	2.57931e-17	-1.31236e-09	-0.59857
67989359	chr14:67989359:G:A	9.91262e-64	-1.31236e-09	0.532247	7.96861e-17	-1.31236e-09	0.529418
67989570	chr14:67989570:G:A	3.43804e-65	-1.70083	-1.12842	2.32274e-18	-1.86411	-1.14182
67989668	chr14:67989668:A:AAG	1.57523e-64	-1.31236e-09	-1.30716	1.26682e-17	-1.31236e-09	-1.30958
67989736	chr14:67989736:C:T	1.40869e-62	3.97905	-0.792778	7.95395e-14	8.22932	-0.793991
67989745	chr14:67989745:G:T	1.56295e-63	-1.31236e-09	0.987601	1.26423e-16	-1.31236e-09	0.990953
67989797	chr14:67989797:G:A	1.44256e-62	3.96053	-0.75051	8.06948e-14	8.2018	-0.752047
67990097	chr14:67990097:A:C	1.60031e-64	-1.31236e-09	-1.29137	1.29454e-17	-1.31236e-09	-1.28794
67990695	chr14:67990695:G:T	1.47113e-62	4.02196	-0.792317	8.32544e-14	8.27522	-0.79424
67991121	chr14:67991121:T:C	1.64604e-64	-1.31236e-09	-1.26319	1.32151e-17	-1.31236e-09	-1.26732
67991586	chr14:67991586:T:C	1.49347e-63	-1.31236e-09	0.942125	1.20824e-16	-1.31236e-09	0.945661
67991827	chr14:67991827:C:T	3.90584e-64	-1.31236e-09	-0.399089	3.15929e-17	-1.31236e-09	-0.395744
67991960	chr14:67991960:G:A	1.59982e-62	3.75147	-0.437966	8.19271e-14	7.90019	-0.435281
67992100	chr14:67992100:C:T	3.24181e-64	-1.31236e-09	-0.58543	2.58845e-17	-1.31236e-09	-0.595035
67992130	chr14:67992130:T:C	1.72021e-64	-1.31236e-09	-1.21912	1.37884e-17	-1.31236e-09	-1.22485
67992192	chr14:67992192:T:A	1.49501e-63	-1.31236e-09	0.943159	1.20945e-16	-1.31236e-09	0.946655
67992407	chr14:67992407:G:A	7.4654e-64	-1.31236e-09	0.248718	5.89376e-17	-1.31236e-09	0.227801
67992718	chr14:67992718:T:A	5.20303e-65	-2.41491	-3.24751e-10	3.15496e-18	-2.6997	-3.24751e-10
67992727	chr14:67992727:C:A	1.55441e-63	-1.31236e-09	0.982122	1.25699e-16	-1.31236e-09	0.985214
67993004	chr14:67993004:T:C	1.52304e-62	3.89434	-0.630024	7.98774e-14	8.06705	-0.62748
67993671	chr14:67993671:CTT:C	4.92016e-65	-1.39383	-1.07698	3.38802e-18	-1.53936	-1.08907
67993689	chr14:67993689:C:T	2.01763e-64	-1.31236e-09	-1.05964	1.60195e-17	-1.31236e-09	-1.07487
67993822	chr14:67993822:G:T	1.85903e-64	-1.31236e-09	-1.14151	1.49442e-17	-1.31236e-09	-1.14436
67993959	chr14:67993959:A:G	2.86207e-64	-1.31236e-09	-0.710016	2.32532e-17	-1.31236e-09	-0.702236
67994046	chr14:67994046:AT:A	2.90451e-65	-2.52657	-0.471311	2.11494e-18	-2.6039	-0.495754
67994137	chr14:67994137:T:G	1.96697e-64	-1.31236e-09	-1.08507	1.52834e-17	-1.31236e-09	-1.12191
67994161	chr14:67994161:T:C	1.43515e-63	-1.31236e-09	0.902292	1.1607e-16	-1.31236e-09	0.905519
67994259	chr14:67994259:G:C	1.66272e-64	-1.31236e-09	-1.25311	1.34547e-17	-1.31236e-09	-1.24935
67994266	chr14:67994266:A:AT	1.96792e-63	-1.31236e-09	1.218	1.5874e-16	-1.31236e-09	1.21859
67994377	chr14:67994377:A:G	7.45068e-65	-2.05584	-3.24751e-10	1.41304e-17	-1.20035	-3.24751e-10
67995115	chr14:67995115:T:C	7.04067e-61	6.78308	0.314817	7.59384e-12	11.7005	0.293646
67995339	chr14:67995339:A:C	4.77688e-65	-1.47804	-1.02232	3.30088e-18	-1.61928	-1.03521
67995572	chr14:67995572:T:C	2.75358e-65	-2.57147	-0.479772	2.0195e-18	-2.64229	-0.503535
67995740	chr14:67995740:T:C	2.20918e-62	4.1558	-0.519572	1.2415e-13	8.39597	-0.515405
67995859	chr14:67995859:C:T	3.36075e-65	-2.51767	-0.334315	2.43747e-18	-2.59661	-0.361106
67995907	chr14:67995907:G:A	2.01845e-61	4.61961	1.22892	1.82273e-12	9.34595	1.22122
67996406	chr14:67996406:C:A	3.30739e-64	-1.31236e-09	-0.565402	2.63357e-17	-1.31236e-09	-0.577753
67996809	chr14:67996809:A:G	3.17479e-64	-1.31236e-09	-0.60632	2.47996e-17	-1.31236e-09	-0.637851
67997264	chr14:67997264:A:G	1.00825e-64	-1.75334	-3.24751e-10	1.44736e-17	-1.17635	-3.24751e-10
67997556	chr14:67997556:T:C	1.49537e-63	-1.31236e-09	0.943398	1.20972e-16	-1.31236e-09	0.946885
67998092	chr14:67998092:A:G	2.24824e-63	-1.31236e-09	1.35117	1.81368e-16	-1.31236e-09	1.35185
67998515	chr14:67998515:T:C	3.60588e-65	-2.78158	-3.24751e-10	2.98401e-18	-2.75541	-3.24751e-10
67998599	chr14:67998599:C:T	9.77796e-65	-1.78402	-3.24751e-10	2.04957e-17	-0.828462	-3.24751e-10
67998619	chr14:67998619:C:T	1.98123e-64	-1.31236e-09	-1.07785	1.5542e-17	-1.31236e-09	-1.10513
67999460	chr14:67999460:G:A	8.49983e-62	3.8719	1.11176	6.13724e-13	8.36837	1.11025
67999521	chr14:67999521:T:C	2.49142e-59	6.72037	3.94385	3.86874e-10	12.0267	3.89824
67999645	chr14:67999645:G:A	3.21272e-59	6.47857	4.43991	4.71933e-10	11.742	4.38165
68001175	chr14:68001175:G:A	3.99572e-59	6.79504	4.34155	6.37683e-10	12.1413	4.28341
68001219	chr14:68001219:G:A	1.40323e-65	-2.64211	-1.08326	1.06399e-18	-2.71211	-1.07455
68002074	chr14:68002074:G:T	1.40861e-63	-1.31236e-09	0.883625	1.13949e-16	-1.31236e-09	0.887075
68002885	chr14:68002885:A:G	4.67379e-65	-1.46107	-1.06111	3.2331e-18	-1.60197	-1.07327
68003684	chr14:68003684:G:A	4.25347e-65	-1.63629	-0.98012	2.94931e-18	-1.77591	-0.991198
68003878	chr14:68003878:T:C	4.64296e-65	-2.52879	-3.24751e-10	5.15879e-18	-2.20798	-3.24751e-10
68003975	chr14:68003975:A:G	1.02667e-62	3.2418	-0.371877	4.42459e-14	7.21727	-0.36843
68004028	chr14:68004028:T:A	4.63821e-65	-1.4515	-1.07832	3.21238e-18	-1.59196	-1.0897
68004228	chr14:68004228:G:A	1.63069e-64	-1.31236e-09	-1.27256	1.3299e-17	-1.31236e-09	-1.26099
68004692	chr14:68004692:C:T	9.76828e-62	4.02933	1.09342	7.66855e-13	8.60754	1.09384
68005111	chr14:68005111:A:G	2.95768e-61	6.2306	-3.24751e-10	4.17659e-12	11.3963	-3.24751e-10
68005715	chr14:68005715:T:C	1.60476e-64	-1.31236e-09	-1.28859	1.29483e-17	-1.31236e-09	-1.28771
68005753	chr14:68005753:G:A	8.61266e-64	-1.31236e-09	0.391672	6.57605e-17	-1.31236e-09	0.337343
68005866	chr14:68005866:A:G	1.07199e-62	3.28133	-0.368197	4.71129e-14	7.27601	-0.364385
68006319	chr14:68006319:G:A	3.64773e-64	-1.31236e-09	-0.467456	2.96955e-17	-1.31236e-09	-0.457683
68006526	chr14:68006526:G:T	9.67323e-63	3.20267	-0.392286	4.14096e-14	7.17175	-0.389156
68007222	chr14:68007222:T:C	3.06172e-59	6.67642	4.19392	4.86919e-10	12.0121	4.14287
68007401	chr14:68007401:A:G	2.08254e-63	-1.31236e-09	1.27461	1.68168e-16	-1.31236e-09	1.27629
68007530	chr14:68007530:A:T	1.39381e-61	6.34629	-0.868063	1.10328e-11	13.2299	-0.86217
68007631	chr14:68007631:G:A	1.78178e-64	-1.31236e-09	-1.18395	1.43927e-17	-1.31236e-09	-1.18195
68008161	chr14:68008161:T:C	6.47466e-61	7.31964	-0.305551	1.44043e-11	12.8959	-0.261565
68008228	chr14:68008228:C:T	1.67114e-64	-1.31236e-09	-1.24806	1.35199e-17	-1.31236e-09	-1.24451
68008567	chr14:68008567:TCTAA:T	3.93691e-64	-1.31236e-09	-0.391166	3.23209e-17	-1.31236e-09	-0.372964
68008858	chr14:68008858:CTT:C	1.56726e-64	-1.31236e-09	-1.31223	1.2629e-17	-1.31236e-09	-1.31268
68008867	chr14:68008867:T:C	1.60677e-64	-1.31236e-09	-1.28733	1.30405e-17	-1.31236e-09	-1.28062
68008869	chr14:68008869:C:T	1.83293e-64	-1.31236e-09	-1.15565	1.47272e-17	-1.31236e-09	-1.15898
68008915	chr14:68008915:G:A	1.64149e-64	-1.31236e-09	-1.26596	1.31996e-17	-1.31236e-09	-1.26849
68008934	chr14:68008934:G:A	1.4914e-59	6.4901	3.66098	2.24131e-10	11.7586	3.62045
68009025	chr14:68009025:T:A	9.89254e-63	3.33467	-0.501871	4.43511e-14	7.34433	-0.493114
68009355	chr14:68009355:T:C	1.56823e-64	-1.31236e-09	-1.31162	1.26365e-17	-1.31236e-09	-1.31209
68010163	chr14:68010163:T:C	1.78616e-61	6.52044	-0.794177	1.48181e-11	13.4499	-0.787242
68010546	chr14:68010546:G:A	5.57688e-61	7.21368	-0.348856	1.17974e-11	12.7409	-0.306146
68010816	chr14:68010816:G:A	5.28746e-64	-0.0962231	-3.24751e-10	3.04854e-18	-2.73402	-3.24751e-10
68010906	chr14:68010906:T:C	4.45552e-65	-1.54169	-1.02831	3.09391e-18	-1.67823	-1.04101
68011021	chr14:68011021:A:G	1.5767e-64	-1.31236e-09	-1.30623	1.27556e-17	-1.31236e-09	-1.30271
68011353	chr14:68011353:C:T	1.75152e-64	-1.31236e-09	-1.20107	1.40619e-17	-1.31236e-09	-1.20521
68011422	chr14:68011422:A:G	8.24391e-63	3.39464	-0.744145	3.8524e-14	7.45518	-0.744818
68011587	chr14:68011587:A:G	2.98165e-65	-2.63591	-0.335762	2.20679e-18	-2.69333	-0.363808
68012144	chr14:68012144:A:G	1.65917e-64	-1.31236e-09	-1.25524	1.33804e-17	-1.31236e-09	-1.25488
68012456	chr14:68012456:C:T	3.35501e-59	6.7815	4.18032	5.4238e-10	12.1352	4.12763
68013460	chr14:68013460:C:T	3.90973e-64	-1.31236e-09	-0.398094	3.16258e-17	-1.31236e-09	-0.394703
68014204	chr14:68014204:T:C	1.4844e-63	-1.31236e-09	0.936034	1.20083e-16	-1.31236e-09	0.939507
68014267	chr14:68014267:T:C	4.75054e-65	-1.42583	-1.08005	3.28602e-18	-1.56749	-1.09151
68014665	chr14:68014665:C:T	3.00518e-62	3.55451	0.389435	1.52267e-13	7.69663	0.388085
68014835	chr14:68014835:T:C	4.22727e-65	-1.48888	-1.13371	2.9171e-18	-1.63448	-1.14361
68015543	chr14:68015543:C:T	1.68725e-64	-1.31236e-09	-1.23846	1.35501e-17	-1.31236e-09	-1.24228
68015595	chr14:68015595:T:C	1.88277e-63	2.14558	-0.97181	5.78343e-15	5.7602	-0.946122
68015617	chr14:68015617:A:C	1.12175e-65	-2.63517	-1.31409	1.37813e-18	-2.21325	-1.31471
68016173	chr14:68016173:A:G	2.33906e-59	6.51552	4.0856	3.54341e-10	11.8031	4.03404
68017127	chr14:68017127:A:G	1.67211e-64	-1.31236e-09	-1.24748	1.36922e-17	-1.31236e-09	-1.23185
68017661	chr14:68017661:A:G	1.5652e-64	-1.31236e-09	-1.31355	1.2642e-17	-1.31236e-09	-1.31165
68017910	chr14:68017910:G:T	1.58251e-64	-1.31236e-09	-1.30255	1.28264e-17	-1.31236e-09	-1.29717
68018058	chr14:68018058:C:T	1.84598e-61	6.55131	-0.792101	1.54531e-11	13.4898	-0.785163
68018075	chr14:68018075:T:C	1.71912e-64	-1.31236e-09	-1.21975	1.39639e-17	-1.31236e-09	-1.2122
68018284	chr14:68018284:C:T	7.46813e-63	3.26656	-0.714893	3.44051e-14	7.31328	-0.715993
68018386	chr14:68018386:T:C	6.7287e-62	3.69662	1.05337	4.87779e-13	8.19736	1.05158
68018908	chr14:68018908:A:G	2.09581e-63	-1.31236e-09	1.28096	1.69081e-16	-1.31236e-09	1.2817
68019898	chr14:68019898:A:G	3.63664e-64	-1.31236e-09	-0.470501	2.96079e-17	-1.31236e-09	-0.460637
68021398	chr14:68021398:T:C	4.15907e-64	-1.31236e-09	-0.336269	3.13168e-17	-1.31236e-09	-0.404522
68021401	chr14:68021401:T:C	1.67998e-64	-1.31236e-09	-1.24278	1.37359e-17	-1.31236e-09	-1.22867
68021607	chr14:68021607:C:T	2.27001e-59	6.82888	3.74227	3.67775e-10	12.1833	3.69104
68021838	chr14:68021838:G:T	3.62242e-65	-2.777	-3.24751e-10	2.94117e-18	-2.76987	-3.24751e-10
68021957	chr14:68021957:G:A	3.78586e-65	-2.73287	-3.24751e-10	3.97249e-18	-2.46928	-3.24751e-10
68022669	chr14:68022669:C:T	2.7001e-63	2.69975	-1.16544	1.01311e-14	6.53385	-1.15917
68022749	chr14:68022749:A:G	1.50235e-63	-1.31236e-09	0.948052	1.21543e-16	-1.31236e-09	0.951592
68023065	chr14:68023065:A:G	6.917e-65	-2.13017	-3.24751e-10	1.21613e-17	-1.35042	-3.24751e-10
68023318	chr14:68023318:G:A	8.35014e-62	3.93665	1.02924	6.25396e-13	8.46982	1.02765
68023385	chr14:68023385:G:C	2.32331e-59	6.63789	3.95647	3.60229e-10	11.9489	3.90463
68023617	chr14:68023617:G:A	4.26728e-65	-2.61317	-3.24751e-10	9.69015e-17	0.725017	-3.24751e-10
68023818	chr14:68023818:CT:C	1.87368e-59	6.84274	3.53653	3.05905e-10	12.1939	3.49621
68024936	chr14:68024936:A:G	5.9875e-65	-2.27447	-3.24751e-10	8.65498e-18	-1.69054	-3.24751e-10
68026441	chr14:68026441:G:A	2.76006e-59	6.81853	3.94808	4.43839e-10	12.1698	3.8925
68028715	chr14:68028715:A:C	3.61347e-64	-1.31236e-09	-0.476894	2.94154e-17	-1.31236e-09	-0.467159
68028899	chr14:68028899:C:T	1.28146e-63	-1.31236e-09	0.789023	1.03973e-16	-1.31236e-09	0.795458
68029325	chr14:68029325:T:C	1.50758e-63	-1.31236e-09	0.951527	1.21961e-16	-1.31236e-09	0.955021
68029469	chr14:68029469:A:G	3.94436e-65	-2.69494	0.00308331	2.95614e-18	-2.7353	-0.0294914
68029555	chr14:68029555:A:G	2.69999e-64	-1.31236e-09	-0.768315	2.21415e-17	-1.31236e-09	-0.751222
68030401	chr14:68030401:T:C	1.68877e-63	-1.31236e-09	1.06502	1.36639e-16	-1.31236e-09	1.06866
68031066	chr14:68031066:C:T	3.6003e-64	-0.480545	-3.24751e-10	1.04258e-16	0.79819	-3.24751e-10
68031177	chr14:68031177:G:A	1.04922e-64	-1.71351	-3.24751e-10	1.53369e-17	-1.11842	-3.24751e-10
68031946	chr14:68031946:G:C	9.02199e-65	-1.86448	-3.24751e-10	1.89726e-17	-0.90568	-3.24751e-10
68032034	chr14:68032034:T:A	1.07879e-62	3.26674	-0.347287	4.91959e-14	7.30344	-0.348547
68032035	chr14:68032035:TTGTGTCTG:T	1.15227e-62	3.31724	-0.331895	5.32307e-14	7.36686	-0.333146
68032044	chr14:68032044:A:AC	9.97274e-63	3.4243	-0.583426	4.74657e-14	7.50384	-0.584759
68032207	chr14:68032207:A:G	1.06709e-62	3.50576	-0.597224	5.2095e-14	7.61068	-0.598528
68032256	chr14:68032256:G:A	1.6893e-64	-1.31236e-09	-1.23725	1.38148e-17	-1.31236e-09	-1.22294
68032654	chr14:68032654:A:G	1.81144e-64	-1.31236e-09	-1.16744	1.49249e-17	-1.31236e-09	-1.14565
68032693	chr14:68032693:C:T	1.7005e-64	-1.31236e-09	-1.23064	1.36924e-17	-1.31236e-09	-1.23184
68032840	chr14:68032840:A:G	1.68412e-64	-1.31236e-09	-1.24032	1.35629e-17	-1.31236e-09	-1.24134
68033447	chr14:68033447:G:A	2.04352e-62	3.74388	-0.185598	1.08107e-13	7.93276	-0.190565
68033552	chr14:68033552:AAGTTG:A	7.3061e-63	3.45216	-0.922423	3.46263e-14	7.53046	-0.926768
68033710	chr14:68033710:C:T	2.18955e-61	6.82381	-0.893918	2.00905e-11	13.8543	-0.887261
68033744	chr14:68033744:G:A	4.23574e-65	-1.55865	-1.06194	2.94492e-18	-1.69481	-1.07378
68034034	chr14:68034034:A:G	3.59303e-63	2.92312	-1.1031	1.47828e-14	6.84779	-1.09525
68034237	chr14:68034237:C:T	2.97515e-59	7.13784	3.70382	5.22624e-10	12.5644	3.66131
68034622	chr14:68034622:T:C	1.74952e-64	-1.31236e-09	-1.20222	1.40462e-17	-1.31236e-09	-1.20633
68034940	chr14:68034940:TAAG:T	2.94702e-64	-1.31236e-09	-0.680766	2.3946e-17	-1.31236e-09	-0.672875
68034997	chr14:68034997:C:A	2.7776e-59	6.93936	3.83359	4.67758e-10	12.3297	3.78512
68035446	chr14:68035446:A:G	1.96853e-64	-1.31236e-09	-1.08427	1.54793e-17	-1.31236e-09	-1.10918
68035735	chr14:68035735:C:T	1.67505e-64	-1.31236e-09	-1.24572	1.37161e-17	-1.31236e-09	-1.23011
68035985	chr14:68035985:A:G	2.08444e-63	-1.31236e-09	1.27552	1.68164e-16	-1.31236e-09	1.27626
68036134	chr14:68036134:A:G	2.08179e-63	-1.31236e-09	1.27425	1.67961e-16	-1.31236e-09	1.27505
68037648	chr14:68037648:T:C	5.27027e-63	3.18112	-0.978018	2.26763e-14	7.16295	-0.982558
68037781	chr14:68037781:C:T	1.88016e-64	-1.31236e-09	-1.1302	1.54287e-17	-1.31236e-09	-1.11245
68037802	chr14:68037802:C:T	2.03076e-63	-1.31236e-09	1.24943	1.63984e-16	-1.31236e-09	1.25109
68038062	chr14:68038062:C:G	1.56333e-64	-1.31236e-09	-1.31475	1.26111e-17	-1.31236e-09	-1.3141
68038116	chr14:68038116:G:A	3.38874e-65	-1.68564	-1.15805	2.4931e-18	-1.79159	-1.14356
68038151	chr14:68038151:C:T	2.04408e-64	-1.31236e-09	-1.04661	1.60513e-17	-1.31236e-09	-1.07288
68038522	chr14:68038522:A:G	1.70297e-64	-1.31236e-09	-1.22919	1.3487e-17	-1.31236e-09	-1.24695
68038531	chr14:68038531:T:C	1.73339e-64	-1.31236e-09	-1.21148	1.40557e-17	-1.31236e-09	-1.20565
68039295	chr14:68039295:G:A	1.57803e-64	-1.31236e-09	-1.30538	1.26339e-17	-1.31236e-09	-1.31229
68040107	chr14:68040107:A:G	1.38109e-63	-1.31236e-09	0.863894	1.11837e-16	-1.31236e-09	0.868367
68040335	chr14:68040335:T:C	3.15402e-62	3.63685	0.355437	2.12587e-13	8.07062	0.347805
68040617	chr14:68040617:C:T	1.3673e-65	-2.6632	-1.08811	1.0237e-18	-2.71648	-1.10877
68041166	chr14:68041166:T:G	2.45736e-64	-1.31236e-09	-0.862473	2.02245e-17	-1.31236e-09	-0.84178
68041187	chr14:68041187:G:A	1.96313e-64	-2.686	1.59897	1.47662e-17	-2.62423	1.4679
68041237	chr14:68041237:C:T	3.43692e-63	1.7756	-3.24751e-10	3.03235e-18	-2.73934	-3.24751e-10
68041565	chr14:68041565:T:C	1.05403e-63	-1.31236e-09	0.593643	8.6082e-17	-1.31236e-09	0.606623
68041566	chr14:68041566:T:C	9.25165e-64	-1.31236e-09	0.46324	7.04171e-17	-1.31236e-09	0.405759
68042698	chr14:68042698:A:G	1.62733e-64	-1.31236e-09	-1.27462	1.31579e-17	-1.31236e-09	-1.27165
68042872	chr14:68042872:G:A	1.38113e-61	6.29201	-0.822913	1.06671e-11	13.1503	-0.81629
68043398	chr14:68043398:G:A	3.60696e-64	-1.31236e-09	-0.478697	2.93621e-17	-1.31236e-09	-0.468972
68043610	chr14:68043610:A:G	1.46983e-63	-1.31236e-09	0.926173	1.1902e-16	-1.31236e-09	0.930613
68044056	chr14:68044056:C:T	3.39487e-61	7.18436	-0.815905	7.30289e-12	12.7378	-0.782673
68044177	chr14:68044177:G:A	1.69786e-64	-1.31236e-09	-1.23219	1.36271e-17	-1.31236e-09	-1.23662
68046775	chr14:68046775:A:G	8.3622e-62	3.79178	1.17556	5.55904e-13	8.20766	1.17202
68046784	chr14:68046784:GACTA:G	5.02489e-65	-2.44974	-3.24751e-10	1.19395e-16	0.933763	-3.24751e-10
68046838	chr14:68046838:T:A	3.61123e-65	-2.7801	-3.24751e-10	2.93193e-18	-2.77302	-3.24751e-10
68046865	chr14:68046865:A:G	2.62357e-64	-1.31236e-09	-0.797026	2.15578e-17	-1.31236e-09	-0.777941
68047180	chr14:68047180:C:G	1.41815e-63	-1.31236e-09	0.89038	1.14968e-16	-1.31236e-09	0.895973
68047812	chr14:68047812:A:G	1.19626e-64	-2.76344	1.18107	9.02807e-18	-2.74234	1.094
68047977	chr14:68047977:G:A	1.82115e-64	-1.31236e-09	-1.1621	1.46356e-17	-1.31236e-09	-1.16522
68048156	chr14:68048156:G:A	8.60045e-62	3.67953	1.3159	5.71163e-13	8.0858	1.32095
68048643	chr14:68048643:C:T	1.63162e-64	-1.31236e-09	-1.27199	1.31115e-17	-1.31236e-09	-1.27519
68048663	chr14:68048663:A:G	5.55507e-63	2.94211	-0.686378	2.23095e-14	6.8524	-0.688307
68048908	chr14:68048908:G:C	1.80245e-63	2.20938	-1.0792	5.86463e-15	5.89957	-1.07156
68049140	chr14:68049140:C:T	2.60134e-62	3.49466	0.304974	1.26445e-13	7.59484	0.304047
68049145	chr14:68049145:G:A	4.79801e-65	-1.36121	-1.13473	3.36784e-18	-1.49093	-1.14348
68049239	chr14:68049239:A:G	6.74045e-63	3.0967	-0.647549	2.83877e-14	7.05555	-0.650513
68049819	chr14:68049819:T:G	2.27493e-64	-2.69643	1.75682	1.70849e-17	-2.63709	1.62661
68050591	chr14:68050591:T:C	1.86083e-59	6.50395	3.86843	2.85267e-10	11.7904	3.82987
68050833	chr14:68050833:G:A	9.04392e-64	-1.31236e-09	0.440531	6.89529e-17	-1.31236e-09	0.384747
68051046	chr14:68051046:T:C	5.25817e-63	3.19818	-0.997373	2.27178e-14	7.18378	-1.00155
68051192	chr14:68051192:T:C	2.16521e-59	6.50478	4.0191	3.30592e-10	11.7861	3.98166
68051512	chr14:68051512:T:G	1.66304e-64	-1.31236e-09	-1.25292	1.33983e-17	-1.31236e-09	-1.25355
68051612	chr14:68051612:A:G	1.80083e-64	-1.31236e-09	-1.17331	1.44783e-17	-1.31236e-09	-1.17603
68052218	chr14:68052218:A:G	9.68006e-65	-1.79408	-3.24751e-10	1.38557e-17	-1.21998	-3.24751e-10
68052471	chr14:68052471:G:T	1.26168e-59	6.44036	3.54345	1.86609e-10	11.6912	3.50464
68052943	chr14:68052943:A:G	1.58447e-64	-1.31236e-09	-1.30131	1.26697e-17	-1.31236e-09	-1.30946
68053214	chr14:68053214:G:A	4.06272e-64	-1.31236e-09	-0.359708	3.22447e-17	-1.31236e-09	-0.375324
68053938	chr14:68053938:C:G	2.14776e-59	6.65962	3.85617	3.40537e-10	11.9841	3.81327
68054189	chr14:68054189:G:A	2.56436e-59	6.60419	4.08888	4.00114e-10	11.9212	4.03738
68054876	chr14:68054876:A:G	1.56009e-64	-1.31236e-09	-1.31682	1.25827e-17	-1.31236e-09	-1.31636
68055940	chr14:68055940:C:T	3.85353e-64	-1.31236e-09	-0.412571	3.10987e-17	-1.31236e-09	-0.41151
68056641	chr14:68056641:C:T	1.63442e-64	-1.31236e-09	-1.27027	1.31321e-17	-1.31236e-09	-1.27362
68057096	chr14:68057096:A:C	1.83446e-64	-1.31236e-09	-1.15481	1.47381e-17	-1.31236e-09	-1.15824
68057098	chr14:68057098:A:C	2.34961e-64	-1.31236e-09	-0.907312	1.85551e-17	-1.31236e-09	-0.927933
68057505	chr14:68057505:A:T	1.65881e-64	-1.31236e-09	-1.25546	1.35589e-17	-1.31236e-09	-1.24164
68057927	chr14:68057927:C:T	1.63047e-64	-1.31236e-09	-1.27269	1.29543e-17	-1.31236e-09	-1.28725
68058333	chr14:68058333:T:G	3.74858e-65	-2.74277	-3.24751e-10	4.20036e-18	-2.41351	-3.24751e-10
68059703	chr14:68059703:CTAGTATCAAACA:C	2.01131e-65	-2.12643	-1.23892	9.15985e-19	-2.71382	-1.22261
68060395	chr14:68060395:T:A	7.06613e-65	-1.82108	-0.287753	2.33548e-18	-2.7202	-0.280256
68060439	chr14:68060439:G:A	1.64673e-64	-1.31236e-09	-1.26277	1.32322e-17	-1.31236e-09	-1.26602
68060926	chr14:68060926:A:G	1.87538e-64	-1.31236e-09	-1.13275	1.50379e-17	-1.31236e-09	-1.13811
68061243	chr14:68061243:A:G	3.78557e-64	-1.31236e-09	-0.430364	3.07771e-17	-1.31236e-09	-0.421906
68061311	chr14:68061311:C:T	9.80146e-60	6.01579	3.71552	1.04135e-10	10.9485	3.66399
68061456	chr14:68061456:C:G	3.68261e-65	-2.76053	-3.24751e-10	3.96197e-18	-2.47194	-3.24751e-10
68062141	chr14:68062141:A:G	1.60842e-64	-1.31236e-09	-1.28631	1.29376e-17	-1.31236e-09	-1.28854
68062480	chr14:68062480:T:C	3.59394e-65	-1.64767	-1.13722	2.5648e-18	-1.76303	-1.14376
68062897	chr14:68062897:T:C	3.50685e-65	-1.67413	-1.1353	2.50398e-18	-1.78868	-1.14211
68063109	chr14:68063109:TG:T	3.48403e-64	-1.31236e-09	-0.513371	2.71116e-17	-1.31236e-09	-0.548717
68063189	chr14:68063189:A:G	1.82719e-63	-1.31236e-09	1.1438	1.3882e-16	-1.31236e-09	1.0845
68063464	chr14:68063464:A:G	1.21389e-62	3.00146	0.0359736	4.24316e-14	6.78356	0.0234143
68063652	chr14:68063652:C:T	1.19599e-62	2.95557	0.0670069	4.08003e-14	6.71353	0.0542385
68063827	chr14:68063827:T:C	1.64097e-64	-1.31236e-09	-1.26627	1.32093e-17	-1.31236e-09	-1.26776
68064000	chr14:68064000:T:C	6.33392e-65	-1.38034	-0.837885	4.50845e-18	-1.49889	-0.843832
68064454	chr14:68064454:A:G	1.51615e-62	3.14299	0.116795	5.47793e-14	6.95834	0.104048
68064484	chr14:68064484:T:C	1.30558e-62	2.99529	0.114969	4.52596e-14	6.7692	0.102297
68064581	chr14:68064581:G:A	1.52482e-62	3.17794	0.0875515	5.52297e-14	6.99562	0.0749567
68064751	chr14:68064751:T:G	1.8207e-64	-1.31236e-09	-1.16234	1.46377e-17	-1.31236e-09	-1.16507
68065092	chr14:68065092:A:G	5.97644e-65	-1.39393	-0.882395	4.25835e-18	-1.51145	-0.888342
68065301	chr14:68065301:G:T	1.72638e-64	-1.31236e-09	-1.21554	1.41639e-17	-1.31236e-09	-1.19798
68065538	chr14:68065538:G:A	1.0271e-64	-1.73482	-3.24751e-10	6.06719e-18	-2.04578	-3.24751e-10
68065699	chr14:68065699:C:T	1.72632e-64	-1.31236e-09	-1.21557	1.36195e-17	-1.31236e-09	-1.23717
68066032	chr14:68066032:ATATT:A	1.45173e-62	3.06429	0.152073	5.22073e-14	6.87612	0.13818
68066391	chr14:68066391:T:C	5.28221e-65	-2.3998	-3.24751e-10	7.15664e-18	-1.88064	-3.24751e-10
68066516	chr14:68066516:A:G	3.59157e-64	-1.31236e-09	-0.482974	2.92091e-17	-1.31236e-09	-0.474196
68067072	chr14:68067072:G:A	1.35968e-63	-1.31236e-09	0.848272	1.1007e-16	-1.31236e-09	0.852442
68067248	chr14:68067248:A:G	1.36117e-63	-1.31236e-09	0.84937	1.10192e-16	-1.31236e-09	0.85355
68067337	chr14:68067337:G:A	9.19763e-65	-1.8452	-3.24751e-10	1.87703e-17	-0.916403	-3.24751e-10
68067432	chr14:68067432:C:A	2.18493e-65	-2.04282	-1.23974	9.43809e-19	-2.68273	-1.22378
68067481	chr14:68067481:A:C	1.56275e-64	-1.31236e-09	-1.31511	1.26287e-17	-1.31236e-09	-1.31271
68067825	chr14:68067825:G:C	6.80581e-64	-1.31236e-09	0.156215	5.03488e-17	-1.31236e-09	0.0702971
68068069	chr14:68068069:G:A	1.56719e-64	-1.31236e-09	-1.31228	1.26451e-17	-1.31236e-09	-1.31141
68068070	chr14:68068070:C:T	1.5625e-64	-1.31236e-09	-1.31527	1.26037e-17	-1.31236e-09	-1.31469
68068306	chr14:68068306:C:CAA	1.46385e-63	1.79014	-0.868047	3.32183e-15	5.10359	-0.843992
68068336	chr14:68068336:A:G	4.97153e-61	6.7396	0.0103192	7.3843e-12	11.9077	0.0585271
68068617	chr14:68068617:C:T	3.08588e-65	-1.79756	-1.13975	2.21906e-18	-1.90524	-1.14635
68068857	chr14:68068857:G:A	1.6042e-64	-1.31236e-09	-1.28894	1.29072e-17	-1.31236e-09	-1.29089
68069335	chr14:68069335:A:G	3.6765e-65	-1.6195	-1.14268	2.61747e-18	-1.73695	-1.14952
68069355	chr14:68069355:G:C	3.42754e-62	3.22626	0.849189	1.29439e-13	7.07962	0.842671
68069578	chr14:68069578:C:T	1.33972e-59	6.14257	3.90126	1.47875e-10	11.1154	3.84783
68069757	chr14:68069757:T:C	1.5761e-64	-1.31236e-09	-1.30661	1.27059e-17	-1.31236e-09	-1.30661
68070180	chr14:68070180:G:A	9.60797e-65	-1.80155	-3.24751e-10	2.05179e-17	-0.827382	-3.24751e-10
68071020	chr14:68071020:A:G	6.15456e-63	3.01605	-0.657832	2.07977e-14	6.75919	-0.665265
68071064	chr14:68071064:T:C	3.92886e-65	-2.6958	-3.24751e-10	4.3427e-18	-2.38018	-3.24751e-10
68071518	chr14:68071518:C:T	3.38914e-62	3.35406	0.71012	1.32531e-13	7.24395	0.701945
68071920	chr14:68071920:C:T	3.36812e-64	-1.31236e-09	-0.547207	2.73796e-17	-1.31236e-09	-0.53888
68071942	chr14:68071942:A:G	1.58318e-64	-1.31236e-09	-1.30213	1.27616e-17	-1.31236e-09	-1.30224
68072155	chr14:68072155:TA:T	3.96965e-65	-2.68547	-3.24751e-10	3.02456e-18	-2.74191	-3.24751e-10
68072498	chr14:68072498:C:T	3.61699e-64	-1.31236e-09	-0.475921	2.93615e-17	-1.31236e-09	-0.468994
68072502	chr14:68072502:C:T	1.56068e-64	-1.31236e-09	-1.31644	1.25756e-17	-1.31236e-09	-1.31692
68072574	chr14:68072574:G:T	6.11752e-65	-2.77292	0.519926	4.68276e-18	-2.75387	0.449078
68072796	chr14:68072796:T:G	3.14899e-62	3.24566	0.745027	1.19556e-13	7.10562	0.737241
68072913	chr14:68072913:G:A	6.13269e-62	3.59814	1.0591	3.40311e-13	7.83951	1.04943
68073539	chr14:68073539:T:C	6.97253e-61	6.92525	0.162924	1.09851e-11	12.1451	0.218253
68073908	chr14:68073908:T:A	9.12105e-64	-1.31236e-09	0.449024	6.77583e-17	-1.31236e-09	0.36727
68074029	chr14:68074029:T:C	3.11547e-63	2.87995	-1.20254	1.02782e-14	6.58119	-1.19209
68074345	chr14:68074345:ATCTT:A	1.56421e-64	-1.31236e-09	-1.31418	1.26442e-17	-1.31236e-09	-1.31148
68074441	chr14:68074441:C:T	1.68639e-64	-1.31236e-09	-1.23897	1.33384e-17	-1.31236e-09	-1.25803
68074574	chr14:68074574:G:A	1.71722e-64	-1.31236e-09	-1.22086	1.3777e-17	-1.31236e-09	-1.22568
68074664	chr14:68074664:C:A	2.03814e-65	-2.11428	-1.23783	9.22274e-19	-2.708	-1.22159
68074729	chr14:68074729:G:A	4.25763e-64	0.00940274	-0.322251	3.07552e-18	-2.39772	-0.327483
68075078	chr14:68075078:G:C	1.26297e-61	6.19813	-0.818475	6.74331e-12	12.69	-0.814614
68075130	chr14:68075130:T:G	1.80419e-64	-1.31236e-09	-1.17145	1.41959e-17	-1.31236e-09	-1.19572
68075410	chr14:68075410:G:A	1.6083e-64	-1.31236e-09	-1.28638	1.2813e-17	-1.31236e-09	-1.29821
68076712	chr14:68076712:G:A	3.50041e-64	-1.31236e-09	-0.508682	2.72376e-17	-1.31236e-09	-0.54408
68076879	chr14:68076879:A:T	1.61926e-64	-1.31236e-09	-1.27959	1.30124e-17	-1.31236e-09	-1.28278
68076939	chr14:68076939:A:G	1.3017e-62	2.99648	0.110794	4.52654e-14	6.77195	0.0996676
68077730	chr14:68077730:C:T	3.61307e-65	-2.77959	-3.24751e-10	2.9222e-18	-2.77634	-3.24751e-10
68077949	chr14:68077949:A:G	3.15891e-62	3.1783	0.81554	1.18096e-13	7.02245	0.808132
68078304	chr14:68078304:G:A	1.1641e-59	6.13269	3.77062	1.26989e-10	11.094	3.71694
68078696	chr14:68078696:A:G	1.36584e-59	6.11496	3.94817	1.49488e-10	11.0751	3.89899
68078714	chr14:68078714:A:G	1.56549e-64	-1.31236e-09	-1.31336	1.26777e-17	-1.31236e-09	-1.30883
68078947	chr14:68078947:A:G	2.77606e-62	3.10866	0.755977	1.01282e-13	6.92797	0.749012
68079396	chr14:68079396:G:A	1.6467e-64	-1.31236e-09	-1.26279	1.3255e-17	-1.31236e-09	-1.2643
68079555	chr14:68079555:C:G	1.5622e-64	-1.31236e-09	-1.31546	1.25838e-17	-1.31236e-09	-1.31626
68079583	chr14:68079583:G:T	3.22667e-62	3.23437	0.78069	1.2167e-13	7.08968	0.770715
68079621	chr14:68079621:A:C	5.92209e-63	2.91782	-0.598105	1.9557e-14	6.63806	-0.605649
68079824	chr14:68079824:C:T	1.67356e-64	-1.31236e-09	-1.24661	1.34332e-17	-1.31236e-09	-1.25095
68080645	chr14:68080645:C:T	3.34462e-64	-1.31236e-09	-0.554208	2.6225e-17	-1.31236e-09	-0.581964
68080800	chr14:68080800:A:G	4.3173e-62	3.38987	0.916369	1.68932e-13	7.28008	0.908493
68080816	chr14:68080816:A:G	3.64209e-65	-2.77159	-3.24751e-10	3.29073e-18	-2.65757	-3.24751e-10
68081120	chr14:68081120:A:G	2.6219e-64	-1.31236e-09	-0.797661	2.04652e-17	-1.31236e-09	-0.82995
68081714	chr14:68081714:G:A	6.21803e-61	7.21941	-0.245761	1.03281e-11	12.5006	-0.1989
68081759	chr14:68081759:A:T	2.21969e-63	2.37159	-1.03319	6.36711e-15	5.93876	-1.02853
68081763	chr14:68081763:C:T	1.72672e-64	-1.31236e-09	-1.21534	1.36222e-17	-1.31236e-09	-1.23698
68081782	chr14:68081782:G:A	1.57404e-64	-1.31236e-09	-1.30791	1.26597e-17	-1.31236e-09	-1.31026
68081922	chr14:68081922:A:G	1.67808e-64	-1.31236e-09	-1.24391	1.37365e-17	-1.31236e-09	-1.22862
68082127	chr14:68082127:A:G	3.60535e-65	-2.78173	-3.24751e-10	2.93646e-18	-2.77147	-3.24751e-10
68082130	chr14:68082130:C:T	2.82387e-62	3.03341	0.848312	1.00261e-13	6.82613	0.840728
68082936	chr14:68082936:A:C	2.00358e-64	-1.31236e-09	-1.06663	1.59393e-17	-1.31236e-09	-1.07989
68083424	chr14:68083424:AC:A	1.56438e-64	-1.31236e-09	-1.31407	1.2646e-17	-1.31236e-09	-1.31133
68083894	chr14:68083894:C:T	1.73571e-64	-1.31236e-09	-1.21014	1.37952e-17	-1.31236e-09	-1.22435
68084526	chr14:68084526:A:G	4.02263e-65	-1.51436	-1.15785	2.83116e-18	-1.64398	-1.16401
68084556	chr14:68084556:A:G	5.33144e-62	3.11849	1.39874	2.45201e-13	7.17836	1.38279
68085371	chr14:68085371:C:T	2.56185e-63	-1.31236e-09	1.48175	2.10029e-16	-1.31236e-09	1.49857
68085497	chr14:68085497:G:A	1.62398e-64	-1.31236e-09	-1.27668	1.30467e-17	-1.31236e-09	-1.28014
68086367	chr14:68086367:C:T	3.68046e-65	-1.60171	-1.1594	2.59866e-18	-1.72855	-1.16513
68086812	chr14:68086812:T:C	2.16316e-63	2.32542	-1.01283	6.11089e-15	5.87708	-1.00793
68087128	chr14:68087128:G:A	5.89803e-62	3.37097	1.24726	2.88771e-13	7.49765	1.22706
68087351	chr14:68087351:C:T	1.65332e-64	-1.31236e-09	-1.25878	1.35345e-17	-1.31236e-09	-1.24343
68087383	chr14:68087383:C:T	1.87461e-64	-1.31236e-09	-1.13316	1.50316e-17	-1.31236e-09	-1.13852
68088052	chr14:68088052:A:G	1.07048e-59	5.81148	4.00798	1.05626e-10	10.6695	3.95726
68088239	chr14:68088239:G:A	1.11339e-63	-1.31236e-09	0.648435	8.44883e-17	-1.31236e-09	0.587936
68088944	chr14:68088944:CTG:C	2.85588e-64	-1.31236e-09	-0.71218	2.22006e-17	-1.31236e-09	-0.748556
68089023	chr14:68089023:A:C	8.63938e-64	-1.31236e-09	0.394769	6.72292e-17	-1.31236e-09	0.35943
68089460	chr14:68089460:C:G	2.97234e-65	-2.71099	-0.263812	2.23527e-18	-2.75037	-0.293944
68090027	chr14:68090027:A:T	2.46286e-60	8.00956	0.340545	2.29989e-15	3.50018	0.391759
68090162	chr14:68090162:C:G	3.63504e-64	-1.31236e-09	-0.470941	2.95658e-17	-1.31236e-09	-0.46206
68091122	chr14:68091122:C:T	3.9439e-65	-2.69198	-3.24751e-10	4.20723e-18	-2.41187	-3.24751e-10
68091403	chr14:68091403:G:A	5.3432e-61	6.9945	-0.172481	8.40472e-12	12.2206	-0.124991
68091435	chr14:68091435:T:C	1.80118e-62	3.33765	0.0944014	6.33066e-14	7.12427	0.0827994
68091588	chr14:68091588:G:C	1.56398e-64	-1.31236e-09	-1.31433	1.26451e-17	-1.31236e-09	-1.31141
68091940	chr14:68091940:A:G	3.46671e-64	-1.31236e-09	-0.518356	2.82956e-17	-1.31236e-09	-0.505972
68092000	chr14:68092000:G:A	1.8904e-64	-1.31236e-09	-1.12477	1.55988e-17	-1.31236e-09	-1.10148
68092020	chr14:68092020:A:G	4.71515e-61	6.88414	-0.187169	7.00114e-12	12.0529	-0.139965
68092060	chr14:68092060:C:G	3.24439e-65	-1.71736	-1.16986	2.28905e-18	-1.84638	-1.17416
68092070	chr14:68092070:GCA:G	3.53528e-65	-1.57815	-1.2232	2.49851e-18	-1.70503	-1.22796
68092260	chr14:68092260:A:G	2.07345e-64	-1.31236e-09	-1.03235	1.687e-17	-1.31236e-09	-1.02314
68092271	chr14:68092271:C:T	1.38435e-59	6.12395	3.95265	1.4051e-10	10.9796	3.93255
68092505	chr14:68092505:G:A	1.58653e-64	-1.31236e-09	-1.30001	1.28233e-17	-1.31236e-09	-1.29742
68092619	chr14:68092619:T:C	1.9095e-59	5.99542	4.40278	2.00039e-10	10.8973	4.36804
68092716	chr14:68092716:A:G	1.42517e-62	3.11409	0.083812	4.71599e-14	6.84014	0.0724869
68092734	chr14:68092734:A:G	1.60238e-64	-1.31236e-09	-1.29007	1.28578e-17	-1.31236e-09	-1.29473
68094046	chr14:68094046:G:T	2.48595e-65	-1.95111	-1.20238	1.02266e-18	-2.64348	-1.18279
68094596	chr14:68094596:T:G	1.79274e-64	-1.31236e-09	-1.17782	1.4631e-17	-1.31236e-09	-1.16554
68094917	chr14:68094917:C:A	7.80914e-63	3.37926	-0.782943	1.84865e-14	6.75266	-0.776538
68095151	chr14:68095151:A:G	4.37739e-65	-2.58769	-3.24751e-10	7.40864e-18	-1.84603	-3.24751e-10
68095662	chr14:68095662:G:A	2.30602e-65	-2.18569	-1.04294	2.64629e-18	-1.81277	-1.06275
68095713	chr14:68095713:T:C	2.34792e-65	-2.15361	-1.05701	2.71625e-18	-1.77239	-1.07704
68095845	chr14:68095845:G:A	1.83187e-64	-1.31236e-09	-1.15623	1.46208e-17	-1.31236e-09	-1.16623
68095894	chr14:68095894:T:C	3.9241e-64	-1.31236e-09	-0.394426	3.04871e-17	-1.31236e-09	-0.431374
68096075	chr14:68096075:T:C	2.6485e-63	2.23314	-0.718125	6.7384e-15	5.65655	-0.68965
68096502	chr14:68096502:G:A	1.57892e-61	5.59162	0.0113167	1.97518e-12	10.6682	-0.0207008
68096602	chr14:68096602:A:G	3.31267e-60	6.04358	2.60295	4.82094e-11	11.2839	2.55854
68096753	chr14:68096753:G:C	1.60039e-64	-1.31236e-09	-1.29131	1.30134e-17	-1.31236e-09	-1.2827
68097345	chr14:68097345:C:A	1.35561e-65	-2.54872	-1.21118	1.31732e-18	-2.35254	-1.22054
68097647	chr14:68097647:T:C	3.64268e-64	-1.31236e-09	-0.468843	2.9268e-17	-1.31236e-09	-0.472182
68097759	chr14:68097759:A:G	5.17745e-65	-2.41983	-3.24751e-10	2.98026e-18	-2.75667	-3.24751e-10
68097994	chr14:68097994:T:C	1.75172e-65	-2.2548	-1.24875	1.90064e-18	-1.95147	-1.25502
68098520	chr14:68098520:T:C	1.82922e-65	-2.22485	-1.23541	1.9973e-18	-1.9146	-1.24228
68098670	chr14:68098670:G:A	1.7544e-65	-2.25538	-1.24664	1.90256e-18	-1.95241	-1.25307
68098685	chr14:68098685:G:C	1.7556e-64	-1.31236e-09	-1.19875	1.40414e-17	-1.31236e-09	-1.20667
68098747	chr14:68098747:T:C	1.74387e-65	-2.26349	-1.24455	1.88712e-18	-1.96259	-1.25103
68098961	chr14:68098961:C:T	7.12325e-63	2.50439	-3.24751e-10	1.12652e-15	3.17821	-3.24751e-10
68098984	chr14:68098984:G:C	1.37989e-65	-2.55876	-1.18338	1.02964e-18	-2.6442	-1.17527
68099300	chr14:68099300:G:A	3.64268e-64	-1.31236e-09	-0.468843	2.9268e-17	-1.31236e-09	-0.472182
68099994	chr14:68099994:A:G	4.64343e-65	-2.52869	-3.24751e-10	5.63052e-18	-2.12048	-3.24751e-10
68100001	chr14:68100001:G:A	1.6917e-64	-1.31236e-09	-1.23583	1.35485e-17	-1.31236e-09	-1.2424
68100473	chr14:68100473:G:A	4.83233e-64	-1.31236e-09	-0.186233	3.75755e-17	-1.31236e-09	-0.222326
68100486	chr14:68100486:T:G	1.78786e-64	-1.31236e-09	-1.18054	1.42918e-17	-1.31236e-09	-1.18899
68100748	chr14:68100748:T:C	2.31284e-65	-2.24831	-0.977359	2.21789e-18	-2.05617	-0.995952
68100990	chr14:68100990:G:A	1.7274e-65	-2.27189	-1.24564	1.8834e-18	-1.96343	-1.25217
68101375	chr14:68101375:C:T	1.55918e-64	-1.31236e-09	-1.3174	1.25788e-17	-1.31236e-09	-1.31666
68101444	chr14:68101444:TG:T	4.51095e-61	6.354	0.298697	3.07321e-11	13.1002	0.29198
68101585	chr14:68101585:G:A	3.33365e-61	5.50368	0.846586	4.20222e-12	10.6031	0.79932
68101759	chr14:68101759:CTCA:C	2.30045e-64	-1.31236e-09	-0.928458	1.8188e-17	-1.31236e-09	-0.947915
68102308	chr14:68102308:T:C	1.97788e-65	-2.15204	-1.23008	2.20276e-18	-1.82178	-1.23718
68102549	chr14:68102549:G:A	1.74326e-65	-2.25176	-1.25663	1.91e-18	-1.93913	-1.26245
68102626	chr14:68102626:C:T	1.75361e-64	-1.31236e-09	-1.19989	1.40248e-17	-1.31236e-09	-1.20785
68103712	chr14:68103712:G:A	1.8411e-61	5.71981	0.0367495	2.39516e-12	10.8349	0.00542021
68103744	chr14:68103744:A:C	2.28841e-65	-2.29725	-0.939042	2.19961e-18	-2.10454	-0.955853
68104361	chr14:68104361:A:T	1.56047e-64	-1.31236e-09	-1.31658	1.25752e-17	-1.31236e-09	-1.31695
68104522	chr14:68104522:C:G	7.86343e-64	-1.31236e-09	0.300661	5.9333e-17	-1.31236e-09	0.234488
68104554	chr14:68104554:C:T	1.57553e-64	-1.31236e-09	-1.30697	1.26521e-17	-1.31236e-09	-1.31085
68104826	chr14:68104826:A:G	1.11745e-64	-1.65051	-3.24751e-10	6.29168e-18	-2.00945	-3.24751e-10
68104867	chr14:68104867:C:G	2.26779e-65	-2.2888	-0.956545	2.18618e-18	-2.09334	-0.973185
68104977	chr14:68104977:G:A	5.79237e-64	-1.31236e-09	-0.0050209	4.57305e-17	-1.31236e-09	-0.0259115
68105715	chr14:68105715:G:A	1.94141e-64	-1.31236e-09	-1.09815	1.5417e-17	-1.31236e-09	-1.11321
68106050	chr14:68106050:A:G	2.40628e-64	-1.31236e-09	-0.883481	1.95424e-17	-1.31236e-09	-0.876091
68106287	chr14:68106287:T:TA	2.38906e-65	-2.22605	-0.967194	2.29513e-18	-2.03226	-0.985623
68106502	chr14:68106502:G:A	1.35788e-62	4.02343	-0.873903	5.75052e-14	7.97795	-0.866997
68106643	chr14:68106643:A:G	6.21858e-64	-1.31236e-09	0.06598	4.66865e-17	-1.31236e-09	-0.00522235
68106925	chr14:68106925:C:A	1.33967e-61	5.68524	-0.246624	1.55947e-12	10.6731	-0.261875
68107769	chr14:68107769:A:G	7.37943e-64	-1.31236e-09	0.237135	5.57735e-17	-1.31236e-09	0.172622
68108027	chr14:68108027:A:AT	1.56953e-64	-1.31236e-09	-1.31079	1.27186e-17	-1.31236e-09	-1.30561
68108088	chr14:68108088:C:T	1.39417e-65	-2.5266	-1.20525	1.36759e-18	-2.32084	-1.21479
68108301	chr14:68108301:C:T	1.35252e-65	-2.6333	-1.12888	1.02449e-18	-2.70415	-1.12033
68108364	chr14:68108364:C:T	2.61547e-64	-1.31236e-09	-0.800116	2.08198e-17	-1.31236e-09	-0.812773
68109029	chr14:68109029:A:G	1.27457e-65	-2.55602	-1.26552	1.24501e-18	-2.35725	-1.27228
68109700	chr14:68109700:T:C	1.5583e-64	-1.31236e-09	-1.31797	1.2566e-17	-1.31236e-09	-1.31768
68110208	chr14:68110208:T:C	1.74282e-65	-2.21003	-1.29861	1.94944e-18	-1.87922	-1.30192
68110298	chr14:68110298:G:A	1.98029e-64	-1.31236e-09	-1.07832	1.58835e-17	-1.31236e-09	-1.0834
68110417	chr14:68110417:A:G	1.66444e-65	-2.2596	-1.29506	1.83784e-18	-1.94149	-1.2986
68111175	chr14:68111175:T:C	1.49509e-62	3.89852	-0.652728	6.11634e-14	7.81557	-0.642945
68111410	chr14:68111410:T:G	3.41168e-64	-1.31236e-09	-0.534357	2.76518e-17	-1.31236e-09	-0.528987
68111795	chr14:68111795:A:G	1.75609e-64	-1.31236e-09	-1.19847	1.40001e-17	-1.31236e-09	-1.20962
68112422	chr14:68112422:T:C	1.61233e-64	-1.31236e-09	-1.28388	1.29444e-17	-1.31236e-09	-1.28801
68112594	chr14:68112594:A:G	1.68496e-65	-2.30103	-1.24138	1.82141e-18	-2.00108	-1.24799
68112882	chr14:68112882:TA:T	1.57342e-64	-1.31236e-09	-1.30831	1.27069e-17	-1.31236e-09	-1.30653
68112946	chr14:68112946:A:G	1.8089e-64	-1.31236e-09	-1.16884	1.44235e-17	-1.31236e-09	-1.17982
68113048	chr14:68113048:T:C	3.89116e-65	-2.70544	-3.24751e-10	2.98486e-18	-2.75512	-3.24751e-10
68113258	chr14:68113258:A:G	1.56978e-64	-1.31062	-3.24751e-10	7.66219e-18	-1.81238	-3.24751e-10
68113612	chr14:68113612:C:CT	1.65982e-65	-2.30127	-1.25617	1.79546e-18	-2.00127	-1.26214
68114296	chr14:68114296:T:C	1.57537e-65	-2.36299	-1.24666	1.67243e-18	-2.08136	-1.25304
68114539	chr14:68114539:G:A	2.38993e-62	4.41703	-0.70216	2.21191e-13	9.1538	-0.69569
68114763	chr14:68114763:A:G	6.03672e-61	5.55424	1.38982	7.44048e-12	10.6219	1.35185
68114807	chr14:68114807:C:T	1.81878e-64	-1.31236e-09	-1.1634	1.43012e-17	-1.31236e-09	-1.18833
68114954	chr14:68114954:A:G	1.89615e-63	-1.31236e-09	1.18085	1.46118e-16	-1.31236e-09	1.13574
68115057	chr14:68115057:A:G	2.12253e-65	-1.99356	-1.31798	8.7464e-19	-2.66515	-1.31747
68115546	chr14:68115546:A:T	2.76518e-65	-2.12139	-0.925655	3.1331e-18	-1.77205	-0.934603
68115878	chr14:68115878:G:C	2.17478e-65	-2.30716	-0.980058	2.08951e-18	-2.11564	-0.996104
68116441	chr14:68116441:T:C	2.89096e-64	-1.31236e-09	-0.699971	2.29485e-17	-1.31236e-09	-0.715426
68116760	chr14:68116760:C:G	2.24893e-64	-1.31236e-09	-0.951106	1.78069e-17	-1.31236e-09	-0.96909
68116865	chr14:68116865:T:A	1.20851e-65	-2.61464	-1.26011	1.14222e-18	-2.4492	-1.2665
68116871	chr14:68116871:A:AAAT	1.47201e-61	5.22972	0.303107	1.59995e-12	10.1737	0.263069
68117112	chr14:68117112:A:C	1.35447e-62	3.94068	-0.793655	5.66167e-14	7.8809	-0.785516
68117684	chr14:68117684:A:G	2.88689e-64	-1.31236e-09	-0.701383	2.2978e-17	-1.31236e-09	-0.714139
68118004	chr14:68118004:A:T	5.2552e-64	-0.102344	-3.24751e-10	2.90869e-18	-2.78097	-3.24751e-10
68118220	chr14:68118220:A:G	1.60252e-64	-1.31236e-09	-1.28998	1.28856e-17	-1.31236e-09	-1.29257
68118391	chr14:68118391:G:T	5.53769e-65	-1.99124	-0.361329	5.25816e-18	-1.79123	-0.397667
68118977	chr14:68118977:G:C	2.45305e-64	-1.31236e-09	-0.864231	1.93634e-17	-1.31236e-09	-0.885292
68119019	chr14:68119019:C:T	1.36184e-65	-2.57365	-1.18166	1.31586e-18	-2.38202	-1.19217
68120212	chr14:68120212:G:T	1.91268e-64	-1.31236e-09	-1.11306	1.50003e-17	-1.31236e-09	-1.14061
68120409	chr14:68120409:G:T	2.35787e-65	-2.28707	-0.919313	2.26893e-18	-2.0926	-0.936772
68120621	chr14:68120621:T:C	1.29459e-62	3.90931	-0.807512	5.33657e-14	7.83556	-0.799317
68120728	chr14:68120728:C:T	1.58198e-64	-1.31236e-09	-1.30289	1.27032e-17	-1.31236e-09	-1.30682
68121086	chr14:68121086:A:T	1.55909e-62	4.11485	-0.827141	6.75338e-14	8.09077	-0.819067
68121178	chr14:68121178:G:A	1.72349e-64	-1.31236e-09	-1.21721	1.37767e-17	-1.31236e-09	-1.2257
68121593	chr14:68121593:C:T	1.46326e-62	4.02723	-0.802951	6.23224e-14	7.98629	-0.794888
68121955	chr14:68121955:A:G	2.79903e-64	-1.31236e-09	-0.732288	2.22395e-17	-1.31236e-09	-0.746805
68122643	chr14:68122643:C:G	2.02627e-64	-1.31236e-09	-1.05537	1.64738e-17	-1.31236e-09	-1.04691
68123040	chr14:68123040:T:G	3.60473e-65	-2.7819	-3.24751e-10	3.46442e-18	-2.60613	-3.24751e-10
68123196	chr14:68123196:T:C	2.69862e-64	-1.31236e-09	-0.76882	2.1636e-17	-1.31236e-09	-0.774316
68123765	chr14:68123765:G:A	1.77871e-65	-2.24372	-1.24454	1.95619e-18	-1.92686	-1.25082
68123778	chr14:68123778:A:G	1.71564e-65	-2.27449	-1.24987	1.8728e-18	-1.96533	-1.25591
68124100	chr14:68124100:A:T	3.12073e-65	-1.70943	-1.21665	3.50257e-18	-1.37216	-1.22302
68124321	chr14:68124321:TA:T	2.29699e-64	-1.31236e-09	-0.929963	1.81887e-17	-1.31236e-09	-0.947876
68124367	chr14:68124367:C:G	2.3187e-64	-1.31236e-09	-0.920554	1.83647e-17	-1.31236e-09	-0.938245
68124652	chr14:68124652:A:T	2.02099e-65	-2.32034	-1.04021	2.12619e-18	-2.03903	-1.05532
68125295	chr14:68125295:C:T	1.66395e-65	-2.54931	-1.00564	1.66391e-18	-2.31175	-1.02775
68125572	chr14:68125572:A:C	2.24232e-64	-1.31236e-09	-0.954049	1.77517e-17	-1.31236e-09	-0.972196
68125973	chr14:68125973:A:T	1.39259e-65	-2.51221	-1.22077	1.38383e-18	-2.29428	-1.22954
68126537	chr14:68126537:C:T	1.55887e-64	-1.31236e-09	-1.3176	1.25623e-17	-1.31236e-09	-1.31798
68126599	chr14:68126599:C:G	1.57899e-64	-1.31236e-09	-1.30477	1.26545e-17	-1.31236e-09	-1.31067
68127400	chr14:68127400:G:A	1.37302e-65	-2.56186	-1.18527	1.02304e-18	-2.64831	-1.17758
68127414	chr14:68127414:T:C	3.04301e-64	-1.31236e-09	-0.648714	2.42312e-17	-1.31236e-09	-0.661037
68127899	chr14:68127899:T:C	1.37538e-62	4.03746	-0.875125	6.02934e-14	8.02653	-0.868225
68128053	chr14:68128053:G:A	2.57467e-64	-1.31236e-09	-0.815841	2.0302e-17	-1.31236e-09	-0.837958
68128168	chr14:68128168:T:C	5.79237e-64	-1.31236e-09	-0.0050209	4.57305e-17	-1.31236e-09	-0.0259115
68128170	chr14:68128170:A:G	1.77e-65	-2.22627	-1.26689	1.96314e-18	-1.90234	-1.27179
68128244	chr14:68128244:G:A	1.58029e-64	-1.31236e-09	-1.30395	1.2723e-17	-1.31236e-09	-1.30527
68128331	chr14:68128331:G:A	1.7773e-65	-2.2183	-1.27075	1.9742e-18	-1.89304	-1.27548
68128334	chr14:68128334:G:A	1.64893e-64	-1.31236e-09	-1.26144	1.32205e-17	-1.31236e-09	-1.26691
68128438	chr14:68128438:T:G	1.78862e-65	-2.21642	-1.26628	1.98792e-18	-1.89028	-1.2713
68128493	chr14:68128493:C:A	1.37652e-65	-2.51413	-1.23045	1.36888e-18	-2.29593	-1.23876
68128898	chr14:68128898:G:T	2.19748e-64	-1.31236e-09	-0.974249	1.74271e-17	-1.31236e-09	-0.990652
68129118	chr14:68129118:G:A	1.3934e-65	-2.49891	-1.2335	1.39339e-18	-2.27552	-1.24142
68129380	chr14:68129380:C:T	3.57058e-65	-2.26131	-0.530106	3.38924e-18	-2.06978	-0.558288
68129448	chr14:68129448:A:C	2.39196e-64	-1.31236e-09	-0.889449	1.88667e-17	-1.31236e-09	-0.911281
68129790	chr14:68129790:A:G	2.35884e-65	-2.18315	-1.02283	2.72301e-18	-1.80436	-1.04258
68130657	chr14:68130657:C:T	5.79578e-64	-1.31236e-09	-0.00443176	4.5756e-17	-1.31236e-09	-0.0253553
68131447	chr14:68131447:G:A	5.34023e-63	3.10628	-0.889994	1.85869e-14	6.86317	-0.881633
68132275	chr14:68132275:A:G	3.67899e-65	-2.76151	-3.24751e-10	2.90769e-18	-2.78132	-3.24751e-10
68132428	chr14:68132428:G:A	2.70965e-60	5.90041	2.54518	3.64013e-11	11.0728	2.48859
68132775	chr14:68132775:A:C	1.79651e-62	4.30115	-0.871698	8.49879e-14	8.36617	-0.864588
68132834	chr14:68132834:C:G	1.77832e-65	-2.50385	-0.984626	1.80879e-18	-2.24699	-1.00904
68133096	chr14:68133096:T:C	1.35919e-65	-2.52858	-1.22868	1.348e-18	-2.31296	-1.2371
68133280	chr14:68133280:T:A	5.38882e-61	6.86628	-0.0357619	4.54272e-11	13.8236	-0.0406573
68133382	chr14:68133382:G:A	1.5686e-64	-1.31236e-09	-1.31138	1.26319e-17	-1.31236e-09	-1.31245
68133422	chr14:68133422:T:C	3.68048e-65	-2.7611	-3.24751e-10	3.23307e-18	-2.67524	-3.24751e-10
68133543	chr14:68133543:C:T	6.64771e-63	3.433	-0.997701	2.72264e-14	7.35815	-0.994883
68133574	chr14:68133574:C:T	1.56271e-64	-1.31236e-09	-1.31514	1.25915e-17	-1.31236e-09	-1.31566
68133719	chr14:68133719:G:A	3.02801e-64	-1.31236e-09	-0.653658	2.46262e-17	-1.31236e-09	-0.644868
68133777	chr14:68133777:T:C	8.00093e-63	3.50334	-0.882762	3.15212e-14	7.38342	-0.87368
68134812	chr14:68134812:C:T	1.3062e-65	-2.57609	-1.22093	1.27139e-18	-2.37895	-1.22961
68135062	chr14:68135062:C:T	2.42591e-65	-2.16897	-1.00897	2.39423e-18	-1.94983	-1.02578
68135247	chr14:68135247:A:C	6.26308e-64	-1.31236e-09	0.0731111	4.71502e-17	-1.31236e-09	0.00466023
68135860	chr14:68135860:A:C	1.4719e-65	-2.39155	-1.28604	8.16052e-19	-2.77537	-1.27659
68135999	chr14:68135999:T:C	1.72768e-65	-2.53458	-0.982786	1.73537e-18	-2.29011	-1.00735
68136050	chr14:68136050:G:T	4.45362e-63	3.01512	-0.980379	1.58122e-14	6.79771	-0.977845
68136270	chr14:68136270:A:G	1.55828e-64	-1.31236e-09	-1.31798	1.25667e-17	-1.31236e-09	-1.31763
68137146	chr14:68137146:C:T	1.39989e-65	-2.52311	-1.20464	1.38572e-18	-2.30845	-1.21401
68137169	chr14:68137169:G:A	1.44696e-65	-2.50028	-1.1944	1.07389e-18	-2.59047	-1.18692
68137232	chr14:68137232:C:T	2.53204e-64	-1.31236e-09	-0.832537	2.05643e-17	-1.31236e-09	-0.82512
68137574	chr14:68137574:G:T	3.71962e-65	-2.75053	-3.24751e-10	2.90751e-18	-2.78138	-3.24751e-10
68139967	chr14:68139967:C:G	2.29115e-65	-2.29995	-0.935139	2.20828e-18	-2.10441	-0.952053
68140114	chr14:68140114:A:C	1.62843e-64	-1.31236e-09	-1.27394	1.30633e-17	-1.31236e-09	-1.27887
68140177	chr14:68140177:A:G	1.76071e-65	-2.23476	-1.26367	1.94553e-18	-1.91414	-1.269
68140306	chr14:68140306:G:C	4.41979e-61	7.01968	-0.387393	9.09476e-12	12.5287	-0.354171
68140970	chr14:68140970:A:C	1.20665e-63	0.728873	-3.24751e-10	4.96999e-16	2.35991	-3.24751e-10
68141172	chr14:68141172:TCTC:T	4.41106e-64	-1.31236e-09	-0.277446	3.43069e-17	-1.31236e-09	-0.313331
68141540	chr14:68141540:G:A	1.51873e-65	-2.40735	-1.23892	1.56694e-18	-2.15395	-1.24561
68141823	chr14:68141823:G:GC	2.08687e-64	-1.31236e-09	-1.0259	1.6938e-17	-1.31236e-09	-1.01912
68142037	chr14:68142037:G:T	9.08215e-63	2.74733	-3.24751e-10	1.46614e-15	3.44171	-3.24751e-10
68142417	chr14:68142417:A:G	1.87567e-64	-1.31236e-09	-1.1326	1.50169e-17	-1.31236e-09	-1.1395
68142579	chr14:68142579:A:G	1.56227e-64	-1.31236e-09	-1.31542	1.25882e-17	-1.31236e-09	-1.31592
68142602	chr14:68142602:A:G	3.97516e-63	2.8637	-0.94261	1.12615e-14	6.41963	-0.93917
68143327	chr14:68143327:G:A	2.84094e-64	-1.31236e-09	-0.717428	2.23574e-17	-1.31236e-09	-0.74152
68143350	chr14:68143350:T:G	1.87032e-64	-1.31236e-09	-1.13545	1.4912e-17	-1.31236e-09	-1.14651
68144419	chr14:68144419:G:A	2.33426e-64	-1.31236e-09	-0.913867	1.86941e-17	-1.31236e-09	-0.920472
68144531	chr14:68144531:T:C	1.55849e-64	-1.31236e-09	-1.31784	1.25827e-17	-1.31236e-09	-1.31636
68144637	chr14:68144637:G:T	1.56146e-64	-1.31236e-09	-1.31594	1.2566e-17	-1.31236e-09	-1.31769
68145091	chr14:68145091:A:C	1.84896e-64	-1.31236e-09	-1.14694	1.45418e-17	-1.31236e-09	-1.17165
68145278	chr14:68145278:G:A	3.75767e-64	-1.31236e-09	-0.437762	3.02662e-17	-1.31236e-09	-0.438646
68145367	chr14:68145367:C:T	1.84816e-64	-1.31236e-09	-1.14737	1.47464e-17	-1.31236e-09	-1.15768
68146052	chr14:68146052:T:TTC	1.77909e-61	4.74707	0.975227	1.50626e-12	9.44343	0.933038
68146068	chr14:68146068:G:A	1.8702e-64	-1.31236e-09	-1.13551	1.49305e-17	-1.31236e-09	-1.14527
68146203	chr14:68146203:G:A	5.50427e-62	4.14947	0.399666	2.95324e-13	8.38033	0.366824
68146225	chr14:68146225:G:A	1.56397e-64	-1.31236e-09	-1.31433	1.25764e-17	-1.31236e-09	-1.31685
68146313	chr14:68146313:G:A	1.70636e-64	-1.31236e-09	-1.2272	1.36525e-17	-1.31236e-09	-1.23476
68146381	chr14:68146381:C:T	3.09858e-64	-1.31236e-09	-0.630618	2.37521e-17	-1.31236e-09	-0.681004
68146764	chr14:68146764:G:A	2.84361e-62	3.38353	0.505158	1.38128e-13	7.51445	0.472805
68146946	chr14:68146946:A:G	2.35419e-64	-1.31236e-09	-0.905364	1.86476e-17	-1.31236e-09	-0.922961
68146989	chr14:68146989:G:T	4.73471e-65	-2.50923	-3.24751e-10	9.93689e-17	0.750162	-3.24751e-10
68147261	chr14:68147261:A:G	1.58464e-64	-1.31236e-09	-1.3012	1.28832e-17	-1.31236e-09	-1.29276
68147724	chr14:68147724:C:T	7.90189e-62	4.86263	0.0480767	3.55007e-12	11.1881	0.0456955
68148251	chr14:68148251:T:G	1.55831e-64	-1.31236e-09	-1.31796	1.25695e-17	-1.31236e-09	-1.3174
68148553	chr14:68148553:T:G	3.80245e-65	-2.7285	-3.24751e-10	3.68989e-18	-2.54308	-3.24751e-10
68148574	chr14:68148574:T:C	2.326e-64	-1.31236e-09	-0.91741	1.86314e-17	-1.31236e-09	-0.923828
68148602	chr14:68148602:A:G	1.77361e-64	-1.31236e-09	-1.18854	1.41869e-17	-1.31236e-09	-1.19636
68148667	chr14:68148667:G:A	1.76057e-64	-1.31236e-09	-1.19592	1.40857e-17	-1.31236e-09	-1.20352
68148674	chr14:68148674:T:C	1.57256e-64	-1.31236e-09	-1.30886	1.26388e-17	-1.31236e-09	-1.3119
68149185	chr14:68149185:C:T	1.75929e-64	-1.31236e-09	-1.19665	1.40757e-17	-1.31236e-09	-1.20423
68149309	chr14:68149309:C:T	1.84974e-64	-1.31236e-09	-1.14652	1.47666e-17	-1.31236e-09	-1.15631
68149373	chr14:68149373:C:G	2.47419e-64	-1.31236e-09	-0.855648	1.98177e-17	-1.31236e-09	-0.862104
68149551	chr14:68149551:A:G	2.20913e-64	-1.31236e-09	-0.968963	1.77182e-17	-1.31236e-09	-0.974083
68149880	chr14:68149880:G:A	1.31805e-62	3.03833	0.0814328	6.00477e-14	7.09907	0.0551509
68149949	chr14:68149949:T:C	1.93755e-64	-1.31236e-09	-1.10014	1.54193e-17	-1.31236e-09	-1.11306
68150435	chr14:68150435:T:C	1.56407e-64	-1.31236e-09	-1.31427	1.26468e-17	-1.31236e-09	-1.31128
68150477	chr14:68150477:CTTT:C	5.24304e-62	3.75589	0.744618	2.45665e-13	7.85383	0.709212
68150552	chr14:68150552:G:A	8.32403e-64	1.2355	-0.877912	1.23564e-15	4.12068	-0.850016
68150607	chr14:68150607:T:C	1.97935e-64	-1.31236e-09	-1.07879	1.57517e-17	-1.31236e-09	-1.09173
68151049	chr14:68151049:A:C	2.40558e-64	-1.31236e-09	-0.883771	1.92704e-17	-1.31236e-09	-0.890109
68151164	chr14:68151164:T:C	5.77772e-64	-1.31236e-09	-0.00755279	4.38743e-17	-1.31236e-09	-0.0673476
68151589	chr14:68151589:C:G	2.22096e-64	-1.31236e-09	-0.963621	1.78086e-17	-1.31236e-09	-0.968996
68151614	chr14:68151614:G:T	1.59926e-64	-1.31236e-09	-1.29202	1.28911e-17	-1.31236e-09	-1.29214
68151746	chr14:68151746:G:T	1.91998e-64	-1.31236e-09	-1.10925	1.53041e-17	-1.31236e-09	-1.12056
68152118	chr14:68152118:G:A	2.37356e-64	-1.31236e-09	-0.897171	1.90488e-17	-1.31236e-09	-0.901674
68152167	chr14:68152167:G:A	1.62527e-64	-1.31236e-09	-1.27589	1.31737e-17	-1.31236e-09	-1.27046
68152282	chr14:68152282:C:T	4.26645e-64	-1.31236e-09	-0.31078	3.31773e-17	-1.31236e-09	-0.346813
68152544	chr14:68152544:C:T	1.92568e-64	-1.31236e-09	-1.10628	1.53612e-17	-1.31236e-09	-1.11683
68152744	chr14:68152744:T:C	1.01024e-62	2.80347	0.0503333	4.28553e-14	6.79083	0.0260803
68153001	chr14:68153001:A:G	2.1084e-64	-1.31236e-09	-1.01563	1.69141e-17	-1.31236e-09	-1.02053
68153248	chr14:68153248:G:A	3.89363e-64	-1.31236e-09	-0.402221	3.12803e-17	-1.31236e-09	-0.405689
68153785	chr14:68153785:G:A	1.98182e-64	-1.31236e-09	-1.07755	1.5797e-17	-1.31236e-09	-1.08885
68153968	chr14:68153968:C:T	1.5815e-64	-1.31236e-09	-1.30319	1.27726e-17	-1.31236e-09	-1.30137
68154196	chr14:68154196:A:G	1.9728e-64	-1.31236e-09	-1.08211	1.57044e-17	-1.31236e-09	-1.09473
68154732	chr14:68154732:A:C	2.50075e-64	-1.31236e-09	-0.844971	2.00281e-17	-1.31236e-09	-0.851542
68154748	chr14:68154748:A:G	2.43848e-64	-1.31236e-09	-0.870185	1.95312e-17	-1.31236e-09	-0.876665
68155101	chr14:68155101:A:G	1.90345e-63	1.74798	-0.563286	8.30785e-18	-1.19671	-0.534768
68155135	chr14:68155135:T:G	3.61972e-64	-1.31236e-09	-0.475164	2.90828e-17	-1.31236e-09	-0.478529
68155327	chr14:68155327:G:T	2.10107e-64	-1.31236e-09	-1.01911	1.66943e-17	-1.31236e-09	-1.03361
68155340	chr14:68155340:C:T	1.67336e-64	-1.31236e-09	-1.24673	1.35958e-17	-1.31236e-09	-1.23891
68155471	chr14:68155471:C:T	3.13999e-64	-1.31236e-09	-0.617342	2.46208e-17	-1.31236e-09	-0.645086
68155575	chr14:68155575:C:T	1.64717e-64	-1.31236e-09	-1.2625	1.31778e-17	-1.31236e-09	-1.27015
68155588	chr14:68155588:G:A	2.1567e-64	-0.992982	-3.24751e-10	6.47391e-17	0.321688	-3.24751e-10
68155809	chr14:68155809:G:T	3.13398e-64	-1.31236e-09	-0.619259	2.45739e-17	-1.31236e-09	-0.646992
68155987	chr14:68155987:G:T	1.75984e-64	-1.31236e-09	-1.19634	1.40802e-17	-1.31236e-09	-1.20391
68156295	chr14:68156295:A:T	2.01906e-64	-1.31236e-09	-1.05893	1.60581e-17	-1.31236e-09	-1.07246
68156592	chr14:68156592:A:T	1.65793e-64	-1.31236e-09	-1.25599	1.32853e-17	-1.31236e-09	-1.26202
68156869	chr14:68156869:C:T	4.04758e-65	-2.66603	-3.24751e-10	3.00909e-18	-2.74704	-3.24751e-10
68156947	chr14:68156947:T:C	2.44622e-64	-1.31236e-09	-0.867016	1.95936e-17	-1.31236e-09	-0.873477
68157134	chr14:68157134:C:A	4.9479e-62	3.82898	0.613593	2.80186e-13	8.10766	0.586869
68157436	chr14:68157436:TAGA:T	2.22915e-64	-1.31236e-09	-0.959941	1.80841e-17	-1.31236e-09	-0.953641
68157725	chr14:68157725:A:G	1.71279e-64	-1.31236e-09	-1.22344	1.3758e-17	-1.31236e-09	-1.22705
68157922	chr14:68157922:A:T	3.63598e-62	3.34375	0.79074	1.72435e-13	7.45163	0.757468
68157924	chr14:68157924:C:T	1.59528e-61	4.09386	1.51938	1.05819e-12	8.55558	1.46781
68158265	chr14:68158265:A:C	1.62283e-64	-1.31236e-09	-1.27739	1.31527e-17	-1.31236e-09	-1.27205
68158401	chr14:68158401:G:A	8.77515e-64	1.13348	-0.723119	1.25833e-15	3.97994	-0.691084
68158533	chr14:68158533:G:A	2.69384e-64	-1.31236e-09	-0.770594	2.08796e-17	-1.31236e-09	-0.809906
68158557	chr14:68158557:A:G	2.47456e-64	-1.31236e-09	-0.8555	1.98192e-17	-1.31236e-09	-0.862027
68158967	chr14:68158967:T:G	5.14816e-64	-1.31236e-09	-0.122922	3.92148e-17	-1.31236e-09	-0.179623
68159155	chr14:68159155:TAAC:T	2.0097e-64	-1.31236e-09	-1.06358	1.59857e-17	-1.31236e-09	-1.07698
68159448	chr14:68159448:T:C	2.77744e-61	5.1364	1.03132	2.56104e-12	9.92679	0.980455
68159575	chr14:68159575:G:A	1.58308e-64	-1.31236e-09	-1.30219	1.27445e-17	-1.31236e-09	-1.30358
68159697	chr14:68159697:A:G	1.84149e-64	-1.31236e-09	-1.15099	1.47462e-17	-1.31236e-09	-1.15769
68160097	chr14:68160097:T:TG	2.37151e-61	4.65019	1.35953	1.93232e-12	9.31319	1.31237
68160238	chr14:68160238:T:C	1.60435e-64	-1.31236e-09	-1.28884	1.29114e-17	-1.31236e-09	-1.29057
68160421	chr14:68160421:G:A	2.30433e-64	-1.31236e-09	-0.926774	1.8321e-17	-1.31236e-09	-0.940628
68160480	chr14:68160480:G:A	2.37698e-64	-1.31236e-09	-0.895731	1.90417e-17	-1.31236e-09	-0.902044
68160534	chr14:68160534:A:G	1.55854e-64	-1.31236e-09	-1.31781	1.25654e-17	-1.31236e-09	-1.31773
68160905	chr14:68160905:A:T	1.56479e-64	-1.31236e-09	-1.31381	1.2581e-17	-1.31236e-09	-1.31649
68160947	chr14:68160947:T:A	2.29546e-64	-1.31236e-09	-0.930628	1.82515e-17	-1.31236e-09	-0.944431
68161696	chr14:68161696:G:A	3.77446e-62	3.30184	0.870023	1.76366e-13	7.396	0.835642
68161811	chr14:68161811:C:T	1.27626e-62	3.04355	0.0439853	5.83444e-14	7.10835	0.0170864
68161963	chr14:68161963:T:C	1.59205e-61	5.91215	-0.300932	2.11401e-12	10.9737	-0.258248
68162088	chr14:68162088:C:T	1.98596e-64	-1.31236e-09	-1.07546	1.57985e-17	-1.31236e-09	-1.08876
68162122	chr14:68162122:T:G	5.69347e-64	-1.31236e-09	-0.0222416	4.57916e-17	-1.31236e-09	-0.0245762
68162550	chr14:68162550:C:T	1.15993e-62	2.94462	0.0473491	5.08762e-14	6.96695	0.0215249
68162560	chr14:68162560:C:T	1.60083e-64	-1.31236e-09	-1.29104	1.29064e-17	-1.31236e-09	-1.29096
68162891	chr14:68162891:A:G	1.8956e-65	-2.1399	-1.28472	1.65085e-18	-2.05869	-1.2887
68163021	chr14:68163021:A:G	1.7278e-64	-1.31236e-09	-1.21471	1.38327e-17	-1.31236e-09	-1.22164
68163507	chr14:68163507:G:A	3.13999e-64	-1.31236e-09	-0.617342	2.46208e-17	-1.31236e-09	-0.645086
68163539	chr14:68163539:C:A	2.02318e-64	-1.31236e-09	-1.05689	1.60904e-17	-1.31236e-09	-1.07046
68163550	chr14:68163550:CTA:C	5.67966e-64	-1.31236e-09	-0.0246708	4.56824e-17	-1.31236e-09	-0.0269646
68163861	chr14:68163861:A:G	1.19992e-60	5.52831	2.10273	1.26993e-11	10.4537	2.05467
68164071	chr14:68164071:G:A	3.63734e-64	-1.31236e-09	-0.470308	2.92253e-17	-1.31236e-09	-0.473643
68164084	chr14:68164084:A:T	1.99155e-64	-1.31236e-09	-1.07265	1.59798e-17	-1.31236e-09	-1.07735
68164155	chr14:68164155:A:C	4.33796e-64	-1.31236e-09	-0.294159	3.34002e-17	-1.31236e-09	-0.340114
68164278	chr14:68164278:G:A	1.93462e-64	-1.31236e-09	-1.10165	1.56754e-17	-1.31236e-09	-1.09658
68164468	chr14:68164468:CA:C	2.00528e-64	-1.31236e-09	-1.06578	1.59516e-17	-1.31236e-09	-1.07912
68164671	chr14:68164671:C:T	4.65047e-65	-2.52718	-3.24751e-10	8.44469e-18	-1.71514	-3.24751e-10
68165095	chr14:68165095:G:A	8.28828e-62	5.09013	-0.131682	3.99236e-12	11.4852	-0.134023
68165218	chr14:68165218:T:C	2.51652e-61	4.68823	1.38084	2.05261e-12	9.35302	1.33293
68165529	chr14:68165529:T:C	2.48526e-64	-1.31236e-09	-0.851183	1.98986e-17	-1.31236e-09	-0.858029
68165954	chr14:68165954:T:A	1.97058e-64	-1.31236e-09	-1.08323	1.60766e-17	-1.31236e-09	-1.07131
68166017	chr14:68166017:C:T	2.00098e-64	-1.31236e-09	-1.06792	1.5926e-17	-1.31236e-09	-1.08072
68166072	chr14:68166072:A:G	2.61332e-64	-1.31236e-09	-0.800939	2.09209e-17	-1.31236e-09	-0.807927
68166109	chr14:68166109:A:G	4.26508e-62	3.78606	0.50801	2.00926e-13	7.88331	0.478701
68166352	chr14:68166352:G:A	2.01542e-64	-1.31236e-09	-1.06073	1.60295e-17	-1.31236e-09	-1.07425
68166627	chr14:68166627:A:C	5.70096e-64	-1.31236e-09	-0.0209274	4.58537e-17	-1.31236e-09	-0.0232217
68166682	chr14:68166682:G:A	1.62392e-64	-1.31236e-09	-1.27672	1.31621e-17	-1.31236e-09	-1.27134
68166696	chr14:68166696:G:A	2.66432e-61	4.68092	1.44522	2.17766e-12	9.34838	1.39671
68167118	chr14:68167118:G:A	1.80019e-64	-1.31236e-09	-1.17367	1.44224e-17	-1.31236e-09	-1.17989
68167939	chr14:68167939:A:C	1.65025e-64	-1.31236e-09	-1.26064	1.32652e-17	-1.31236e-09	-1.26353
68168068	chr14:68168068:A:G	3.80349e-65	-2.72823	-3.24751e-10	3.69471e-18	-2.54177	-3.24751e-10
68168879	chr14:68168879:A:G	1.66989e-64	-1.31236e-09	-1.24881	1.34099e-17	-1.31236e-09	-1.25269
68169504	chr14:68169504:T:C	2.39437e-64	-1.31236e-09	-0.888442	1.91796e-17	-1.31236e-09	-0.89483
68169880	chr14:68169880:G:A	2.8441e-61	4.86309	1.32835	2.4567e-12	9.5831	1.28255
68169959	chr14:68169959:T:C	1.58486e-64	-1.31236e-09	-1.30107	1.28852e-17	-1.31236e-09	-1.2926
68169962	chr14:68169962:A:G	2.84257e-64	-1.31236e-09	-0.716855	2.25856e-17	-1.31236e-09	-0.731364
68169994	chr14:68169994:G:T	2.39857e-61	4.36777	1.65329	1.73689e-12	8.92121	1.59772
68170748	chr14:68170748:T:C	2.35473e-61	4.77582	1.2268	1.9702e-12	9.46383	1.18114
68170865	chr14:68170865:A:C	3.78133e-64	-1.31236e-09	-0.431487	3.0378e-17	-1.31236e-09	-0.434959
68170947	chr14:68170947:C:T	2.00098e-64	-1.31236e-09	-1.06792	1.5926e-17	-1.31236e-09	-1.08072
68171008	chr14:68171008:G:A	1.56756e-64	-1.31236e-09	-1.31204	1.26721e-17	-1.31236e-09	-1.30927
68171012	chr14:68171012:G:A	2.18874e-63	1.68482	-0.36047	9.94353e-18	-1.22274	-0.32902
68171062	chr14:68171062:G:A	2.32769e-65	-2.28444	-0.934826	3.45893e-18	-1.65403	-0.953687
68171217	chr14:68171217:C:T	4.87557e-64	-1.31236e-09	-0.177325	3.78652e-17	-1.31236e-09	-0.214644
68171382	chr14:68171382:C:T	2.26357e-64	-1.31236e-09	-0.944617	1.79332e-17	-1.31236e-09	-0.962021
68171444	chr14:68171444:C:T	2.10082e-64	-1.31236e-09	-1.01923	1.66775e-17	-1.31236e-09	-1.03462
68171966	chr14:68171966:C:G	2.00413e-64	-1.31236e-09	-1.06635	1.59418e-17	-1.31236e-09	-1.07973
68171968	chr14:68171968:A:G	7.79093e-64	1.03204	-0.740645	1.06898e-15	3.83422	-0.708431
68172395	chr14:68172395:G:T	1.59227e-64	-1.31236e-09	-1.2964	1.27789e-17	-1.31236e-09	-1.30089
68172491	chr14:68172491:A:C	1.95046e-64	-1.31236e-09	-1.0935	1.55311e-17	-1.31236e-09	-1.10584
68172520	chr14:68172520:C:T	2.85556e-64	-1.31236e-09	-0.712292	2.25779e-17	-1.31236e-09	-0.731704
68172705	chr14:68172705:G:A	1.61098e-64	-1.31236e-09	-1.28472	1.29608e-17	-1.31236e-09	-1.28675
68173099	chr14:68173099:G:T	1.5709e-64	-1.31236e-09	-1.30992	1.27163e-17	-1.31236e-09	-1.3058
68173360	chr14:68173360:C:A	2.03931e-64	-1.31236e-09	-1.04895	1.62136e-17	-1.31236e-09	-1.06282
68174344	chr14:68174344:C:T	1.89847e-64	-1.31236e-09	-1.12051	1.54738e-17	-1.31236e-09	-1.10953
68174663	chr14:68174663:C:T	1.62377e-64	-1.31236e-09	-1.27681	1.30605e-17	-1.31236e-09	-1.27908
68175071	chr14:68175071:A:G	2.14918e-61	4.65475	1.25653	1.7515e-12	9.31685	1.21046
68175350	chr14:68175350:T:G	1.94068e-64	-1.31236e-09	-1.09852	1.58265e-17	-1.31236e-09	-1.08699
68176042	chr14:68176042:A:G	4.40775e-62	3.64251	0.68446	2.33759e-13	7.85665	0.656722
68176506	chr14:68176506:C:G	1.64447e-64	-1.31236e-09	-1.26414	1.33359e-17	-1.31236e-09	-1.25822
68176559	chr14:68176559:A:T	1.95023e-64	-1.31236e-09	-1.09362	1.55302e-17	-1.31236e-09	-1.10589
68177081	chr14:68177081:G:A	1.20827e-61	5.94549	-0.61011	1.62565e-12	11.0224	-0.569633
68177231	chr14:68177231:C:T	1.94935e-64	-1.31236e-09	-1.09407	1.55226e-17	-1.31236e-09	-1.10638
68177329	chr14:68177329:A:G	8.49761e-62	4.8509	0.132496	3.79792e-12	11.1663	0.135036
68177637	chr14:68177637:G:GA	2.33662e-64	-1.31236e-09	-0.912857	1.87342e-17	-1.31236e-09	-0.918327
68178028	chr14:68178028:G:T	1.60395e-64	-1.31236e-09	-1.28909	1.29059e-17	-1.31236e-09	-1.291
68178113	chr14:68178113:A:C	1.7658e-64	-1.31236e-09	-1.19296	1.41692e-17	-1.31236e-09	-1.19761
68178124	chr14:68178124:A:G	3.36365e-64	-1.31236e-09	-0.548536	2.70304e-17	-1.31236e-09	-0.551715
68178181	chr14:68178181:G:A	2.5647e-63	1.48301	-0.000141043	4.14362e-15	4.47262	0.00802932
68179059	chr14:68179059:G:A	1.55872e-64	-1.31236e-09	-1.3177	1.25891e-17	-1.31236e-09	-1.31585
68179092	chr14:68179092:AC:A	2.03211e-64	-1.31236e-09	-1.05249	1.61877e-17	-1.31236e-09	-1.06442
68179494	chr14:68179494:G:C	1.95854e-64	-1.31236e-09	-1.08936	1.56257e-17	-1.31236e-09	-1.09976
68179733	chr14:68179733:C:G	1.69043e-64	-1.31236e-09	-1.23658	1.39032e-17	-1.31236e-09	-1.21656
68180241	chr14:68180241:G:A	5.68641e-64	-1.31236e-09	-0.0234826	4.57383e-17	-1.31236e-09	-0.0257419
68180471	chr14:68180471:A:G	1.72385e-62	3.4223	-0.0341311	8.9794e-14	7.61269	-0.0560903
68180520	chr14:68180520:G:C	1.56497e-64	-1.31236e-09	-1.31369	1.25803e-17	-1.31236e-09	-1.31654
68180703	chr14:68180703:C:G	1.97774e-64	-1.31236e-09	-1.07961	1.57745e-17	-1.31236e-09	-1.09028
68180720	chr14:68180720:C:T	1.63401e-64	-1.31236e-09	-1.27052	1.32508e-17	-1.31236e-09	-1.26462
68180914	chr14:68180914:G:T	2.00927e-64	-1.31236e-09	-1.06379	1.60213e-17	-1.31236e-09	-1.07476
68180948	chr14:68180948:C:T	1.96211e-64	-1.31236e-09	-1.08754	1.56527e-17	-1.31236e-09	-1.09803
68181132	chr14:68181132:G:A	1.55847e-64	-1.31236e-09	-1.31785	1.25633e-17	-1.31236e-09	-1.3179
68181608	chr14:68181608:A:G	2.37829e-64	-1.31236e-09	-0.89518	1.91005e-17	-1.31236e-09	-0.898964
68181788	chr14:68181788:A:G	4.80275e-65	-2.49496	-3.24751e-10	9.57891e-17	0.713472	-3.24751e-10
68182075	chr14:68182075:G:A	1.99244e-64	-1.31236e-09	-1.0722	1.598e-17	-1.31236e-09	-1.07734
68182763	chr14:68182763:A:G	3.27667e-64	-1.31236e-09	-0.574733	2.63609e-17	-1.31236e-09	-0.576796
68182907	chr14:68182907:T:C	7.18852e-63	2.51351	-3.24751e-10	1.15051e-15	3.19929	-3.24751e-10
68183059	chr14:68183059:G:A	1.05082e-61	5.73098	-0.535212	1.35961e-12	10.765	-0.490939
68183297	chr14:68183297:A:G	1.10224e-63	1.49208	-0.85372	1.86271e-15	4.53475	-0.853643
68183436	chr14:68183436:T:G	2.48348e-64	-1.31236e-09	-0.8519	1.99425e-17	-1.31236e-09	-0.855822
68183859	chr14:68183859:C:T	1.64474e-64	-1.31236e-09	-1.26398	1.34837e-17	-1.31236e-09	-1.24719
68184237	chr14:68184237:A:T	1.64802e-64	-1.31236e-09	-1.26199	1.32247e-17	-1.31236e-09	-1.26659
68185019	chr14:68185019:C:T	1.62414e-61	3.90953	1.72164	1.02138e-12	8.32105	1.66694
68185431	chr14:68185431:G:A	1.33511e-64	-1.47254	-3.24751e-10	7.29633e-18	-1.86131	-3.24751e-10
68185651	chr14:68185651:G:A	1.98529e-64	-1.31236e-09	-1.0758	1.58338e-17	-1.31236e-09	-1.08653
68185745	chr14:68185745:A:G	1.60451e-64	-1.31236e-09	-1.28875	1.29069e-17	-1.31236e-09	-1.29091
68185847	chr14:68185847:T:C	1.67333e-64	-1.31236e-09	-1.24675	1.34463e-17	-1.31236e-09	-1.24997
68186934	chr14:68186934:C:G	1.57622e-64	-1.31236e-09	-1.30653	1.27997e-17	-1.31236e-09	-1.29926
68187433	chr14:68187433:C:G	2.47379e-64	-1.31236e-09	-0.855809	1.98649e-17	-1.31236e-09	-0.859722
68187856	chr14:68187856:C:T	3.26842e-64	-1.31236e-09	-0.577254	2.62946e-17	-1.31236e-09	-0.579314
68188148	chr14:68188148:G:A	2.24398e-64	-1.31236e-09	-0.95331	1.79929e-17	-1.31236e-09	-0.958701
68188576	chr14:68188576:G:A	1.57251e-64	-1.31236e-09	-1.30889	1.2732e-17	-1.31236e-09	-1.30456
68189503	chr14:68189503:A:G	2.66964e-64	-1.31236e-09	-0.779619	2.12633e-17	-1.31236e-09	-0.791693
68189634	chr14:68189634:GA:G	6.10791e-64	-1.31236e-09	0.0480222	4.91228e-17	-1.31236e-09	0.0456464
68189929	chr14:68189929:G:A	1.65734e-64	-1.31236e-09	-1.25635	1.32698e-17	-1.31236e-09	-1.26319
68190195	chr14:68190195:G:GT	1.80126e-61	4.37113	1.36355	1.18255e-12	8.79221	1.34229
68190688	chr14:68190688:T:A	1.96893e-61	4.53781	1.28588	1.35535e-12	9.00658	1.26431
68191276	chr14:68191276:A:G	1.90323e-61	4.44984	1.33991	1.29086e-12	8.90278	1.31936
68191503	chr14:68191503:A:G	1.94663e-64	-1.31236e-09	-1.09546	1.57766e-17	-1.31236e-09	-1.09015
68192485	chr14:68192485:G:A	1.55959e-64	-1.31236e-09	-1.31714	1.25913e-17	-1.31236e-09	-1.31567
68192748	chr14:68192748:A:G	1.90811e-64	-1.31236e-09	-1.11545	1.52657e-17	-1.31236e-09	-1.12307
68192872	chr14:68192872:C:T	1.11752e-64	-0.494419	-1.15603	1.79467e-17	0.225698	-1.18697
68193464	chr14:68193464:A:G	6.94382e-61	5.00642	2.07763	4.66172e-12	9.52405	1.98217
68193805	chr14:68193805:C:T	1.67775e-64	-1.31236e-09	-1.24411	1.33589e-17	-1.31236e-09	-1.2565
68193959	chr14:68193959:A:G	1.61153e-64	-1.31236e-09	-1.28438	1.28834e-17	-1.31236e-09	-1.29274
68194460	chr14:68194460:A:C	3.26633e-64	-1.31236e-09	-0.577894	2.45285e-17	-1.31236e-09	-0.648841
68194558	chr14:68194558:G:A	1.60461e-64	-1.31236e-09	-1.28868	1.28209e-17	-1.31236e-09	-1.2976
68195198	chr14:68195198:T:A	2.73233e-64	-1.31236e-09	-0.756406	2.20226e-17	-1.31236e-09	-0.75661
68195232	chr14:68195232:G:A	5.37086e-65	-2.38316	-3.24751e-10	3.81045e-18	-2.51093	-3.24751e-10
68195299	chr14:68195299:T:C	5.56119e-65	-2.34833	-3.24751e-10	6.75262e-18	-1.93875	-3.24751e-10
68195424	chr14:68195424:T:C	1.20194e-65	-2.5709	-1.30931	1.32397e-18	-2.26584	-1.3022
68195452	chr14:68195452:G:A	1.56115e-64	-1.31236e-09	-1.31614	1.26097e-17	-1.31236e-09	-1.31421
68195479	chr14:68195479:A:G	1.57075e-64	-1.31236e-09	-1.31001	1.26149e-17	-1.31236e-09	-1.3138
68195496	chr14:68195496:C:T	1.56272e-64	-1.31236e-09	-1.31513	1.26316e-17	-1.31236e-09	-1.31248
68195590	chr14:68195590:T:C	1.56116e-64	-1.31236e-09	-1.31613	1.26098e-17	-1.31236e-09	-1.3142
68195642	chr14:68195642:C:T	4.34284e-64	-0.293033	-3.24751e-10	8.32146e-18	-1.72984	-3.24751e-10
68196310	chr14:68196310:T:G	3.47167e-64	-1.31236e-09	-0.516925	2.79239e-17	-1.31236e-09	-0.519195
68196413	chr14:68196413:C:G	5.93916e-64	-1.31236e-09	0.0200054	4.41859e-17	-1.31236e-09	-0.0602725
68196597	chr14:68196597:C:G	3.49413e-64	-1.31236e-09	-0.510476	2.81904e-17	-1.31236e-09	-0.509696
68196699	chr14:68196699:A:G	3.30566e-64	-1.31236e-09	-0.565925	2.65875e-17	-1.31236e-09	-0.568237
68196720	chr14:68196720:A:G	2.12379e-62	1.83853	1.75828	7.57051e-14	5.71383	1.67209
68196826	chr14:68196826:A:G	3.22688e-64	-1.31236e-09	-0.590046	2.53499e-17	-1.31236e-09	-0.615904
68197105	chr14:68197105:G:C	3.54904e-64	-1.31236e-09	-0.494883	2.86339e-17	-1.31236e-09	-0.494087
68197274	chr14:68197274:C:T	1.58703e-64	-1.31236e-09	-1.2997	1.27366e-17	-1.31236e-09	-1.3042
68197919	chr14:68197919:C:T	1.22868e-63	-1.31236e-09	0.746962	9.20062e-17	-1.31236e-09	0.673179
68197960	chr14:68197960:T:TCTC	3.21811e-64	-1.31236e-09	-0.592768	2.58859e-17	-1.31236e-09	-0.59498
68198021	chr14:68198021:G:T	1.62061e-64	-1.31236e-09	-1.27876	1.3006e-17	-1.31236e-09	-1.28326
68198106	chr14:68198106:G:A	5.59393e-64	-1.31236e-09	-0.0398798	4.31804e-17	-1.31236e-09	-0.0832895
68198122	chr14:68198122:G:A	3.0669e-64	-1.31236e-09	-0.640895	2.34166e-17	-1.31236e-09	-0.695232
68198174	chr14:68198174:G:A	3.45252e-64	-1.31236e-09	-0.522458	2.7078e-17	-1.31236e-09	-0.549956
68198648	chr14:68198648:T:C	3.3092e-64	-1.31236e-09	-0.564855	2.66158e-17	-1.31236e-09	-0.567174
68198715	chr14:68198715:G:A	1.63516e-64	-1.31236e-09	-1.26982	1.30875e-17	-1.31236e-09	-1.27702
68198993	chr14:68198993:G:A	3.41512e-64	-1.31236e-09	-0.533349	2.74683e-17	-1.31236e-09	-0.535644
68199103	chr14:68199103:C:T	3.29623e-64	-1.31236e-09	-0.568783	2.76616e-17	-1.31236e-09	-0.528633
68199657	chr14:68199657:C:T	3.6491e-64	-1.31236e-09	-0.46708	2.94294e-17	-1.31236e-09	-0.466684
68199712	chr14:68199712:C:G	7.91307e-64	0.801416	-0.494462	1.71476e-15	4.11918	-0.520828
68199779	chr14:68199779:T:C	3.54307e-64	-1.31236e-09	-0.496567	2.85884e-17	-1.31236e-09	-0.495676
68199970	chr14:68199970:T:A	3.75421e-65	-2.70463	-0.0366396	5.89791e-18	-2.03754	-0.0365417
68200005	chr14:68200005:T:C	2.55878e-62	1.92961	1.85353	9.33474e-14	5.83039	1.76501
68200294	chr14:68200294:G:A	2.19684e-64	-1.31236e-09	-0.97454	1.75519e-17	-1.31236e-09	-0.983515
68201142	chr14:68201142:G:C	1.59379e-64	-1.31236e-09	-1.29545	1.29224e-17	-1.31236e-09	-1.28971
68201782	chr14:68201782:C:A	3.52255e-63	0.7691	1.03111	9.119e-15	4.28504	0.984401
68202277	chr14:68202277:G:A	3.02412e-64	0.0661828	-0.721125	5.23908e-16	3.15445	-0.741815
68202583	chr14:68202583:T:G	2.30668e-63	1.93724	-0.560409	9.35337e-15	5.83932	-0.54451
68202587	chr14:68202587:T:G	4.34024e-62	2.22655	2.08498	1.80669e-13	6.25454	2.0012
68202591	chr14:68202591:T:G	3.26577e-62	2.28062	1.74649	1.41909e-13	6.34607	1.66819
68202605	chr14:68202605:G:A	2.54751e-64	-1.31236e-09	-0.826444	2.05417e-17	-1.31236e-09	-0.826222
68202873	chr14:68202873:C:T	3.02248e-64	-1.31236e-09	-0.655485	2.43413e-17	-1.31236e-09	-0.656505
68203162	chr14:68203162:G:T	3.6133e-65	-2.77953	-3.24751e-10	2.96766e-18	-2.7609	-3.24751e-10
68203578	chr14:68203578:C:A	1.69276e-64	-1.31236e-09	-1.2352	1.38431e-17	-1.31236e-09	-1.22089
68203580	chr14:68203580:G:A	3.59952e-64	-1.31236e-09	-0.480761	2.89475e-17	-1.31236e-09	-0.483193
68203929	chr14:68203929:G:A	3.57676e-64	-1.31236e-09	-0.487105	2.88576e-17	-1.31236e-09	-0.486306
68204888	chr14:68204888:T:C	4.00893e-63	2.71571	-0.786166	1.54481e-18	-2.64452	-0.769255
68205023	chr14:68205023:A:C	1.64384e-64	-1.31236e-09	-1.26453	1.34053e-17	-1.31236e-09	-1.25302
68205664	chr14:68205664:A:G	5.03368e-62	1.09106	3.3687	3.05122e-16	-1.44795	3.31998
68205986	chr14:68205986:G:A	3.68589e-63	0.843349	1.00219	9.87234e-15	4.39587	0.952948
68206138	chr14:68206138:T:G	1.58092e-64	-1.31236e-09	-1.30356	1.26687e-17	-1.31236e-09	-1.30954
68206362	chr14:68206362:T:C	2.62424e-62	1.82486	1.98353	9.2993e-14	5.69716	1.89444
68206400	chr14:68206400:G:A	3.42526e-63	0.676037	1.09616	8.53813e-15	4.15297	1.05065
68206609	chr14:68206609:G:A	3.10879e-63	0.623041	1.05221	7.61943e-15	4.08314	1.00664
68207127	chr14:68207127:T:C	1.55781e-63	0.400198	0.584104	3.23014e-15	3.7114	0.520203
68207168	chr14:68207168:T:C	2.38842e-62	1.8422	1.87204	8.52327e-14	5.71996	1.7845
68207583	chr14:68207583:T:G	3.43552e-63	0.736776	1.03842	8.76857e-15	4.23661	0.993644
68207707	chr14:68207707:A:T	1.14172e-63	-1.31236e-09	0.673558	8.83107e-17	-1.31236e-09	0.632183
68208076	chr14:68208076:A:G	3.57469e-63	2.60937	-0.794465	1.50974e-18	-2.65911	-0.777625
68209124	chr14:68209124:C:T	5.28203e-65	-2.39984	-3.24751e-10	3.7317e-18	-2.53181	-3.24751e-10
68209141	chr14:68209141:C:T	2.5054e-62	1.41456	2.3475	7.39522e-14	5.11614	2.24636
68209456	chr14:68209456:G:A	3.16056e-63	0.747224	0.944548	8.20475e-15	4.26772	0.896067
68209552	chr14:68209552:T:C	2.49916e-64	-1.31236e-09	-0.845609	1.98722e-17	-1.31236e-09	-0.859357
68209582	chr14:68209582:G:A	2.86209e-64	-0.0405247	-0.669485	4.74688e-16	3.00428	-0.690303
68209701	chr14:68209701:C:T	3.66214e-63	0.438352	1.40072	8.06107e-15	3.80572	1.3404
68210061	chr14:68210061:G:A	2.38178e-62	1.37807	2.33339	6.9588e-14	5.06893	2.23274
68210122	chr14:68210122:G:A	3.48669e-63	0.286267	1.50371	7.13981e-15	3.57761	1.44715
68210363	chr14:68210363:A:G	3.261e-64	-1.31236e-09	-0.579528	2.55949e-17	-1.31236e-09	-0.606284
68210561	chr14:68210561:T:G	2.59846e-64	-1.31236e-09	-0.806644	2.1495e-17	-1.31236e-09	-0.780858
68210586	chr14:68210586:G:A	2.15616e-64	-1.31236e-09	-0.993233	1.72687e-17	-1.31236e-09	-0.999785
68210775	chr14:68210775:G:C	2.0935e-62	1.33711	2.24534	5.97574e-14	5.00336	2.14601
68211813	chr14:68211813:T:C	3.60466e-65	-2.78192	-3.24751e-10	2.94529e-18	-2.76847	-3.24751e-10
68212510	chr14:68212510:T:G	1.63403e-64	-1.31236e-09	-1.27051	1.31095e-17	-1.31236e-09	-1.27534
68212605	chr14:68212605:T:C	3.27233e-64	-1.31236e-09	-0.576059	2.57059e-17	-1.31236e-09	-0.601957
68213154	chr14:68213154:A:C	2.82596e-64	-1.31236e-09	-0.722714	2.22229e-17	-1.31236e-09	-0.747553
68213290	chr14:68213290:G:A	3.16749e-63	0.415269	1.2787	6.8816e-15	3.76834	1.21959
68213527	chr14:68213527:A:G	1.65065e-64	-1.31236e-09	-1.26039	1.32364e-17	-1.31236e-09	-1.26571
68213628	chr14:68213628:A:G	5.25e-65	-2.40592	-3.24751e-10	3.69981e-18	-2.54039	-3.24751e-10
68213932	chr14:68213932:C:G	3.24444e-63	0.397966	1.32	7.00078e-15	3.74437	1.26073
68214627	chr14:68214627:A:G	3.38105e-64	-1.31236e-09	-0.543375	2.83861e-17	-1.31236e-09	-0.502778
68214759	chr14:68214759:C:T	3.81385e-63	0.501723	1.37794	8.43388e-15	3.86859	1.32274
68214824	chr14:68214824:T:C	2.46515e-64	-1.31236e-09	-0.859307	2.00848e-17	-1.31236e-09	-0.848716
68215198	chr14:68215198:G:A	6.16637e-64	-1.31236e-09	0.0575481	4.58665e-17	-1.31236e-09	-0.0229419
68215460	chr14:68215460:A:C	2.6805e-64	-1.31236e-09	-0.775558	2.12089e-17	-1.31236e-09	-0.794256
68216037	chr14:68216037:G:A	6.4045e-65	-2.20715	-3.24751e-10	1.05418e-17	-1.49333	-3.24751e-10
68216867	chr14:68216867:C:T	6.35476e-64	-1.31236e-09	0.0876425	5.08621e-17	-1.31236e-09	0.0804401
68217462	chr14:68217462:G:A	6.36975e-64	-1.31236e-09	0.0899991	5.09791e-17	-1.31236e-09	0.0827378
68218609	chr14:68218609:C:A	5.19482e-65	-2.41648	-3.24751e-10	3.68128e-18	-2.54542	-3.24751e-10
68218743	chr14:68218743:T:C	2.32136e-62	1.35232	2.33344	6.25883e-14	4.96229	2.23336
68219152	chr14:68219152:G:A	3.38464e-64	-1.31236e-09	-0.542315	2.84154e-17	-1.31236e-09	-0.501747
68219211	chr14:68219211:C:T	2.28707e-64	-1.31236e-09	-0.934292	1.82796e-17	-1.31236e-09	-0.942891
68219677	chr14:68219677:C:T	2.93348e-63	0.236036	1.38118	5.59265e-15	3.45976	1.32077
68220481	chr14:68220481:C:T	4.39892e-64	-1.31236e-09	-0.280202	3.43114e-17	-1.31236e-09	-0.313201
68220639	chr14:68220639:T:C	1.22441e-63	-1.31236e-09	0.743481	9.71867e-17	-1.31236e-09	0.727957
68220851	chr14:68220851:G:A	1.68145e-64	-1.31236e-09	-1.2419	1.33011e-17	-1.31236e-09	-1.26083
68220914	chr14:68220914:C:T	9.24798e-65	-1.83974	-3.24751e-10	2.34553e-17	-0.693582	-3.24751e-10
68221354	chr14:68221354:T:C	2.99021e-64	-1.31236e-09	-0.666217	2.40794e-17	-1.31236e-09	-0.667322
68221862	chr14:68221862:CA:C	1.59818e-64	-1.31236e-09	-1.29269	1.29678e-17	-1.31236e-09	-1.2862
68221922	chr14:68221922:T:C	3.15792e-63	0.339564	1.35137	6.24797e-15	3.59822	1.29312
68221985	chr14:68221985:C:T	2.80945e-63	0.212157	1.36186	5.25676e-15	3.41683	1.30176
68222274	chr14:68222274:T:C	3.49331e-64	-1.31236e-09	-0.510711	2.93514e-17	-1.31236e-09	-0.469335
68222460	chr14:68222460:T:C	3.21823e-64	-1.31236e-09	-0.592729	2.52758e-17	-1.31236e-09	-0.618831
68222502	chr14:68222502:G:A	3.23695e-63	0.344189	1.37147	6.42114e-15	3.60334	1.31534
68222534	chr14:68222534:T:TG	2.86124e-64	0.00761832	-0.717924	4.60128e-16	3.02153	-0.738698
68222562	chr14:68222562:A:G	1.61032e-64	-1.31236e-09	-1.28513	1.29167e-17	-1.31236e-09	-1.29015
68222863	chr14:68222863:T:C	3.60823e-65	-2.78093	-3.24751e-10	3.38375e-18	-2.62969	-3.24751e-10
68223096	chr14:68223096:C:G	2.58965e-63	0.31056	1.18199	5.07546e-15	3.55414	1.12935
68223256	chr14:68223256:G:A	1.6074e-64	-1.31236e-09	-1.28694	1.30512e-17	-1.31236e-09	-1.27979
68223259	chr14:68223259:G:A	4.53519e-64	-1.31236e-09	-0.249695	3.52242e-17	-1.31236e-09	-0.286945
68224042	chr14:68224042:T:C	1.95824e-64	-1.31236e-09	-1.08951	1.56174e-17	-1.31236e-09	-1.10029
68224417	chr14:68224417:A:G	3.10164e-64	-1.31236e-09	-0.629631	2.43615e-17	-1.31236e-09	-0.655675
68224937	chr14:68224937:C:A	1.64284e-64	-1.31236e-09	-1.26514	1.31748e-17	-1.31236e-09	-1.27037
68225028	chr14:68225028:A:T	3.69099e-65	-2.75825	-3.24751e-10	3.20805e-18	-2.68301	-3.24751e-10
68225150	chr14:68225150:A:T	2.29791e-64	-1.31236e-09	-0.92956	1.82929e-17	-1.31236e-09	-0.942164
68225444	chr14:68225444:T:C	3.10201e-64	-1.31236e-09	-0.629512	2.43618e-17	-1.31236e-09	-0.655662
68225577	chr14:68225577:G:A	1.07558e-63	-1.31236e-09	0.613883	8.34034e-17	-1.31236e-09	0.575012
68225702	chr14:68225702:G:A	1.73358e-64	-1.31236e-09	-1.21137	1.42503e-17	-1.31236e-09	-1.1919
68225775	chr14:68225775:G:A	9.49585e-65	-1.81329	-3.24751e-10	4.836e-18	-2.27259	-3.24751e-10
68225933	chr14:68225933:C:T	3.09335e-63	0.251935	1.41834	5.91964e-15	3.47481	1.36254
68226134	chr14:68226134:C:A	1.63185e-64	-1.31236e-09	-1.27185	1.31847e-17	-1.31236e-09	-1.26962
68226328	chr14:68226328:G:A	5.57845e-64	-1.31236e-09	-0.0426515	4.46295e-17	-1.31236e-09	-0.0502829
68226335	chr14:68226335:C:T	2.93679e-64	-1.31236e-09	-0.684245	2.30994e-17	-1.31236e-09	-0.708873
68226476	chr14:68226476:T:C	3.58234e-64	-1.31236e-09	-0.485544	2.80954e-17	-1.31236e-09	-0.51307
68226786	chr14:68226786:C:T	1.97843e-65	-2.18036	-1.20149	9.16405e-19	-2.74758	-1.1884
68227032	chr14:68227032:AC:A	2.99941e-64	-1.31236e-09	-0.663147	2.41537e-17	-1.31236e-09	-0.664238
68227587	chr14:68227587:A:G	5.31865e-65	-2.39293	-3.24751e-10	3.92055e-18	-2.48245	-3.24751e-10
68227639	chr14:68227639:C:T	3.62626e-64	-1.31236e-09	-0.473361	2.85081e-17	-1.31236e-09	-0.49849
68228175	chr14:68228175:A:G	3.70055e-65	-2.75567	-3.24751e-10	2.95989e-18	-2.76352	-3.24751e-10
68228618	chr14:68228618:A:G	3.46013e-64	-1.31236e-09	-0.520257	2.724e-17	-1.31236e-09	-0.543992
68229202	chr14:68229202:A:G	6.01233e-64	-1.31236e-09	0.0322508	4.47097e-17	-1.31236e-09	-0.0484874
68229311	chr14:68229311:C:G	1.58278e-64	-1.31236e-09	-1.30238	1.27625e-17	-1.31236e-09	-1.30216
68229700	chr14:68229700:G:GTACCTGTTCAGTGC	3.3639e-64	-1.31236e-09	-0.54846	2.64427e-17	-1.31236e-09	-0.573696
68230685	chr14:68230685:C:T	3.07533e-64	-1.31236e-09	-0.638151	2.4722e-17	-1.31236e-09	-0.640985
68231071	chr14:68231071:A:G	2.54251e-64	-0.120069	-0.708339	3.85728e-16	2.83535	-0.728893
68231470	chr14:68231470:C:T	3.00046e-64	-1.31236e-09	-0.662798	2.41617e-17	-1.31236e-09	-0.663908
68231513	chr14:68231513:A:G	1.37338e-63	1.18769	-0.329397	1.77637e-14	6.24302	-0.306782
68231655	chr14:68231655:G:A	2.97708e-63	0.223367	1.4086	5.61857e-15	3.43271	1.35244
68231711	chr14:68231711:T:C	1.76951e-64	-1.31236e-09	-1.19086	1.42063e-17	-1.31236e-09	-1.19499
68231790	chr14:68231790:G:GA	3.15448e-64	-1.31236e-09	-0.612739	2.47672e-17	-1.31236e-09	-0.639157
68232653	chr14:68232653:T:G	2.87606e-63	0.231398	1.36605	5.49731e-15	3.45713	1.3062
68232662	chr14:68232662:A:G	7.00244e-64	-1.31236e-09	0.184697	5.99463e-17	-1.31236e-09	0.244773
68233380	chr14:68233380:T:C	2.06593e-62	1.43819	2.131	5.80835e-14	5.08161	2.03935
68233678	chr14:68233678:GGAGAA:G	2.99941e-64	-1.31236e-09	-0.663147	2.41537e-17	-1.31236e-09	-0.664238
68234269	chr14:68234269:T:C	1.60634e-64	-1.31236e-09	-1.2876	1.29774e-17	-1.31236e-09	-1.28547
68234327	chr14:68234327:G:C	2.87591e-64	-1.31236e-09	-0.705191	2.32349e-17	-1.31236e-09	-0.70302
68234523	chr14:68234523:G:C	1.01021e-63	-1.31236e-09	0.551178	8.09351e-17	-1.31236e-09	0.54497
68234684	chr14:68234684:T:C	5.9806e-64	-1.31236e-09	0.0269588	4.70705e-17	-1.31236e-09	0.0029683
68234685	chr14:68234685:A:G	1.11221e-63	-1.31236e-09	0.647375	9.05922e-17	-1.31236e-09	0.65769
68235158	chr14:68235158:G:A	5.14364e-65	-2.42639	-3.24751e-10	3.66201e-18	-2.55066	-3.24751e-10
68235291	chr14:68235291:A:G	1.60799e-64	-1.31236e-09	-1.28657	1.30514e-17	-1.31236e-09	-1.27978
68235433	chr14:68235433:G:A	1.77258e-63	-1.31236e-09	1.11346	1.38826e-16	-1.31236e-09	1.08454
68235906	chr14:68235906:G:A	2.97822e-64	-1.31236e-09	-0.670237	2.35004e-17	-1.31236e-09	-0.691659
68236359	chr14:68236359:C:T	2.14401e-63	2.26173	-0.958029	8.8802e-15	6.1988	-0.955901
68236499	chr14:68236499:C:A	1.58455e-64	-1.31236e-09	-1.30126	1.27001e-17	-1.31236e-09	-1.30707
68236856	chr14:68236856:A:G	1.79551e-63	-1.31236e-09	1.12631	1.40774e-16	-1.31236e-09	1.09848
68237829	chr14:68237829:G:A	1.84936e-64	-1.31236e-09	-1.14672	1.47564e-17	-1.31236e-09	-1.157
68238436	chr14:68238436:T:G	1.77282e-63	-1.31236e-09	1.1136	1.38877e-16	-1.31236e-09	1.08491
68238873	chr14:68238873:T:C	1.75994e-63	-1.31236e-09	1.1063	1.37897e-16	-1.31236e-09	1.07783
68238969	chr14:68238969:A:G	6.82546e-64	0.159099	-3.24751e-10	3.15217e-18	-2.70059	-3.24751e-10
68238974	chr14:68238974:G:A	1.77501e-63	-1.31236e-09	1.11483	1.39074e-16	-1.31236e-09	1.08633
68239064	chr14:68239064:T:C	4.99943e-65	-2.45482	-3.24751e-10	3.57971e-18	-2.57339	-3.24751e-10
68239479	chr14:68239479:C:A	1.03218e-63	-1.31236e-09	0.572693	7.55044e-17	-1.31236e-09	0.475514
68239624	chr14:68239624:C:T	1.70208e-64	-1.31236e-09	-1.22971	1.35992e-17	-1.31236e-09	-1.23867
68239724	chr14:68239724:C:T	1.56766e-64	-1.31236e-09	-1.31198	1.2607e-17	-1.31236e-09	-1.31443
68239872	chr14:68239872:T:C	1.79364e-63	-1.31236e-09	1.12527	1.40437e-16	-1.31236e-09	1.09608
68239889	chr14:68239889:G:A	1.60344e-63	-1.31236e-09	1.01318	1.30676e-16	-1.31236e-09	1.02404
68240726	chr14:68240726:G:A	2.92643e-64	-1.31236e-09	-0.687778	2.30891e-17	-1.31236e-09	-0.709318
68240884	chr14:68240884:A:G	1.40771e-63	-1.31236e-09	0.88299	1.1368e-16	-1.31236e-09	0.884706
68241069	chr14:68241069:A:G	2.92517e-64	-1.31236e-09	-0.68821	2.30792e-17	-1.31236e-09	-0.709747
68241535	chr14:68241535:C:T	3.1151e-64	-1.31236e-09	-0.625301	2.50647e-17	-1.31236e-09	-0.627218
68242057	chr14:68242057:T:C	5.33444e-64	-1.31236e-09	-0.0873786	4.13703e-17	-1.31236e-09	-0.126114
68242211	chr14:68242211:G:T	2.91805e-63	-1.31236e-09	1.61194	2.06963e-16	-1.31236e-09	1.48386
68242271	chr14:68242271:C:T	6.43394e-64	-1.31236e-09	0.100025	4.78239e-17	-1.31236e-09	0.0188489
68243167	chr14:68243167:C:T	4.5777e-65	-2.54295	-3.24751e-10	3.32757e-18	-2.64644	-3.24751e-10
68243351	chr14:68243351:T:C	1.53927e-63	-1.31236e-09	0.97233	1.19777e-16	-1.31236e-09	0.936951
68243789	chr14:68243789:G:A	2.84708e-64	-1.31236e-09	-0.715268	2.24839e-17	-1.31236e-09	-0.735876
68243880	chr14:68243880:GAAC:G	1.9082e-64	-1.31236e-09	-1.1154	1.52995e-17	-1.31236e-09	-1.12086
68243913	chr14:68243913:G:A	5.35368e-65	-2.38636	-3.24751e-10	6.75774e-18	-1.93799	-3.24751e-10
68243988	chr14:68243988:C:T	6.10954e-65	-2.2543	-3.24751e-10	7.08931e-18	-1.89009	-3.24751e-10
68244060	chr14:68244060:A:G	1.75954e-63	-1.31236e-09	1.10608	1.27659e-16	-1.31236e-09	1.00069
68244117	chr14:68244117:A:G	1.27075e-63	1.05153	-0.270899	1.52777e-14	6.03458	-0.24911
68244446	chr14:68244446:G:T	7.12707e-65	-2.10025	-3.24751e-10	4.13128e-18	-2.43009	-3.24751e-10
68245037	chr14:68245037:T:G	1.78831e-63	-1.31236e-09	1.12229	1.38393e-16	-1.31236e-09	1.08142
68245176	chr14:68245176:TA:T	2.98352e-64	-1.31236e-09	-0.668457	2.35273e-17	-1.31236e-09	-0.690514
68245256	chr14:68245256:T:C	3.33923e-64	0.0846817	-0.640503	5.55914e-16	3.13582	-0.663886
68245534	chr14:68245534:T:C	1.71483e-63	-1.31236e-09	1.08034	1.32739e-16	-1.31236e-09	1.03971
68245546	chr14:68245546:G:A	1.85628e-64	-1.31236e-09	-1.14299	1.4912e-17	-1.31236e-09	-1.14651
68245624	chr14:68245624:A:G	1.71483e-63	-1.31236e-09	1.08034	1.32739e-16	-1.31236e-09	1.03971
68246555	chr14:68246555:G:A	1.74672e-63	-1.31236e-09	1.09876	1.35124e-16	-1.31236e-09	1.05752
68246757	chr14:68246757:A:G	5.04831e-64	-1.31236e-09	-0.142507	3.91441e-17	-1.31236e-09	-0.181427
68246967	chr14:68246967:T:C	3.30588e-64	-1.31236e-09	-0.56586	2.59577e-17	-1.31236e-09	-0.59221
68247025	chr14:68247025:A:T	1.77515e-63	-1.31236e-09	1.11491	1.37332e-16	-1.31236e-09	1.07372
68247212	chr14:68247212:A:G	3.35477e-64	-1.31236e-09	-0.55118	2.63483e-17	-1.31236e-09	-0.577275
68247634	chr14:68247634:C:T	8.41773e-63	2.67136	-3.24751e-10	1.41094e-15	3.40334	-3.24751e-10
68248450	chr14:68248450:T:C	2.37373e-64	0.0250819	-0.922182	3.87631e-16	3.05129	-0.939914
68248459	chr14:68248459:T:C	3.37104e-64	-1.31236e-09	-0.54634	2.71017e-17	-1.31236e-09	-0.549082
68248464	chr14:68248464:A:G	3.73647e-62	1.54174	2.62001	1.082e-13	5.2363	2.50676
68248544	chr14:68248544:T:A	1.63965e-64	-1.31236e-09	-1.26708	1.30852e-17	-1.31236e-09	-1.27719
68248658	chr14:68248658:A:G	1.21239e-63	-1.31236e-09	0.733617	9.08014e-17	-1.31236e-09	0.659998
68248750	chr14:68248750:G:A	1.91146e-64	-1.31236e-09	-1.1137	1.56668e-17	-1.31236e-09	-1.09713
68248853	chr14:68248853:ACAGCCTGCAGG:A	1.64153e-64	-1.31236e-09	-1.26593	1.31373e-17	-1.31236e-09	-1.27323
68249404	chr14:68249404:C:T	2.27001e-64	-0.941777	-3.24751e-10	6.07755e-17	0.25851	-3.24751e-10
68249947	chr14:68249947:G:A	1.62102e-64	-1.31236e-09	-1.27851	1.31628e-17	-1.31236e-09	-1.27128
68250567	chr14:68250567:G:A	3.3543e-64	-1.31236e-09	-0.551319	2.68953e-17	-1.31236e-09	-0.556726
68250757	chr14:68250757:C:G	1.58834e-64	-1.31236e-09	-1.29887	1.27456e-17	-1.31236e-09	-1.30349
68250812	chr14:68250812:C:T	9.46934e-63	1.33222	1.45686	2.53351e-14	4.89398	1.39729
68250821	chr14:68250821:A:G	3.43509e-63	-1.31236e-09	1.77507	2.42739e-16	-1.31236e-09	1.64331
68251346	chr14:68251346:C:T	3.41349e-64	-1.31236e-09	-0.533826	2.73548e-17	-1.31236e-09	-0.539784
68251858	chr14:68251858:G:A	2.05962e-64	-1.31236e-09	-1.03904	1.64225e-17	-1.31236e-09	-1.05003
68252157	chr14:68252157:G:A	2.3237e-64	-1.31236e-09	-0.918401	1.85266e-17	-1.31236e-09	-0.929467
68252167	chr14:68252167:G:GA	2.74321e-64	-1.85191	1.09948	1.92131e-17	-1.9766	1.08351
68252397	chr14:68252397:T:C	9.10528e-63	1.30663	1.44325	2.38679e-14	4.85206	1.37956
68252606	chr14:68252606:A:G	2.8019e-64	-1.31236e-09	-0.731264	2.25769e-17	-1.31236e-09	-0.731748
68252909	chr14:68252909:C:T	1.84175e-64	-1.31236e-09	-1.15084	1.46093e-17	-1.31236e-09	-1.16702
68252910	chr14:68252910:G:A	1.92732e-64	-0.200482	-0.904948	2.5032e-17	0.307329	-0.935849
68252966	chr14:68252966:T:A	3.27229e-64	-1.31236e-09	-0.576072	2.62693e-17	-1.31236e-09	-0.580276
68253039	chr14:68253039:T:C	3.2675e-64	-1.31236e-09	-0.577536	2.62316e-17	-1.31236e-09	-0.581712
68253106	chr14:68253106:C:T	4.95646e-65	-2.46346	-3.24751e-10	3.55086e-18	-2.58149	-3.24751e-10
68253228	chr14:68253228:A:G	1.93549e-64	-1.31236e-09	-1.1012	1.61722e-17	-1.31236e-09	-1.06538
68253366	chr14:68253366:G:A	3.27533e-64	-1.31236e-09	-0.575143	2.62923e-17	-1.31236e-09	-0.579402
68253561	chr14:68253561:T:C	3.14546e-64	-1.31236e-09	-0.615601	2.57371e-17	-1.31236e-09	-0.600745
68253893	chr14:68253893:A:G	3.05019e-64	0.0483179	-0.694675	5.01731e-16	3.08663	-0.717248
68254692	chr14:68254692:T:G	1.95911e-64	-1.31236e-09	-1.08907	1.57022e-17	-1.31236e-09	-1.09488
68254793	chr14:68254793:G:T	2.05051e-65	-2.07619	-1.26987	2.6568e-18	-1.58952	-1.28204
68255699	chr14:68255699:C:T	3.37762e-64	-1.31236e-09	-0.544392	2.70767e-17	-1.31236e-09	-0.550003
68256038	chr14:68256038:G:A	2.99941e-64	-1.31236e-09	-0.663147	2.41537e-17	-1.31236e-09	-0.664238
68256289	chr14:68256289:T:C	3.318e-64	-1.31236e-09	-0.562198	2.663e-17	-1.31236e-09	-0.566638
68256623	chr14:68256623:A:T	3.28162e-64	-1.31236e-09	-0.573224	2.63443e-17	-1.31236e-09	-0.577427
68257490	chr14:68257490:G:A	3.34344e-64	-1.31236e-09	-0.554562	2.68048e-17	-1.31236e-09	-0.560095
68257578	chr14:68257578:A:C	5.01776e-65	-2.45116	-3.24751e-10	3.5968e-18	-2.56863	-3.24751e-10
68257748	chr14:68257748:AG:A	1.63894e-64	-1.31236e-09	-1.26751	1.33202e-17	-1.31236e-09	-1.2594
68258014	chr14:68258014:T:A	2.1267e-64	-1.31236e-09	-1.00699	1.66463e-17	-1.31236e-09	-1.03649
68258073	chr14:68258073:A:G	1.75316e-63	1.37798	-0.275532	2.46358e-14	6.5178	-0.254523
68258371	chr14:68258371:C:T	1.62403e-64	-1.31236e-09	-1.27665	1.31895e-17	-1.31236e-09	-1.26926
68258581	chr14:68258581:A:G	4.47876e-64	-1.31236e-09	-0.262216	3.58969e-17	-1.31236e-09	-0.268025
68258613	chr14:68258613:T:C	3.17851e-64	-1.31236e-09	-0.605151	2.53482e-17	-1.31236e-09	-0.615971
68258940	chr14:68258940:C:T	3.9527e-65	-2.68975	-3.24751e-10	4.18376e-18	-2.41747	-3.24751e-10
68258941	chr14:68258941:G:A	3.68893e-64	-1.31236e-09	-0.456226	2.99317e-17	-1.31236e-09	-0.44976
68259012	chr14:68259012:G:A	1.92501e-64	-1.31236e-09	-1.10663	1.54438e-17	-1.31236e-09	-1.11147
68259376	chr14:68259376:T:C	2.27968e-64	-1.31236e-09	-0.937526	1.76467e-17	-1.31236e-09	-0.97813
68259507	chr14:68259507:G:A	2.20331e-64	-1.31236e-09	-0.9716	1.75486e-17	-1.31236e-09	-0.983705
68259766	chr14:68259766:A:G	1.46104e-64	-2.59182	1.20941	2.26618e-17	-1.89535	1.16735
68259825	chr14:68259825:G:A	1.57302e-64	-1.31236e-09	-1.30857	1.27897e-17	-1.31236e-09	-1.30004
68259835	chr14:68259835:A:G	1.62307e-64	-1.31236e-09	-1.27724	1.29888e-17	-1.31236e-09	-1.28459
68259906	chr14:68259906:C:A	3.6333e-65	-2.774	-3.24751e-10	1.51727e-14	5.77857	-3.24751e-10
68259977	chr14:68259977:A:G	1.97422e-64	-1.31236e-09	-1.08139	1.57838e-17	-1.31236e-09	-1.08969
68260524	chr14:68260524:C:T	2.57106e-64	-1.31236e-09	-0.817244	2.06949e-17	-1.31236e-09	-0.818791
68260789	chr14:68260789:A:G	9.73531e-66	-2.77639	-1.31458	3.96308e-18	-1.1562	-1.31545
68261514	chr14:68261514:A:T	1.58279e-64	-1.31236e-09	-1.30237	1.28486e-17	-1.31236e-09	-1.29544
68261708	chr14:68261708:C:T	1.44413e-65	-2.77684	-0.919802	6.24442e-18	-1.11503	-0.90196
68261762	chr14:68261762:T:C	3.43661e-65	-2.60528	-0.224379	4.38237e-17	0.147728	-0.21623
68261846	chr14:68261846:A:G	2.0834e-64	-1.31236e-09	-1.02756	1.62818e-17	-1.31236e-09	-1.05863
68261917	chr14:68261917:C:T	2.2558e-64	-1.31236e-09	-0.948057	1.79782e-17	-1.31236e-09	-0.959519
68262512	chr14:68262512:T:G	1.6616e-64	-1.31236e-09	-1.25378	1.35926e-17	-1.31236e-09	-1.23915
68263164	chr14:68263164:A:G	1.5937e-64	-1.31236e-09	-1.2955	1.29482e-17	-1.31236e-09	-1.28772
68263499	chr14:68263499:T:G	1.58444e-64	-1.31236e-09	-1.30133	1.28092e-17	-1.31236e-09	-1.29851
68264425	chr14:68264425:G:A	2.8334e-64	-1.31236e-09	-0.720083	2.4874e-17	-1.31236e-09	-0.634852
68264440	chr14:68264440:T:G	2.07647e-64	-1.31236e-09	-1.03089	1.66069e-17	-1.31236e-09	-1.03886
68264457	chr14:68264457:G:T	2.49712e-64	-1.31236e-09	-0.846425	2.02889e-17	-1.31236e-09	-0.838605
68264492	chr14:68264492:G:A	4.9251e-65	-2.18438	-0.285425	7.20394e-17	0.694399	-0.265862
68264888	chr14:68264888:T:C	1.79481e-65	-2.74865	-0.730603	3.16666e-18	-1.95489	-0.741113
68264994	chr14:68264994:C:G	4.25615e-64	-1.31236e-09	-0.313197	3.25649e-17	-1.31236e-09	-0.365443
68265159	chr14:68265159:T:C	2.52981e-64	-1.31236e-09	-0.833417	2.05433e-17	-1.31236e-09	-0.82614
68265355	chr14:68265355:C:T	1.56662e-64	-1.31236e-09	-1.31264	1.26282e-17	-1.31236e-09	-1.31274
68265446	chr14:68265446:G:A	1.99803e-64	-1.31236e-09	-1.0694	1.59484e-17	-1.31236e-09	-1.07932
68265588	chr14:68265588:AAT:A	1.0425e-65	-2.70486	-1.31766	4.77092e-18	-0.96923	-1.31691
68265705	chr14:68265705:T:A	2.00504e-65	-2.44741	-0.921078	2.90535e-17	0.434384	-0.913923
68265706	chr14:68265706:C:A	1.97846e-65	-2.45505	-0.92678	2.81399e-17	0.408189	-0.919677
68265876	chr14:68265876:G:T	1.86454e-64	-1.31236e-09	-1.13855	1.49574e-17	-1.31236e-09	-1.14347
68265938	chr14:68265938:G:A	4.61376e-65	-2.5351	-3.24751e-10	8.85154e-18	-1.66809	-3.24751e-10
68265988	chr14:68265988:G:A	2.31256e-64	-1.31236e-09	-0.923208	1.83946e-17	-1.31236e-09	-0.936618
68266915	chr14:68266915:G:A	2.39858e-65	-2.08673	-1.10254	5.4968e-17	1.25549	-1.09742
68267035	chr14:68267035:C:T	2.28607e-64	-1.31236e-09	-0.934726	1.8235e-17	-1.31236e-09	-0.945336
68267933	chr14:68267933:C:CT	2.21953e-64	-1.31236e-09	-0.964266	1.76576e-17	-1.31236e-09	-0.977513
68267968	chr14:68267968:A:G	2.15692e-64	-0.992879	-3.24751e-10	8.05537e-18	-1.76234	-3.24751e-10
68268259	chr14:68268259:C:G	1.57332e-64	-1.31236e-09	-1.30838	1.26405e-17	-1.31236e-09	-1.31177
68268435	chr14:68268435:G:A	2.35166e-64	-1.31236e-09	-0.906441	1.87091e-17	-1.31236e-09	-0.919668
68269287	chr14:68269287:C:T	1.56212e-64	-1.31236e-09	-1.31552	1.2584e-17	-1.31236e-09	-1.31625
68269490	chr14:68269490:G:A	2.25293e-64	-1.31236e-09	-0.949328	1.7933e-17	-1.31236e-09	-0.962037
68269497	chr14:68269497:C:T	2.49666e-64	-1.31236e-09	-0.846609	2.02851e-17	-1.31236e-09	-0.838793
68269569	chr14:68269569:A:G	2.24753e-64	-1.31236e-09	-0.951732	1.78905e-17	-1.31236e-09	-0.964405
68269714	chr14:68269714:C:T	4.85265e-64	-1.31236e-09	-0.182038	3.71059e-17	-1.31236e-09	-0.234903
68269731	chr14:68269731:C:T	4.41986e-64	-1.31236e-09	-0.275453	3.382e-17	-1.31236e-09	-0.327626
68269743	chr14:68269743:C:T	4.32519e-64	-1.31236e-09	-0.297106	3.31116e-17	-1.31236e-09	-0.348792
68269754	chr14:68269754:C:T	7.26306e-65	-1.0558	-1.02554	4.46411e-18	-1.33949	-1.01311
68270999	chr14:68270999:G:A	2.04005e-64	-1.31236e-09	-1.04859	1.65565e-17	-1.31236e-09	-1.0419
68271618	chr14:68271618:C:T	1.61735e-64	-1.31236e-09	-1.28077	1.31623e-17	-1.31236e-09	-1.27132
68271755	chr14:68271755:A:G	2.63013e-64	-1.31236e-09	-0.794528	2.03584e-17	-1.31236e-09	-0.835184
68271841	chr14:68271841:A:T	1.58948e-64	-1.31236e-09	-1.29816	1.2776e-17	-1.31236e-09	-1.30111
68271907	chr14:68271907:C:T	1.62496e-64	-1.31236e-09	-1.27608	1.30565e-17	-1.31236e-09	-1.27939
68272207	chr14:68272207:C:G	1.82797e-64	-1.31236e-09	-1.15836	1.50556e-17	-1.31236e-09	-1.13693
68272584	chr14:68272584:G:T	1.87727e-64	-1.31236e-09	-1.13175	1.52806e-17	-1.31236e-09	-1.12209
68272996	chr14:68272996:T:C	8.30606e-65	-1.94716	-3.24751e-10	3.38456e-18	-2.62945	-3.24751e-10
68273251	chr14:68273251:G:C	3.87548e-65	-1.68969	-1.01979	7.5859e-17	1.49388	-1.01368
68274121	chr14:68274121:C:A	1.55884e-64	-1.31236e-09	-1.31762	1.25645e-17	-1.31236e-09	-1.3178
68274207	chr14:68274207:A:G	1.56136e-65	-2.73159	-0.886995	6.57784e-18	-1.09438	-0.870592
68274818	chr14:68274818:A:G	2.40558e-64	-1.31236e-09	-0.883771	1.95499e-17	-1.31236e-09	-0.875708
68274933	chr14:68274933:A:T	3.8292e-64	-1.31236e-09	-0.418907	2.94773e-17	-1.31236e-09	-0.465058
68275579	chr14:68275579:C:T	2.44266e-64	-1.31236e-09	-0.868473	1.98503e-17	-1.31236e-09	-0.860459
68275904	chr14:68275904:G:A	2.47577e-65	-2.0877	-1.06989	1.00057e-18	-2.75125	-1.09686
68276590	chr14:68276590:A:G	1.81438e-65	-2.6857	-0.782703	1.73268e-17	-0.233082	-0.763343
68277090	chr14:68277090:T:G	8.44749e-64	-1.31236e-09	0.372308	6.62366e-17	-1.31236e-09	0.344556
68277091	chr14:68277091:T:A	8.48802e-64	-1.31236e-09	0.377095	6.65494e-17	-1.31236e-09	0.349267
68277706	chr14:68277706:C:T	4.47644e-65	-2.56532	-3.24751e-10	9.76543e-17	0.732756	-3.24751e-10
68277815	chr14:68277815:T:G	2.43578e-64	-1.31236e-09	-0.871294	1.97849e-17	-1.31236e-09	-0.863761
68277979	chr14:68277979:A:G	1.00163e-65	-2.7446	-1.31791	1.26759e-18	-2.29377	-1.31779
68278022	chr14:68278022:C:T	3.5703e-64	-1.31236e-09	-0.488911	2.89684e-17	-1.31236e-09	-0.482472
68278127	chr14:68278127:A:G	9.97905e-66	-2.75459	-1.31165	1.22102e-18	-2.33425	-1.31474
68279325	chr14:68279325:A:G	2.47033e-64	-1.31236e-09	-0.85721	1.99751e-17	-1.31236e-09	-0.854193
68279421	chr14:68279421:T:C	1.55872e-64	-1.31236e-09	-1.3177	1.25639e-17	-1.31236e-09	-1.31785
68279710	chr14:68279710:C:T	2.4421e-64	-1.31236e-09	-0.868703	1.97581e-17	-1.31236e-09	-0.865115
68279719	chr14:68279719:C:T	1.56592e-64	-1.31236e-09	-1.31309	1.26093e-17	-1.31236e-09	-1.31424
68280032	chr14:68280032:C:T	1.62659e-64	-1.31236e-09	-1.27508	1.30745e-17	-1.31236e-09	-1.27802
68280373	chr14:68280373:T:C	2.35447e-64	-1.31236e-09	-0.905245	1.9129e-17	-1.31236e-09	-0.897469
68280396	chr14:68280396:A:G	4.22531e-65	-2.62305	-3.24751e-10	2.94006e-18	-2.77025	-3.24751e-10
68280471	chr14:68280471:C:T	2.64143e-64	-1.31236e-09	-0.790241	2.12213e-17	-1.31236e-09	-0.793672
68280860	chr14:68280860:CCTGGG:C	2.32358e-64	-1.31236e-09	-0.918453	1.87865e-17	-1.31236e-09	-0.915538
68281151	chr14:68281151:A:T	1.50941e-65	-2.7044	-0.948033	7.14372e-18	-0.951201	-0.931242
68281195	chr14:68281195:A:C	2.40636e-64	-1.31236e-09	-0.883444	1.95546e-17	-1.31236e-09	-0.875467
68281291	chr14:68281291:G:A	3.32723e-65	-1.65332	-1.20869	5.63208e-17	1.37949	-1.1971
68281543	chr14:68281543:C:T	1.9125e-64	-1.31236e-09	-1.11315	1.52863e-17	-1.31236e-09	-1.12172
68282043	chr14:68282043:G:A	2.41447e-64	-1.31236e-09	-0.88008	1.95323e-17	-1.31236e-09	-0.876606
68282074	chr14:68282074:T:C	1.57595e-64	-1.31236e-09	-1.3067	1.26462e-17	-1.31236e-09	-1.31132
68282163	chr14:68282163:A:G	3.60897e-65	-2.78073	-3.24751e-10	2.94989e-18	-2.76691	-3.24751e-10
68282301	chr14:68282301:C:T	4.2997e-65	-2.6056	-3.24751e-10	5.14991e-18	-2.2097	-3.24751e-10
68282484	chr14:68282484:T:C	1.97877e-64	-1.31236e-09	-1.07909	1.57565e-17	-1.31236e-09	-1.09142
68282490	chr14:68282490:T:G	1.6574e-64	-1.31236e-09	-1.25631	1.32546e-17	-1.31236e-09	-1.26434
68283210	chr14:68283210:G:A	1.15907e-65	-2.7747	-1.14183	3.50678e-18	-1.46101	-1.13297
68283246	chr14:68283246:G:A	2.10442e-64	-1.31236e-09	-1.01752	1.68844e-17	-1.31236e-09	-1.02229
68283511	chr14:68283511:G:A	1.57053e-64	-1.31236e-09	-1.31015	1.27023e-17	-1.31236e-09	-1.30689
68283551	chr14:68283551:T:A	1.68436e-64	-1.31236e-09	-1.24017	1.35866e-17	-1.31236e-09	-1.2396
68283596	chr14:68283596:T:G	1.70369e-64	-1.31236e-09	-1.22876	1.36966e-17	-1.31236e-09	-1.23153
68283691	chr14:68283691:G:A	2.07353e-64	-1.31236e-09	-1.03231	1.66309e-17	-1.31236e-09	-1.03742
68283940	chr14:68283940:T:G	1.59955e-64	-1.31236e-09	-1.29184	1.28592e-17	-1.31236e-09	-1.29462
68284211	chr14:68284211:A:G	1.59385e-64	-1.31236e-09	-1.29541	1.28323e-17	-1.31236e-09	-1.29671
68284355	chr14:68284355:G:A	2.44915e-64	-1.31236e-09	-0.865821	1.98023e-17	-1.31236e-09	-0.862881
68285839	chr14:68285839:C:T	1.97512e-64	-1.31236e-09	-1.08093	1.50358e-17	-1.31236e-09	-1.13824
68286176	chr14:68286176:C:T	1.65131e-64	-1.31236e-09	-1.25999	1.32538e-17	-1.31236e-09	-1.2644
68286282	chr14:68286282:T:A	1.58445e-64	-1.31236e-09	-1.30132	1.27132e-17	-1.31236e-09	-1.30604
68286329	chr14:68286329:C:T	3.10502e-64	-1.31236e-09	-0.628542	2.50788e-17	-1.31236e-09	-0.626654
68286570	chr14:68286570:T:G	1.43369e-65	-2.7677	-0.93619	7.63299e-18	-0.862225	-0.953972
68286876	chr14:68286876:C:T	1.14365e-65	-2.77992	-1.15	3.21798e-18	-1.53864	-1.14129
68287425	chr14:68287425:C:G	3.07761e-64	-1.31236e-09	-0.637408	2.48434e-17	-1.31236e-09	-0.636084
68287700	chr14:68287700:T:C	1.19689e-65	-2.78169	-1.10273	2.95243e-18	-1.6753	-1.09074
68287919	chr14:68287919:A:G	1.59151e-64	-1.31236e-09	-1.29688	1.27857e-17	-1.31236e-09	-1.30035
68287978	chr14:68287978:G:A	1.17805e-65	-2.78147	-1.11881	3.15906e-18	-1.59144	-1.10696
68288018	chr14:68288018:G:A	1.70963e-64	-1.31236e-09	-1.22529	1.39444e-17	-1.31236e-09	-1.2136
68288099	chr14:68288099:G:A	1.59558e-64	-1.31236e-09	-1.29433	1.28178e-17	-1.31236e-09	-1.29785
68288712	chr14:68288712:A:T	1.5877e-64	-1.31236e-09	-1.29927	1.27611e-17	-1.31236e-09	-1.30228
68289370	chr14:68289370:T:C	1.61044e-64	-1.31236e-09	-1.28506	1.29299e-17	-1.31236e-09	-1.28914
68289457	chr14:68289457:G:A	1.60253e-64	-1.31236e-09	-1.28998	1.28706e-17	-1.31236e-09	-1.29373
68290016	chr14:68290016:G:T	3.06315e-65	-1.63226	-1.31245	3.76252e-17	1.09065	-1.31165
68290335	chr14:68290335:C:T	4.21287e-65	-2.626	-3.24751e-10	3.75411e-18	-2.52583	-3.24751e-10
68290358	chr14:68290358:G:A	1.63518e-64	-1.31236e-09	-1.26981	1.31134e-17	-1.31236e-09	-1.27504
68290865	chr14:68290865:G:A	1.75299e-63	-1.31236e-09	1.10235	1.37685e-16	-1.31236e-09	1.07629
68291042	chr14:68291042:A:T	2.04625e-65	-2.20589	-1.14225	1.02168e-18	-2.69994	-1.12729
68291051	chr14:68291051:G:A	1.55848e-64	-1.31236e-09	-1.31785	1.25625e-17	-1.31236e-09	-1.31796
68291203	chr14:68291203:T:C	1.65381e-64	-1.31236e-09	-1.25848	1.32547e-17	-1.31236e-09	-1.26432
68291291	chr14:68291291:C:T	2.11609e-64	-1.31236e-09	-1.01199	1.68602e-17	-1.31236e-09	-1.02372
68291445	chr14:68291445:G:A	1.56472e-64	-1.31236e-09	-1.31385	1.26525e-17	-1.31236e-09	-1.31083
68291751	chr14:68291751:G:T	2.99985e-64	-1.31236e-09	-0.662999	2.42515e-17	-1.31236e-09	-0.660197
68291801	chr14:68291801:T:C	2.18914e-64	-1.31236e-09	-0.978052	1.7207e-17	-1.31236e-09	-1.00336
68291835	chr14:68291835:T:C	1.63283e-64	-1.31236e-09	-1.27125	1.30954e-17	-1.31236e-09	-1.27641
68291858	chr14:68291858:T:C	1.13113e-65	-2.68292	-1.25801	1.74368e-18	-2.02244	-1.27024
68292134	chr14:68292134:G:T	1.77252e-64	-1.31236e-09	-1.18916	1.41583e-17	-1.31236e-09	-1.19838
68292663	chr14:68292663:C:G	2.09425e-64	-1.31236e-09	-1.02237	1.58382e-17	-1.31236e-09	-1.08626
68292876	chr14:68292876:T:C	2.89322e-64	-1.31236e-09	-0.699192	2.33846e-17	-1.31236e-09	-0.696601
68293103	chr14:68293103:G:T	1.63231e-64	-1.31236e-09	-1.27157	1.3095e-17	-1.31236e-09	-1.27645
68293281	chr14:68293281:A:C	1.01211e-64	-1.11943	-0.630095	2.23809e-18	-2.43319	-0.609863
68293424	chr14:68293424:C:T	1.40986e-65	-2.76225	-0.958403	2.64946e-18	-1.92908	-0.945242
68293468	chr14:68293468:C:T	1.298e-65	-2.69251	-1.11081	2.27803e-18	-1.8887	-1.13666
68293628	chr14:68293628:T:G	2.02186e-65	-2.26486	-1.09527	1.01371e-18	-2.78192	-1.05314
68293779	chr14:68293779:A:G	1.56336e-64	-1.31236e-09	-1.31473	1.25938e-17	-1.31236e-09	-1.31547
68293810	chr14:68293810:A:G	9.78336e-66	-2.77019	-1.31585	2.732e-18	-1.52612	-1.31752
68294003	chr14:68294003:T:C	4.11369e-64	-1.31236e-09	-0.347242	3.16196e-17	-1.31236e-09	-0.394901
68294269	chr14:68294269:C:G	1.22527e-65	-2.54922	-1.31176	7.936e-19	-2.76649	-1.31336
68294806	chr14:68294806:C:T	5.96129e-65	-1.21828	-1.06058	1.32625e-18	-2.44805	-1.11827
68295171	chr14:68295171:G:A	2.06897e-64	-1.31236e-09	-1.03451	1.65594e-17	-1.31236e-09	-1.04173
68296024	chr14:68296024:G:A	5.85945e-65	-2.29609	-3.24751e-10	3.31601e-18	-2.64991	-3.24751e-10
68296128	chr14:68296128:C:T	3.75585e-64	-1.31236e-09	-0.438248	3.04148e-17	-1.31236e-09	-0.433749
68296331	chr14:68296331:T:A	2.01458e-64	-1.31236e-09	-1.06115	1.61132e-17	-1.31236e-09	-1.06904
68296422	chr14:68296422:A:G	1.65325e-64	-1.31236e-09	-1.25882	1.33944e-17	-1.31236e-09	-1.25384
68296802	chr14:68296802:A:G	2.0037e-64	-1.31236e-09	-1.06656	1.61135e-17	-1.31236e-09	-1.06902
68297222	chr14:68297222:C:T	1.64075e-64	-1.31236e-09	-1.26641	1.32872e-17	-1.31236e-09	-1.26188
68297537	chr14:68297537:A:G	1.72783e-65	-2.21681	-1.30047	9.60401e-19	-2.59307	-1.29601
68298478	chr14:68298478:T:C	1.53305e-64	-1.3343	-3.24751e-10	3.72246e-17	-0.231709	-3.24751e-10
68298941	chr14:68298941:G:A	5.1372e-65	-1.59404	-0.833593	1.05081e-16	1.63202	-0.825962
68299007	chr14:68299007:T:G	1.16258e-65	-2.77956	-1.13395	2.40664e-18	-1.83511	-1.13534
68299588	chr14:68299588:C:G	1.21567e-65	-2.78037	-1.08848	2.60797e-18	-1.79745	-1.09266
68299589	chr14:68299589:G:A	1.77686e-64	-1.31236e-09	-1.18671	1.41348e-17	-1.31236e-09	-1.20004
68300094	chr14:68300094:G:A	3.79558e-64	-1.81221	1.38448	1.36356e-17	-2.44937	1.21338
68300445	chr14:68300445:A:G	2.12298e-64	-1.31236e-09	-1.00874	1.69718e-17	-1.31236e-09	-1.01712
68300823	chr14:68300823:A:C	1.57166e-64	-1.31236e-09	-1.30943	1.27055e-17	-1.31236e-09	-1.30664
68301255	chr14:68301255:G:T	1.3003e-65	-2.77903	-1.02252	2.75484e-18	-1.80922	-1.02609
68301560	chr14:68301560:A:G	1.56175e-64	-1.31236e-09	-1.31575	1.26227e-17	-1.31236e-09	-1.31318
68302111	chr14:68302111:C:G	1.61821e-64	-1.31236e-09	-1.28024	1.29435e-17	-1.31236e-09	-1.28808
68302167	chr14:68302167:G:A	3.38617e-63	-1.31236e-09	1.76072	2.722e-16	-1.31236e-09	1.75786
68302465	chr14:68302465:A:G	2.73832e-65	-1.85289	-1.20391	3.98147e-17	1.04965	-1.21409
68302478	chr14:68302478:C:T	1.43547e-65	-2.43917	-1.26349	1.17669e-18	-2.41207	-1.2739
68302482	chr14:68302482:C:T	3.8481e-65	-2.71657	-3.24751e-10	3.83967e-18	-2.50329	-3.24751e-10
68302556	chr14:68302556:A:G	5.87285e-64	-1.31236e-09	0.00877875	4.74195e-17	-1.31236e-09	0.0103553
68302746	chr14:68302746:C:G	2.08331e-64	-1.31236e-09	-1.02761	1.66638e-17	-1.31236e-09	-1.03544
68302793	chr14:68302793:C:T	2.08331e-64	-1.31236e-09	-1.02761	1.66638e-17	-1.31236e-09	-1.03544
68302993	chr14:68302993:A:C	1.36107e-65	-2.76058	-0.995293	1.43683e-18	-2.48183	-1.00441
68303107	chr14:68303107:G:A	2.46364e-64	-1.31236e-09	-0.859921	1.99332e-17	-1.31236e-09	-0.856291
68303328	chr14:68303328:G:A	1.5769e-64	-1.31236e-09	-1.3061	1.26397e-17	-1.31236e-09	-1.31183
68303981	chr14:68303981:A:C	4.9528e-65	-1.61764	-0.846554	1.01549e-16	1.61128	-0.839421
68304102	chr14:68304102:G:A	1.15972e-65	-2.67867	-1.2373	9.06767e-19	-2.69617	-1.25038
68304710	chr14:68304710:G:A	3.66269e-64	-1.31236e-09	-0.463365	2.90411e-17	-1.31236e-09	-0.479966
68304725	chr14:68304725:G:A	1.50558e-63	-1.31236e-09	0.950201	1.22025e-16	-1.31236e-09	0.955551
68304729	chr14:68304729:C:T	1.56031e-64	-1.31236e-09	-1.31667	1.25867e-17	-1.31236e-09	-1.31604
68304733	chr14:68304733:A:G	1.32746e-65	-2.7696	-1.01128	1.34889e-18	-2.52903	-1.02037
68304976	chr14:68304976:C:A	1.62783e-64	-1.31236e-09	-1.27431	1.3183e-17	-1.31236e-09	-1.26975
68305546	chr14:68305546:T:G	1.59913e-64	-1.31236e-09	-1.2921	1.29122e-17	-1.31236e-09	-1.29051
68305853	chr14:68305853:T:C	1.56149e-64	-1.31236e-09	-1.31592	1.25693e-17	-1.31236e-09	-1.31742
68305893	chr14:68305893:A:G	1.18011e-65	-2.6606	-1.23794	8.98176e-19	-2.70494	-1.25113
68306006	chr14:68306006:G:A	1.55832e-64	-1.31236e-09	-1.31795	1.25656e-17	-1.31236e-09	-1.31771
68306273	chr14:68306273:A:G	2.5545e-64	-1.31236e-09	-0.823705	2.06557e-17	-1.31236e-09	-0.820684
68306581	chr14:68306581:C:G	1.27573e-65	-2.50327	-1.31736	7.82769e-19	-2.77671	-1.31688
68306636	chr14:68306636:G:A	1.27321e-65	-2.50557	-1.31703	7.83333e-19	-2.77642	-1.31646
68306863	chr14:68306863:G:C	3.92512e-65	-2.2448	-0.451952	1.90891e-18	-2.68643	-0.515715
68307456	chr14:68307456:T:G	2.11735e-64	-1.31236e-09	-1.01139	1.69652e-17	-1.31236e-09	-1.01751
68307515	chr14:68307515:C:T	4.06127e-64	-1.31236e-09	-0.360066	3.11792e-17	-1.31236e-09	-0.408927
68307554	chr14:68307554:G:T	4.58942e-64	-1.31236e-09	-0.237809	3.51327e-17	-1.31236e-09	-0.289546
68307614	chr14:68307614:T:A	3.34962e-63	-1.31236e-09	1.74987	2.69811e-16	-1.31236e-09	1.74904
68308135	chr14:68308135:T:C	1.57627e-64	-1.31236e-09	-1.3065	1.2656e-17	-1.31236e-09	-1.31055
68308137	chr14:68308137:T:G	1.29055e-65	-2.50498	-1.3041	7.99802e-19	-2.77033	-1.30174
68308399	chr14:68308399:A:G	4.08198e-65	-2.65757	-3.24751e-10	6.71196e-18	-1.94479	-3.24751e-10
68308588	chr14:68308588:AAC:A	1.63534e-64	-1.31236e-09	-1.26971	1.33147e-17	-1.31236e-09	-1.25981
68309037	chr14:68309037:T:C	1.60043e-64	-1.31236e-09	-1.29129	1.3011e-17	-1.31236e-09	-1.28288
68309343	chr14:68309343:T:C	1.30701e-65	-2.49482	-1.30158	8.0059e-19	-2.7721	-1.29899
68309360	chr14:68309360:G:A	1.58315e-64	-1.31236e-09	-1.30214	1.27004e-17	-1.31236e-09	-1.30705
68309453	chr14:68309453:G:A	1.97704e-65	-2.54825	-0.834301	1.23436e-18	-2.75596	-0.882172
68309491	chr14:68309491:A:G	4.98119e-65	-1.6473	-0.81118	9.83597e-17	1.54477	-0.804817
68309551	chr14:68309551:A:G	4.37364e-64	-1.31236e-09	-0.285966	3.35024e-17	-1.31236e-09	-0.337061
68309856	chr14:68309856:T:C	1.05836e-64	-1.70484	-3.24751e-10	3.80905e-18	-2.5113	-3.24751e-10
68309960	chr14:68309960:A:T	2.13254e-64	-1.31236e-09	-1.00425	1.70559e-17	-1.31236e-09	-1.01218
68310325	chr14:68310325:T:C	2.00851e-65	-2.56624	-0.80051	1.28208e-18	-2.74947	-0.850724
68310419	chr14:68310419:T:C	2.34935e-64	-1.31236e-09	-0.907421	1.84294e-17	-1.31236e-09	-0.93473
68310488	chr14:68310488:T:G	1.30142e-65	-2.76955	-1.03114	1.37043e-18	-2.49365	-1.0399
68310714	chr14:68310714:G:A	1.91384e-64	-1.31236e-09	-1.11245	1.54282e-17	-1.31236e-09	-1.11248
68311036	chr14:68311036:C:T	1.56901e-64	-1.31236e-09	-1.31111	1.2663e-17	-1.31236e-09	-1.30999
68311045	chr14:68311045:G:A	6.83648e-64	-1.31236e-09	0.160712	5.51058e-17	-1.31236e-09	0.160578
68311157	chr14:68311157:T:C	7.06236e-64	-1.31236e-09	0.193218	5.69855e-17	-1.31236e-09	0.19412
68311414	chr14:68311414:C:T	5.20582e-64	-1.31236e-09	-0.111784	3.88584e-17	-1.31236e-09	-0.188754
68311945	chr14:68311945:A:G	1.55852e-64	-1.31236e-09	-1.31782	1.2564e-17	-1.31236e-09	-1.31784
68312264	chr14:68312264:C:T	3.53126e-65	-2.22462	-0.577877	1.70431e-18	-2.67777	-0.63774
68312685	chr14:68312685:A:G	4.35425e-64	-1.31236e-09	-0.290409	3.33574e-17	-1.31236e-09	-0.341398
68312797	chr14:68312797:G:A	1.61845e-64	-1.31236e-09	-1.28009	1.31652e-17	-1.31236e-09	-1.2711
68313802	chr14:68313802:A:G	1.66469e-64	-1.31236e-09	-1.25192	1.34393e-17	-1.31236e-09	-1.2505
68314366	chr14:68314366:G:C	4.3041e-64	-1.31236e-09	-0.301993	3.29833e-17	-1.31236e-09	-0.352675
68314742	chr14:68314742:C:T	1.56644e-64	-1.31236e-09	-1.31276	1.26561e-17	-1.31236e-09	-1.31054
68314878	chr14:68314878:C:T	1.25921e-65	-2.51648	-1.31718	7.89684e-19	-2.76818	-1.31662
68315583	chr14:68315583:G:A	1.14686e-65	-2.67413	-1.25299	9.10693e-19	-2.67813	-1.2641
68315600	chr14:68315600:C:T	1.23314e-65	-2.53754	-1.31704	7.92952e-19	-2.76425	-1.31642
68315713	chr14:68315713:A:G	2.80049e-64	-1.31236e-09	-0.731767	2.25263e-17	-1.31236e-09	-0.733995
68315716	chr14:68315716:G:A	7.22528e-64	-1.31236e-09	0.216024	6.02712e-17	-1.31236e-09	0.250178
68315738	chr14:68315738:A:G	1.8805e-64	-1.31236e-09	-1.13003	1.47599e-17	-1.31236e-09	-1.15676
68315887	chr14:68315887:C:T	1.31378e-65	-2.48558	-1.30566	7.95807e-19	-2.77349	-1.30358
68316229	chr14:68316229:C:T	1.67227e-64	-1.31236e-09	-1.24738	1.35477e-17	-1.31236e-09	-1.24246
68316557	chr14:68316557:T:C	1.27458e-65	-2.54121	-1.28032	8.26619e-19	-2.7628	-1.27629
68316703	chr14:68316703:G:A	1.68314e-64	-1.31236e-09	-1.2409	1.37415e-17	-1.31236e-09	-1.22826
68317068	chr14:68317068:G:A	6.75174e-64	-1.31236e-09	0.148239	5.45744e-17	-1.31236e-09	0.150887
68317074	chr14:68317074:A:C	1.49432e-65	-2.49609	-1.16638	9.19313e-19	-2.77427	-1.15853
68317896	chr14:68317896:T:A	4.24015e-64	-1.31236e-09	-0.316963	3.24761e-17	-1.31236e-09	-0.368172
68318166	chr14:68318166:C:T	2.04124e-64	-1.31236e-09	-1.048	1.63867e-17	-1.31236e-09	-1.05221
68318182	chr14:68318182:G:A	1.52081e-65	-2.76153	-0.88337	1.65157e-18	-2.45433	-0.892616
68318360	chr14:68318360:G:A	1.10628e-65	-2.66673	-1.29641	8.68358e-19	-2.68659	-1.30324
68318433	chr14:68318433:C:CTA	2.80258e-64	-1.31236e-09	-0.731023	2.25974e-17	-1.31236e-09	-0.730841
68318616	chr14:68318616:G:A	3.20591e-65	-2.29426	-0.604891	1.62107e-18	-2.70339	-0.662208
68318934	chr14:68318934:C:A	1.74589e-64	-1.31236e-09	-1.2043	1.38995e-17	-1.31236e-09	-1.21682
68320070	chr14:68320070:T:C	3.00086e-65	-1.8361	-1.12915	1.28191e-18	-2.44664	-1.15368
68320080	chr14:68320080:G:A	1.51039e-65	-2.52169	-1.13009	9.70685e-19	-2.76968	-1.10875
68320276	chr14:68320276:A:G	1.5219e-65	-2.50882	-1.13537	9.51384e-19	-2.7724	-1.12612
68320289	chr14:68320289:A:G	8.69445e-65	-0.961573	-0.939888	1.69542e-18	-2.31104	-1.0097
68321164	chr14:68321164:A:C	1.13904e-65	-2.62992	-1.30404	8.47258e-19	-2.71642	-1.298
68321290	chr14:68321290:C:T	2.55272e-65	-2.03337	-1.09361	1.1921e-18	-2.55163	-1.12133
68322207	chr14:68322207:C:T	1.51823e-65	-2.52768	-1.11892	9.71662e-19	-2.76783	-1.10959
68322251	chr14:68322251:T:C	1.11315e-65	-2.64652	-1.31044	8.50903e-19	-2.70414	-1.30599
68322966	chr14:68322966:T:C	1.11709e-65	-2.64484	-1.30858	8.5273e-19	-2.70428	-1.30371
68323194	chr14:68323194:T:G	1.43894e-65	-2.5538	-1.14644	9.51186e-19	-2.761	-1.13772
68323266	chr14:68323266:T:G	3.07753e-65	-1.86351	-1.0765	1.31931e-18	-2.46785	-1.10372
68323554	chr14:68323554:G:A	4.66009e-64	-1.31236e-09	-0.222528	3.56433e-17	-1.31236e-09	-0.275117
68323580	chr14:68323580:C:T	1.41874e-65	-2.73085	-0.983525	1.68117e-18	-2.33811	-0.991077
68323653	chr14:68323653:G:A	1.60501e-64	-1.31236e-09	-1.28843	1.29593e-17	-1.31236e-09	-1.28687
68323862	chr14:68323862:G:A	1.14118e-65	-2.62382	-1.30827	8.35683e-19	-2.7248	-1.30338
68324027	chr14:68324027:G:T	2.30226e-64	-1.31236e-09	-0.927668	1.82338e-17	-1.31236e-09	-0.945402
68324069	chr14:68324069:A:G	3.99768e-65	-2.67843	-3.24751e-10	4.87776e-18	-2.26399	-3.24751e-10
68324167	chr14:68324167:T:A	6.77437e-65	-1.84954	-0.30146	2.58256e-17	-0.302358	-0.294953
68324219	chr14:68324219:T:G	6.74168e-65	-1.87074	-0.285097	2.53665e-17	-0.336715	-0.278535
68324440	chr14:68324440:T:G	1.57633e-64	-1.31236e-09	-1.30646	1.27731e-17	-1.31236e-09	-1.30134
68324927	chr14:68324927:C:T	7.25317e-65	-1.16584	-0.916871	1.57752e-18	-2.40582	-0.987006
68325313	chr14:68325313:C:T	2.90151e-64	-1.31236e-09	-0.696331	2.34319e-17	-1.31236e-09	-0.694579
68325523	chr14:68325523:G:A	2.36417e-65	-2.15439	-1.04933	1.16164e-18	-2.6196	-1.07924
68325640	chr14:68325640:G:A	4.19985e-64	-1.31236e-09	-0.326513	3.21923e-17	-1.31236e-09	-0.376951
68325836	chr14:68325836:C:G	2.30024e-64	-1.31236e-09	-0.928548	1.82184e-17	-1.31236e-09	-0.946246
68326049	chr14:68326049:T:C	3.66822e-64	-1.31236e-09	-0.461855	2.8583e-17	-1.31236e-09	-0.495864
68326145	chr14:68326145:A:G	8.39973e-65	-1.09438	-0.841564	1.72604e-18	-2.38576	-0.917086
68326202	chr14:68326202:G:A	5.93812e-64	-1.31236e-09	0.0198316	4.8159e-17	-1.31236e-09	0.0258311
68326209	chr14:68326209:G:A	1.14838e-65	-2.62241	-1.30338	8.44837e-19	-2.71988	-1.29741
68326346	chr14:68326346:A:G	1.85901e-64	-1.31236e-09	-1.14152	1.52545e-17	-1.31236e-09	-1.1238
68326384	chr14:68326384:T:TA	1.97666e-64	-1.31236e-09	-1.08016	1.59186e-17	-1.31236e-09	-1.08119
68326837	chr14:68326837:T:C	1.39082e-65	-2.76658	-0.967673	1.50898e-18	-2.4612	-0.976042
68326987	chr14:68326987:C:T	1.43197e-65	-2.53422	-1.17087	9.23192e-19	-2.76551	-1.16308
68327378	chr14:68327378:TG:T	1.04213e-65	-2.71313	-1.30975	9.58125e-19	-2.57786	-1.31359
68327714	chr14:68327714:G:A	1.61831e-64	-1.31236e-09	-1.28018	1.30966e-17	-1.31236e-09	-1.27632
68327795	chr14:68327795:A:G	6.69844e-65	-1.71132	-0.45095	2.00004e-18	-2.64045	-0.515063
68327805	chr14:68327805:A:G	5.51166e-65	-1.44313	-0.914154	1.48048e-18	-2.50457	-0.951749
68328307	chr14:68328307:A:G	2.30448e-64	-1.31236e-09	-0.926708	1.82509e-17	-1.31236e-09	-0.944464
68328395	chr14:68328395:G:A	4.44276e-64	-1.31236e-09	-0.270286	3.39997e-17	-1.31236e-09	-0.322327
68328492	chr14:68328492:G:A	4.82218e-65	-1.51456	-0.976357	1.37713e-18	-2.57346	-0.955216
68328992	chr14:68328992:G:A	1.27212e-64	-1.78624	0.265369	5.04401e-17	-0.204306	0.276416
68329162	chr14:68329162:C:T	5.05137e-65	-1.44136	-1.00313	1.36322e-18	-2.50262	-1.03621
68329181	chr14:68329181:T:C	3.11681e-64	-1.31236e-09	-0.624752	2.51519e-17	-1.31236e-09	-0.623742
68329313	chr14:68329313:A:G	1.57852e-64	-1.31236e-09	-1.30507	1.29162e-17	-1.31236e-09	-1.2902
68329458	chr14:68329458:A:G	9.88333e-66	-2.75925	-1.31664	1.13689e-18	-2.40552	-1.31486
68329717	chr14:68329717:C:T	1.98738e-64	-1.07475	-3.24751e-10	8.68776e-18	-1.68676	-3.24751e-10
68329748	chr14:68329748:G:A	1.53741e-65	-2.46949	-1.16456	9.18023e-19	-2.77758	-1.15663
68329887	chr14:68329887:C:T	1.96281e-64	-1.31236e-09	-1.08718	1.57996e-17	-1.31236e-09	-1.08869
68330082	chr14:68330082:C:T	1.32169e-65	-2.46799	-1.31725	8.18506e-19	-2.73347	-1.31548
68330213	chr14:68330213:A:G	1.36255e-65	-2.43681	-1.31798	8.07976e-19	-2.74446	-1.31744
68330226	chr14:68330226:A:G	3.62985e-65	-2.77495	-3.24751e-10	3.12015e-18	-2.7108	-3.24751e-10
68331154	chr14:68331154:G:A	5.02044e-65	-1.4463	-1.00433	1.35853e-18	-2.50478	-1.0375
68331229	chr14:68331229:G:T	1.90642e-64	-1.31236e-09	-1.11633	1.53505e-17	-1.31236e-09	-1.11753
68331831	chr14:68331831:G:A	2.23483e-64	-1.31236e-09	-0.957396	1.79296e-17	-1.31236e-09	-0.962222
68331935	chr14:68331935:TAAC:T	5.22912e-65	-1.43222	-0.977686	1.40353e-18	-2.49779	-1.0119
68331960	chr14:68331960:T:C	2.3035e-64	-1.31236e-09	-0.927132	1.82428e-17	-1.31236e-09	-0.944906
68331966	chr14:68331966:T:C	1.56171e-64	-1.31236e-09	-1.31578	1.25991e-17	-1.31236e-09	-1.31505
68332188	chr14:68332188:A:C	1.80438e-64	-1.31236e-09	-1.17134	1.47812e-17	-1.31236e-09	-1.15532
68332312	chr14:68332312:T:C	6.92113e-65	-1.83045	-0.299121	2.63928e-17	-0.284828	-0.290757
68332385	chr14:68332385:A:T	1.38713e-65	-2.67614	-1.06077	1.14171e-18	-2.66639	-1.04976
68333062	chr14:68333062:G:C	3.67116e-64	-1.31236e-09	-0.461053	2.90157e-17	-1.31236e-09	-0.480839
68333070	chr14:68333070:A:C	2.38837e-65	-2.18746	-1.00608	1.08889e-18	-2.78153	-0.981986
68333142	chr14:68333142:G:A	1.55836e-65	-2.35959	-1.26092	8.52259e-19	-2.76602	-1.24252
68333275	chr14:68333275:CTG:C	1.34534e-64	-1.81383	0.348918	5.10575e-17	-0.272098	0.356374
68333460	chr14:68333460:C:T	1.8337e-64	-1.31236e-09	-1.15522	1.50482e-17	-1.31236e-09	-1.13742
68333537	chr14:68333537:T:C	1.87305e-64	-1.31236e-09	-1.13399	1.48505e-17	-1.31236e-09	-1.15064
68333676	chr14:68333676:G:A	1.69818e-65	-2.50079	-1.03381	1.05404e-18	-2.77337	-1.02267
68334085	chr14:68334085:T:C	2.04694e-65	-2.78176	-0.566036	1.90995e-18	-2.61973	-0.581873
68334428	chr14:68334428:G:A	3.71139e-65	-1.45756	-1.29518	5.56499e-18	-0.842363	-1.28982
68334471	chr14:68334471:G:T	1.6569e-64	-1.31236e-09	-1.25661	1.34914e-17	-1.31236e-09	-1.24662
68334509	chr14:68334509:A:G	1.28531e-65	-2.78196	-1.03119	1.24176e-18	-2.59434	-1.03781
68334884	chr14:68334884:ATATT:A	2.16562e-64	-1.31236e-09	-0.988857	1.74627e-17	-1.31236e-09	-0.988607
68334974	chr14:68334974:A:T	9.70811e-66	-2.78038	-1.31339	9.26179e-19	-2.60961	-1.31575
68335705	chr14:68335705:T:C	2.01501e-65	-2.78196	-0.581561	1.90169e-18	-2.60826	-0.597673
68336215	chr14:68336215:T:C	6.88102e-64	-1.31236e-09	0.167206	5.5401e-17	-1.31236e-09	0.165921
68336442	chr14:68336442:G:A	3.98481e-64	-1.31236e-09	-0.379072	3.05842e-17	-1.31236e-09	-0.428194
68336576	chr14:68336576:A:ATTC	2.30783e-64	-1.31236e-09	-0.925252	1.82766e-17	-1.31236e-09	-0.943057
68336957	chr14:68336957:C:T	1.93493e-64	-1.31236e-09	-1.10149	1.59725e-17	-1.31236e-09	-1.07781
68337020	chr14:68337020:T:C	2.48206e-64	-1.31236e-09	-0.852473	2.00128e-17	-1.31236e-09	-0.852303
68337968	chr14:68337968:TG:T	2.35213e-64	-1.31236e-09	-0.906241	1.89666e-17	-1.31236e-09	-0.905996
68338098	chr14:68338098:T:A	1.77485e-64	-1.31236e-09	-1.18785	1.45349e-17	-1.31236e-09	-1.17212
68338185	chr14:68338185:C:T	3.7129e-64	-1.31236e-09	-0.449749	2.92178e-17	-1.31236e-09	-0.473899
68338606	chr14:68338606:T:A	1.29898e-65	-2.50986	-1.2927	8.08935e-19	-2.77077	-1.28995
68339489	chr14:68339489:G:A	2.98602e-64	-1.31236e-09	-0.667622	2.32501e-17	-1.31236e-09	-0.702368
68339660	chr14:68339660:C:A	3.03687e-64	-1.31236e-09	-0.650736	2.46065e-17	-1.31236e-09	-0.645667
68340285	chr14:68340285:G:A	1.58066e-64	-1.31236e-09	-1.30372	1.27436e-17	-1.31236e-09	-1.30364
68340324	chr14:68340324:G:A	2.37015e-64	-1.31236e-09	-0.898609	1.8584e-17	-1.31236e-09	-0.926375
68340334	chr14:68340334:T:C	2.73656e-64	-1.31236e-09	-0.754858	2.20919e-17	-1.31236e-09	-0.753467
68340415	chr14:68340415:A:G	1.69017e-65	-2.51083	-1.02849	1.0644e-18	-2.76919	-1.01708
68340581	chr14:68340581:T:C	1.8954e-65	-2.4736	-0.951115	1.14373e-18	-2.77599	-0.938394
68341578	chr14:68341578:TC:T	1.56836e-64	-1.31236e-09	-1.31153	1.26044e-17	-1.31236e-09	-1.31463
68341681	chr14:68341681:T:C	2.68106e-65	-1.78295	-1.29498	4.22233e-17	1.19188	-1.29759
68341682	chr14:68341682:G:A	2.0474e-64	-1.31236e-09	-1.04499	1.64084e-17	-1.31236e-09	-1.05088
68341874	chr14:68341874:A:T	1.56236e-64	-1.31236e-09	-1.31536	1.25726e-17	-1.31236e-09	-1.31716
68341922	chr14:68341922:C:T	2.50566e-64	-1.31236e-09	-0.843011	2.02479e-17	-1.31236e-09	-0.840625
68342107	chr14:68342107:A:G	1.27117e-65	-2.53502	-1.28918	8.16239e-19	-2.76566	-1.28606
68342730	chr14:68342730:T:TA	1.31006e-65	-2.50106	-1.29302	8.06926e-19	-2.77308	-1.29012
68342748	chr14:68342748:G:A	1.55951e-64	-1.31236e-09	-1.31719	1.25627e-17	-1.31236e-09	-1.31795
68342847	chr14:68342847:T:A	1.76957e-65	-2.50482	-0.988583	1.10672e-18	-2.77111	-0.976171
68343093	chr14:68343093:A:C	1.22928e-65	-2.77082	-1.0869	1.30461e-18	-2.48964	-1.09313
68343122	chr14:68343122:ATACT:A	1.31713e-65	-2.50464	-1.28405	8.15248e-19	-2.77206	-1.28088
68343427	chr14:68343427:G:A	8.45557e-65	-1.82838	-0.100942	3.17865e-17	-0.295735	-0.0938996
68343500	chr14:68343500:G:T	1.6731e-65	-2.49419	-1.05528	1.03147e-18	-2.77306	-1.04463
68344522	chr14:68344522:C:G	6.66776e-65	-1.25242	-0.914445	1.50446e-18	-2.45551	-0.984731
68344579	chr14:68344579:G:A	1.56116e-64	-1.31236e-09	-1.31614	1.25939e-17	-1.31236e-09	-1.31546
68344779	chr14:68344779:C:T	2.61614e-64	-1.31236e-09	-0.799862	2.11427e-17	-1.31236e-09	-0.797384
68345215	chr14:68345215:T:C	2.3806e-64	-1.31236e-09	-0.894207	1.9877e-17	-1.31236e-09	-0.859115
68345613	chr14:68345613:C:G	1.69592e-65	-2.50638	-1.02954	1.06233e-18	-2.77026	-1.01795
68345763	chr14:68345763:C:T	1.56261e-64	-1.31236e-09	-1.31521	1.25736e-17	-1.31236e-09	-1.31708
68345817	chr14:68345817:C:T	2.17245e-64	-1.31236e-09	-0.985706	1.8043e-17	-1.31236e-09	-0.95592
68345945	chr14:68345945:T:C	1.29783e-65	-2.51339	-1.29006	8.11714e-19	-2.77018	-1.2871
68345953	chr14:68345953:C:T	6.75435e-65	-1.26172	-0.892239	1.52916e-18	-2.45971	-0.964248
68346150	chr14:68346150:T:C	1.71081e-64	-1.31236e-09	-1.22459	1.36278e-17	-1.31236e-09	-1.23657
68346315	chr14:68346315:C:T	1.29877e-65	-2.51214	-1.2906	8.10977e-19	-2.77058	-1.28761
68346398	chr14:68346398:T:C	2.84482e-65	-1.84717	-1.17148	4.34064e-17	1.09083	-1.1689
68346618	chr14:68346618:A:G	2.16648e-64	-1.31236e-09	-0.988456	1.79187e-17	-1.31236e-09	-0.962831
68347701	chr14:68347701:C:T	1.56607e-64	-1.31236e-09	-1.31299	1.25773e-17	-1.31236e-09	-1.31678
68347703	chr14:68347703:C:T	2.65584e-64	-1.31236e-09	-0.7848	2.17553e-17	-1.31236e-09	-0.768821
68347847	chr14:68347847:G:A	1.56579e-64	-1.31236e-09	-1.31317	1.2636e-17	-1.31236e-09	-1.31213
68347930	chr14:68347930:A:G	1.1636e-65	-2.77675	-1.13588	1.24222e-18	-2.49119	-1.14059
68348382	chr14:68348382:C:T	6.07656e-65	-1.24418	-1.01553	1.37493e-18	-2.45388	-1.07639
68348544	chr14:68348544:G:A	1.50234e-65	-2.52337	-1.13375	9.6032e-19	-2.76339	-1.12578
68348653	chr14:68348653:A:G	1.57457e-64	-1.31236e-09	-1.30758	1.26163e-17	-1.31236e-09	-1.31368
68348666	chr14:68348666:G:A	1.71357e-64	-1.31236e-09	-1.22298	1.37512e-17	-1.31236e-09	-1.22755
68348669	chr14:68348669:G:C	2.30232e-64	-1.31236e-09	-0.927643	1.82531e-17	-1.31236e-09	-0.94434
68348788	chr14:68348788:G:A	2.51068e-65	-1.89409	-1.2495	3.47366e-17	0.957166	-1.25805
68348792	chr14:68348792:A:G	2.44812e-65	-1.9083	-1.26053	3.31562e-17	0.920798	-1.26824
68348796	chr14:68348796:G:A	2.49645e-65	-1.89639	-1.25288	3.43592e-17	0.949225	-1.26103
68349617	chr14:68349617:C:T	2.05209e-64	-1.31236e-09	-1.0427	1.62375e-17	-1.31236e-09	-1.06136
68349927	chr14:68349927:T:G	3.06549e-64	-1.31236e-09	-0.641353	2.43654e-17	-1.31236e-09	-0.655514
68349929	chr14:68349929:C:G	1.56134e-64	-1.31236e-09	-1.31602	1.25982e-17	-1.31236e-09	-1.31512
68350397	chr14:68350397:C:T	2.00108e-64	-1.31236e-09	-1.06788	1.65753e-17	-1.31236e-09	-1.04077
68351212	chr14:68351212:T:A	1.56275e-64	-1.31236e-09	-1.31511	1.2612e-17	-1.31236e-09	-1.31403
68351632	chr14:68351632:C:T	1.56609e-64	-1.31236e-09	-1.31298	1.26107e-17	-1.31236e-09	-1.31413
68352517	chr14:68352517:T:C	6.04922e-65	-1.06499	-1.19923	2.26056e-16	2.76314	-1.19104
68352729	chr14:68352729:T:A	1.98854e-64	-1.31236e-09	-1.07416	1.59715e-17	-1.31236e-09	-1.07787
68352924	chr14:68352924:A:G	4.15926e-65	-2.63881	-3.24751e-10	2.92816e-18	-2.7743	-3.24751e-10
68352934	chr14:68352934:T:A	1.69098e-64	-1.31236e-09	-1.23625	1.35534e-17	-1.31236e-09	-1.24204
68353308	chr14:68353308:T:C	7.99732e-64	-1.31236e-09	0.317545	5.90092e-17	-1.31236e-09	0.229017
68353353	chr14:68353353:C:T	1.14441e-65	-2.63613	-1.29313	1.71683e-18	-2.03051	-1.27768
68353418	chr14:68353418:A:G	2.87597e-65	-1.72609	-1.28167	1.39642e-18	-2.24083	-1.27394
68353419	chr14:68353419:T:G	4.44039e-65	-2.58121	0.00780251	3.2404e-18	-2.78018	0.1072
68353433	chr14:68353433:G:A	7.54461e-64	-0.0327357	0.292007	1.1638e-17	-1.68605	0.291644
68353651	chr14:68353651:C:T	1.58087e-64	-1.31236e-09	-1.30359	1.27172e-17	-1.31236e-09	-1.30572
68353803	chr14:68353803:T:G	6.10608e-65	-1.20338	-1.05148	1.44529e-18	-2.41109	-1.06928
68353924	chr14:68353924:A:G	1.56832e-64	-1.31236e-09	-1.31156	1.26301e-17	-1.31236e-09	-1.3126
68354256	chr14:68354256:TGCCA:T	1.83875e-64	-1.31236e-09	-1.15248	1.51729e-17	-1.31236e-09	-1.12917
68354456	chr14:68354456:A:G	2.02364e-64	-1.31236e-09	-1.05666	1.66983e-17	-1.31236e-09	-1.03337
68355251	chr14:68355251:A:G	1.6267e-64	-1.31236e-09	-1.27501	1.30355e-17	-1.31236e-09	-1.281
68355362	chr14:68355362:C:T	9.85292e-64	-1.31236e-09	0.526206	8.16143e-17	-1.31236e-09	0.553327
68355511	chr14:68355511:G:A	1.84489e-64	-1.31236e-09	-1.14914	1.53387e-17	-1.31236e-09	-1.1183
68355795	chr14:68355795:T:C	9.56476e-64	-1.31236e-09	0.496524	7.90218e-17	-1.31236e-09	0.521046
68356094	chr14:68356094:T:C	1.70099e-64	-1.31236e-09	-1.23035	1.35131e-17	-1.31236e-09	-1.24502
68356138	chr14:68356138:T:A	7.88169e-65	-1.9996	-3.24751e-10	1.90848e-16	1.4028	-3.24751e-10
68356267	chr14:68356267:C:T	5.78351e-65	-1.63235	-0.676783	2.41475e-18	-2.29064	-0.676438
68356341	chr14:68356341:G:A	5.14698e-64	-1.31236e-09	-0.123152	3.83126e-17	-1.31236e-09	-0.202899
68356402	chr14:68356402:C:T	3.30899e-65	-1.744	-1.12351	6.68553e-17	1.46552	-1.11167
68356832	chr14:68356832:A:C	1.61369e-64	-1.31236e-09	-1.28304	1.33822e-17	-1.31236e-09	-1.25475
68356891	chr14:68356891:G:T	5.07525e-64	-1.31236e-09	-0.137185	3.77806e-17	-1.31236e-09	-0.216882
68356915	chr14:68356915:G:A	2.02003e-64	-1.05845	-3.24751e-10	3.83592e-17	-0.201682	-3.24751e-10
68357248	chr14:68357248:T:C	8.09077e-65	-1.11248	-0.860941	1.82095e-18	-2.36554	-0.883778
68357304	chr14:68357304:T:G	1.78223e-64	-1.18369	-3.24751e-10	3.29352e-17	-0.354134	-3.24751e-10
68357381	chr14:68357381:G:A	1.65824e-64	-1.31236e-09	-1.2558	1.34545e-17	-1.31236e-09	-1.24937
68357740	chr14:68357740:C:CT	7.12113e-65	-0.891024	-1.21006	1.4044e-17	-0.015709	-1.19077
68359104	chr14:68359104:G:T	3.60769e-65	-2.78108	-3.24751e-10	3.33925e-18	-2.64293	-3.24751e-10
68359429	chr14:68359429:G:T	9.7119e-64	-1.31236e-09	0.51179	8.03208e-17	-1.31236e-09	0.537351
68359524	chr14:68359524:C:T	6.48436e-64	-1.31236e-09	0.107831	4.80528e-17	-1.31236e-09	0.0236233
68359548	chr14:68359548:C:T	2.81492e-64	-1.31236e-09	-0.726626	2.15655e-17	-1.31236e-09	-0.777583
68359587	chr14:68359587:A:G	1.86264e-64	-1.31236e-09	-1.13957	1.55009e-17	-1.31236e-09	-1.10778
68359609	chr14:68359609:G:A	3.38498e-65	-2.59659	-0.248209	2.48015e-18	-2.78092	-0.159434
68359802	chr14:68359802:C:T	6.96008e-65	-1.1431	-0.980853	1.59742e-18	-2.39094	-0.989343
68359964	chr14:68359964:C:T	1.56205e-64	-1.31236e-09	-1.31556	1.26232e-17	-1.31236e-09	-1.31314
68360006	chr14:68360006:T:C	9.44171e-64	-1.31236e-09	0.483575	7.79036e-17	-1.31236e-09	0.506795
68360114	chr14:68360114:G:A	1.56755e-64	-1.31205	-3.24751e-10	2.81858e-17	-0.509857	-3.24751e-10
68360455	chr14:68360455:A:G	2.01156e-64	-1.31236e-09	-1.06265	1.60826e-17	-1.31236e-09	-1.07094
68360600	chr14:68360600:C:G	3.20906e-65	-2.61174	-0.286434	2.3833e-18	-2.78188	-0.19831
68360665	chr14:68360665:T:G	3.78578e-65	-2.7329	-3.24751e-10	3.78662e-18	-2.5172	-3.24751e-10
68360758	chr14:68360758:A:G	6.46722e-65	-1.15774	-1.03966	1.47238e-18	-2.4039	-1.0579
68360811	chr14:68360811:A:G	4.06032e-64	-1.31236e-09	-0.360301	3.11397e-17	-1.31236e-09	-0.410195
68360855	chr14:68360855:T:C	2.06965e-64	-1.31236e-09	-1.03418	1.66915e-17	-1.31236e-09	-1.03378
68360932	chr14:68360932:C:T	3.28177e-65	-2.61092	-0.264842	2.43757e-18	-2.78186	-0.175819
68360937	chr14:68360937:C:T	1.85418e-64	-1.31236e-09	-1.14412	1.54101e-17	-1.31236e-09	-1.11366
68361106	chr14:68361106:T:C	1.14676e-63	-1.31236e-09	0.67796	9.46575e-17	-1.31236e-09	0.701588
68361254	chr14:68361254:G:A	6.54828e-64	-1.31236e-09	0.117641	4.84409e-17	-1.31236e-09	0.0316682
68361441	chr14:68361441:C:T	5.01954e-65	-2.45081	-3.24751e-10	5.40363e-18	-2.16161	-3.24751e-10
68361581	chr14:68361581:A:G	1.24198e-65	-2.59531	-1.25213	1.71278e-18	-2.06787	-1.24269
68361801	chr14:68361801:G:A	1.8065e-64	-1.31236e-09	-1.17017	1.44791e-17	-1.31236e-09	-1.17597
68361951	chr14:68361951:C:G	3.80701e-64	-1.31236e-09	-0.424716	3.06567e-17	-1.31236e-09	-0.425827
68362578	chr14:68362578:A:G	6.1123e-65	-2.58816	0.334321	8.22957e-18	-2.06628	0.32534
68362756	chr14:68362756:A:G	1.75751e-64	-1.31236e-09	-1.19766	1.42957e-17	-1.31236e-09	-1.18872
68362843	chr14:68362843:C:T	2.31235e-63	-1.31236e-09	1.37929	1.82238e-16	-1.31236e-09	1.35664
68363046	chr14:68363046:C:A	1.4408e-65	-2.47709	-1.22186	1.55073e-18	-2.19951	-1.21044
68363047	chr14:68363047:CT:C	2.0459e-65	-2.22086	-1.12745	1.99361e-18	-2.03598	-1.12274
68363646	chr14:68363646:G:C	1.55831e-64	-1.31236e-09	-1.31796	1.25624e-17	-1.31236e-09	-1.31797
68365193	chr14:68365193:C:T	2.02322e-64	-1.05687	-3.24751e-10	3.84049e-17	-0.200493	-3.24751e-10
68365373	chr14:68365373:A:G	2.73283e-65	-1.74658	-1.31223	5.4493e-17	1.46254	-1.31315
68365482	chr14:68365482:A:G	1.55237e-65	-2.70473	-0.91963	6.08132e-18	-1.15119	-0.892267
68365973	chr14:68365973:G:T	1.75637e-64	-1.31236e-09	-1.19831	1.41933e-17	-1.31236e-09	-1.19591
68366089	chr14:68366089:A:G	5.5428e-64	-1.31236e-09	-0.0490611	4.43758e-17	-1.31236e-09	-0.0559831
68366096	chr14:68366096:A:G	1.64549e-64	-1.31236e-09	-1.26352	1.34298e-17	-1.31236e-09	-1.2512
68366097	chr14:68366097:T:C	2.66554e-65	-2.3278	-0.75594	2.21722e-17	0.0235466	-0.773383
68366312	chr14:68366312:A:G	1.69112e-64	-1.31236e-09	-1.23617	1.39076e-17	-1.31236e-09	-1.21624
68366336	chr14:68366336:A:G	2.44625e-64	-1.31236e-09	-0.867005	2.08041e-17	-1.31236e-09	-0.813529
68366524	chr14:68366524:T:A	1.56161e-64	-1.31236e-09	-1.31584	1.25922e-17	-1.31236e-09	-1.3156
68366889	chr14:68366889:G:A	1.57583e-64	-1.31236e-09	-1.30678	1.27334e-17	-1.31236e-09	-1.30445
68367237	chr14:68367237:G:C	1.67035e-64	-1.31236e-09	-1.24853	1.37056e-17	-1.31236e-09	-1.23087
68367248	chr14:68367248:A:T	1.82955e-64	-1.31236e-09	-1.15749	1.49059e-17	-1.31236e-09	-1.14692
68367702	chr14:68367702:A:C	1.64061e-64	-1.31236e-09	-1.26649	1.33854e-17	-1.31236e-09	-1.25451
68367729	chr14:68367729:A:G	2.1178e-64	-1.31236e-09	-1.01118	1.70694e-17	-1.31236e-09	-1.01139
68368135	chr14:68368135:T:C	5.85973e-64	-1.31236e-09	0.00654144	4.71589e-17	-1.31236e-09	0.00484603
68368321	chr14:68368321:G:A	5.78604e-65	-1.24833	-1.06037	1.38201e-18	-2.44898	-1.07615
68368455	chr14:68368455:T:C	2.11769e-64	-1.31236e-09	-1.01124	1.70685e-17	-1.31236e-09	-1.01144
68368569	chr14:68368569:T:G	1.60326e-64	-1.31236e-09	-1.28953	1.28363e-17	-1.31236e-09	-1.2964
68368858	chr14:68368858:T:C	1.58072e-64	-1.31236e-09	-1.30368	1.26728e-17	-1.31236e-09	-1.30922
68368970	chr14:68368970:G:A	3.92104e-65	-2.69779	-3.24751e-10	5.39913e-18	-2.16244	-3.24751e-10
68369282	chr14:68369282:C:A	2.27401e-64	-1.31236e-09	-0.940017	1.8073e-17	-1.31236e-09	-0.954256
68369652	chr14:68369652:A:G	5.90792e-65	-1.1001	-1.18775	1.31606e-18	-2.36843	-1.20561
68370025	chr14:68370025:T:C	6.84198e-64	-1.31236e-09	0.161516	4.9786e-17	-1.31236e-09	0.0590562
68370492	chr14:68370492:T:C	1.58688e-64	-1.31236e-09	-1.29979	1.28223e-17	-1.31236e-09	-1.29749
68370579	chr14:68370579:C:T	1.31815e-63	-1.31236e-09	0.817251	1.04996e-16	-1.31236e-09	0.80524
68370734	chr14:68370734:G:A	1.49678e-65	-2.44132	-1.21951	1.40687e-18	-2.29813	-1.20919
68371165	chr14:68371165:A:C	1.39445e-65	-2.50104	-1.23061	1.48822e-18	-2.22991	-1.22118
68371426	chr14:68371426:A:G	1.70917e-64	-1.31236e-09	-1.22555	1.40683e-17	-1.31236e-09	-1.20475
68371508	chr14:68371508:C:T	3.93429e-64	-1.31236e-09	-0.391832	3.15753e-17	-1.31236e-09	-0.396303
68371573	chr14:68371573:C:T	1.60058e-64	-1.31236e-09	-1.29119	1.29345e-17	-1.31236e-09	-1.28878
68372883	chr14:68372883:C:T	9.1282e-65	-1.30095	-0.551833	2.09949e-18	-2.49086	-0.616119
68373211	chr14:68373211:C:T	1.56069e-64	-1.31236e-09	-1.31643	1.25773e-17	-1.31236e-09	-1.31678
68373350	chr14:68373350:G:A	1.49429e-65	-2.43617	-1.22633	1.37973e-18	-2.30969	-1.21709
68373384	chr14:68373384:A:G	1.56286e-65	-2.38825	-1.22938	1.30486e-18	-2.36246	-1.22013
68373653	chr14:68373653:C:G	4.09455e-65	-2.12102	-0.533475	4.03446e-18	-1.93886	-0.51495
68375096	chr14:68375096:G:A	1.90345e-64	-1.31236e-09	-1.11789	1.5335e-17	-1.31236e-09	-1.11854
68375162	chr14:68375162:G:A	9.7471e-65	-1.40002	-0.387158	1.11395e-17	-1.06467	-0.373512
68375242	chr14:68375242:AC:A	2.01799e-64	-1.31236e-09	-1.05946	1.62578e-17	-1.31236e-09	-1.0601
68375255	chr14:68375255:G:A	2.01793e-64	-1.31236e-09	-1.05949	1.62577e-17	-1.31236e-09	-1.06011
68375443	chr14:68375443:A:G	2.3118e-65	-2.55862	-0.667497	1.84759e-18	-2.5622	-0.672593
68375607	chr14:68375607:CTGTT:C	1.68996e-64	-1.31236e-09	-1.23686	1.37121e-17	-1.31236e-09	-1.2304
68375837	chr14:68375837:G:T	1.56289e-64	-1.31236e-09	-1.31503	1.26572e-17	-1.31236e-09	-1.31045
68375978	chr14:68375978:TAGGGACCC:T	1.57013e-64	-1.31236e-09	-1.3104	1.27178e-17	-1.31236e-09	-1.30568
68376576	chr14:68376576:C:T	1.62392e-64	-1.31236e-09	-1.27672	1.31399e-17	-1.31236e-09	-1.27302
68376590	chr14:68376590:A:G	7.19899e-65	-2.09021	-3.24751e-10	3.4978e-18	-2.59654	-3.24751e-10
68376735	chr14:68376735:A:G	1.6463e-64	-1.31236e-09	-1.26303	1.33313e-17	-1.31236e-09	-1.25856
68376888	chr14:68376888:G:C	9.98227e-66	-2.75431	-1.31161	2.68537e-18	-1.55321	-1.30765
68377472	chr14:68377472:A:T	7.40878e-65	-1.55152	-0.509958	8.33315e-18	-1.23053	-0.49791
68377723	chr14:68377723:C:T	2.05911e-65	-2.50715	-0.834727	1.34099e-18	-2.76727	-0.788003
68377733	chr14:68377733:C:T	1.57729e-64	-1.31236e-09	-1.30585	1.27173e-17	-1.31236e-09	-1.30572
68377868	chr14:68377868:G:A	2.26922e-65	-2.29123	-0.953481	1.38105e-18	-2.6042	-0.921635
68378062	chr14:68378062:C:T	1.87359e-65	-2.61994	-0.816346	1.34946e-18	-2.78195	-0.767017
68378078	chr14:68378078:C:G	1.43303e-65	-2.50141	-1.20295	1.55013e-18	-2.21946	-1.19088
68378110	chr14:68378110:C:T	9.91751e-65	-1.25642	-0.513421	2.28763e-18	-2.46996	-0.551195
68378477	chr14:68378477:G:A	2.07974e-64	-1.31236e-09	-1.02932	1.62441e-17	-1.31236e-09	-1.06095
68378803	chr14:68378803:G:A	2.01304e-64	-1.31236e-09	-1.06192	1.62184e-17	-1.31236e-09	-1.06253
68378969	chr14:68378969:A:G	5.54969e-64	-1.31236e-09	-0.0478193	4.45347e-17	-1.31236e-09	-0.0524083
68379193	chr14:68379193:G:A	4.80061e-65	-1.40444	-1.09097	1.25255e-18	-2.51788	-1.10561
68379298	chr14:68379298:T:C	5.65978e-64	-1.31236e-09	-0.0281764	4.64983e-17	-1.31236e-09	-0.00926194
68379786	chr14:68379786:A:G	1.61276e-64	-1.31236e-09	-1.28361	1.28786e-17	-1.31236e-09	-1.29311
68380105	chr14:68380105:A:G	1.47502e-65	-2.48057	-1.1949	1.50221e-18	-2.25806	-1.18368
68380759	chr14:68380759:C:T	1.61475e-64	-1.31236e-09	-1.28238	1.30612e-17	-1.31236e-09	-1.27903
68381100	chr14:68381100:C:T	7.19815e-65	-2.09032	-3.24751e-10	3.49875e-18	-2.59627	-3.24751e-10
68381117	chr14:68381117:T:A	1.91077e-64	-1.31236e-09	-1.11405	1.54224e-17	-1.31236e-09	-1.11286
68381284	chr14:68381284:A:G	1.56982e-64	-1.31236e-09	-1.3106	1.2661e-17	-1.31236e-09	-1.31015
68381545	chr14:68381545:G:A	1.55231e-65	-2.45967	-1.16473	1.53115e-18	-2.27025	-1.15241
68381885	chr14:68381885:C:T	3.65623e-64	-1.31236e-09	-0.465128	2.93412e-17	-1.31236e-09	-0.469685
68381926	chr14:68381926:C:T	2.56141e-65	-1.8825	-1.24108	4.38838e-17	1.17677	-1.2439
68382355	chr14:68382355:G:A	5.42823e-64	-1.31236e-09	-0.0699484	4.45434e-17	-1.31236e-09	-0.0522142
68382496	chr14:68382496:ATTAT:A	1.69976e-65	-2.40052	-1.13314	1.48278e-18	-2.33557	-1.11919
68383114	chr14:68383114:T:C	3.64753e-64	-1.31236e-09	-0.467511	2.92942e-17	-1.31236e-09	-0.471286
68383584	chr14:68383584:C:A	1.27766e-63	-1.31236e-09	0.786051	1.01373e-16	-1.31236e-09	0.770128
68384599	chr14:68384599:C:T	2.66106e-64	-1.31236e-09	-0.782836	2.14183e-17	-1.31236e-09	-0.784432
68384688	chr14:68384688:A:G	7.08408e-65	-2.1063	-3.24751e-10	3.47856e-18	-2.60206	-3.24751e-10
68385117	chr14:68385117:C:G	1.07665e-63	-1.31236e-09	0.61488	8.43264e-17	-1.31236e-09	0.586018
68385593	chr14:68385593:G:A	5.3319e-65	-1.83244	-0.558004	3.93709e-18	-1.87501	-0.603223
68385788	chr14:68385788:T:C	2.3495e-64	-1.31236e-09	-0.907357	1.86132e-17	-1.31236e-09	-0.924808
68386034	chr14:68386034:C:T	1.00984e-63	-1.31236e-09	0.550815	7.96385e-17	-1.31236e-09	0.528821
68386158	chr14:68386158:G:A	2.01555e-65	-2.08395	-1.27931	1.15125e-18	-2.43501	-1.27282
68386205	chr14:68386205:C:T	4.51765e-65	-2.55615	-3.24751e-10	2.90722e-18	-2.78148	-3.24751e-10
68386226	chr14:68386226:C:T	1.89468e-64	-1.31236e-09	-1.12251	1.52635e-17	-1.31236e-09	-1.12321
68386401	chr14:68386401:A:T	1.1702e-64	-1.60439	-3.24751e-10	1.97574e-17	-0.865149	-3.24751e-10
68386866	chr14:68386866:G:A	1.55694e-65	-2.68298	-0.938447	2.95783e-18	-1.84549	-0.918733
68388276	chr14:68388276:T:C	4.04982e-64	-1.31236e-09	-0.362889	3.23375e-17	-1.31236e-09	-0.372449
68388337	chr14:68388337:A:C	2.03935e-63	-1.31236e-09	1.25366	1.63929e-16	-1.31236e-09	1.25076
68388345	chr14:68388345:A:G	2.82346e-65	-1.80575	-1.22044	1.50302e-18	-2.26295	-1.17825
68388653	chr14:68388653:C:T	3.16581e-65	-1.74683	-1.16491	6.63712e-17	1.49852	-1.15193
68389880	chr14:68389880:C:G	2.25588e-64	-1.31236e-09	-0.948023	1.76974e-17	-1.31236e-09	-0.975257
68390061	chr14:68390061:C:T	1.72651e-64	-1.31236e-09	-1.21546	1.40021e-17	-1.31236e-09	-1.20947
68390539	chr14:68390539:C:G	3.06496e-65	-1.72864	-1.21547	1.60243e-18	-2.20451	-1.17265
68390808	chr14:68390808:A:G	4.24834e-64	-1.31236e-09	-0.315032	3.43753e-17	-1.31236e-09	-0.31134
68391278	chr14:68391278:G:A	2.68945e-64	-1.31236e-09	-0.772224	2.09536e-17	-1.31236e-09	-0.806366
68391280	chr14:68391280:T:C	2.19505e-65	-2.0419	-1.23604	1.17911e-18	-2.46079	-1.22313
68391566	chr14:68391566:A:G	2.11755e-63	-1.31236e-09	1.29128	1.70141e-16	-1.31236e-09	1.28795
68391919	chr14:68391919:G:A	2.84954e-64	-1.31236e-09	-0.714404	2.19999e-17	-1.31236e-09	-0.75764
68392064	chr14:68392064:T:C	5.20377e-65	-1.42558	-0.989187	3.44388e-18	-1.6227	-0.98938
68394065	chr14:68394065:G:T	1.82993e-64	-1.31236e-09	-1.15728	1.4732e-17	-1.31236e-09	-1.15866
68394850	chr14:68394850:C:T	2.9385e-64	-1.31236e-09	-0.683664	2.31899e-17	-1.31236e-09	-0.704959
68395355	chr14:68395355:G:A	2.19568e-64	-1.31236e-09	-0.975071	1.7321e-17	-1.31236e-09	-0.996759
68395643	chr14:68395643:T:C	1.11027e-64	-1.65696	-3.24751e-10	2.00658e-17	-0.849662	-3.24751e-10
68395779	chr14:68395779:G:A	1.60308e-64	-1.31236e-09	-1.28963	1.2928e-17	-1.31236e-09	-1.28928
68395780	chr14:68395780:G:C	2.58584e-64	-1.31236e-09	-0.811512	2.08199e-17	-1.31236e-09	-0.812769
68395792	chr14:68395792:G:T	3.56026e-64	-1.31236e-09	-0.491727	2.90598e-17	-1.31236e-09	-0.47932
68396197	chr14:68396197:A:G	4.05742e-65	-2.32583	-0.337767	3.44562e-18	-2.18043	-0.43114
68396207	chr14:68396207:C:T	1.87671e-65	-2.14911	-1.28552	1.00038e-18	-2.56671	-1.28159
68396215	chr14:68396215:C:T	1.445e-65	-2.73396	-0.96208	1.14108e-18	-2.73842	-0.978282
68396303	chr14:68396303:T:C	2.07889e-65	-2.72071	-0.6116	4.68095e-18	-1.65517	-0.650004
68396321	chr14:68396321:CA:C	1.56856e-64	-1.31236e-09	-1.3114	1.26867e-17	-1.31236e-09	-1.30812
68396513	chr14:68396513:C:T	4.82451e-65	-2.49044	-3.24751e-10	2.90588e-18	-2.78194	-3.24751e-10
68396712	chr14:68396712:T:A	4.49046e-64	-1.31236e-09	-0.259608	3.63248e-17	-1.31236e-09	-0.256177
68396732	chr14:68396732:A:G	1.30995e-64	-1.49157	-3.24751e-10	2.38636e-17	-0.676324	-3.24751e-10
68397594	chr14:68397594:T:C	1.94799e-65	-2.6342	-0.763147	3.03455e-18	-1.93169	-0.806926
68397740	chr14:68397740:C:T	4.60517e-65	-2.32703	-0.209937	4.65311e-18	-1.99675	-0.314391
68397812	chr14:68397812:G:A	2.61954e-64	-0.798563	-3.24751e-10	2.88772e-17	-0.485626	-3.24751e-10
68397969	chr14:68397969:G:A	3.73874e-65	-2.7454	-3.24751e-10	5.03703e-18	-2.23186	-3.24751e-10
68398153	chr14:68398153:G:A	3.83593e-65	-2.11327	-0.606466	8.66049e-17	1.22482	-0.61214
68399264	chr14:68399264:T:G	7.86387e-65	-2.00187	-3.24751e-10	4.04748e-18	-2.45058	-3.24751e-10
68399385	chr14:68399385:T:C	3.08087e-64	-1.31236e-09	-0.636349	2.52788e-17	-1.31236e-09	-0.618709
68399541	chr14:68399541:G:A	6.3898e-65	-1.05142	-1.15802	1.42819e-18	-2.32385	-1.16842
68399602	chr14:68399602:G:A	6.55535e-65	-0.996602	-1.18726	1.4338e-18	-2.29199	-1.19637
68399810	chr14:68399810:A:G	9.76362e-66	-2.78068	-1.30739	2.648e-18	-1.5609	-1.31397
68399872	chr14:68399872:A:C	1.57845e-64	-1.31236e-09	-1.30512	1.27231e-17	-1.31236e-09	-1.30526
68400473	chr14:68400473:T:C	3.0742e-64	-1.31236e-09	-0.638518	2.62459e-17	-1.31236e-09	-0.581168
68401014	chr14:68401014:C:T	5.21085e-65	-2.4134	-3.24751e-10	3.03488e-18	-2.73851	-3.24751e-10
68401550	chr14:68401550:G:A	2.19478e-64	-1.31236e-09	-0.97548	1.66895e-17	-1.31236e-09	-1.0339
68401572	chr14:68401572:C:G	1.45202e-65	-2.3776	-1.31359	8.14648e-19	-2.74163	-1.31205
68403025	chr14:68403025:A:G	4.53243e-64	-1.31236e-09	-0.250303	3.40902e-17	-1.31236e-09	-0.319668
68404041	chr14:68404041:C:T	5.0972e-65	-2.43546	-3.24751e-10	2.95552e-18	-2.765	-3.24751e-10
68404202	chr14:68404202:T:C	3.66546e-65	-2.76519	-3.24751e-10	3.15412e-18	-2.69997	-3.24751e-10
68404249	chr14:68404249:G:A	2.85755e-64	-1.31236e-09	-0.711597	2.46415e-17	-1.31236e-09	-0.644244
68405389	chr14:68405389:G:A	2.29058e-65	-1.91771	-1.31763	1.0926e-18	-2.44623	-1.31389
68406414	chr14:68406414:TAGTA:T	3.04881e-64	-1.31236e-09	-0.64681	2.60149e-17	-1.31236e-09	-0.590008
68406484	chr14:68406484:A:G	2.77636e-64	-1.31236e-09	-0.740422	2.3595e-17	-1.31236e-09	-0.687642
68406580	chr14:68406580:T:C	3.65197e-65	-1.51059	-1.25829	1.6473e-18	-2.07872	-1.27082
68406810	chr14:68406810:T:G	3.91157e-65	-1.95322	-0.746988	1.71048e-18	-2.49115	-0.820753
68406850	chr14:68406850:T:TTTTTAAAC	6.36464e-64	-1.31236e-09	0.0891967	5.11738e-17	-1.31236e-09	0.0865495
68406944	chr14:68406944:C:T	3.04881e-64	-1.31236e-09	-0.64681	2.60149e-17	-1.31236e-09	-0.590008
68406948	chr14:68406948:C:T	3.29171e-64	-1.31236e-09	-0.570154	2.61215e-17	-1.31236e-09	-0.585918
68407111	chr14:68407111:A:T	1.55852e-64	-1.31236e-09	-1.31783	1.25696e-17	-1.31236e-09	-1.3174
68407379	chr14:68407379:C:T	3.05627e-65	-2.22959	-0.717358	1.64798e-18	-2.66264	-0.686487
68408064	chr14:68408064:C:G	2.17544e-65	-1.96924	-1.31768	1.05958e-18	-2.47673	-1.31407
68408191	chr14:68408191:G:C	3.14685e-64	-1.31236e-09	-0.61516	2.59418e-17	-1.31236e-09	-0.59282
68408198	chr14:68408198:A:T	3.60674e-65	-2.78134	-3.24751e-10	3.2627e-18	-2.66612	-3.24751e-10
68408343	chr14:68408343:G:C	1.06137e-65	-2.77704	-1.22755	2.53023e-18	-1.66711	-1.25326
68408412	chr14:68408412:A:G	2.20383e-65	-2.11813	-1.15582	3.12321e-17	0.753328	-1.16056
68408534	chr14:68408534:G:T	2.99892e-65	-2.23994	-0.725955	1.62449e-18	-2.66749	-0.695994
68408863	chr14:68408863:C:T	2.16407e-64	-1.31236e-09	-0.98957	1.73655e-17	-1.31236e-09	-0.99419
68409872	chr14:68409872:T:G	2.70432e-64	-1.31236e-09	-0.766711	2.1686e-17	-1.31236e-09	-0.772012
68410533	chr14:68410533:G:A	5.08356e-64	0.971781	-1.10733	9.31399e-19	-2.76499	-1.15475
68410812	chr14:68410812:T:C	9.56104e-65	-0.972632	-0.833818	1.3495e-18	-2.72061	-0.828334
68411253	chr14:68411253:C:T	1.58948e-64	-1.31236e-09	-1.29816	1.31105e-17	-1.31236e-09	-1.27526
68411321	chr14:68411321:A:G	1.81802e-64	0.146004	-1.30982	5.41874e-18	-0.847302	-1.31151
68411652	chr14:68411652:C:A	1.49296e-63	2.16058	-1.2188	2.4902e-18	-1.68505	-1.25126
68412219	chr14:68412219:A:G	1.08315e-64	-0.476523	-1.20517	9.33695e-19	-2.69687	-1.22041
68412262	chr14:68412262:TCCTGCTGTG:T	2.72813e-64	-1.31236e-09	-0.757943	2.31911e-17	-1.31236e-09	-0.704907
68412269	chr14:68412269:G:A	1.9612e-65	-2.18068	-1.20991	9.11187e-19	-2.74785	-1.19383
68412374	chr14:68412374:C:T	2.91781e-65	-1.8827	-1.11062	1.33553e-18	-2.45014	-1.10921
68413070	chr14:68413070:T:C	6.88173e-65	-0.946398	-1.18888	3.75826e-18	-1.34504	-1.17968
68413705	chr14:68413705:C:T	5.24178e-64	0.723556	-0.828456	1.23099e-18	-2.74721	-0.893642
68414036	chr14:68414036:A:G	1.06027e-61	4.4697	0.735009	5.69717e-18	-2.72535	0.61664
68414164	chr14:68414164:C:T	5.38053e-64	0.693206	-0.771981	1.31451e-18	-2.7811	-0.794115
68414167	chr14:68414167:G:T	1.56967e-64	-1.31236e-09	-1.3107	1.26919e-17	-1.31236e-09	-1.30771
68414592	chr14:68414592:T:C	1.55996e-64	-1.31236e-09	-1.3169	1.25716e-17	-1.31236e-09	-1.31724
68415564	chr14:68415564:G:A	2.64838e-65	-1.96459	-1.12561	1.01787e-18	-2.72604	-1.10493
68416263	chr14:68416263:C:T	6.03836e-63	2.65373	-0.314573	1.95822e-18	-2.7654	-0.411245
68416430	chr14:68416430:C:G	3.07896e-64	-1.31236e-09	-0.636968	2.46577e-17	-1.31236e-09	-0.64359
68416971	chr14:68416971:C:T	1.59519e-65	-2.29643	-1.30072	8.6164e-19	-2.69451	-1.30308
68417164	chr14:68417164:A:G	1.82867e-64	-1.15797	-3.24751e-10	1.96745e-17	-0.869356	-3.24751e-10
68417835	chr14:68417835:A:G	4.77119e-65	-1.1906	-1.31095	8.16908e-19	-2.74546	-1.30544
68417854	chr14:68417854:T:G	3.91116e-64	-1.31236e-09	-0.397728	3.13713e-17	-1.31236e-09	-0.402784
68417884	chr14:68417884:C:T	6.8092e-65	-1.02925	-1.11662	1.07231e-18	-2.6745	-1.10436
68418501	chr14:68418501:A:G	3.92376e-64	-1.31236e-09	-0.39451	3.15993e-17	-1.31236e-09	-0.395542
68418629	chr14:68418629:T:C	2.29162e-64	-1.31236e-09	-0.932303	1.84127e-17	-1.31236e-09	-0.935638
68419095	chr14:68419095:A:G	1.24748e-65	-2.6328	-1.21022	2.30956e-18	-1.82074	-1.19088
68419692	chr14:68419692:T:G	1.27626e-65	-2.53873	-1.28149	1.3072e-18	-2.28709	-1.2937
68419814	chr14:68419814:A:AG	2.50131e-65	-1.93068	-1.21665	8.68368e-19	-2.77387	-1.21595
68419876	chr14:68419876:A:G	4.62803e-65	-2.00389	-0.52813	1.76756e-18	-2.76456	-0.514519
68420406	chr14:68420406:G:C	1.87048e-65	-2.65757	-0.780383	3.85439e-18	-1.75923	-0.740233
68420464	chr14:68420464:A:G	4.55487e-65	-1.54594	-1.00201	1.03907e-18	-2.7796	-1.03075
68420851	chr14:68420851:A:G	2.28177e-65	-2.68049	-0.558704	4.75991e-18	-1.70118	-0.587269
68420950	chr14:68420950:T:C	5.03867e-65	-1.25687	-1.19013	1.59489e-18	-2.17267	-1.2092
68420951	chr14:68420951:G:T	1.98513e-64	-1.31236e-09	-1.07588	1.65973e-17	-1.31236e-09	-1.03944
68421069	chr14:68421069:C:A	5.36776e-65	-1.4305	-0.953233	1.08523e-18	-2.78164	-0.985247
68421305	chr14:68421305:C:T	2.24359e-64	-1.31236e-09	-0.953484	1.85366e-17	-1.31236e-09	-0.92893
68421321	chr14:68421321:C:T	2.27725e-65	-1.95254	-1.28864	8.0766e-19	-2.77713	-1.28516
68421620	chr14:68421620:G:A	2.45765e-64	-1.31236e-09	-0.862356	1.99838e-17	-1.31236e-09	-0.853756
68421939	chr14:68421939:C:T	7.97795e-65	-1.98746	-3.24751e-10	1.09212e-16	0.844616	-3.24751e-10
68421942	chr14:68421942:T:C	1.8421e-65	-2.69647	-0.756765	4.46017e-18	-1.63847	-0.715022
68422220	chr14:68422220:C:T	1.71065e-64	-1.31236e-09	-1.22469	1.36745e-17	-1.31236e-09	-1.23315
68422785	chr14:68422785:G:A	1.5913e-64	-1.31236e-09	-1.29701	1.28908e-17	-1.31236e-09	-1.29216
68422898	chr14:68422898:T:C	2.55524e-65	-1.8822	-1.2438	8.39847e-19	-2.78161	-1.2416
68422964	chr14:68422964:T:C	4.85377e-65	-2.48439	-3.24751e-10	4.59035e-18	-2.32472	-3.24751e-10
68423050	chr14:68423050:C:CT	2.0932e-64	-1.31236e-09	-1.02287	1.65663e-17	-1.31236e-09	-1.04131
68423103	chr14:68423103:T:C	1.5605e-64	-1.31236e-09	-1.31656	1.25696e-17	-1.31236e-09	-1.3174
68423351	chr14:68423351:T:C	2.58017e-64	-1.31236e-09	-0.813707	2.09785e-17	-1.31236e-09	-0.805182
68423393	chr14:68423393:A:G	2.93836e-63	2.87215	-1.25328	1.70102e-18	-2.05144	-1.266
68423630	chr14:68423630:C:A	8.62947e-64	0.393622	-3.24751e-10	3.11246e-17	-0.410679	-3.24751e-10
68423718	chr14:68423718:C:T	1.80893e-64	-1.31236e-09	-1.16882	1.47142e-17	-1.31236e-09	-1.15986
68424076	chr14:68424076:T:C	1.85766e-65	-2.7022	-0.742632	4.61844e-18	-1.61519	-0.703431
68424077	chr14:68424077:G:A	1.57409e-65	-2.38441	-1.22606	8.84089e-19	-2.71601	-1.25586
68424085	chr14:68424085:G:C	2.02415e-64	-1.31236e-09	-1.05641	1.64183e-17	-1.31236e-09	-1.05028
68424608	chr14:68424608:G:A	2.24391e-65	-2.37912	-0.876806	2.27318e-17	0.133513	-0.858425
68424749	chr14:68424749:C:T	3.51721e-64	-1.31236e-09	-0.503894	2.82865e-17	-1.31236e-09	-0.506292
68424777	chr14:68424777:C:T	2.24385e-65	-1.94516	-1.3108	1.29336e-18	-2.2844	-1.30704
68424933	chr14:68424933:C:T	1.94393e-64	-1.31236e-09	-1.09685	1.49685e-17	-1.31236e-09	-1.14273
68425077	chr14:68425077:T:C	1.95282e-65	-2.39089	-1.00398	1.03682e-18	-2.76016	-1.05236
68425258	chr14:68425258:A:G	3.64827e-64	-1.31236e-09	-0.467308	2.93319e-17	-1.31236e-09	-0.470003
68425334	chr14:68425334:G:A	7.0455e-65	-2.11176	-3.24751e-10	3.36628e-18	-2.63487	-3.24751e-10
68425345	chr14:68425345:A:T	3.95998e-65	-1.45142	-1.23649	1.45477e-18	-2.22064	-1.25319
68425562	chr14:68425562:C:T	3.69245e-64	-1.31236e-09	-0.455273	2.8965e-17	-1.31236e-09	-0.482588
68425640	chr14:68425640:G:C	3.65099e-64	-1.31236e-09	-0.466562	2.93531e-17	-1.31236e-09	-0.46928
68425666	chr14:68425666:CA:C	2.91602e-64	-1.31236e-09	-0.691343	2.25736e-17	-1.31236e-09	-0.731896
68426132	chr14:68426132:G:A	1.67651e-64	-1.31236e-09	-1.24485	1.33301e-17	-1.31236e-09	-1.25865
68426154	chr14:68426154:C:T	1.67924e-64	-1.31236e-09	-1.24322	1.3466e-17	-1.31236e-09	-1.24851
68426198	chr14:68426198:A:G	2.24154e-64	-1.31236e-09	-0.954397	1.89128e-17	-1.31236e-09	-0.908838
68426271	chr14:68426271:T:A	4.00618e-64	-1.31236e-09	-0.373724	3.11487e-17	-1.31236e-09	-0.409904
68426627	chr14:68426627:A:G	6.9195e-65	-2.1298	-3.24751e-10	3.34573e-18	-2.64099	-3.24751e-10
68426690	chr14:68426690:GAGAA:G	8.18159e-65	-1.96226	-3.24751e-10	1.04993e-16	0.80522	-3.24751e-10
68426749	chr14:68426749:G:A	2.04594e-64	-1.31236e-09	-1.0457	1.63312e-17	-1.31236e-09	-1.0556
68426962	chr14:68426962:A:G	2.92208e-63	1.30597	0.307352	4.25107e-18	-2.58827	0.186767
68426994	chr14:68426994:C:T	2.20176e-64	-1.31236e-09	-0.972303	1.79109e-17	-1.31236e-09	-0.963266
68427128	chr14:68427128:A:C	2.00415e-65	-2.41035	-0.958578	1.07759e-18	-2.76455	-1.00939
68427244	chr14:68427244:C:T	6.0183e-65	-1.78155	-0.487793	1.80309e-18	-2.7819	-0.477277
68427247	chr14:68427247:G:A	1.50108e-64	-1.04227	-0.313099	1.88705e-18	-2.76434	-0.449317
68427355	chr14:68427355:A:G	3.05161e-65	-1.67896	-1.26952	8.08532e-19	-2.77891	-1.2823
68427884	chr14:68427884:T:C	1.61523e-64	-1.31236e-09	-1.28208	1.29913e-17	-1.31236e-09	-1.2844
68428140	chr14:68428140:G:T	2.3711e-64	-1.31236e-09	-0.898207	1.84697e-17	-1.31236e-09	-0.932546
68428976	chr14:68428976:A:G	1.72199e-64	-1.31236e-09	-1.21808	1.38611e-17	-1.31236e-09	-1.21959
68428996	chr14:68428996:C:T	3.60645e-65	-2.78142	-3.24751e-10	3.055e-18	-2.7319	-3.24751e-10
68428997	chr14:68428997:A:T	1.61351e-64	-1.31236e-09	-1.28315	1.29755e-17	-1.31236e-09	-1.28562
68429123	chr14:68429123:A:C	1.85103e-64	-1.31236e-09	-1.14582	1.48496e-17	-1.31236e-09	-1.1507
68429131	chr14:68429131:C:T	1.66895e-64	-1.31236e-09	-1.24937	1.32983e-17	-1.31236e-09	-1.26104
68429325	chr14:68429325:G:A	6.12227e-64	1.27427	-1.2239	1.46666e-18	-2.24626	-1.21943
68429796	chr14:68429796:TGGTTTTTAGACATGAAGTCCTTACCCATGCCTATGTCCTGAATGGTATTGCCTA:T	1.93955e-64	-1.31236e-09	-1.0991	1.58362e-17	-1.31236e-09	-1.08638
68429884	chr14:68429884:C:T	4.45215e-64	-1.31236e-09	-0.268174	3.45825e-17	-1.31236e-09	-0.305329
68429887	chr14:68429887:C:T	1.63881e-64	-1.31236e-09	-1.26759	1.31753e-17	-1.31236e-09	-1.27034
68429969	chr14:68429969:C:T	4.59097e-64	-1.31236e-09	-0.23747	3.56347e-17	-1.31236e-09	-0.275357
68430249	chr14:68430249:A:G	1.68966e-64	-1.31236e-09	-1.23703	1.34491e-17	-1.31236e-09	-1.24977
68430308	chr14:68430308:G:A	3.42398e-65	-1.52416	-1.30919	1.30733e-18	-2.26668	-1.31401
68430709	chr14:68430709:T:G	3.62975e-65	-2.3872	-0.387783	3.65144e-17	0.102489	-0.35346
68430999	chr14:68430999:C:T	2.4632e-64	0.0378341	-0.897934	1.43108e-18	-2.51248	-0.977774
68431089	chr14:68431089:T:C	4.42942e-65	-1.56081	-1.01507	1.70322e-18	-2.25591	-1.06024
68431155	chr14:68431155:G:A	2.15269e-65	-2.37446	-0.922972	1.12322e-18	-2.75614	-0.976338
68431387	chr14:68431387:T:A	2.25052e-64	-1.31236e-09	-0.950402	1.83946e-17	-1.31236e-09	-0.936622
68431537	chr14:68431537:A:G	3.55197e-65	-2.43622	-0.360428	3.3012e-17	-0.0261972	-0.325608
68431745	chr14:68431745:A:G	1.84169e-64	-1.31236e-09	-1.15088	1.52494e-17	-1.31236e-09	-1.12414
68431879	chr14:68431879:C:T	1.95737e-64	-1.31236e-09	-1.08996	1.5717e-17	-1.31236e-09	-1.09394
68432116	chr14:68432116:C:T	3.32751e-64	-1.31236e-09	-0.559337	2.67792e-17	-1.31236e-09	-0.561052
68432138	chr14:68432138:T:G	7.11418e-65	-1.66311	-0.438949	1.90027e-18	-2.77793	-0.428753
68432791	chr14:68432791:A:T	1.17173e-64	-1.65067	0.0475885	6.7695e-18	-1.8508	-0.0854492
68433051	chr14:68433051:T:C	1.75462e-65	-2.21307	-1.28883	8.43773e-19	-2.72735	-1.2912
68433130	chr14:68433130:T:C	5.42587e-64	-1.31236e-09	-0.0703834	4.20358e-17	-1.31236e-09	-0.110157
68433381	chr14:68433381:C:T	1.75322e-64	-1.31236e-09	-1.20011	1.41582e-17	-1.31236e-09	-1.19838
68433433	chr14:68433433:G:T	8.00174e-65	-1.98449	-3.24751e-10	2.3206e-17	-0.704265	-3.24751e-10
68433472	chr14:68433472:CTCT:C	1.85421e-64	-1.31236e-09	-1.1441	1.46371e-17	-1.31236e-09	-1.16512
68433544	chr14:68433544:C:A	1.22786e-64	-0.855263	-0.701027	1.35408e-18	-2.74126	-0.804297
68433709	chr14:68433709:G:A	6.77723e-65	-1.68284	-0.467741	1.8471e-18	-2.77801	-0.457056
68433745	chr14:68433745:C:T	4.22192e-64	-1.31236e-09	-0.321271	3.27974e-17	-1.31236e-09	-0.358329
68433797	chr14:68433797:C:T	1.84885e-64	-1.31236e-09	-1.147	1.50264e-17	-1.31236e-09	-1.13887
68433810	chr14:68433810:G:C	3.59697e-64	-1.31236e-09	-0.481469	2.88921e-17	-1.31236e-09	-0.485109
68433813	chr14:68433813:G:A	1.23363e-65	-2.54218	-1.312	8.31732e-19	-2.71689	-1.31603
68433957	chr14:68433957:C:T	4.03362e-64	-1.31236e-09	-0.366897	3.13617e-17	-1.31236e-09	-0.403088
68434156	chr14:68434156:T:G	3.62296e-65	-2.38412	-0.392731	3.6672e-17	0.112108	-0.35877
68434559	chr14:68434559:T:C	1.91188e-65	-2.38337	-1.03269	1.01191e-18	-2.7583	-1.07854
68434675	chr14:68434675:T:C	2.45151e-65	-1.84977	-1.31768	7.81414e-19	-2.77948	-1.31585
68434972	chr14:68434972:A:G	4.22385e-64	-1.31236e-09	-0.320814	3.28132e-17	-1.31236e-09	-0.357847
68435089	chr14:68435089:G:A	3.99347e-64	-1.31236e-09	-0.376901	3.10767e-17	-1.31236e-09	-0.412219
68435280	chr14:68435280:T:C	6.66109e-65	-1.72814	-0.439726	1.89546e-18	-2.78087	-0.428341
68435386	chr14:68435386:C:T	1.84927e-64	-1.31236e-09	-1.14677	1.46074e-17	-1.31236e-09	-1.16715
68435726	chr14:68435726:G:T	3.59697e-64	-1.31236e-09	-0.481469	2.88921e-17	-1.31236e-09	-0.485109
68435990	chr14:68435990:T:G	1.00386e-64	-1.19349	-0.564212	1.97351e-18	-2.50812	-0.660749
68436255	chr14:68436255:A:G	1.97448e-65	-2.39489	-0.988949	1.0504e-18	-2.76108	-1.03842
68436320	chr14:68436320:A:G	3.59838e-64	-1.31236e-09	-0.481077	2.89035e-17	-1.31236e-09	-0.484716
68436452	chr14:68436452:G:A	2.79881e-63	1.57022	-3.24751e-10	5.18966e-17	0.100575	-3.24751e-10
68436474	chr14:68436474:T:C	3.20793e-65	-1.58057	-1.31795	7.86599e-19	-2.772	-1.31671
68437133	chr14:68437133:G:A	3.43028e-64	-1.31236e-09	-0.528919	2.75561e-17	-1.31236e-09	-0.532454
68437332	chr14:68437332:C:A	6.24914e-65	-0.935347	-1.29636	1.22855e-18	-2.34032	-1.30253
68437342	chr14:68437342:A:G	3.34183e-65	-1.60429	-1.25334	1.30042e-18	-2.31773	-1.26826
68437432	chr14:68437432:A:T	5.56219e-65	-2.73028	0.382125	3.15867e-17	-0.680445	0.284505
68437595	chr14:68437595:C:T	1.80436e-65	-2.4766	-0.997342	1.02692e-18	-2.77627	-1.04585
68437952	chr14:68437952:T:C	1.81695e-64	-1.31236e-09	-1.16441	1.47981e-17	-1.31236e-09	-1.15418
68437973	chr14:68437973:G:C	6.13826e-65	-2.24961	-3.24751e-10	3.51023e-18	-2.59299	-3.24751e-10
68438468	chr14:68438468:C:T	2.84347e-64	-1.31236e-09	-0.716537	2.36298e-17	-1.31236e-09	-0.686168
68438971	chr14:68438971:A:G	3.88535e-65	-2.39722	-0.309709	3.84762e-17	0.0758149	-0.274452
68439257	chr14:68439257:C:T	1.19405e-65	-2.57279	-1.314	8.1804e-19	-2.73244	-1.31708
68439506	chr14:68439506:T:TA	1.0131e-64	-2.43411	0.685562	8.96266e-17	-0.0515421	0.698517
68439568	chr14:68439568:C:T	2.1792e-65	-2.76941	-0.515779	5.17711e-18	-1.64018	-0.56425
68439749	chr14:68439749:A:G	2.40771e-64	-1.31236e-09	-0.882886	1.87363e-17	-1.31236e-09	-0.918214
68440049	chr14:68440049:C:T	3.88453e-65	-2.42021	-0.28694	3.70501e-17	0.0145955	-0.251002
68440116	chr14:68440116:G:A	9.84616e-65	-2.43098	0.653916	8.77808e-17	-0.0411965	0.667362
68440733	chr14:68440733:C:T	2.51654e-64	-1.31236e-09	-0.838675	2.05162e-17	-1.31236e-09	-0.827463
68440853	chr14:68440853:A:G	6.20784e-64	0.0642508	-3.24751e-10	1.064e-17	-1.48406	-3.24751e-10
68441131	chr14:68441131:G:C	8.12066e-65	-0.675802	-1.29393	1.43441e-18	-2.18562	-1.30231
68441219	chr14:68441219:G:T	2.99628e-64	-1.31236e-09	-0.664189	2.42397e-17	-1.31236e-09	-0.660686
68441271	chr14:68441271:G:A	7.18406e-65	-1.66621	-0.426069	1.92435e-18	-2.77852	-0.415575
68441309	chr14:68441309:G:A	1.21718e-65	-2.55185	-1.31576	8.26098e-19	-2.72195	-1.31777
68441312	chr14:68441312:G:A	4.17512e-64	-1.31236e-09	-0.332418	3.27017e-17	-1.31236e-09	-0.361251
68441315	chr14:68441315:G:A	1.35218e-65	-2.45116	-1.31127	8.75069e-19	-2.66659	-1.31554
68441317	chr14:68441317:T:C	1.37265e-65	-2.43329	-1.31412	8.83749e-19	-2.65513	-1.31713
68441322	chr14:68441322:C:CA	1.28529e-65	-2.4956	-1.31756	8.50698e-19	-2.69256	-1.31782
68441339	chr14:68441339:A:G	1.63896e-65	-2.25301	-1.31708	9.91784e-19	-2.53895	-1.31798
68441359	chr14:68441359:G:A	1.5929e-64	-1.31236e-09	-1.29601	1.27403e-17	-1.31236e-09	-1.3039
68441741	chr14:68441741:C:T	3.14927e-65	-2.41154	-0.505433	3.04508e-17	0.0418387	-0.474403
68441999	chr14:68441999:G:T	3.63052e-65	-2.40129	-0.373477	3.58415e-17	0.0710618	-0.340633
68442137	chr14:68442137:C:T	3.97233e-64	-1.31236e-09	-0.382209	3.11228e-17	-1.31236e-09	-0.410736
68442143	chr14:68442143:G:A	1.84054e-65	-2.45381	-1.00028	1.02785e-18	-2.77271	-1.0485
68442260	chr14:68442260:C:G	1.91322e-64	-1.31236e-09	-1.11278	1.52624e-17	-1.31236e-09	-1.12328
68442510	chr14:68442510:A:G	2.43884e-64	-1.31236e-09	-0.870039	1.95234e-17	-1.31236e-09	-0.877064
68442671	chr14:68442671:G:C	2.87318e-65	-2.27568	-0.733047	4.14967e-17	0.590315	-0.713378
68442854	chr14:68442854:T:C	8.12839e-65	-1.59826	-0.370529	2.04669e-18	-2.77335	-0.359105
68443238	chr14:68443238:A:G	7.23379e-65	-1.63934	-0.446039	1.88923e-18	-2.77643	-0.436078
68443321	chr14:68443321:G:C	7.2461e-65	-1.64762	-0.436062	1.90712e-18	-2.77709	-0.425997
68443434	chr14:68443434:G:A	6.41994e-65	-1.75419	-0.450546	1.87213e-18	-2.78156	-0.440034
68443459	chr14:68443459:A:G	2.26157e-64	-1.31236e-09	-0.945504	1.8475e-17	-1.31236e-09	-0.932259
68443825	chr14:68443825:A:G	2.06882e-64	-1.31236e-09	-1.03459	1.67645e-17	-1.31236e-09	-1.02941
68443951	chr14:68443951:A:T	1.73445e-64	-1.31236e-09	-1.21087	1.4124e-17	-1.31236e-09	-1.2008
68444552	chr14:68444552:G:A	1.00316e-63	0.546589	-0.00240885	2.88461e-18	-2.69738	-0.091907
68444837	chr14:68444837:T:C	2.46185e-65	-2.17816	-0.985074	1.18835e-18	-2.70153	-0.974577
68445297	chr14:68445297:G:A	1.2106e-65	-2.74939	-1.12364	1.04402e-18	-2.64972	-1.15588
68445381	chr14:68445381:C:T	9.93946e-65	-1.76763	-3.24751e-10	3.24271e-18	-2.67227	-3.24751e-10
68445969	chr14:68445969:G:T	9.93905e-66	-2.75668	-1.31358	1.37265e-18	-2.21823	-1.31371
68446065	chr14:68446065:A:G	5.19906e-65	-1.10934	-1.30633	1.1891e-18	-2.37479	-1.30069
68446089	chr14:68446089:GATA:G	4.12702e-64	-1.31236e-09	-0.344006	3.17591e-17	-1.31236e-09	-0.390497
68446463	chr14:68446463:G:C	2.87991e-64	-1.31236e-09	-0.703803	2.26032e-17	-1.31236e-09	-0.730588
68446468	chr14:68446468:A:G	9.77944e-66	-2.76907	-1.31738	2.75928e-18	-1.51577	-1.31794
68446631	chr14:68446631:A:G	2.7793e-64	-0.739362	-3.24751e-10	3.00366e-17	-0.446261	-3.24751e-10
68446945	chr14:68446945:G:A	1.90605e-64	-1.31236e-09	-1.11653	1.54183e-17	-1.31236e-09	-1.11312
68446982	chr14:68446982:C:T	1.56712e-64	-1.31236e-09	-1.31232	1.28315e-17	-1.31236e-09	-1.29677
68447210	chr14:68447210:C:G	3.86482e-65	-2.0195	-0.692734	1.40722e-18	-2.75923	-0.747836
68447251	chr14:68447251:A:G	1.11344e-65	-2.66045	-1.29625	8.45075e-19	-2.71301	-1.304
68447295	chr14:68447295:T:C	1.28185e-65	-2.65918	-1.15666	9.59859e-19	-2.71625	-1.1734
68447581	chr14:68447581:T:C	3.69289e-64	-1.31236e-09	-0.455152	2.7325e-17	-1.31236e-09	-0.540874
68447794	chr14:68447794:C:T	3.13811e-64	-1.31236e-09	-0.617941	2.55705e-17	-1.31236e-09	-0.607239
68447953	chr14:68447953:TCTA:T	3.19388e-64	-1.31236e-09	-0.600325	2.50254e-17	-1.31236e-09	-0.628786
68448128	chr14:68448128:A:G	1.10425e-65	-2.66997	-1.295	8.39731e-19	-2.72033	-1.30302
68448392	chr14:68448392:T:G	5.86458e-65	-1.69916	-0.596051	1.61916e-18	-2.78052	-0.586245
68448470	chr14:68448470:G:C	1.45482e-65	-2.3773	-1.31197	9.81574e-19	-2.55884	-1.30843
68448816	chr14:68448816:T:C	1.10238e-65	-2.66895	-1.29773	8.3815e-19	-2.72005	-1.30518
68449287	chr14:68449287:C:T	3.95662e-64	-1.31236e-09	-0.386171	3.1792e-17	-1.31236e-09	-0.389463
68449656	chr14:68449656:A:G	1.71403e-64	-1.31236e-09	-1.22271	1.37644e-17	-1.31236e-09	-1.22659
68450571	chr14:68450571:A:G	1.99274e-64	-1.31236e-09	-1.07205	1.59799e-17	-1.31236e-09	-1.07734
68450684	chr14:68450684:ACT:A	1.77531e-64	-1.31236e-09	-1.18759	1.41088e-17	-1.31236e-09	-1.20188
68451038	chr14:68451038:T:G	1.56467e-64	-1.31236e-09	-1.31389	1.25943e-17	-1.31236e-09	-1.31543
68451763	chr14:68451763:G:A	2.02114e-64	-1.31236e-09	-1.0579	1.62046e-17	-1.31236e-09	-1.06338
68451834	chr14:68451834:C:T	2.34735e-64	-1.31236e-09	-0.908273	1.8983e-17	-1.31236e-09	-0.905132
68452208	chr14:68452208:T:C	4.83593e-64	-1.31236e-09	-0.185488	3.75759e-17	-1.31236e-09	-0.222314
68452299	chr14:68452299:A:T	5.9174e-65	-1.51293	-0.773323	1.30425e-18	-2.74856	-0.834488
68453378	chr14:68453378:G:A	1.71459e-65	-2.6282	-0.896768	1.16113e-18	-2.73997	-0.959317
68453661	chr14:68453661:T:A	2.90207e-65	-1.68467	-1.31406	7.88471e-19	-2.77299	-1.31335
68453662	chr14:68453662:C:T	2.77844e-65	-1.72718	-1.31507	7.84873e-19	-2.77645	-1.31446
68453822	chr14:68453822:T:A	1.71239e-64	-1.31236e-09	-1.22367	1.39227e-17	-1.31236e-09	-1.21515
68454120	chr14:68454120:G:C	3.61419e-65	-2.77928	-3.24751e-10	3.03843e-18	-2.73734	-3.24751e-10
68454168	chr14:68454168:C:T	5.89882e-65	-1.69942	-0.589971	1.62851e-18	-2.78033	-0.580686
68454696	chr14:68454696:A:G	2.3713e-64	-1.31236e-09	-0.898124	1.93857e-17	-1.31236e-09	-0.88414
68455037	chr14:68455037:T:C	1.59023e-64	-1.31236e-09	-1.29768	1.31455e-17	-1.31236e-09	-1.2726
68455131	chr14:68455131:G:A	1.70057e-65	-2.64899	-0.884194	1.16237e-18	-2.75039	-0.947824
68455304	chr14:68455304:T:C	1.0862e-65	-2.66561	-1.31585	8.29181e-19	-2.7183	-1.3177
68455330	chr14:68455330:A:G	6.58848e-65	-1.58538	-0.593444	1.63443e-18	-2.7732	-0.584187
68455738	chr14:68455738:T:A	2.04827e-65	-2.59799	-0.749163	1.23225e-17	-0.599979	-0.737268
68455747	chr14:68455747:A:T	1.77529e-64	-1.31236e-09	-1.1876	1.41564e-17	-1.31236e-09	-1.19851
68456022	chr14:68456022:T:G	5.32739e-64	-1.31236e-09	-0.0887001	4.13991e-17	-1.31236e-09	-0.125417
68456202	chr14:68456202:T:C	1.85936e-64	-1.14133	-3.24751e-10	2.3119e-17	-0.708021	-3.24751e-10
68456256	chr14:68456256:T:A	6.61785e-65	-1.59147	-0.582903	1.65096e-18	-2.77378	-0.57354
68456295	chr14:68456295:T:G	1.69048e-65	-2.5973	-0.941834	1.12482e-18	-2.72856	-1.00249
68456305	chr14:68456305:T:A	1.58434e-64	-1.31236e-09	-1.30139	1.27567e-17	-1.31236e-09	-1.30262
68456595	chr14:68456595:A:G	1.72918e-64	-1.31236e-09	-1.21391	1.40628e-17	-1.31236e-09	-1.20514
68456669	chr14:68456669:A:C	1.71115e-64	-1.31236e-09	-1.2244	1.39123e-17	-1.31236e-09	-1.21591
68456748	chr14:68456748:A:G	4.5586e-65	-1.27595	-1.27118	8.75508e-19	-2.71664	-1.26499
68456784	chr14:68456784:C:T	5.39182e-65	-1.71587	-0.663395	1.51177e-18	-2.78162	-0.653776
68457191	chr14:68457191:A:G	6.21726e-65	-1.01657	-1.22025	9.83421e-19	-2.6234	-1.24199
68457264	chr14:68457264:T:C	4.55729e-65	-1.33594	-1.21148	1.16599e-18	-2.50003	-1.19508
68457343	chr14:68457343:G:T	1.36129e-64	-1.45313	-3.24751e-10	5.44244e-17	0.148135	-3.24751e-10
68457467	chr14:68457467:T:C	1.68767e-64	-1.31236e-09	-1.23821	1.37283e-17	-1.31236e-09	-1.22922
68458188	chr14:68458188:A:G	1.53043e-65	-2.66452	-0.974081	1.06394e-18	-2.75783	-1.02887
68458202	chr14:68458202:T:C	5.54613e-65	-1.7592	-0.591848	1.62298e-18	-2.78188	-0.582532
68458475	chr14:68458475:G:A	4.55814e-65	-1.32608	-1.22115	1.15775e-18	-2.4973	-1.2049
68459476	chr14:68459476:G:T	1.38425e-65	-2.75834	-0.980646	1.0532e-18	-2.77681	-1.02004
68459502	chr14:68459502:G:A	2.13066e-64	-0.466296	-0.538833	2.42099e-18	-2.43018	-0.534326
68459634	chr14:68459634:A:G	6.42733e-65	-2.20359	-3.24751e-10	3.32037e-18	-2.6486	-3.24751e-10
68459751	chr14:68459751:G:A	1.61978e-64	-1.31236e-09	-1.27927	1.30001e-17	-1.31236e-09	-1.28372
68460048	chr14:68460048:C:T	4.49459e-65	-1.34348	-1.21779	1.14992e-18	-2.50765	-1.20134
68460598	chr14:68460598:A:G	1.70029e-64	-1.31236e-09	-1.23076	1.38303e-17	-1.31236e-09	-1.22182
68460704	chr14:68460704:C:T	1.72878e-64	-1.31236e-09	-1.21415	1.41034e-17	-1.31236e-09	-1.20226
68460825	chr14:68460825:G:A	2.21602e-65	-2.05871	-1.20973	1.58373e-18	-2.18869	-1.2002
68460902	chr14:68460902:G:T	3.77664e-64	-1.31236e-09	-0.432726	2.96284e-17	-1.31236e-09	-0.459943
68461036	chr14:68461036:C:T	1.71835e-64	-1.31236e-09	-1.2202	1.39715e-17	-1.31236e-09	-1.21166
68461076	chr14:68461076:G:A	1.81333e-64	-1.31236e-09	-1.16639	1.41585e-17	-1.31236e-09	-1.19837
68461228	chr14:68461228:G:A	3.33681e-65	-1.5693	-1.28983	8.17473e-19	-2.76505	-1.28517
68461277	chr14:68461277:C:T	3.27733e-65	-1.58691	-1.29021	8.15493e-19	-2.76707	-1.28557
68461305	chr14:68461305:T:C	1.73597e-64	-1.31236e-09	-1.21	1.41355e-17	-1.31236e-09	-1.19999
68461789	chr14:68461789:A:G	3.34523e-65	-1.5683	-1.28831	8.18468e-19	-2.76541	-1.28359
68461940	chr14:68461940:C:T	2.53627e-64	-1.31236e-09	-0.830868	2.15082e-17	-1.31236e-09	-0.780244
68461945	chr14:68461945:T:C	2.08074e-64	-1.31236e-09	-1.02884	1.64117e-17	-1.31236e-09	-1.05068
68462169	chr14:68462169:A:G	4.67123e-65	-1.88538	-0.63734	1.55444e-18	-2.77889	-0.628665
68462566	chr14:68462566:C:G	4.15162e-65	-1.45627	-1.18438	1.13823e-18	-2.5535	-1.1657
68462646	chr14:68462646:T:C	4.8677e-65	-1.26575	-1.21578	9.20096e-19	-2.69444	-1.23751
68462706	chr14:68462706:C:A	1.56347e-64	-1.31236e-09	-1.31465	1.25857e-17	-1.31236e-09	-1.31612
68463148	chr14:68463148:A:T	3.70251e-65	-2.75514	-3.24751e-10	2.95047e-18	-2.76671	-3.24751e-10
68463275	chr14:68463275:T:A	1.86691e-64	-1.31236e-09	-1.13728	1.5147e-17	-1.31236e-09	-1.13087
68463392	chr14:68463392:G:A	4.54152e-65	-1.35731	-1.19358	9.19022e-19	-2.71483	-1.2183
68463703	chr14:68463703:A:C	1.67144e-64	-1.31236e-09	-1.24788	1.35068e-17	-1.31236e-09	-1.24548
68463790	chr14:68463790:T:A	1.73504e-64	-1.31236e-09	-1.21053	1.41287e-17	-1.31236e-09	-1.20047
68463948	chr14:68463948:A:G	4.58536e-65	-1.28378	-1.2575	8.82818e-19	-2.69928	-1.27403
68464024	chr14:68464024:T:C	4.32218e-65	-1.42825	-1.17213	1.16675e-18	-2.54154	-1.15292
68464154	chr14:68464154:G:A	1.6649e-64	-1.31236e-09	-1.2518	1.33942e-17	-1.31236e-09	-1.25385
68464305	chr14:68464305:C:G	4.88592e-65	-2.47779	-3.24751e-10	4.8953e-18	-2.2604	-3.24751e-10
68465920	chr14:68465920:G:T	3.73755e-65	-2.0975	-0.648219	1.56928e-18	-2.75809	-0.639968
68466126	chr14:68466126:T:C	4.21973e-65	-1.39126	-1.23311	8.81201e-19	-2.7222	-1.25295
68466194	chr14:68466194:G:A	1.71451e-64	-1.31236e-09	-1.22244	1.37759e-17	-1.31236e-09	-1.22575
68466453	chr14:68466453:A:C	5.04406e-65	-1.81647	-0.629465	1.56244e-18	-2.78161	-0.62082
68466466	chr14:68466466:A:C	1.72525e-64	-1.31236e-09	-1.21619	1.40564e-17	-1.31236e-09	-1.2056
68466631	chr14:68466631:G:C	1.85146e-64	-1.31236e-09	-1.14559	1.50195e-17	-1.31236e-09	-1.13933
68466655	chr14:68466655:G:C	2.40765e-64	-1.31236e-09	-0.882909	1.93378e-17	-1.31236e-09	-0.886616
68467389	chr14:68467389:T:C	2.79217e-64	-1.31236e-09	-0.734744	2.18788e-17	-1.31236e-09	-0.763158
68467644	chr14:68467644:A:G	2.1908e-64	-1.31236e-09	-0.977296	1.70224e-17	-1.31236e-09	-1.01415
68468395	chr14:68468395:G:A	4.53586e-65	-1.31774	-1.2344	8.94561e-19	-2.70578	-1.25432
68468681	chr14:68468681:G:A	7.50174e-65	-1.26035	-0.788663	1.35867e-18	-2.70496	-0.837214
68469655	chr14:68469655:G:T	3.82421e-64	-1.31236e-09	-0.420211	3.02621e-17	-1.31236e-09	-0.438781
68469786	chr14:68469786:A:G	2.59933e-64	-1.31236e-09	-0.806307	2.0303e-17	-1.31236e-09	-0.837907
68469802	chr14:68469802:GA:G	3.82421e-64	-1.31236e-09	-0.420211	3.02621e-17	-1.31236e-09	-0.438781
68469970	chr14:68469970:T:C	5.13089e-65	-1.22048	-1.20839	9.36248e-19	-2.68311	-1.23144
68470054	chr14:68470054:T:G	1.68356e-64	-1.31236e-09	-1.24065	1.36895e-17	-1.31236e-09	-1.23205
68470267	chr14:68470267:A:C	2.89578e-64	-1.31236e-09	-0.698306	2.26746e-17	-1.31236e-09	-0.727431
68470337	chr14:68470337:A:G	5.43949e-64	-1.31236e-09	-0.0678759	4.19976e-17	-1.31236e-09	-0.111064
68470566	chr14:68470566:T:C	2.28084e-64	-1.31236e-09	-0.937019	1.955e-17	-1.31236e-09	-0.875703
68471121	chr14:68471121:T:C	1.68099e-64	-1.31236e-09	-1.24218	1.36682e-17	-1.31236e-09	-1.23361
68471647	chr14:68471647:A:G	1.57723e-65	-2.52265	-1.08583	1.14642e-17	-0.335711	-1.07374
68471732	chr14:68471732:A:AC	1.69345e-64	-1.31236e-09	-1.23479	1.37887e-17	-1.31236e-09	-1.22483
68472157	chr14:68472157:G:A	3.60824e-65	-2.78093	-3.24751e-10	3.1715e-18	-2.69447	-3.24751e-10
68473047	chr14:68473047:C:T	1.74909e-64	-1.31236e-09	-1.20247	1.39329e-17	-1.31236e-09	-1.21442
68473198	chr14:68473198:C:G	3.03554e-64	-1.31236e-09	-0.651172	2.37467e-17	-1.31236e-09	-0.681234
68473495	chr14:68473495:C:T	4.29843e-64	-1.31236e-09	-0.303311	3.29822e-17	-1.31236e-09	-0.352709
68474238	chr14:68474238:A:ATT	5.10451e-65	-1.28624	-1.14779	9.69411e-19	-2.70427	-1.17547
68474329	chr14:68474329:A:G	3.77639e-65	-2.73538	-3.24751e-10	1.01978e-17	-1.52651	-3.24751e-10
68474419	chr14:68474419:A:G	2.87736e-64	-1.31236e-09	-0.704689	2.253e-17	-1.31236e-09	-0.733831
68474520	chr14:68474520:G:C	1.53771e-65	-2.64016	-0.993691	1.05581e-18	-2.74701	-1.04736
68474608	chr14:68474608:G:T	1.56398e-64	-1.31236e-09	-1.31433	1.26303e-17	-1.31236e-09	-1.31258
68474898	chr14:68474898:C:A	1.56403e-64	-1.31236e-09	-1.3143	1.26308e-17	-1.31236e-09	-1.31254
68475352	chr14:68475352:T:C	3.9988e-65	-1.56134	-1.11681	1.17227e-18	-2.59555	-1.09418
68475474	chr14:68475474:A:G	1.56396e-64	-1.31236e-09	-1.31434	1.26302e-17	-1.31236e-09	-1.31259
68475680	chr14:68475680:A:G	5.58655e-65	-1.50647	-0.837316	1.22947e-18	-2.75171	-0.890388
68475692	chr14:68475692:A:T	6.07823e-65	-1.5003	-0.759129	1.32136e-18	-2.7546	-0.815418
68476156	chr14:68476156:C:T	1.56726e-64	-1.31236e-09	-1.31223	1.26622e-17	-1.31236e-09	-1.31005
68476346	chr14:68476346:G:GAATGCTGATTAGTTCCATCACT	4.52e-64	-1.31236e-09	-0.253049	3.50906e-17	-1.31236e-09	-0.290745
68476444	chr14:68476444:C:T	1.4098e-65	-2.69217	-1.02852	1.00793e-18	-2.77576	-1.06502
68476697	chr14:68476697:A:C	1.56102e-64	-1.31236e-09	-1.31622	1.26026e-17	-1.31236e-09	-1.31478
68477356	chr14:68477356:A:G	2.03442e-65	-2.65326	-0.700677	1.05156e-17	-0.814487	-0.681335
68477430	chr14:68477430:T:G	6.0603e-65	-1.56563	-0.696753	1.39168e-18	-2.76037	-0.757793
68477457	chr14:68477457:C:T	5.842e-65	-2.29907	-3.24751e-10	6.26501e-18	-2.0137	-3.24751e-10
68477528	chr14:68477528:T:C	5.89795e-65	-1.54636	-0.743177	1.33409e-18	-2.75869	-0.801743
68477747	chr14:68477747:G:A	2.67717e-64	-1.31236e-09	-0.776802	2.09972e-17	-1.31236e-09	-0.804289
68477906	chr14:68477906:G:A	1.23597e-65	-2.77674	-1.07555	1.02935e-18	-2.73332	-1.08643
68478242	chr14:68478242:G:A	5.30726e-64	-1.31236e-09	-0.0924856	4.12015e-17	-1.31236e-09	-0.130202
68479911	chr14:68479911:T:C	4.74683e-65	-1.44559	-1.06108	1.01855e-18	-2.73948	-1.09081
68480154	chr14:68480154:C:A	9.54023e-64	-1.31236e-09	0.493956	7.83214e-17	-1.31236e-09	0.512144
68480615	chr14:68480615:G:A	5.46479e-64	-0.141823	0.078586	3.66226e-18	-2.53782	-0.0127806
68481182	chr14:68481182:G:C	2.4758e-64	-1.31236e-09	-0.854997	2.02331e-17	-1.31236e-09	-0.841357
68481199	chr14:68481199:T:C	7.91969e-65	-1.35441	-0.640381	1.52886e-18	-2.7259	-0.698261
68481401	chr14:68481401:G:A	9.33985e-65	-1.20469	-0.625165	1.60403e-18	-2.69245	-0.683706
68481427	chr14:68481427:A:G	1.79746e-65	-2.57591	-0.901857	1.18714e-18	-2.71248	-0.96465
68481720	chr14:68481720:A:G	3.3522e-64	-1.31236e-09	-0.551944	2.62236e-17	-1.31236e-09	-0.582018
68481881	chr14:68481881:TAGTA:T	1.77756e-64	-1.31236e-09	-1.18632	1.43594e-17	-1.31236e-09	-1.18427
68481895	chr14:68481895:T:C	1.22712e-65	-2.68702	-1.17245	9.24317e-19	-2.73428	-1.19309
68481980	chr14:68481980:G:A	1.58854e-64	-1.31236e-09	-1.29875	1.27642e-17	-1.31236e-09	-1.30203
68481990	chr14:68481990:G:C	1.23297e-64	-1.55213	-3.24751e-10	5.92406e-17	0.232931	-3.24751e-10
68482087	chr14:68482087:G:A	1.70621e-64	-1.31236e-09	-1.22728	1.38119e-17	-1.31236e-09	-1.22315
68482310	chr14:68482310:C:A	2.89234e-64	-0.699495	-3.24751e-10	6.33344e-18	-2.00283	-3.24751e-10
68482769	chr14:68482769:G:A	2.92625e-64	-1.31236e-09	-0.687839	2.29396e-17	-1.31236e-09	-0.715812
68482840	chr14:68482840:T:A	6.14565e-65	-1.50132	-0.747081	1.3488e-18	-2.75134	-0.798116
68483611	chr14:68483611:C:T	1.71158e-64	-1.31236e-09	-1.22415	1.38275e-17	-1.31236e-09	-1.22202
68483635	chr14:68483635:A:G	1.11503e-65	-2.75967	-1.19559	8.69088e-19	-2.78176	-1.20722
68483973	chr14:68483973:A:G	1.59341e-64	-1.31236e-09	-1.29569	1.28715e-17	-1.31236e-09	-1.29367
68484477	chr14:68484477:CCTCCCGAGTAG:C	2.37851e-64	-1.31236e-09	-0.895085	1.84812e-17	-1.31236e-09	-0.931924
68484514	chr14:68484514:C:T	2.51562e-65	-2.18105	-0.960577	1.18317e-18	-2.72834	-0.952139
68484744	chr14:68484744:A:AT	1.27069e-65	-2.58921	-1.23538	1.10684e-18	-2.4988	-1.24837
68485226	chr14:68485226:A:G	1.84947e-64	-1.31236e-09	-1.14666	1.48682e-17	-1.31236e-09	-1.14946
68485527	chr14:68485527:C:T	2.51721e-64	-1.31236e-09	-0.838411	1.86387e-17	-1.31236e-09	-0.92344
68485808	chr14:68485808:A:G	1.46717e-65	-2.72237	-0.958443	1.07881e-18	-2.78076	-0.99206
68487100	chr14:68487100:G:A	1.26229e-65	-2.55742	-1.27379	1.03e-18	-2.53639	-1.28272
68487648	chr14:68487648:A:G	6.25059e-64	-1.31236e-09	0.0711135	5.09916e-17	-1.31236e-09	0.0829844
68488700	chr14:68488700:A:G	6.14931e-64	-1.31236e-09	0.0547781	5.01633e-17	-1.31236e-09	0.0666059
68488984	chr14:68488984:A:G	3.98577e-64	-0.237234	-0.141596	2.6406e-18	-2.70403	-0.173635
68489092	chr14:68489092:T:C	1.24718e-65	-2.56698	-1.27629	1.04102e-18	-2.52354	-1.28493
68489247	chr14:68489247:G:A	1.8478e-64	-1.31236e-09	-1.14757	1.49256e-17	-1.31236e-09	-1.1456
68490249	chr14:68490249:TC:T	1.56863e-64	-1.31236e-09	-1.31136	1.2638e-17	-1.31236e-09	-1.31197
68490250	chr14:68490250:C:T	1.56039e-64	-1.31236e-09	-1.31662	1.2578e-17	-1.31236e-09	-1.31673
68490768	chr14:68490768:A:T	2.05792e-65	-2.50707	-0.835382	1.53378e-18	-2.58499	-0.835952
68490851	chr14:68490851:T:A	1.56091e-64	-1.31236e-09	-1.31629	1.25675e-17	-1.31236e-09	-1.31757
68491146	chr14:68491146:C:T	3.7344e-64	-1.31236e-09	-0.443975	2.987e-17	-1.31236e-09	-0.451821
68491833	chr14:68491833:A:G	2.69228e-64	-1.31236e-09	-0.771172	2.18068e-17	-1.31236e-09	-0.766455
68491995	chr14:68491995:C:T	1.5673e-64	-1.31236e-09	-1.31221	1.26608e-17	-1.31236e-09	-1.31017
68492195	chr14:68492195:A:G	3.06667e-64	-1.31236e-09	-0.640969	2.60334e-17	-1.31236e-09	-0.589298
68492275	chr14:68492275:C:T	1.27523e-65	-2.74653	-1.07448	1.73265e-18	-2.22319	-1.07583
68492512	chr14:68492512:A:G	4.3488e-65	-2.25392	-0.340329	2.5813e-18	-2.46248	-0.437902
68492638	chr14:68492638:A:G	1.41024e-65	-2.76831	-0.952078	2.21684e-18	-2.10012	-0.952479
68492661	chr14:68492661:T:C	5.67434e-65	-2.28722	-0.0409715	3.5901e-18	-2.43203	-0.138467
68492869	chr14:68492869:A:G	1.42363e-65	-2.77418	-0.936759	2.36334e-18	-2.05104	-0.93756
68492994	chr14:68492994:C:T	3.12663e-65	-2.6566	-0.267593	3.08991e-18	-2.47813	-0.242403
68493055	chr14:68493055:C:T	1.70799e-64	-1.31236e-09	-1.22625	1.3556e-17	-1.31236e-09	-1.24185
68493452	chr14:68493452:C:G	1.61888e-64	-1.31236e-09	-1.27983	1.29528e-17	-1.31236e-09	-1.28737
68493543	chr14:68493543:G:T	3.10659e-64	-1.31236e-09	-0.628036	2.48268e-17	-1.31236e-09	-0.636755
68494219	chr14:68494219:G:A	1.5739e-64	-1.31236e-09	-1.308	1.26057e-17	-1.31236e-09	-1.31453
68494390	chr14:68494390:C:T	3.1304e-64	-1.31236e-09	-0.6204	2.37559e-17	-1.31236e-09	-0.680845
68494825	chr14:68494825:C:T	1.56819e-64	-1.31236e-09	-1.31164	1.25925e-17	-1.31236e-09	-1.31558
68494978	chr14:68494978:C:T	2.75639e-64	-1.31236e-09	-0.747642	2.10001e-17	-1.31236e-09	-0.80415
68495102	chr14:68495102:C:G	1.57947e-64	-1.31236e-09	-1.30447	1.30042e-17	-1.31236e-09	-1.2834
68495507	chr14:68495507:G:C	3.60358e-65	-2.34603	-0.436184	2.54304e-18	-2.3882	-0.527119
68495549	chr14:68495549:C:T	1.25959e-65	-2.75293	-1.08043	1.79069e-18	-2.18427	-1.08181
68495625	chr14:68495625:CTG:C	1.2615e-65	-2.7616	-1.07024	1.863e-18	-2.15486	-1.07163
68495787	chr14:68495787:T:G	1.81337e-65	-2.67786	-0.791099	1.58671e-18	-2.62196	-0.765051
68496123	chr14:68496123:C:G	1.88551e-65	-2.66881	-0.761141	1.78004e-18	-2.49343	-0.77861
68496346	chr14:68496346:C:T	6.38592e-64	-1.31236e-09	0.0925336	5.16368e-17	-1.31236e-09	0.0955564
68496365	chr14:68496365:T:C	1.40471e-65	-2.52028	-1.20403	1.0406e-18	-2.58148	-1.2274
68496458	chr14:68496458:C:T	4.04362e-65	-2.66701	-3.24751e-10	4.52686e-18	-2.33865	-3.24751e-10
68497029	chr14:68497029:C:T	3.96864e-65	-2.26957	-0.416153	2.4032e-18	-2.46504	-0.506841
68497830	chr14:68497830:G:A	2.26665e-64	-1.31236e-09	-0.943258	1.83345e-17	-1.31236e-09	-0.939893
68497875	chr14:68497875:G:T	1.58521e-64	-1.31236e-09	-1.30084	1.2738e-17	-1.31236e-09	-1.30408
68498098	chr14:68498098:A:G	1.56554e-64	-1.31236e-09	-1.31333	1.26302e-17	-1.31236e-09	-1.31258
68498198	chr14:68498198:C:T	1.58521e-64	-1.31236e-09	-1.30084	1.2738e-17	-1.31236e-09	-1.30408
68498907	chr14:68498907:C:T	6.9255e-65	-2.12894	-3.24751e-10	4.26473e-18	-2.3983	-3.24751e-10
68499472	chr14:68499472:A:G	3.63143e-65	-2.77452	-3.24751e-10	4.50684e-18	-2.34308	-3.24751e-10
68499514	chr14:68499514:G:A	3.15922e-64	-1.31236e-09	-0.611237	2.55225e-17	-1.31236e-09	-0.609119
68500324	chr14:68500324:G:C	1.65333e-64	-1.31236e-09	-1.25877	1.33139e-17	-1.31236e-09	-1.25987
68500665	chr14:68500665:G:A	1.31e-65	-2.7727	-1.02142	2.33655e-18	-1.93593	-1.06407
68500911	chr14:68500911:G:A	4.76433e-64	-1.31236e-09	-0.200405	3.58257e-17	-1.31236e-09	-0.270011
68501834	chr14:68501834:C:G	1.27099e-65	-2.77351	-1.05084	1.02677e-18	-2.7306	-1.09166
68501873	chr14:68501873:C:A	2.79613e-64	-1.31236e-09	-0.733326	2.13473e-17	-1.31236e-09	-0.787753
68502046	chr14:68502046:G:A	1.56078e-64	-1.31236e-09	-1.31638	1.25728e-17	-1.31236e-09	-1.31714
68502250	chr14:68502250:C:G	3.91398e-64	-1.31236e-09	-0.397007	3.16549e-17	-1.31236e-09	-0.393786
68502267	chr14:68502267:A:T	3.71706e-65	-2.68049	-0.0707284	5.24787e-18	-2.1197	-0.0711518
68502296	chr14:68502296:C:T	4.84407e-64	-1.31236e-09	-0.183807	3.63597e-17	-1.31236e-09	-0.255217
68502382	chr14:68502382:A:G	5.34774e-64	-1.31236e-09	-0.0848867	4.01753e-17	-1.31236e-09	-0.155424
68502388	chr14:68502388:G:A	1.67432e-64	-1.31236e-09	-1.24615	1.34128e-17	-1.31236e-09	-1.25247
68503110	chr14:68503110:G:T	1.90131e-64	-1.31236e-09	-1.11902	1.53972e-17	-1.31236e-09	-1.11449
68503275	chr14:68503275:G:A	6.50742e-65	-2.1912	-3.24751e-10	1.45265e-17	-1.1727	-3.24751e-10
68503323	chr14:68503323:G:A	1.55937e-64	-1.31236e-09	-1.31728	1.2584e-17	-1.31236e-09	-1.31625
68503447	chr14:68503447:C:G	1.56744e-64	-1.31236e-09	-1.31212	1.26117e-17	-1.31236e-09	-1.31405
68504277	chr14:68504277:G:C	1.30699e-65	-2.77877	-1.01765	2.77434e-18	-1.8096	-1.01866
68505410	chr14:68505410:G:A	5.04504e-65	-2.44574	-3.24751e-10	5.37274e-18	-2.16734	-3.24751e-10
68505630	chr14:68505630:A:C	2.00901e-64	-1.31236e-09	-1.06392	1.59347e-17	-1.31236e-09	-1.08018
68506368	chr14:68506368:C:T	3.58765e-65	-2.1136	-0.67305	1.71988e-18	-2.63166	-0.674766
68506382	chr14:68506382:C:T	1.87911e-65	-2.48661	-0.94674	1.14468e-17	-0.453734	-0.957233
68506473	chr14:68506473:A:G	4.08158e-65	-2.65766	-3.24751e-10	3.73052e-18	-2.53213	-3.24751e-10
68506545	chr14:68506545:G:A	1.55895e-64	-1.31236e-09	-1.31755	1.26033e-17	-1.31236e-09	-1.31471
68506738	chr14:68506738:G:A	2.27582e-65	-2.78196	-0.459849	2.14943e-17	-0.27777	-0.503122
68507200	chr14:68507200:A:G	2.3836e-63	0.851839	0.557799	1.60284e-17	-1.63535	0.561035
68507693	chr14:68507693:A:G	1.14695e-65	-2.7776	-1.14944	1.29947e-18	-2.43445	-1.15227
68507791	chr14:68507791:A:G	2.28809e-65	-2.59886	-0.637566	2.17433e-18	-2.48139	-0.59057
68508163	chr14:68508163:C:T	1.59359e-64	-1.31236e-09	-1.29557	1.29095e-17	-1.31236e-09	-1.29071
68508499	chr14:68508499:A:T	1.62545e-64	-1.31236e-09	-1.27578	1.29964e-17	-1.31236e-09	-1.284
68508547	chr14:68508547:A:G	2.30891e-64	-1.31236e-09	-0.924785	1.7707e-17	-1.31236e-09	-0.974717
68508629	chr14:68508629:C:T	1.57592e-64	-1.31236e-09	-1.30672	1.26145e-17	-1.31236e-09	-1.31383
68508637	chr14:68508637:G:C	1.57517e-64	-1.31236e-09	-1.3072	1.27441e-17	-1.31236e-09	-1.30361
68508657	chr14:68508657:C:T	4.8707e-65	-1.34637	-1.13454	4.0558e-18	-1.29438	-1.15415
68509260	chr14:68509260:AG:A	3.59559e-65	-1.46818	-1.31626	2.00204e-18	-1.84504	-1.30947
68509291	chr14:68509291:G:T	1.61158e-64	-1.31236e-09	-1.28435	1.30045e-17	-1.31236e-09	-1.28338
68509293	chr14:68509293:C:T	1.58231e-64	-1.31236e-09	-1.30268	1.30205e-17	-1.31236e-09	-1.28215
68510047	chr14:68510047:A:G	1.21421e-65	-2.55616	-1.31389	8.16196e-19	-2.73865	-1.31313
68510254	chr14:68510254:C:T	4.17621e-63	2.0466	-0.076177	2.6857e-17	-0.486119	-0.0720305
68510265	chr14:68510265:C:T	1.61686e-64	-1.31236e-09	-1.28108	1.30503e-17	-1.31236e-09	-1.27986
68510276	chr14:68510276:T:G	6.93204e-62	1.27501	3.50475	5.16236e-16	-1.16248	3.56036
68510342	chr14:68510342:C:T	1.71245e-64	-1.31236e-09	-1.22364	1.37857e-17	-1.31236e-09	-1.22505
68510376	chr14:68510376:G:A	2.02323e-65	-2.45932	-0.900131	1.1877e-18	-2.78197	-0.894688
68510773	chr14:68510773:A:G	7.54169e-63	1.78539	0.776085	4.50024e-17	-0.750501	0.70854
68510783	chr14:68510783:T:C	1.09913e-65	-2.65208	-1.31755	7.87108e-19	-2.77092	-1.31715
68510813	chr14:68510813:T:G	3.10631e-64	-1.31236e-09	-0.628125	2.55841e-17	-1.31236e-09	-0.606705
68511172	chr14:68511172:A:G	1.6091e-64	-1.31236e-09	-1.28589	1.29856e-17	-1.31236e-09	-1.28483
68511797	chr14:68511797:AG:A	1.30553e-65	-2.78192	-1.01562	1.64386e-18	-2.33036	-1.02127
68511811	chr14:68511811:G:A	1.72728e-64	-1.31236e-09	-1.21502	1.41635e-17	-1.31236e-09	-1.19801
68512072	chr14:68512072:G:A	8.36337e-65	-0.71704	-1.22325	1.88519e-18	-1.9733	-1.24134
68512097	chr14:68512097:C:T	3.78135e-65	-2.73406	-3.24751e-10	3.23863e-18	-2.67353	-3.24751e-10
68512195	chr14:68512195:A:C	1.88644e-64	-1.31236e-09	-1.12687	1.47763e-17	-1.31236e-09	-1.15565
68512267	chr14:68512267:CA:C	1.30417e-65	-2.78172	-1.01687	1.61936e-18	-2.34413	-1.02251
68512412	chr14:68512412:G:A	3.38377e-64	-1.31236e-09	-0.54257	2.60328e-17	-1.31236e-09	-0.589321
68513079	chr14:68513079:G:A	1.81271e-65	-2.52573	-0.943596	1.16815e-18	-2.77954	-0.913709
68513118	chr14:68513118:T:C	1.1444e-65	-2.78197	-1.1473	1.45182e-18	-2.32248	-1.15338
68513212	chr14:68513212:A:G	1.10063e-65	-2.65039	-1.31787	7.87814e-19	-2.7692	-1.31797
68513706	chr14:68513706:C:T	2.76627e-64	-1.31236e-09	-0.744064	2.29066e-17	-1.31236e-09	-0.717252
68514311	chr14:68514311:A:T	2.135e-64	-1.31236e-09	-1.00309	1.72856e-17	-1.31236e-09	-0.998801
68514853	chr14:68514853:T:C	3.3033e-64	-1.31236e-09	-0.566638	2.71476e-17	-1.31236e-09	-0.547389
68515131	chr14:68515131:T:C	1.79902e-64	-1.31236e-09	-1.17432	1.41164e-17	-1.31236e-09	-1.20134
68515637	chr14:68515637:G:A	2.08109e-64	-1.31236e-09	-1.02867	1.72856e-17	-1.31236e-09	-0.998803
68516076	chr14:68516076:C:T	4.62466e-65	-2.44549	-0.0872542	2.62837e-18	-2.78079	-0.101526
68516086	chr14:68516086:G:A	1.55849e-64	-1.31236e-09	-1.31785	1.2574e-17	-1.31236e-09	-1.31705
68516410	chr14:68516410:C:T	4.73286e-62	1.34231	3.05583	3.6618e-16	-1.06943	3.12388
68516443	chr14:68516443:G:A	7.02993e-65	-2.49297	0.379001	4.17206e-18	-2.77833	0.358059
68516590	chr14:68516590:A:G	2.25684e-64	-1.31236e-09	-0.947595	1.82576e-17	-1.31236e-09	-0.944096
68516783	chr14:68516783:T:C	6.52957e-65	-2.18781	-3.24751e-10	2.01665e-17	-0.844652	-3.24751e-10
68516802	chr14:68516802:A:T	1.9292e-64	-1.31236e-09	-1.10446	1.58015e-17	-1.31236e-09	-1.08857
68517495	chr14:68517495:A:G	1.72242e-64	-1.31236e-09	-1.21783	1.41151e-17	-1.31236e-09	-1.20144
68517625	chr14:68517625:A:G	1.58908e-63	1.4882	-0.484023	1.26276e-17	-0.900994	-0.411796
68517648	chr14:68517648:G:T	1.64532e-65	-2.52003	-1.04618	1.03453e-18	-2.77954	-1.03519
68517783	chr14:68517783:T:C	1.65411e-64	-1.31236e-09	-1.2583	1.33637e-17	-1.31236e-09	-1.25614
68518054	chr14:68518054:C:T	1.56484e-64	-1.31236e-09	-1.31378	1.27436e-17	-1.31236e-09	-1.30365
68518221	chr14:68518221:A:G	3.87392e-65	-2.70988	-3.24751e-10	2.94617e-18	-2.76817	-3.24751e-10
68518889	chr14:68518889:A:G	1.62266e-65	-2.29219	-1.28788	8.85531e-19	-2.68169	-1.28855
68519027	chr14:68519027:C:T	1.61081e-64	-1.31236e-09	-1.28483	1.29974e-17	-1.31236e-09	-1.28393
68519319	chr14:68519319:A:T	1.25802e-65	-2.7702	-1.0644	1.86333e-18	-2.15562	-1.0707
68519440	chr14:68519440:C:T	1.39703e-65	-2.77553	-0.954271	1.9537e-18	-2.21811	-0.960848
68519988	chr14:68519988:G:A	3.33884e-64	-1.31236e-09	-0.555937	2.78335e-17	-1.31236e-09	-0.522436
68520282	chr14:68520282:G:A	1.105e-63	0.904785	-0.263917	9.45756e-18	-1.26625	-0.335614
68520366	chr14:68520366:G:A	4.35918e-65	-2.59186	-3.24751e-10	5.61385e-18	-2.12344	-3.24751e-10
68520462	chr14:68520462:T:A	1.72311e-64	-1.31236e-09	-1.21743	1.45494e-17	-1.31236e-09	-1.17113
68520551	chr14:68520551:A:G	1.59826e-64	-1.31236e-09	-1.29264	1.31202e-17	-1.31236e-09	-1.27453
68520992	chr14:68520992:A:G	3.77158e-64	-1.31236e-09	-0.434068	3.11019e-17	-1.31236e-09	-0.411408
68521024	chr14:68521024:T:A	1.68409e-64	-1.31236e-09	-1.24034	1.3553e-17	-1.31236e-09	-1.24207
68521137	chr14:68521137:A:G	5.33584e-64	-1.31236e-09	-0.0871152	4.41858e-17	-1.31236e-09	-0.0602748
68521264	chr14:68521264:A:G	1.82762e-64	-1.31236e-09	-1.15855	1.46104e-17	-1.31236e-09	-1.16694
68522886	chr14:68522886:T:C	7.53252e-65	-0.733988	-1.31093	3.91889e-18	-1.18729	-1.29558
68523081	chr14:68523081:G:T	1.93847e-64	-1.31236e-09	-1.09966	1.58073e-17	-1.31236e-09	-1.0882
68523291	chr14:68523291:A:G	2.55473e-65	-2.22375	-0.902448	1.24194e-18	-2.70476	-0.927243
68523518	chr14:68523518:A:G	3.14469e-64	-1.31236e-09	-0.615845	2.60981e-17	-1.31236e-09	-0.586814
68523873	chr14:68523873:C:T	1.08392e-65	-2.66694	-1.31662	8.11581e-19	-2.73952	-1.31793
68524210	chr14:68524210:G:C	1.6092e-61	1.8947	3.72723	9.16679e-16	-0.717283	3.68936
68524324	chr14:68524324:G:A	6.09202e-63	2.75085	-0.402847	1.54472e-17	-0.700014	-0.411236
68524570	chr14:68524570:T:A	1.5632e-64	-1.31236e-09	-1.31483	1.26461e-17	-1.31236e-09	-1.31133
68524718	chr14:68524718:T:A	1.86928e-63	-1.31236e-09	1.16658	1.64337e-16	-1.31236e-09	1.25324
68525184	chr14:68525184:G:T	5.14369e-65	-2.42638	-3.24751e-10	8.10578e-18	-1.7561	-3.24751e-10
68525282	chr14:68525282:G:A	2.63821e-64	-1.31236e-09	-0.791462	2.01807e-17	-1.31236e-09	-0.843953
68525397	chr14:68525397:A:G	1.56246e-64	-1.31236e-09	-1.3153	1.25663e-17	-1.31236e-09	-1.31766
68526861	chr14:68526861:G:A	1.67317e-64	0.0658993	-1.31274	1.48743e-18	-2.13546	-1.31617
68527155	chr14:68527155:T:C	1.8383e-64	-1.31236e-09	-1.15272	1.46323e-17	-1.31236e-09	-1.16544
68527368	chr14:68527368:G:A	5.67959e-63	-1.31236e-09	2.2779	5.09107e-16	-1.31236e-09	2.38398
68527386	chr14:68527386:C:T	1.61631e-64	-1.31236e-09	-1.28141	1.27126e-17	-1.31236e-09	-1.30609
68527935	chr14:68527935:C:T	1.78427e-64	-1.31236e-09	-1.18255	1.46471e-17	-1.31236e-09	-1.16444
68528109	chr14:68528109:T:C	1.94246e-64	-1.31236e-09	-1.09761	1.45275e-17	-1.31236e-09	-1.17264
68528181	chr14:68528181:G:C	1.01545e-62	3.34044	-0.481507	1.9743e-17	-0.347555	-0.518322
68528235	chr14:68528235:T:C	2.06157e-64	-1.31236e-09	-1.0381	1.65465e-17	-1.31236e-09	-1.0425
68528341	chr14:68528341:G:C	3.11699e-64	-1.31236e-09	-0.624693	2.46235e-17	-1.31236e-09	-0.644976
68528662	chr14:68528662:TAATTATTTACCTTTTTTTTTTTTTTTTTGAGACGGAGTCTCGCTCTGTCGCCCAGGCCGGACTGCGGACTGCAG:T	1.94495e-64	-1.31236e-09	-1.09633	1.55639e-17	-1.31236e-09	-1.10372
68529231	chr14:68529231:C:G	1.89072e-63	-1.31236e-09	1.17798	1.64656e-16	-1.31236e-09	1.25518
68529749	chr14:68529749:A:G	1.24502e-65	-2.6624	-1.18259	2.67706e-18	-1.67568	-1.18828
68529774	chr14:68529774:A:G	2.28309e-65	-2.17457	-1.06405	1.8816e-18	-2.14979	-1.06676
68529847	chr14:68529847:C:T	8.9662e-65	-2.13701	0.266324	5.0115e-18	-2.47293	0.235984
68530014	chr14:68530014:G:A	6.2714e-62	1.32298	3.35663	4.35331e-16	-1.09791	3.32534
68530137	chr14:68530137:T:TAA	1.13249e-65	-2.70858	-1.23114	3.59455e-18	-1.35041	-1.21885
68530259	chr14:68530259:T:C	2.13521e-65	-2.2232	-1.08238	1.75108e-18	-2.20384	-1.08461
68530290	chr14:68530290:A:T	3.11195e-64	-1.31236e-09	-0.626314	2.48673e-17	-1.31236e-09	-0.635124
68530291	chr14:68530291:A:T	1.67263e-65	-2.78161	-0.768133	2.02983e-18	-2.40281	-0.737917
68530292	chr14:68530292:A:T	5.37412e-65	-1.52691	-0.855639	7.11192e-18	-1.0039	-0.883002
68530319	chr14:68530319:C:A	5.8131e-64	-0.00144695	-3.24751e-10	6.57454e-17	0.337113	-3.24751e-10
68530341	chr14:68530341:G:A	1.56374e-64	-1.31236e-09	-1.31448	1.26667e-17	-1.31236e-09	-1.3097
68530579	chr14:68530579:A:G	2.19137e-65	-2.2588	-1.02082	1.80011e-18	-2.23889	-1.02193
68530580	chr14:68530580:C:G	2.69014e-64	-1.31236e-09	-0.771969	2.13062e-17	-1.31236e-09	-0.78968
68530860	chr14:68530860:C:G	7.58782e-63	3.75558	-1.18801	1.3339e-17	-0.0505319	-1.20745
68530897	chr14:68530897:T:G	1.04985e-65	-2.70546	-1.31004	8.39808e-19	-2.70905	-1.31421
68530996	chr14:68530996:GA:G	4.01877e-63	-1.31236e-09	1.932	3.52186e-16	-1.31236e-09	2.01548
68531333	chr14:68531333:A:G	1.96601e-64	-1.31236e-09	-1.08556	1.55181e-17	-1.31236e-09	-1.10667
68531472	chr14:68531472:G:A	1.5815e-64	-1.31236e-09	-1.30318	1.26878e-17	-1.31236e-09	-1.30804
68531478	chr14:68531478:T:A	2.38016e-65	-1.94215	-1.25483	1.70681e-18	-2.05936	-1.25469
68531576	chr14:68531576:T:G	1.77054e-64	-1.31236e-09	-1.19028	1.41158e-17	-1.31236e-09	-1.20138
68531603	chr14:68531603:A:G	1.32764e-64	-0.16809	-1.31007	1.35597e-18	-2.22955	-1.31461
68531909	chr14:68531909:G:A	1.03465e-65	-2.72968	-1.3004	8.67833e-19	-2.68375	-1.30669
68532216	chr14:68532216:A:G	2.54633e-65	-1.87723	-1.25226	1.81696e-18	-1.99915	-1.25236
68532342	chr14:68532342:G:A	1.55828e-64	-1.31236e-09	-1.31798	1.25684e-17	-1.31236e-09	-1.31749
68532614	chr14:68532614:A:G	2.465e-65	-1.90311	-1.25884	1.76256e-18	-2.02321	-1.2587
68532838	chr14:68532838:T:C	2.0295e-64	-1.31236e-09	-1.05377	1.69305e-17	-1.31236e-09	-1.01956
68533100	chr14:68533100:A:G	2.68282e-65	-1.8216	-1.25567	1.89926e-18	-1.95142	-1.25579
68533567	chr14:68533567:T:C	1.08867e-64	-1.67661	-3.24751e-10	2.6116e-17	-0.586127	-3.24751e-10
68533631	chr14:68533631:C:T	1.64228e-65	-2.31998	-1.24808	8.53206e-19	-2.75345	-1.25398
68533676	chr14:68533676:GAGA:G	1.69294e-65	-2.22043	-1.31725	1.32532e-18	-2.24912	-1.3179
68533715	chr14:68533715:A:T	1.76652e-64	-1.31236e-09	-1.19255	1.40886e-17	-1.31236e-09	-1.20331
68533992	chr14:68533992:AAAAC:A	4.06476e-63	-1.31236e-09	1.94338	3.56318e-16	-1.31236e-09	2.02715
68534435	chr14:68534435:G:A	1.58235e-64	-1.31236e-09	-1.30265	1.26944e-17	-1.31236e-09	-1.30752
68534603	chr14:68534603:T:C	1.37362e-65	-2.56683	-1.17987	1.04348e-18	-2.62889	-1.17723
68534690	chr14:68534690:A:G	1.4091e-64	-1.41861	-3.24751e-10	8.98887e-18	-1.65269	-3.24751e-10
68534818	chr14:68534818:A:G	1.76655e-64	-1.31236e-09	-1.19253	1.40884e-17	-1.31236e-09	-1.20333
68535084	chr14:68535084:G:A	1.65812e-65	-2.36709	-1.19137	8.8502e-19	-2.76399	-1.20683
68535204	chr14:68535204:C:T	6.07489e-63	-1.31236e-09	2.34519	5.4327e-16	-1.31236e-09	2.44893
68535242	chr14:68535242:A:G	1.76856e-64	-1.31236e-09	-1.1914	1.41042e-17	-1.31236e-09	-1.20221
68535450	chr14:68535450:C:T	4.99368e-65	-2.45597	-3.24751e-10	3.08953e-18	-2.72066	-3.24751e-10
68535532	chr14:68535532:G:A	1.59128e-64	-1.31236e-09	-1.29702	1.29138e-17	-1.31236e-09	-1.29038
68535566	chr14:68535566:T:C	1.59982e-64	-1.31236e-09	-1.29167	1.28149e-17	-1.31236e-09	-1.29807
68535589	chr14:68535589:G:C	1.76856e-64	-1.31236e-09	-1.1914	1.41042e-17	-1.31236e-09	-1.20221
68535802	chr14:68535802:T:C	3.38627e-65	-1.78467	-1.05975	2.37826e-18	-1.92698	-1.05532
68535957	chr14:68535957:G:A	3.80033e-65	-2.72906	-3.24751e-10	4.00754e-18	-2.4605	-3.24751e-10
68536271	chr14:68536271:A:G	2.5021e-65	-2.25841	-0.888607	2.04452e-18	-2.2346	-0.898913
68536556	chr14:68536556:G:A	4.73751e-65	-2.50863	-3.24751e-10	3.43717e-18	-2.61403	-3.24751e-10
68536600	chr14:68536600:A:G	1.48994e-64	-0.148692	-1.21413	1.46643e-18	-2.22875	-1.2371
68536787	chr14:68536787:A:C	1.74751e-64	0.110298	-1.31367	1.53093e-18	-2.10648	-1.31632
68536963	chr14:68536963:T:C	2.85103e-65	-1.9202	-1.09627	2.03225e-18	-2.04391	-1.09563
68537225	chr14:68537225:G:A	6.05343e-63	-1.31236e-09	2.34165	5.41361e-16	-1.31236e-09	2.44541
68537227	chr14:68537227:A:G	1.76345e-64	-1.31236e-09	-1.19429	1.44301e-17	-1.31236e-09	-1.17936
68537249	chr14:68537249:A:G	1.4799e-64	-0.18667	-1.18292	1.47755e-18	-2.24909	-1.2092
68537253	chr14:68537253:T:C	2.7205e-65	-1.91922	-1.14411	1.91709e-18	-2.05476	-1.14311
68537325	chr14:68537325:C:T	1.48757e-62	3.68854	-0.447782	2.61592e-17	-0.0997324	-0.484746
68537799	chr14:68537799:CTTTA:C	2.15165e-64	-1.31236e-09	-0.995329	1.80276e-17	-1.31236e-09	-0.956775
68538088	chr14:68538088:T:C	2.64709e-65	-2.20413	-0.886555	2.13927e-18	-2.19145	-0.896766
68538859	chr14:68538859:T:C	1.57274e-64	-1.31236e-09	-1.30874	1.26315e-17	-1.31236e-09	-1.31248
68538897	chr14:68538897:G:A	1.26433e-65	-2.60127	-1.22834	2.88184e-18	-1.55759	-1.23266
68539160	chr14:68539160:G:T	6.98537e-65	-1.82181	-0.298519	2.46789e-18	-2.61188	-0.333434
68539170	chr14:68539170:G:A	1.29125e-65	-2.5924	-1.21613	3.01071e-18	-1.52632	-1.22018
68540038	chr14:68540038:T:C	3.01764e-65	-2.09135	-0.868319	1.23588e-18	-2.75912	-0.877778
68540052	chr14:68540052:C:T	2.29719e-64	-1.31236e-09	-0.929874	1.78662e-17	-1.31236e-09	-0.965767
68540190	chr14:68540190:TTA:T	1.58975e-64	-1.31236e-09	-1.29798	1.29083e-17	-1.31236e-09	-1.2908
68540196	chr14:68540196:A:G	1.09446e-64	-0.447236	-1.22406	1.26352e-18	-2.37439	-1.24038
68540515	chr14:68540515:A:G	7.87279e-63	2.64129	-0.0368497	2.05915e-17	-0.769928	-0.0538699
68540615	chr14:68540615:C:T	4.52662e-65	-1.59452	-0.959655	1.48141e-18	-2.49926	-0.956424
68541200	chr14:68541200:C:G	4.12102e-64	-1.31236e-09	-0.345461	3.40232e-17	-1.31236e-09	-0.321633
68541203	chr14:68541203:T:C	1.56053e-64	-1.31236e-09	-1.31654	1.25664e-17	-1.31236e-09	-1.31765
68541320	chr14:68541320:T:C	1.62426e-64	-1.31236e-09	-1.27651	1.3208e-17	-1.31236e-09	-1.26785
68541610	chr14:68541610:T:C	8.54788e-63	2.88804	-0.201337	2.08217e-17	-0.591749	-0.220934
68541858	chr14:68541858:G:A	1.32328e-64	-0.25943	-1.22202	1.38993e-18	-2.27715	-1.24228
68541976	chr14:68541976:T:C	1.40486e-65	-2.61548	-1.10873	1.22075e-18	-2.54511	-1.1041
68542356	chr14:68542356:A:C	2.74785e-64	-1.31236e-09	-0.750742	2.037e-17	-1.31236e-09	-0.834616
68542449	chr14:68542449:A:G	1.35828e-64	-0.251108	-1.20423	1.42088e-18	-2.2749	-1.2225
68542781	chr14:68542781:C:G	1.83205e-65	-2.14081	-1.3179	1.3201e-18	-2.25343	-1.31754
68542860	chr14:68542860:A:G	1.70941e-64	-1.31236e-09	-1.22541	1.38882e-17	-1.31236e-09	-1.21764
68543973	chr14:68543973:T:G	1.56201e-64	-0.0835882	-1.232	1.51144e-18	-2.18803	-1.24759
68544014	chr14:68544014:T:G	1.56039e-64	-1.31236e-09	-1.31662	1.25661e-17	-1.31236e-09	-1.31767
68544151	chr14:68544151:C:G	1.56686e-64	-1.31236e-09	-1.31249	1.25975e-17	-1.31236e-09	-1.31518
68544208	chr14:68544208:A:C	3.84085e-65	-1.40112	-1.31733	7.78043e-19	-2.78176	-1.31789
68544326	chr14:68544326:A:G	1.82711e-64	-1.31236e-09	-1.15882	1.50471e-17	-1.31236e-09	-1.13749
68544430	chr14:68544430:C:T	2.18463e-64	-1.31236e-09	-0.980117	1.73907e-17	-1.31236e-09	-0.992739
68544488	chr14:68544488:A:T	1.29977e-65	-2.59322	-1.20874	2.94917e-18	-1.55404	-1.21312
68545229	chr14:68545229:A:G	1.22674e-65	-2.69841	-1.16137	2.33159e-18	-1.83536	-1.16677
68545255	chr14:68545255:T:C	1.61603e-64	-0.0212074	-1.26038	2.11332e-18	-1.8294	-1.27102
68545501	chr14:68545501:T:C	1.65264e-63	1.81682	-0.773422	6.58317e-18	-1.19087	-0.773292
68545638	chr14:68545638:C:G	4.60087e-65	-1.21996	-1.31795	1.73762e-18	-1.97929	-1.31688
68545740	chr14:68545740:G:A	2.41591e-65	-1.86889	-1.31319	9.92465e-19	-2.54283	-1.31341
68545752	chr14:68545752:G:A	2.3875e-65	-1.97249	-1.22141	1.03101e-18	-2.59243	-1.2257
68545859	chr14:68545859:T:G	1.53823e-63	1.86236	-0.890699	5.99942e-18	-1.16499	-0.892026
68545938	chr14:68545938:C:T	1.56677e-64	-1.31236e-09	-1.31255	1.25969e-17	-1.31236e-09	-1.31523
68546065	chr14:68546065:A:G	1.92978e-64	-1.31236e-09	-1.10415	1.52955e-17	-1.31236e-09	-1.12112
68546362	chr14:68546362:A:T	1.56958e-64	-1.31236e-09	-1.31075	1.26135e-17	-1.31236e-09	-1.31391
68546841	chr14:68546841:G:A	2.74302e-64	-1.31236e-09	-0.752502	2.14313e-17	-1.31236e-09	-0.783826
68547735	chr14:68547735:C:T	2.03156e-65	-2.7314	-0.62394	1.73326e-18	-2.6999	-0.598772
68548647	chr14:68548647:T:C	1.14069e-65	-2.6517	-1.28082	8.48617e-19	-2.74354	-1.26929
68548699	chr14:68548699:G:A	2.82398e-64	-1.31236e-09	-0.723415	2.20559e-17	-1.31236e-09	-0.755095
68549285	chr14:68549285:A:G	3.95096e-65	-2.69019	-3.24751e-10	2.91694e-18	-2.77814	-3.24751e-10
68549650	chr14:68549650:G:A	9.3922e-64	1.23003	-0.751718	4.90176e-18	-1.51147	-0.747619
68549928	chr14:68549928:T:C	1.20633e-65	-2.69153	-1.18503	2.30228e-18	-1.82262	-1.19216
68550003	chr14:68550003:G:A	1.83353e-63	-1.31236e-09	1.14726	1.62528e-16	-1.31236e-09	1.24217
68550152	chr14:68550152:C:T	4.96461e-65	-2.33593	-0.125881	2.50474e-18	-2.7634	-0.167087
68550653	chr14:68550653:T:C	5.65636e-65	-2.33137	-3.24751e-10	3.02671e-18	-2.7412	-3.24751e-10
68550878	chr14:68550878:T:G	1.03043e-64	-0.430151	-1.30143	1.49579e-18	-2.15315	-1.29287
68551249	chr14:68551249:C:T	1.65921e-64	-1.31236e-09	-1.25522	1.31881e-17	-1.31236e-09	-1.26937
68551402	chr14:68551402:G:A	1.10605e-64	-1.66077	-3.24751e-10	1.70706e-17	-1.01132	-3.24751e-10
68551411	chr14:68551411:T:G	6.05637e-65	-2.26304	-3.24751e-10	3.14235e-18	-2.70371	-3.24751e-10
68552088	chr14:68552088:C:A	1.4985e-63	1.76455	-0.81906	6.40922e-18	-1.18813	-0.802811
68552331	chr14:68552331:CA:C	1.94238e-64	-1.31236e-09	-1.09765	1.50332e-17	-1.31236e-09	-1.13841
68552445	chr14:68552445:G:A	1.47671e-65	-2.35716	-1.31717	8.14218e-19	-2.7381	-1.3161
68552821	chr14:68552821:C:T	1.4622e-65	-2.52753	-1.15667	9.41657e-19	-2.75484	-1.15396
68552940	chr14:68552940:AT:A	1.56465e-64	-1.31236e-09	-1.3139	1.26438e-17	-1.31236e-09	-1.31151
68553608	chr14:68553608:C:T	1.3167e-65	-2.47109	-1.31793	7.92413e-19	-2.76348	-1.31787
68553773	chr14:68553773:C:G	1.3609e-65	-2.4469	-1.3091	8.02159e-19	-2.75693	-1.3122
68553925	chr14:68553925:T:C	3.91495e-64	-1.31236e-09	-0.396758	3.22448e-17	-1.31236e-09	-0.375322
68554562	chr14:68554562:T:C	1.58272e-64	-1.31236e-09	-1.30242	1.27073e-17	-1.31236e-09	-1.3065
68555049	chr14:68555049:T:C	1.24216e-64	-0.226996	-1.31772	1.62282e-18	-2.04832	-1.3162
68555317	chr14:68555317:C:T	1.17987e-64	-0.28992	-1.30624	1.56108e-18	-2.1032	-1.3001
68555655	chr14:68555655:G:A	1.56088e-64	-1.31236e-09	-1.31631	1.25664e-17	-1.31236e-09	-1.31765
68556007	chr14:68556007:G:A	1.37595e-65	-2.42706	-1.31794	7.99004e-19	-2.75566	-1.31741
68556367	chr14:68556367:C:T	3.39621e-62	1.2951	2.77116	2.73201e-16	-1.10418	2.86571
68556677	chr14:68556677:C:G	4.53343e-65	-2.55267	-3.24751e-10	3.16628e-18	-2.69612	-3.24751e-10
68556925	chr14:68556925:CA:C	1.56676e-64	-1.31236e-09	-1.31255	1.25939e-17	-1.31236e-09	-1.31547
68557063	chr14:68557063:A:T	1.22699e-63	1.64385	-0.898258	5.35686e-18	-1.29171	-0.878589
68557282	chr14:68557282:A:G	1.63749e-65	-2.40148	-1.1695	1.04206e-18	-2.61371	-1.19378
68557544	chr14:68557544:C:T	1.61187e-65	-2.27049	-1.31627	8.44369e-19	-2.70304	-1.31481
68558850	chr14:68558850:A:G	1.45262e-65	-2.60518	-1.08559	1.11057e-18	-2.63177	-1.11204
68559009	chr14:68559009:A:G	3.79589e-63	2.51371	-0.638764	1.14613e-17	-0.784962	-0.624735
68559382	chr14:68559382:G:A	1.77479e-64	-1.31236e-09	-1.18788	1.39417e-17	-1.31236e-09	-1.21379
68559483	chr14:68559483:T:C	6.53626e-65	-1.44194	-0.744845	2.04107e-18	-2.40285	-0.73236
68559581	chr14:68559581:T:C	1.56356e-64	-1.31236e-09	-1.3146	1.27816e-17	-1.31236e-09	-1.30067
68559611	chr14:68559611:C:T	1.56572e-64	-1.31236e-09	-1.31322	1.25893e-17	-1.31236e-09	-1.31583
68559662	chr14:68559662:G:A	4.66211e-65	-2.24829	-0.276392	2.28297e-18	-2.77725	-0.245952
68559671	chr14:68559671:G:A	1.55088e-65	-2.31567	-1.30966	8.43831e-19	-2.71178	-1.3067
68559688	chr14:68559688:T:C	1.58947e-64	-1.31236e-09	-1.29816	1.27191e-17	-1.31236e-09	-1.30557
68559691	chr14:68559691:G:T	1.85048e-64	-1.31236e-09	-1.14612	1.44891e-17	-1.31236e-09	-1.17528
68559811	chr14:68559811:G:T	1.84964e-64	-1.31236e-09	-1.14657	1.44832e-17	-1.31236e-09	-1.17568
68560159	chr14:68560159:G:A	1.56574e-64	-1.31236e-09	-1.3132	1.25894e-17	-1.31236e-09	-1.31582
68561149	chr14:68561149:A:G	1.80954e-65	-2.77017	-0.700905	2.85315e-18	-2.09255	-0.707706
68561209	chr14:68561209:C:T	2.42317e-63	1.4261	-3.24751e-10	3.18061e-18	-2.69161	-3.24751e-10
68561369	chr14:68561369:G:A	1.49954e-63	-1.31236e-09	0.946183	1.3441e-16	-1.31236e-09	1.05221
68561567	chr14:68561567:C:A	1.70583e-61	1.97577	3.70448	8.841e-16	-0.724486	3.66038
68561632	chr14:68561632:C:T	1.58835e-65	-2.64583	-0.955621	1.23783e-18	-2.67698	-0.95834
68561735	chr14:68561735:G:A	1.82975e-64	-1.31236e-09	-1.15738	1.4344e-17	-1.31236e-09	-1.18534
68561772	chr14:68561772:A:G	1.91127e-64	-1.31236e-09	-1.11379	1.62904e-17	-1.31236e-09	-1.0581
68561821	chr14:68561821:T:C	1.56325e-64	-1.31236e-09	-1.31479	1.25648e-17	-1.31236e-09	-1.31778
68561886	chr14:68561886:A:G	1.15422e-63	1.58534	-0.900892	8.78992e-18	-0.729203	-0.94587
68562024	chr14:68562024:G:A	1.63774e-65	-2.66219	-0.908643	1.28611e-18	-2.68719	-0.909858
68562062	chr14:68562062:T:C	1.54416e-64	-0.256195	-1.07089	1.93471e-18	-2.08849	-1.10023
68562097	chr14:68562097:T:C	1.69258e-64	-1.31236e-09	-1.23531	1.36223e-17	-1.31236e-09	-1.23697
68562256	chr14:68562256:G:A	2.56161e-63	1.28303	0.198628	1.14971e-16	0.749682	0.14632
68562508	chr14:68562508:C:T	1.15452e-64	-0.523643	-1.09424	1.67205e-18	-2.21357	-1.12106
68562623	chr14:68562623:T:C	1.58084e-64	-1.31236e-09	-1.3036	1.26853e-17	-1.31236e-09	-1.30823
68562887	chr14:68562887:G:A	2.22671e-64	-1.31236e-09	-0.961039	1.78814e-17	-1.31236e-09	-0.964916
68563066	chr14:68563066:G:C	3.98938e-64	-1.31236e-09	-0.377926	3.17876e-17	-1.31236e-09	-0.3896
68563254	chr14:68563254:A:G	1.56697e-64	-1.31236e-09	-1.31242	1.26899e-17	-1.31236e-09	-1.30787
68563583	chr14:68563583:C:T	1.55828e-64	-1.31236e-09	-1.31798	1.25681e-17	-1.31236e-09	-1.31752
68563767	chr14:68563767:A:C	4.64177e-61	1.93581	4.74548	2.38432e-15	-0.76821	4.6962
68563935	chr14:68563935:C:A	1.40049e-65	-2.42732	-1.3	8.21844e-19	-2.74934	-1.29554
68564387	chr14:68564387:CT:C	1.55882e-64	-1.31236e-09	-1.31764	1.2571e-17	-1.31236e-09	-1.31729
68564567	chr14:68564567:T:A	1.4365e-65	-2.40737	-1.29457	7.93177e-19	-2.78134	-1.29905
68564649	chr14:68564649:C:T	1.97001e-64	-1.31236e-09	-1.08352	1.59781e-17	-1.31236e-09	-1.07746
68564813	chr14:68564813:C:T	1.71125e-64	-1.31236e-09	-1.22434	1.38914e-17	-1.31236e-09	-1.21741
68565143	chr14:68565143:G:A	5.96193e-63	2.37986	-0.0534466	3.46613e-17	-0.174537	-0.128516
68565151	chr14:68565151:T:A	2.36181e-65	-1.99893	-1.20579	1.85888e-18	-1.99068	-1.23802
68565211	chr14:68565211:T:C	2.48296e-64	-1.31236e-09	-0.852112	1.99202e-17	-1.31236e-09	-0.856945
68566272	chr14:68566272:T:G	1.20315e-63	0.391917	0.334047	1.02396e-16	0.495716	0.284458
68567429	chr14:68567429:C:T	1.56035e-64	-1.31236e-09	-1.31665	1.25936e-17	-1.31236e-09	-1.31549
68567523	chr14:68567523:T:G	1.52309e-65	-2.4203	-1.22311	8.91393e-19	-2.74831	-1.21534
68567965	chr14:68567965:C:T	1.57261e-65	-2.36577	-1.24564	8.38041e-19	-2.78053	-1.24484
68568228	chr14:68568228:G:C	1.57769e-64	-1.31236e-09	-1.3056	1.27901e-17	-1.31236e-09	-1.30001
68568708	chr14:68568708:G:A	4.2042e-63	2.55321	-0.576105	3.70972e-18	-1.92472	-0.612998
68568782	chr14:68568782:C:T	1.52978e-65	-2.53994	-1.09908	9.8987e-19	-2.77654	-1.08232
68569155	chr14:68569155:C:T	1.55859e-64	-1.31236e-09	-1.31778	1.25639e-17	-1.31236e-09	-1.31785
68569159	chr14:68569159:G:A	1.55869e-64	-1.31236e-09	-1.31772	1.25633e-17	-1.31236e-09	-1.31789
68569410	chr14:68569410:G:A	1.47896e-65	-2.4127	-1.26011	8.20862e-19	-2.78197	-1.26411
68569683	chr14:68569683:C:G	9.09941e-65	-1.85594	-3.24751e-10	5.60278e-18	-2.12541	-3.24751e-10
68569712	chr14:68569712:G:A	2.10211e-65	-2.31269	-1.00852	1.16964e-18	-2.68699	-1.005
68570603	chr14:68570603:A:G	1.07003e-65	-2.78119	-1.21527	1.24231e-18	-2.41023	-1.22147
68570979	chr14:68570979:C:T	1.77489e-64	-1.31236e-09	-1.18783	1.35474e-17	-1.31236e-09	-1.24248
68571220	chr14:68571220:T:C	1.12266e-65	-2.67315	-1.2753	9.44611e-19	-2.61984	-1.28582
68571376	chr14:68571376:A:G	1.56235e-64	-1.31236e-09	-1.31537	1.25799e-17	-1.31236e-09	-1.31658
68571424	chr14:68571424:T:C	3.04521e-65	-1.81607	-1.13451	1.28431e-18	-2.44902	-1.14943
68571446	chr14:68571446:G:A	1.55893e-64	-1.31236e-09	-1.31756	1.26117e-17	-1.31236e-09	-1.31405
68572051	chr14:68572051:G:A	4.71332e-64	-1.31236e-09	-0.211169	3.87237e-17	-1.31236e-09	-0.192225
68572070	chr14:68572070:T:G	4.21786e-65	-2.62482	-3.24751e-10	3.25366e-18	-2.6689	-3.24751e-10
68572199	chr14:68572199:G:A	3.11002e-63	2.92641	-1.25076	1.28016e-17	-0.0482882	-1.25082
68572264	chr14:68572264:G:A	1.80677e-65	-2.36662	-1.10599	1.73212e-18	-2.19004	-1.1093
68572329	chr14:68572329:C:T	1.10086e-65	-2.74859	-1.21947	2.42626e-18	-1.74363	-1.2187
68572753	chr14:68572753:C:T	2.39634e-64	-1.31236e-09	-0.887621	1.90617e-17	-1.31236e-09	-0.900996
68573096	chr14:68573096:C:T	1.85712e-64	-1.31236e-09	-1.14254	1.50929e-17	-1.31236e-09	-1.13445
68573209	chr14:68573209:C:A	1.68373e-64	-1.31236e-09	-1.24055	1.34756e-17	-1.31236e-09	-1.2478
68573361	chr14:68573361:T:C	9.82951e-66	-2.78165	-1.29969	1.42492e-18	-2.1898	-1.30476
68573824	chr14:68573824:C:T	1.68552e-64	-1.31236e-09	-1.23949	1.35876e-17	-1.31236e-09	-1.23952
68573830	chr14:68573830:T:C	1.58626e-64	-1.31236e-09	-1.30018	1.30357e-17	-1.31236e-09	-1.28098
68573952	chr14:68573952:G:C	4.9014e-65	-2.47463	-3.24751e-10	3.20115e-18	-2.68517	-3.24751e-10
68574331	chr14:68574331:A:T	1.84649e-64	-1.31236e-09	-1.14827	1.42032e-17	-1.31236e-09	-1.19521
68574356	chr14:68574356:A:G	3.60003e-65	-1.51583	-1.26738	9.45352e-19	-2.63767	-1.2672
68574439	chr14:68574439:C:T	2.59958e-62	0.053577	3.74538	2.98283e-16	-1.87785	3.72722
68574620	chr14:68574620:G:A	2.46066e-62	0.221074	3.52296	2.86106e-16	-1.70084	3.50853
68575304	chr14:68575304:A:C	1.90922e-64	-1.31236e-09	-1.11487	1.56339e-17	-1.31236e-09	-1.09923
68575374	chr14:68575374:G:A	1.00614e-64	-0.446824	-1.30862	7.10286e-16	4.02923	-1.31224
68575550	chr14:68575550:G:A	2.74313e-65	-2.52646	-0.528593	4.2789e-18	-1.83487	-0.560111
68575555	chr14:68575555:G:T	2.65234e-62	0.0736689	3.74538	3.01396e-16	-1.86747	3.72722
68575716	chr14:68575716:C:T	1.7319e-64	-1.31236e-09	-1.21234	1.39668e-17	-1.31236e-09	-1.21199
68575834	chr14:68575834:T:G	1.56087e-64	-1.31236e-09	-1.31632	1.25981e-17	-1.31236e-09	-1.31513
68575951	chr14:68575951:A:G	2.05113e-65	-2.3035	-1.04225	1.03492e-18	-2.78191	-1.03244
68576274	chr14:68576274:A:G	3.51303e-65	-1.54704	-1.26063	9.21755e-19	-2.67042	-1.25973
68576881	chr14:68576881:C:T	1.56223e-64	-1.31236e-09	-1.31545	1.25751e-17	-1.31236e-09	-1.31696
68576995	chr14:68576995:G:C	9.63138e-65	-1.79912	-3.24751e-10	2.36845e-17	-0.683856	-3.24751e-10
68577005	chr14:68577005:T:C	4.94878e-64	0.48759	-0.650011	5.01342e-18	-1.49388	-0.742682
68577253	chr14:68577253:G:A	3.11911e-63	2.02166	-0.34309	1.75697e-17	-0.67632	-0.30618
68577260	chr14:68577260:G:A	1.63951e-64	-1.31236e-09	-1.26716	1.27922e-17	-1.31236e-09	-1.29984
68577749	chr14:68577749:C:T	1.7319e-64	-1.31236e-09	-1.21234	1.39668e-17	-1.31236e-09	-1.21199
68577837	chr14:68577837:C:T	2.93266e-65	-1.77224	-1.21599	9.33689e-19	-2.70136	-1.21593
68578272	chr14:68578272:G:A	3.15833e-64	0.0168778	-0.628395	8.71947e-18	-1.04991	-0.633205
68578336	chr14:68578336:G:A	2.22024e-63	-1.31236e-09	1.33864	1.85052e-16	-1.31236e-09	1.37196
68578504	chr14:68578504:C:T	2.05053e-64	-1.31236e-09	-1.04346	1.68574e-17	-1.31236e-09	-1.02389
68578518	chr14:68578518:C:T	1.7319e-64	-1.31236e-09	-1.21234	1.39668e-17	-1.31236e-09	-1.21199
68578665	chr14:68578665:G:A	4.65419e-64	0.0219985	-0.245792	5.87902e-18	-1.81154	-0.26575
68578743	chr14:68578743:A:T	8.06691e-65	-1.77138	-0.204996	2.09833e-17	-0.58152	-0.223431
68579159	chr14:68579159:A:G	1.24831e-65	-2.77258	-1.06977	2.84231e-18	-1.69684	-1.10722
68579376	chr14:68579376:C:T	1.24794e-64	-1.54007	-3.24751e-10	6.27646e-17	0.290714	-3.24751e-10
68579470	chr14:68579470:G:C	1.63242e-64	-1.31236e-09	-1.2715	1.33184e-17	-1.31236e-09	-1.25953
68579534	chr14:68579534:A:G	4.79611e-64	-1.31236e-09	-0.193755	3.95723e-17	-1.31236e-09	-0.170547
68579644	chr14:68579644:T:A	1.56057e-64	-1.31236e-09	-1.31651	1.25646e-17	-1.31236e-09	-1.31779
68580122	chr14:68580122:C:A	1.71655e-64	-1.31236e-09	-1.22124	1.36901e-17	-1.31236e-09	-1.23201
68580260	chr14:68580260:C:A	1.56658e-64	-1.31236e-09	-1.31267	1.26352e-17	-1.31236e-09	-1.31219
68580289	chr14:68580289:C:T	1.18654e-65	-2.65683	-1.23627	9.59595e-19	-2.6466	-1.24332
68580371	chr14:68580371:AGCT:A	4.46471e-64	-0.27903	0.0136721	6.82978e-18	-1.93888	0.011496
68580735	chr14:68580735:C:T	4.37238e-64	-0.459601	0.173347	7.23812e-18	-2.0395	0.170188
68580985	chr14:68580985:A:G	1.40157e-65	-2.58348	-1.14308	1.03346e-18	-2.68154	-1.13423
68582716	chr14:68582716:T:C	2.45895e-65	-1.85011	-1.31431	1.03226e-18	-2.51163	-1.3053
68583100	chr14:68583100:G:A	1.70858e-64	-1.31236e-09	-1.2259	1.37984e-17	-1.31236e-09	-1.22412
68583168	chr14:68583168:A:T	2.67001e-64	-0.402293	-0.377186	4.14122e-18	-2.04257	-0.385119
68583748	chr14:68583748:A:G	1.63313e-63	1.38984	-0.358315	7.21278e-18	-1.41666	-0.45616
68583785	chr14:68583785:G:A	2.39301e-64	-1.31236e-09	-0.889011	1.89292e-17	-1.31236e-09	-0.90797
68583875	chr14:68583875:C:T	2.79417e-64	-1.31236e-09	-0.734026	2.30195e-17	-1.31236e-09	-0.712334
68583908	chr14:68583908:C:T	1.63427e-64	-1.31236e-09	-1.27037	1.31142e-17	-1.31236e-09	-1.27498
68584458	chr14:68584458:TTCTC:T	2.15641e-64	-1.31236e-09	-0.993119	1.70717e-17	-1.31236e-09	-1.01126
68584829	chr14:68584829:T:C	2.78751e-64	-1.31236e-09	-0.736413	2.19097e-17	-1.31236e-09	-0.761749
68584968	chr14:68584968:T:C	3.90537e-65	-2.70179	-3.24751e-10	2.92011e-18	-2.77706	-3.24751e-10
68585183	chr14:68585183:T:G	1.4597e-65	-2.37649	-1.30943	2.07198e-18	-1.80449	-1.31569
68585431	chr14:68585431:C:T	1.13719e-65	-2.66541	-1.27017	8.55218e-19	-2.74243	-1.26264
68585686	chr14:68585686:G:C	5.47e-65	-1.27519	-1.08968	2.42922e-18	-1.89725	-1.06385
68585707	chr14:68585707:T:C	1.76635e-63	0.787499	0.322438	1.85755e-16	1.13725	0.238498
68585712	chr14:68585712:G:A	3.7785e-64	-1.31236e-09	-0.432235	3.12401e-17	-1.31236e-09	-0.406976
68585795	chr14:68585795:G:A	3.62614e-65	-2.77598	-3.24751e-10	2.97727e-18	-2.75767	-3.24751e-10
68586030	chr14:68586030:C:T	2.6226e-64	0.203719	-1.00111	3.13639e-18	-1.68068	-1.02492
68586090	chr14:68586090:CT:C	3.40225e-65	-2.71905	-0.120661	6.13788e-18	-1.92287	-0.111325
68586238	chr14:68586238:C:T	1.93076e-64	-1.31236e-09	-1.10365	1.56438e-17	-1.31236e-09	-1.0986
68586338	chr14:68586338:TC:T	1.18936e-63	-1.31236e-09	0.714439	1.06683e-16	-1.31236e-09	0.821183
68586362	chr14:68586362:T:C	1.30381e-63	1.97515	-1.16883	2.10688e-17	0.375085	-1.17597
68586601	chr14:68586601:C:T	2.60691e-64	-1.31236e-09	-0.803395	2.06279e-17	-1.31236e-09	-0.822034
68586685	chr14:68586685:A:G	1.64771e-64	-1.31236e-09	-1.26218	1.33215e-17	-1.31236e-09	-1.2593
68586817	chr14:68586817:T:C	3.78324e-64	0.886808	-1.31779	9.38825e-18	-0.293066	-1.31615
68587170	chr14:68587170:G:T	4.84661e-64	-0.183283	-3.24751e-10	3.28613e-16	1.9462	-3.24751e-10
68587571	chr14:68587571:G:A	1.62543e-64	-1.31236e-09	-1.27579	1.31509e-17	-1.31236e-09	-1.27219
68587964	chr14:68587964:G:A	5.44045e-64	0.69225	-0.75995	1.4481e-17	-0.467147	-0.708692
68588111	chr14:68588111:T:C	2.00299e-65	-2.054	-1.3155	3.09915e-18	-1.40517	-1.31238
68588548	chr14:68588548:G:A	1.60187e-64	-1.31236e-09	-1.29039	1.29405e-17	-1.31236e-09	-1.28832
68588576	chr14:68588576:G:A	1.60242e-64	-1.31236e-09	-1.29004	1.29451e-17	-1.31236e-09	-1.28796
68588648	chr14:68588648:G:A	1.78246e-64	-1.31236e-09	-1.18357	1.42001e-17	-1.31236e-09	-1.19542
68588683	chr14:68588683:T:C	3.73046e-65	-2.74761	-3.24751e-10	2.90586e-18	-2.78195	-3.24751e-10
68588761	chr14:68588761:A:G	1.5672e-64	-1.31236e-09	-1.31227	1.25886e-17	-1.31236e-09	-1.31589
68588811	chr14:68588811:T:C	5.67899e-65	-1.89436	-0.433018	1.93277e-18	-2.72242	-0.467301
68589026	chr14:68589026:C:T	2.68011e-65	-2.73167	-0.346624	3.27637e-18	-2.36687	-0.295071
68589158	chr14:68589158:G:A	5.00588e-64	-1.31236e-09	-0.150949	4.16594e-17	-1.31236e-09	-0.11915
68589253	chr14:68589253:G:T	1.57489e-64	-1.31236e-09	-1.30738	1.26274e-17	-1.31236e-09	-1.31281
68589382	chr14:68589382:C:G	2.14573e-64	-1.31236e-09	-0.998083	1.62015e-17	-1.31236e-09	-1.06357
68589457	chr14:68589457:G:A	1.55829e-64	-1.31236e-09	-1.31797	1.25639e-17	-1.31236e-09	-1.31785
68590044	chr14:68590044:C:G	9.67815e-66	-2.78096	-1.31591	1.56491e-18	-2.0863	-1.31455
68590443	chr14:68590443:C:T	4.04707e-65	-2.66615	-3.24751e-10	4.05588e-18	-2.44851	-3.24751e-10
68590511	chr14:68590511:G:A	1.69128e-64	-1.31236e-09	-1.23608	1.33961e-17	-1.31236e-09	-1.25371
68590720	chr14:68590720:CTG:C	1.58132e-64	-1.31236e-09	-1.3033	1.27866e-17	-1.31236e-09	-1.30028
68591353	chr14:68591353:A:G	2.64648e-65	-2.65754	-0.43338	7.80381e-18	-1.22696	-0.567107
68591819	chr14:68591819:G:A	3.85514e-64	-1.31236e-09	-0.412155	2.67147e-17	-1.31236e-09	-0.563464
68591957	chr14:68591957:T:A	3.7714e-64	-1.31236e-09	-0.434116	2.62032e-17	-1.31236e-09	-0.582795
68592060	chr14:68592060:G:A	3.87774e-64	-1.31236e-09	-0.406308	2.68746e-17	-1.31236e-09	-0.557496
68592163	chr14:68592163:C:T	4.1483e-64	-1.31236e-09	-0.338864	2.85827e-17	-1.31236e-09	-0.495875
68592281	chr14:68592281:GTGTGTA:G	1.71528e-64	-1.31236e-09	-1.22198	1.36644e-17	-1.31236e-09	-1.23389
68592488	chr14:68592488:C:G	3.89921e-64	-1.31236e-09	-0.400789	2.70306e-17	-1.31236e-09	-0.551709
68592516	chr14:68592516:A:G	4.03735e-64	-1.31236e-09	-0.365973	2.79073e-17	-1.31236e-09	-0.519788
68592734	chr14:68592734:T:A	1.94788e-65	-2.65663	-0.740779	1.78002e-18	-2.56333	-0.708723
68592787	chr14:68592787:G:A	5.2575e-65	-2.40449	-3.24751e-10	3.7214e-18	-2.53458	-3.24751e-10
68592903	chr14:68592903:G:GATCT	1.684e-65	-2.46578	-1.0772	9.7684e-19	-2.71767	-1.15444
68592976	chr14:68592976:T:C	1.66757e-65	-2.48233	-1.07045	9.89831e-19	-2.71002	-1.14888
68593074	chr14:68593074:A:C	1.75226e-65	-2.51067	-0.992568	1.08169e-18	-2.68644	-1.08372
68593225	chr14:68593225:G:T	4.70318e-65	-2.51591	-3.24751e-10	2.92279e-18	-2.77614	-3.24751e-10
68593351	chr14:68593351:A:G	1.64903e-65	-2.45824	-1.10572	9.51532e-19	-2.72086	-1.1775
68593441	chr14:68593441:A:G	2.83064e-64	-1.31236e-09	-0.721058	1.9295e-17	-1.31236e-09	-0.88883
68593462	chr14:68593462:G:A	2.16946e-65	-2.65118	-0.638488	1.97624e-18	-2.56361	-0.603872
68593485	chr14:68593485:A:G	1.70617e-65	-2.43777	-1.09213	9.5337e-19	-2.72961	-1.16682
68593866	chr14:68593866:C:T	1.38575e-65	-2.46041	-1.2775	8.51659e-19	-2.71724	-1.29201
68594188	chr14:68594188:C:T	3.10892e-64	-1.31236e-09	-0.627286	2.42414e-17	-1.31236e-09	-0.660613
68594316	chr14:68594316:C:T	3.76846e-64	-1.31236e-09	-0.434895	2.89856e-17	-1.31236e-09	-0.48188
68594542	chr14:68594542:C:G	7.26753e-65	-2.08073	-3.24751e-10	4.47828e-18	-2.34944	-3.24751e-10
68594569	chr14:68594569:T:C	3.98115e-64	-1.31236e-09	-0.379991	3.08844e-17	-1.31236e-09	-0.418425
68595036	chr14:68595036:G:C	1.64984e-64	-1.31236e-09	-1.26088	1.34673e-17	-1.31236e-09	-1.24842
68595225	chr14:68595225:T:C	5.97916e-64	0.0267184	-3.24751e-10	1.84284e-16	1.3678	-3.24751e-10
68595347	chr14:68595347:G:A	2.85012e-64	-1.31236e-09	-0.714199	2.18524e-17	-1.31236e-09	-0.764366
68595397	chr14:68595397:C:T	2.24006e-65	-2.69823	-0.559411	1.86347e-18	-2.54835	-0.677889
68595606	chr14:68595606:G:A	7.06349e-65	-0.915881	-1.19333	3.96748e-18	-1.26525	-1.2053
68595788	chr14:68595788:A:T	1.47338e-63	-1.31236e-09	0.928581	1.12534e-16	-1.31236e-09	0.874577
68595998	chr14:68595998:CA:C	3.32852e-64	-1.31236e-09	-0.559034	2.53707e-17	-1.31236e-09	-0.615084
68596069	chr14:68596069:T:C	2.13517e-64	-1.31236e-09	-1.00302	1.6791e-17	-1.31236e-09	-1.02784
68596133	chr14:68596133:C:T	1.19919e-64	-1.14135	-0.438562	1.8528e-18	-2.76603	-0.465949
68596205	chr14:68596205:G:A	3.60815e-65	-2.78095	-3.24751e-10	2.93417e-18	-2.77225	-3.24751e-10
68596358	chr14:68596358:C:T	2.05035e-65	-2.03941	-1.30672	7.86006e-19	-2.77149	-1.31797
68596396	chr14:68596396:C:T	1.60396e-64	-1.31236e-09	-1.28908	1.28608e-17	-1.31236e-09	-1.29449
68596418	chr14:68596418:T:C	1.93087e-64	-1.31236e-09	-1.10359	1.5619e-17	-1.31236e-09	-1.10019
68596421	chr14:68596421:G:A	1.87013e-64	-1.31236e-09	-1.13555	1.43071e-17	-1.31236e-09	-1.18792
68596518	chr14:68596518:C:A	1.71424e-64	-1.31236e-09	-1.22259	1.33292e-17	-1.31236e-09	-1.25872
68596713	chr14:68596713:A:C	2.34845e-65	-2.60638	-0.604015	2.0897e-18	-2.54451	-0.567143
68596804	chr14:68596804:C:T	1.12393e-65	-2.73608	-1.21124	8.96658e-19	-2.71932	-1.23843
68596847	chr14:68596847:A:G	1.10529e-65	-2.68081	-1.28323	9.05823e-19	-2.6576	-1.28999
68596879	chr14:68596879:G:A	2.25801e-64	-1.31236e-09	-0.947076	1.83157e-17	-1.31236e-09	-0.940918
68597007	chr14:68597007:C:T	1.8488e-64	-1.31236e-09	-1.14703	1.41735e-17	-1.31236e-09	-1.1973
68597191	chr14:68597191:G:A	9.83246e-66	-2.76548	-1.31556	7.98942e-19	-2.75517	-1.31797
68597385	chr14:68597385:T:C	4.24198e-65	-2.61912	-3.24751e-10	3.14429e-18	-2.70309	-3.24751e-10
68597663	chr14:68597663:G:A	2.92619e-63	-1.31236e-09	1.61472	2.34214e-16	-1.31236e-09	1.60756
68597740	chr14:68597740:T:C	2.32328e-64	-0.743978	-0.174603	7.35563e-18	-1.62583	-0.227384
68597849	chr14:68597849:G:A	1.78208e-65	-2.74911	-0.73725	1.369e-18	-2.74155	-0.793046
68597877	chr14:68597877:A:G	1.72175e-64	-1.31236e-09	-1.21822	1.42673e-17	-1.31236e-09	-1.19071
68598480	chr14:68598480:C:T	3.58596e-63	-1.31236e-09	1.81805	2.68482e-16	-1.31236e-09	1.74411
68598649	chr14:68598649:A:G	5.83259e-65	-1.02535	-1.27533	8.3194e-19	-2.78165	-1.25102
68598954	chr14:68598954:G:T	2.92347e-64	-1.31236e-09	-0.68879	2.34721e-17	-1.31236e-09	-0.692864
68599062	chr14:68599062:G:A	1.85217e-64	-1.31236e-09	-1.1452	1.47524e-17	-1.31236e-09	-1.15727
68599842	chr14:68599842:C:G	5.99312e-65	-1.21796	-1.05558	1.35298e-18	-2.55198	-0.994382
68600012	chr14:68600012:A:G	8.45642e-65	-0.627049	-1.30217	8.12567e-19	-2.74403	-1.3122
68600026	chr14:68600026:G:A	2.36459e-65	-2.48194	-0.721599	1.53438e-18	-2.69689	-0.723661
68600308	chr14:68600308:C:T	6.36199e-64	0.0887797	-3.24751e-10	1.02926e-16	0.785336	-3.24751e-10
68600446	chr14:68600446:C:T	1.96375e-64	-1.31236e-09	-1.0867	1.45217e-17	-1.31236e-09	-1.17303
68600454	chr14:68600454:G:A	3.12044e-65	-2.51067	-0.4155	2.24374e-18	-2.66739	-0.373139
68600514	chr14:68600514:G:A	2.59213e-64	-1.31236e-09	-0.809082	2.22296e-17	-1.31236e-09	-0.747254
68600539	chr14:68600539:C:G	2.41225e-64	-1.31236e-09	-0.881004	1.99004e-17	-1.31236e-09	-0.857937
68600685	chr14:68600685:CT:C	4.14753e-65	-2.64163	-3.24751e-10	4.68456e-16	2.30077	-3.24751e-10
68600907	chr14:68600907:G:A	2.21604e-64	-1.31236e-09	-0.965839	1.60774e-17	-1.31236e-09	-1.07127
68600921	chr14:68600921:A:G	7.39967e-65	-0.755672	-1.30704	7.96084e-19	-2.76175	-1.31498
68601199	chr14:68601199:G:A	3.17032e-65	-2.52856	-0.381755	2.3749e-18	-2.6464	-0.337324
68601208	chr14:68601208:A:G	2.56371e-65	-1.91963	-1.20307	1.6292e-18	-2.15747	-1.20311
68601393	chr14:68601393:T:C	7.4237e-65	-0.750505	-1.30896	7.9605e-19	-2.76083	-1.31594
68601569	chr14:68601569:C:G	3.45382e-64	-1.31236e-09	-0.522081	2.46224e-17	-1.31236e-09	-0.64502
68601648	chr14:68601648:G:A	3.0483e-65	-2.5855	-0.364063	2.52527e-18	-2.60248	-0.319852
68601667	chr14:68601667:A:G	1.49549e-65	-2.46732	-1.19438	1.2289e-18	-2.43477	-1.20778
68601726	chr14:68601726:C:T	1.60651e-64	-1.31236e-09	-1.28749	1.31303e-17	-1.31236e-09	-1.27376
68602106	chr14:68602106:T:C	6.78702e-65	-0.841597	-1.30754	7.89694e-19	-2.76956	-1.31523
68602158	chr14:68602158:C:A	3.83161e-65	-2.72086	-3.24751e-10	6.46432e-18	-1.98238	-3.24751e-10
68602462	chr14:68602462:G:T	1.71668e-64	-1.31236e-09	-1.22117	1.43563e-17	-1.31236e-09	-1.18449
68602509	chr14:68602509:G:GCT	3.82984e-64	-1.31236e-09	-0.418738	3.06172e-17	-1.31236e-09	-0.427114
68602520	chr14:68602520:AGC:A	3.83331e-65	-2.52616	-0.194255	2.68492e-18	-2.7673	-0.0937239
68602699	chr14:68602699:G:A	3.16496e-65	-2.63118	-0.280827	2.92169e-18	-2.53992	-0.236598
68602792	chr14:68602792:A:C	7.10672e-65	-1.06603	-1.03708	1.49539e-18	-2.4738	-0.972495
68602800	chr14:68602800:G:A	2.99252e-65	-1.98122	-0.986807	1.88375e-18	-2.21691	-0.998496
68602877	chr14:68602877:T:C	7.07078e-65	-1.06913	-1.03904	1.48291e-18	-2.47974	-0.974933
68602924	chr14:68602924:T:C	3.26778e-64	-1.31236e-09	-0.57745	2.47314e-17	-1.31236e-09	-0.640603
68603231	chr14:68603231:C:T	2.44558e-64	-1.31236e-09	-0.867279	1.74771e-17	-1.31236e-09	-0.987784
68603503	chr14:68603503:T:C	1.96534e-64	-1.31236e-09	-1.0859	1.55317e-17	-1.31236e-09	-1.10579
68603608	chr14:68603608:T:C	4.29477e-64	-1.31236e-09	-0.304163	3.5204e-17	-1.31236e-09	-0.287517
68603796	chr14:68603796:G:A	6.56842e-65	-2.18187	-3.24751e-10	2.93082e-18	-2.77339	-3.24751e-10
68603943	chr14:68603943:G:A	1.56714e-64	-1.31236e-09	-1.31231	1.25627e-17	-1.31236e-09	-1.31795
68604294	chr14:68604294:T:TC	9.72913e-66	-2.77932	-1.31228	8.05967e-19	-2.75024	-1.31415
68604311	chr14:68604311:C:T	1.80447e-64	-1.31236e-09	-1.17129	1.40141e-17	-1.31236e-09	-1.20861
68604814	chr14:68604814:C:CATGG	4.77744e-65	-1.40097	-1.09927	9.73665e-19	-2.78197	-1.0934
68604882	chr14:68604882:G:A	4.87408e-65	-1.39697	-1.08324	9.89019e-19	-2.78196	-1.07775
68605010	chr14:68605010:C:T	5.0704e-64	1.02328	-1.16142	1.19362e-17	-0.183479	-1.18562
68605028	chr14:68605028:A:G	1.68802e-65	-2.46151	-1.07908	4.36504e-18	-1.29825	-1.0768
68605050	chr14:68605050:G:A	1.5709e-64	-1.31236e-09	-1.30991	1.26771e-17	-1.31236e-09	-1.30888
68605106	chr14:68605106:A:G	4.27717e-65	-1.30486	-1.306	7.88267e-19	-2.78059	-1.30601
68605160	chr14:68605160:T:C	1.81012e-64	-1.31236e-09	-1.16817	1.39254e-17	-1.31236e-09	-1.21496
68605216	chr14:68605216:TGCACTGAGGGAGA:T	1.75422e-64	-1.31236e-09	-1.19954	1.36803e-17	-1.31236e-09	-1.23272
68605219	chr14:68605219:A:G	1.94083e-65	-2.52993	-0.871096	6.61825e-18	-1.08568	-0.873166
68605230	chr14:68605230:G:A	2.38333e-64	-1.31236e-09	-0.893063	1.98503e-17	-1.31236e-09	-0.860458
68605307	chr14:68605307:ATAAAT:A	2.08953e-64	-1.31236e-09	-1.02462	1.6282e-17	-1.31236e-09	-1.05862
68605386	chr14:68605386:T:G	2.34808e-65	-1.89506	-1.31549	1.06074e-18	-2.48292	-1.30679
68605521	chr14:68605521:G:A	1.60272e-64	-1.31236e-09	-1.28986	1.27056e-17	-1.31236e-09	-1.30663
68605546	chr14:68605546:C:A	2.23631e-64	-1.31236e-09	-0.956733	1.84889e-17	-1.31236e-09	-0.931506
68605610	chr14:68605610:C:A	2.34194e-64	-1.31236e-09	-0.910582	1.94483e-17	-1.31236e-09	-0.880917
68606161	chr14:68606161:T:C	2.24373e-65	-2.72441	-0.531596	5.75454e-18	-1.52744	-0.571245
68606525	chr14:68606525:A:C	1.22107e-65	-2.66285	-1.20157	8.74926e-19	-2.73925	-1.24304
68606613	chr14:68606613:T:G	4.26543e-64	-1.31236e-09	-0.311019	3.136e-17	-1.31236e-09	-0.403143
68607060	chr14:68607060:G:A	1.58279e-64	-1.31236e-09	-1.30237	1.28802e-17	-1.31236e-09	-1.29298
68607109	chr14:68607109:C:T	1.44954e-65	-2.38029	-1.31261	1.30563e-18	-2.27094	-1.31105
68607187	chr14:68607187:G:A	2.89751e-64	-1.31236e-09	-0.697709	2.20113e-17	-1.31236e-09	-0.757123
68607255	chr14:68607255:C:T	7.67195e-65	-0.717236	-1.30934	1.88895e-18	-1.92649	-1.28616
68607299	chr14:68607299:T:C	1.66704e-65	-2.24389	-1.30921	1.90631e-18	-1.88575	-1.31776
68607652	chr14:68607652:ATCT:A	1.1147e-65	-2.6657	-1.28986	2.95229e-18	-1.45956	-1.30654
68607744	chr14:68607744:G:A	1.10999e-65	-2.74991	-1.20988	1.0747e-18	-2.65398	-1.12266
68607789	chr14:68607789:T:C	1.0657e-65	-2.72275	-1.27776	2.48647e-18	-1.68702	-1.25079
68607814	chr14:68607814:A:G	1.06293e-65	-2.76347	-1.23965	6.28641e-18	-0.740588	-1.2697
68607967	chr14:68607967:A:G	2.5789e-65	-2.26448	-0.852301	2.79018e-18	-1.94795	-0.874621
68608130	chr14:68608130:A:G	1.58657e-64	-1.31236e-09	-1.29999	1.27937e-17	-1.31236e-09	-1.29972
68608469	chr14:68608469:C:T	1.64541e-64	-1.31236e-09	-1.26357	1.33052e-17	-1.31236e-09	-1.26052
68608511	chr14:68608511:G:C	2.04987e-64	-1.31236e-09	-1.04379	1.58867e-17	-1.31236e-09	-1.08319
68608623	chr14:68608623:C:T	3.38946e-64	-1.31236e-09	-0.54089	2.34641e-17	-1.31236e-09	-0.693204
68609061	chr14:68609061:T:C	1.40202e-65	-2.55123	-1.17501	2.59656e-18	-1.71798	-1.17651
68609203	chr14:68609203:A:G	2.15388e-64	-1.31236e-09	-0.994293	1.86543e-17	-1.31236e-09	-0.922602
68609632	chr14:68609632:A:G	1.58974e-64	-1.31236e-09	-1.29799	1.27777e-17	-1.31236e-09	-1.30098
68609785	chr14:68609785:G:A	2.03863e-64	-1.31236e-09	-1.04928	1.60086e-17	-1.31236e-09	-1.07555
68610002	chr14:68610002:C:T	2.07388e-64	-1.31236e-09	-1.03214	1.59384e-17	-1.31236e-09	-1.07995
68610389	chr14:68610389:C:T	1.35306e-64	-1.45919	-3.24751e-10	2.46499e-17	-0.643905	-3.24751e-10
68610450	chr14:68610450:C:T	1.58963e-64	0.0149533	-1.31301	7.98476e-19	-2.76453	-1.3092
68610531	chr14:68610531:C:T	3.89613e-64	0.247024	-0.648602	1.4674e-18	-2.7787	-0.686489
68610646	chr14:68610646:T:C	1.56164e-64	-1.31236e-09	-1.31582	1.25879e-17	-1.31236e-09	-1.31594
68610725	chr14:68610725:G:A	2.72769e-64	0.0791118	-0.837217	1.2328e-18	-2.77325	-0.866144
68610877	chr14:68610877:GTGTGTGTGTC:G	1.43137e-65	-2.75788	-0.947641	1.16409e-18	-2.75444	-0.942295
68610910	chr14:68610910:G:A	3.43832e-65	-2.56303	-0.266132	2.28604e-18	-2.7787	-0.243158
68610971	chr14:68610971:G:A	3.63779e-65	-1.64898	-1.12379	1.17832e-18	-2.54069	-1.14389
68610982	chr14:68610982:T:A	2.37094e-65	-1.96269	-1.23817	1.24384e-18	-2.38143	-1.24904
68611094	chr14:68611094:T:C	1.58269e-64	-1.31236e-09	-1.30244	1.28258e-17	-1.31236e-09	-1.29722
68611357	chr14:68611357:A:C	1.45234e-65	-2.74684	-0.944133	1.14199e-18	-2.77449	-0.941415
68611400	chr14:68611400:T:G	3.45932e-64	-0.520489	-3.24751e-10	2.92417e-17	-0.47308	-3.24751e-10
68611773	chr14:68611773:G:C	1.56681e-64	-1.31236e-09	-1.31252	1.27049e-17	-1.31236e-09	-1.30669
68611801	chr14:68611801:G:C	9.3797e-65	-0.561601	-1.264	8.89944e-19	-2.69222	-1.27306
68611811	chr14:68611811:G:C	5.52484e-65	-2.35489	-3.24751e-10	3.05931e-18	-2.73049	-3.24751e-10
68612281	chr14:68612281:C:T	1.14493e-64	-0.441897	-1.18432	9.41738e-19	-2.71027	-1.19844
68612461	chr14:68612461:A:G	1.57834e-65	-2.29014	-1.31764	1.11012e-18	-2.42863	-1.31559
68612590	chr14:68612590:T:G	1.1776e-65	-2.76793	-1.13274	8.93565e-19	-2.78014	-1.18107
68612695	chr14:68612695:T:C	2.23338e-64	0.354807	-1.31285	7.89728e-19	-2.78174	-1.30301
68612784	chr14:68612784:AT:A	1.55887e-64	-1.31236e-09	-1.3176	1.2623e-17	-1.31236e-09	-1.31316
68612973	chr14:68612973:T:TG	1.7542e-64	-1.31236e-09	-1.19955	1.42377e-17	-1.31236e-09	-1.19279
68613182	chr14:68613182:A:G	1.19429e-65	-2.7026	-1.18399	8.74652e-19	-2.75127	-1.23134
68613251	chr14:68613251:A:G	1.21875e-64	-1.30447	-0.259261	2.63659e-18	-2.64229	-0.236902
68613349	chr14:68613349:T:C	3.04519e-65	-1.82661	-1.12398	9.27439e-19	-2.75957	-1.16443
68613350	chr14:68613350:G:A	1.55873e-64	-1.31236e-09	-1.31769	1.25674e-17	-1.31236e-09	-1.31757
68613352	chr14:68613352:A:G	1.83093e-64	-1.31236e-09	-1.15674	1.49208e-17	-1.31236e-09	-1.14592
68613554	chr14:68613554:T:C	8.03947e-65	-1.21077	-0.76901	1.43646e-18	-2.7779	-0.708594
68613574	chr14:68613574:T:C	3.62478e-64	0.261224	-0.734993	1.35096e-18	-2.75848	-0.789377
68613687	chr14:68613687:T:C	3.3716e-65	-1.53179	-1.31697	7.81983e-19	-2.78177	-1.31283
68613741	chr14:68613741:A:G	1.00189e-65	-2.74433	-1.31793	7.95215e-19	-2.76937	-1.30845
68613964	chr14:68613964:A:G	1.93626e-64	-1.31236e-09	-1.1008	1.51728e-17	-1.31236e-09	-1.12918
68614075	chr14:68614075:A:G	2.81772e-64	-1.31236e-09	-0.725635	2.2049e-17	-1.31236e-09	-0.755412
68614462	chr14:68614462:G:A	5.79808e-65	-1.7593	-0.54732	1.63384e-18	-2.69912	-0.658623
68614556	chr14:68614556:A:G	2.23794e-64	0.340144	-1.29615	1.66797e-18	-2.04983	-1.28724
68614626	chr14:68614626:T:G	4.11751e-64	-1.31236e-09	-0.346312	2.94403e-17	-1.31236e-09	-0.466313
68615023	chr14:68615023:C:A	1.71214e-64	-1.31236e-09	-1.22382	1.47129e-17	-1.31236e-09	-1.15995
68615057	chr14:68615057:G:A	5.20282e-65	-1.82242	-0.592522	1.54302e-18	-2.71628	-0.698651
68615200	chr14:68615200:G:T	5.13465e-65	-1.80324	-0.624898	1.50598e-18	-2.71064	-0.728597
68615384	chr14:68615384:C:T	4.80125e-65	-2.49527	-3.24751e-10	2.91863e-18	-2.77756	-3.24751e-10
68615502	chr14:68615502:C:T	1.99917e-64	-1.31236e-09	-1.06883	1.66481e-17	-1.31236e-09	-1.03638
68615908	chr14:68615908:A:G	9.78501e-65	-1.29984	-0.483459	1.87802e-18	-2.60901	-0.609452
68616318	chr14:68616318:C:A	2.80025e-64	-1.31236e-09	-0.731851	2.1407e-17	-1.31236e-09	-0.784959
68616496	chr14:68616496:G:T	2.07104e-64	-1.31236e-09	-1.03351	1.7278e-17	-1.31236e-09	-0.999243
68617182	chr14:68617182:T:C	3.89954e-65	-2.70329	-3.24751e-10	3.18697e-18	-2.68961	-3.24751e-10
68617548	chr14:68617548:G:T	1.60565e-64	-1.31236e-09	-1.28804	1.31808e-17	-1.31236e-09	-1.26991
68617578	chr14:68617578:G:A	1.77261e-64	-1.31236e-09	-1.18911	1.49672e-17	-1.31236e-09	-1.14282
68617714	chr14:68617714:C:T	1.05169e-63	0.233386	0.358033	4.36147e-18	-2.78171	0.405842
68618259	chr14:68618259:A:G	1.29788e-64	-1.05785	-0.442977	2.15964e-18	-2.53085	-0.547881
68618368	chr14:68618368:A:G	2.59395e-64	0.489001	-1.29738	1.79301e-18	-1.97653	-1.28825
68618406	chr14:68618406:C:G	2.224e-64	-0.45631	-0.505944	3.22567e-18	-2.1347	-0.542832
68619217	chr14:68619217:G:A	5.39926e-65	-1.93607	-0.441812	1.89832e-18	-2.76704	-0.440672
68619799	chr14:68619799:G:C	2.67755e-64	0.525548	-1.30221	1.81442e-18	-1.95868	-1.29423
68619876	chr14:68619876:G:C	1.07645e-64	-1.12874	-0.559149	2.05084e-18	-2.5803	-0.550124
68620031	chr14:68620031:G:C	1.28155e-65	-2.63882	-1.17726	9.66073e-19	-2.70637	-1.17683
68620345	chr14:68620345:G:A	7.09873e-65	-1.76005	-0.344176	1.98003e-18	-2.69907	-0.466495
68620384	chr14:68620384:G:A	8.45538e-64	-1.31236e-09	0.373242	6.79416e-17	-1.31236e-09	0.369971
68621147	chr14:68621147:C:T	2.13349e-64	-1.31236e-09	-1.0038	1.77807e-17	-1.31236e-09	-0.970565
68621224	chr14:68621224:AT:A	3.97501e-65	-2.68412	-3.24751e-10	4.42808e-18	-2.36071	-3.24751e-10
68621567	chr14:68621567:T:C	1.51732e-64	-1.1098	-0.234818	2.65109e-18	-2.51304	-0.360667
68621688	chr14:68621688:C:T	3.68799e-64	-0.401751	-0.0547292	5.60672e-18	-2.03863	-0.0860835
68621718	chr14:68621718:A:C	1.82787e-64	-1.31236e-09	-1.15841	1.51521e-17	-1.31236e-09	-1.13054
68621796	chr14:68621796:A:AT	2.67379e-64	0.526344	-1.30441	1.8113e-18	-1.95767	-1.29696
68621805	chr14:68621805:C:T	1.56512e-64	-1.31236e-09	-1.3136	1.26167e-17	-1.31236e-09	-1.31366
68621853	chr14:68621853:C:T	3.60553e-65	-2.78168	-3.24751e-10	3.15979e-18	-2.69817	-3.24751e-10
68621923	chr14:68621923:C:T	7.25093e-65	-1.17096	-0.91206	1.41615e-18	-2.5958	-0.904934
68622189	chr14:68622189:T:C	7.21451e-65	-1.15039	-0.937661	1.38912e-18	-2.58918	-0.930832
68622192	chr14:68622192:C:T	7.12661e-64	0.00378513	0.198489	3.71554e-18	-2.77937	0.243214
68622908	chr14:68622908:T:C	1.58285e-64	-1.00864	-0.293692	2.61684e-18	-2.47158	-0.41513
68622965	chr14:68622965:A:G	3.56508e-64	-1.31236e-09	-0.490375	2.88279e-17	-1.31236e-09	-0.487335
68623048	chr14:68623048:C:T	4.1479e-64	-0.122786	-0.216172	5.6325e-18	-1.88459	-0.235534
68623186	chr14:68623186:T:C	3.78634e-64	-0.133302	-0.29686	5.15005e-18	-1.89415	-0.31552
68623720	chr14:68623720:A:T	7.09679e-64	-0.0773925	0.275473	4.03147e-18	-2.77646	0.321911
68623756	chr14:68623756:AG:A	9.67019e-65	-1.7951	-3.24751e-10	3.42749e-18	-2.61685	-3.24751e-10
68623790	chr14:68623790:C:T	2.23196e-64	-1.31236e-09	-0.95868	2.03362e-17	-1.31236e-09	-0.836274
68623795	chr14:68623795:A:G	2.4334e-64	0.434097	-1.30637	1.72583e-18	-2.00378	-1.29919
68623899	chr14:68623899:G:C	1.91501e-64	-1.31236e-09	-1.11184	1.49642e-17	-1.31236e-09	-1.14302
68624039	chr14:68624039:C:T	2.67166e-65	-2.5898	-0.491645	1.9333e-18	-2.5914	-0.598051
68624079	chr14:68624079:T:C	2.36428e-64	0.407006	-1.30809	1.69727e-18	-2.01825	-1.30141
68624910	chr14:68624910:G:A	1.90417e-64	-1.31236e-09	-1.11751	1.57974e-17	-1.31236e-09	-1.08883
68624972	chr14:68624972:A:C	8.09117e-64	0.0420007	0.28721	4.05347e-18	-2.78092	0.33181
68625063	chr14:68625063:G:A	1.66872e-64	-1.31236e-09	-1.24951	1.29293e-17	-1.31236e-09	-1.28918
68626289	chr14:68626289:A:G	3.46942e-64	-1.31236e-09	-0.517574	2.52568e-17	-1.31236e-09	-0.619582
68626710	chr14:68626710:G:A	6.86516e-64	-1.31236e-09	0.164898	5.50984e-17	-1.31236e-09	0.160443
68626729	chr14:68626729:C:G	1.89915e-64	-1.31236e-09	-1.12015	1.65875e-17	-1.31236e-09	-1.04003
68626920	chr14:68626920:T:A	7.74807e-65	-1.79339	-0.223316	2.18012e-18	-2.71267	-0.356628
68626926	chr14:68626926:C:T	1.9173e-64	-1.31236e-09	-1.11064	1.49782e-17	-1.31236e-09	-1.14208
68626990	chr14:68626990:G:C	2.61049e-64	-0.356643	-0.445379	3.84001e-18	-2.019	-0.484203
68627032	chr14:68627032:A:T	1.92133e-64	-1.31236e-09	-1.10855	1.68166e-17	-1.31236e-09	-1.02631
68627380	chr14:68627380:C:CTCAGAT	1.58922e-64	-1.31236e-09	-1.29832	1.28488e-17	-1.31236e-09	-1.29543
68627443	chr14:68627443:G:A	2.85647e-64	-1.31236e-09	-0.711974	2.24276e-17	-1.31236e-09	-0.738384
68627528	chr14:68627528:G:A	5.74844e-64	-1.31236e-09	-0.0126333	4.60557e-17	-1.31236e-09	-0.0188265
68627686	chr14:68627686:A:T	5.00661e-65	-1.42542	-1.02797	1.12056e-18	-2.70016	-1.03468
68628562	chr14:68628562:G:A	2.3972e-65	-2.69512	-0.494723	1.73874e-18	-2.74769	-0.547827
68628571	chr14:68628571:C:G	1.25837e-64	-0.229942	-1.3018	1.28714e-18	-2.30277	-1.29348
68628757	chr14:68628757:T:C	1.44591e-64	-1.25675	-0.136073	3.39199e-18	-2.50642	-0.120846
68629013	chr14:68629013:C:G	3.82005e-65	-2.72388	-3.24751e-10	3.33525e-18	-2.64413	-3.24751e-10
68629041	chr14:68629041:T:C	5.53027e-64	-1.31236e-09	-0.0513245	5.27696e-17	-1.31236e-09	0.117257
68629211	chr14:68629211:A:G	2.2337e-64	-2.43798	1.48008	1.1532e-17	-2.75083	1.34729
68629312	chr14:68629312:G:C	3.76812e-64	-1.31236e-09	-0.434984	2.72036e-17	-1.31236e-09	-0.545329
68629332	chr14:68629332:T:A	1.67873e-64	-1.31236e-09	-1.24352	1.42329e-17	-1.31236e-09	-1.19312
68629938	chr14:68629938:C:T	2.09554e-64	-1.31236e-09	-1.02175	1.80172e-17	-1.31236e-09	-0.957349
68630194	chr14:68630194:C:T	1.55839e-64	-1.31236e-09	-1.31791	1.25935e-17	-1.31236e-09	-1.3155
68630219	chr14:68630219:T:G	1.73843e-64	-1.31236e-09	-1.20858	1.48509e-17	-1.31236e-09	-1.15062
68630655	chr14:68630655:C:T	1.84071e-64	-2.74419	1.59278	1.50669e-17	-2.76796	1.63179
68630690	chr14:68630690:C:T	1.29072e-65	-2.71361	-1.09534	1.00742e-18	-2.76134	-1.07994
68630699	chr14:68630699:G:A	3.54021e-65	-2.37654	-0.423417	2.16447e-18	-2.56522	-0.51128
68631198	chr14:68631198:G:A	5.17423e-64	-1.31236e-09	-0.117871	4.13756e-17	-1.31236e-09	-0.125987
68631916	chr14:68631916:A:G	3.7286e-64	-1.36164	0.916109	7.68223e-18	-2.77571	0.965939
68631963	chr14:68631963:C:T	2.25822e-63	0.547295	0.808305	7.74233e-18	-2.67552	0.873548
68631964	chr14:68631964:A:G	3.858e-64	-1.32536	0.913947	7.64892e-18	-2.77726	0.96315
68632099	chr14:68632099:G:T	1.99823e-63	0.424131	0.809153	7.60123e-18	-2.69478	0.874409
68632198	chr14:68632198:T:C	1.8606e-63	0.317593	0.844331	7.74731e-18	-2.71168	0.910347
68632473	chr14:68632473:C:G	1.76631e-64	-1.31236e-09	-1.19267	1.45704e-17	-1.31236e-09	-1.16968
68632870	chr14:68632870:G:A	1.98939e-64	-1.31236e-09	-1.07374	1.65266e-17	-1.31236e-09	-1.04371
68633512	chr14:68633512:C:G	3.60956e-65	-2.78056	-3.24751e-10	2.90981e-18	-2.78059	-3.24751e-10
68633875	chr14:68633875:T:C	2.65906e-64	-1.31236e-09	-0.783587	2.1042e-17	-1.31236e-09	-0.802159
68634483	chr14:68634483:G:A	8.26315e-64	0.324809	0.0254353	3.39641e-18	-2.70908	0.0831234
68635185	chr14:68635185:A:T	2.45141e-64	-1.31236e-09	-0.8649	1.97126e-17	-1.31236e-09	-0.867417
68636468	chr14:68636468:G:A	4.45382e-64	-1.31236e-09	-0.2678	4.17038e-17	-1.31236e-09	-0.118085
68636536	chr14:68636536:T:C	1.5625e-64	-1.31236e-09	-1.31528	1.25832e-17	-1.31236e-09	-1.31631
68636867	chr14:68636867:G:A	5.48922e-64	-1.31236e-09	-0.0587755	4.21015e-17	-1.31236e-09	-0.108594
68637359	chr14:68637359:A:G	2.37927e-63	-1.31236e-09	1.40782	1.78956e-16	-1.31236e-09	1.33846
68637955	chr14:68637955:A:G	2.32911e-65	-2.08926	-1.1294	1.11223e-18	-2.63797	-1.10434
68638026	chr14:68638026:C:G	2.98776e-64	0.650469	-1.31751	1.79234e-18	-1.94727	-1.31788
68638098	chr14:68638098:AG:A	2.55691e-64	-1.31236e-09	-0.822763	2.32225e-17	-1.31236e-09	-0.703555
68638294	chr14:68638294:C:T	3.68935e-64	-1.31236e-09	-0.456111	2.57488e-17	-1.31236e-09	-0.600289
68638624	chr14:68638624:A:G	1.99794e-64	-1.14028	0.0708389	3.24124e-18	-2.78178	0.109062
68639100	chr14:68639100:G:C	2.11409e-64	-1.31236e-09	-1.01294	1.68096e-17	-1.31236e-09	-1.02672
68639157	chr14:68639157:C:T	2.36077e-64	-1.31236e-09	-0.902575	1.88629e-17	-1.31236e-09	-0.911479
68639425	chr14:68639425:CA:C	1.87738e-64	0.185102	-1.31679	1.49981e-18	-2.12537	-1.31797
68639616	chr14:68639616:C:G	2.50463e-65	-2.53087	-0.615139	2.04386e-18	-2.43182	-0.702014
68639821	chr14:68639821:G:A	4.62544e-64	-1.31236e-09	-0.229991	3.55948e-17	-1.31236e-09	-0.276477
68639984	chr14:68639984:T:C	1.58929e-64	-1.31236e-09	-1.29827	1.26872e-17	-1.31236e-09	-1.30808
68640186	chr14:68640186:A:G	2.63617e-64	-1.31236e-09	-0.792233	2.01476e-17	-1.31236e-09	-0.845592
68640279	chr14:68640279:G:C	9.84825e-66	-2.77378	-1.30566	8.53993e-19	-2.72769	-1.27882
68640426	chr14:68640426:C:T	4.23612e-64	-1.31236e-09	-0.317913	3.14265e-17	-1.31236e-09	-0.401027
68641314	chr14:68641314:C:A	1.10028e-65	-2.78194	-1.18665	9.55118e-19	-2.76413	-1.13047
68641369	chr14:68641369:A:T	4.11589e-65	-1.83121	-0.818083	1.57831e-18	-2.6602	-0.732121
68641698	chr14:68641698:T:C	7.30313e-65	-2.01111	-0.0647352	2.96915e-18	-2.71805	-0.0423501
68641839	chr14:68641839:G:A	6.32786e-65	-2.05283	-0.166351	2.71561e-18	-2.70608	-0.143582
68642072	chr14:68642072:A:G	2.15903e-65	-2.56616	-0.728322	1.91813e-18	-2.39199	-0.80534
68642235	chr14:68642235:G:A	6.87707e-65	-2.14266	0.00670688	3.41271e-18	-2.67532	0.0541537
68642664	chr14:68642664:T:A	4.35278e-65	-1.39896	-1.19438	9.57157e-19	-2.74274	-1.14973
68642922	chr14:68642922:A:G	1.74745e-64	-1.31236e-09	-1.20341	1.42574e-17	-1.31236e-09	-1.1914
68643186	chr14:68643186:C:G	4.98232e-65	-2.03555	-0.422703	2.09765e-18	-2.71033	-0.397531
68643359	chr14:68643359:G:A	9.86331e-66	-2.7705	-1.30741	8.61181e-19	-2.71626	-1.28187
68643631	chr14:68643631:G:A	9.92558e-66	-2.76933	-1.30229	8.71451e-19	-2.71338	-1.2729
68643813	chr14:68643813:T:C	1.33389e-64	-0.156454	-1.31701	1.27468e-18	-2.28801	-1.31798
68645655	chr14:68645655:C:T	4.07907e-65	-2.65828	-3.24751e-10	2.99924e-18	-2.75032	-3.24751e-10
68645922	chr14:68645922:A:AT	3.23675e-65	-2.43401	-0.455567	2.28967e-18	-2.46856	-0.551705
68646001	chr14:68646001:C:T	1.10129e-65	-2.72132	-1.24635	8.85701e-19	-2.68624	-1.28381
68646328	chr14:68646328:A:G	2.4146e-64	-1.31236e-09	-0.880027	2.01321e-17	-1.31236e-09	-0.84636
68646402	chr14:68646402:G:A	1.71704e-64	-1.31236e-09	-1.22096	1.36513e-17	-1.31236e-09	-1.23485
68646758	chr14:68646758:A:G	3.2868e-65	-2.4158	-0.458437	2.24304e-18	-2.48656	-0.554283
68646800	chr14:68646800:C:T	4.44391e-65	-2.02296	-0.549651	1.84241e-18	-2.71	-0.527604
68647130	chr14:68647130:C:T	2.97712e-64	-1.31236e-09	-0.670606	2.18127e-17	-1.31236e-09	-0.766185
68647391	chr14:68647391:G:A	1.02045e-65	-2.76343	-1.28048	9.1446e-19	-2.69967	-1.23842
68648050	chr14:68648050:G:T	4.3677e-64	-1.31236e-09	-0.287326	3.65877e-17	-1.31236e-09	-0.248966
68648235	chr14:68648235:A:T	1.88213e-64	-1.31236e-09	-1.12916	1.46135e-17	-1.31236e-09	-1.16673
68648709	chr14:68648709:A:G	1.6033e-64	-1.31236e-09	-1.28949	1.27485e-17	-1.31236e-09	-1.30327
68648953	chr14:68648953:C:T	4.46666e-65	-1.95369	-0.61382	1.68623e-18	-2.72841	-0.59777
68649190	chr14:68649190:A:G	1.23823e-64	-0.238605	-1.30927	1.23779e-18	-2.32181	-1.31354
68649343	chr14:68649343:A:G	5.02387e-65	-1.62702	-0.822925	1.54708e-18	-2.66044	-0.751869
68649788	chr14:68649788:A:G	4.38388e-64	-1.31236e-09	-0.283628	3.34718e-17	-1.31236e-09	-0.337973
68649867	chr14:68649867:C:T	4.80243e-65	-2.63502	0.139995	3.4923e-18	-2.74305	0.144929
68649959	chr14:68649959:G:A	6.16868e-65	-1.17045	-1.07421	1.12228e-18	-2.7225	-1.01081
68650143	chr14:68650143:G:A	9.98101e-66	-2.77618	-1.28987	8.69145e-19	-2.73396	-1.25496
68650238	chr14:68650238:A:G	1.57657e-64	-1.31236e-09	-1.30631	1.25796e-17	-1.31236e-09	-1.3166
68650415	chr14:68650415:G:A	3.30385e-64	-1.31236e-09	-0.566472	2.32552e-17	-1.31236e-09	-0.702148
68650461	chr14:68650461:A:G	1.08457e-65	-2.78155	-1.20142	9.41425e-19	-2.75699	-1.15204
68650564	chr14:68650564:A:T	2.57581e-64	-1.31236e-09	-0.815397	2.14478e-17	-1.31236e-09	-0.783054
68650581	chr14:68650581:G:A	4.77663e-65	-2.63681	0.136397	3.47964e-18	-2.7419	0.140151
68650646	chr14:68650646:A:G	1.76313e-64	-1.31236e-09	-1.19447	1.4486e-17	-1.31236e-09	-1.1755
68650670	chr14:68650670:A:G	1.10639e-65	-2.77958	-1.18347	1.04068e-18	-2.66636	-1.14244
68650733	chr14:68650733:T:C	4.68508e-65	-2.61362	0.093853	3.29962e-18	-2.75246	0.0975908
68650795	chr14:68650795:T:C	1.06919e-65	-2.77434	-1.2229	9.66379e-19	-2.69395	-1.18892
68650990	chr14:68650990:C:T	3.12717e-64	-1.31236e-09	-0.621433	2.60971e-17	-1.31236e-09	-0.586852
68651034	chr14:68651034:C:T	1.05612e-64	-0.393304	-1.31365	1.14755e-18	-2.39421	-1.31684
68651277	chr14:68651277:G:A	3.46567e-64	-1.31236e-09	-0.518655	2.69771e-17	-1.31236e-09	-0.553689
68651524	chr14:68651524:G:T	3.68162e-65	-1.79336	-0.967435	1.16116e-18	-2.76137	-0.937885
68651708	chr14:68651708:C:CT	3.9329e-65	-2.69477	-3.24751e-10	3.15763e-18	-2.69886	-3.24751e-10
68651826	chr14:68651826:C:T	2.63471e-64	-1.31236e-09	-0.79279	1.99833e-17	-1.31236e-09	-0.85378
68651905	chr14:68651905:G:A	2.60125e-64	-1.31236e-09	-0.805568	2.01772e-17	-1.31236e-09	-0.844123
68651965	chr14:68651965:A:G	1.25804e-64	-0.349262	-1.18275	1.36923e-18	-2.36857	-1.16586
68652030	chr14:68652030:C:T	3.83823e-65	-2.71913	-3.24751e-10	2.92439e-18	-2.77559	-3.24751e-10
68652081	chr14:68652081:A:G	2.47471e-65	-2.16777	-0.990248	1.25018e-18	-2.63786	-0.98753
68652249	chr14:68652249:C:T	1.3737e-64	-0.193285	-1.25077	1.41492e-18	-2.23906	-1.26254
68652555	chr14:68652555:T:C	2.00448e-64	-1.31236e-09	-1.06618	1.61488e-17	-1.31236e-09	-1.06683
68652651	chr14:68652651:C:T	1.92583e-64	-1.31236e-09	-1.1062	1.55155e-17	-1.31236e-09	-1.10684
68652836	chr14:68652836:G:A	5.782e-64	-1.31236e-09	-0.00681255	5.5719e-17	-1.31236e-09	0.171644
68653046	chr14:68653046:G:T	4.82559e-65	-1.19499	-1.29523	8.44157e-19	-2.72793	-1.29016
68653322	chr14:68653322:C:T	1.22357e-64	-1.55978	-3.24751e-10	8.88645e-17	0.638435	-3.24751e-10
68653356	chr14:68653356:A:G	6.75795e-65	-1.90405	-0.249376	2.3121e-18	-2.7234	-0.287123
68653691	chr14:68653691:T:A	1.56702e-64	-1.31236e-09	-1.31239	1.26527e-17	-1.31236e-09	-1.31081
68653768	chr14:68653768:C:T	3.04057e-65	-1.66998	-1.28213	9.89058e-19	-2.60014	-1.25953
68653882	chr14:68653882:C:T	2.04586e-64	-1.31236e-09	-1.04574	1.65516e-17	-1.31236e-09	-1.0422
68654085	chr14:68654085:C:A	4.55197e-65	-2.54859	-3.24751e-10	3.13445e-18	-2.70622	-3.24751e-10
68654113	chr14:68654113:G:A	2.05016e-64	-1.31236e-09	-1.04365	1.65753e-17	-1.31236e-09	-1.04077
68654174	chr14:68654174:T:C	1.8851e-64	-1.31236e-09	-1.12758	1.56304e-17	-1.31236e-09	-1.09946
68654708	chr14:68654708:C:T	1.73951e-64	-1.31236e-09	-1.20796	1.43346e-17	-1.31236e-09	-1.186
68655067	chr14:68655067:T:C	2.0124e-64	-1.31236e-09	-1.06223	1.62081e-17	-1.31236e-09	-1.06316
68655226	chr14:68655226:C:T	2.21179e-64	-1.31236e-09	-0.967761	1.77729e-17	-1.31236e-09	-0.971002
68655318	chr14:68655318:G:C	1.56331e-64	-1.31236e-09	-1.31475	1.2577e-17	-1.31236e-09	-1.31681
68655495	chr14:68655495:C:T	1.8602e-64	-1.31236e-09	-1.14088	1.47999e-17	-1.31236e-09	-1.15405
68655597	chr14:68655597:G:A	8.08645e-65	-1.91983	-0.0541304	2.68114e-18	-2.77311	-0.0893232
68655623	chr14:68655623:C:G	8.8849e-65	-1.87979	-3.24751e-10	4.82174e-18	-2.27554	-3.24751e-10
68655642	chr14:68655642:A:C	1.79059e-64	-1.31236e-09	-1.17901	1.44115e-17	-1.31236e-09	-1.18065
68655852	chr14:68655852:C:T	1.73733e-64	-1.31236e-09	-1.20921	1.39599e-17	-1.31236e-09	-1.21249
68656080	chr14:68656080:C:T	1.53966e-65	-2.75263	-0.879957	1.89486e-18	-2.34575	-0.86378
68656435	chr14:68656435:CTG:C	5.06635e-65	-1.89096	-0.550564	1.60813e-18	-2.71582	-0.657789
68656574	chr14:68656574:C:T	2.10252e-64	-1.31236e-09	-1.01842	1.69312e-17	-1.31236e-09	-1.01952
68656688	chr14:68656688:G:A	2.05166e-65	-2.02759	-1.31791	8.14339e-19	-2.73617	-1.31789
68656735	chr14:68656735:C:G	8.45237e-64	-1.31236e-09	0.372886	7.66931e-17	-1.31236e-09	0.491135
68656774	chr14:68656774:T:A	1.60448e-64	-1.31236e-09	-1.28876	1.30566e-17	-1.31236e-09	-1.27938
68656970	chr14:68656970:G:A	1.5619e-64	-1.31236e-09	-1.31566	1.28212e-17	-1.31236e-09	-1.29758
68657053	chr14:68657053:A:G	2.15233e-65	-2.61713	-0.680467	2.19302e-18	-2.41519	-0.648212
68657615	chr14:68657615:G:A	2.32834e-64	-1.31236e-09	-0.916406	1.88185e-17	-1.31236e-09	-0.913836
68657760	chr14:68657760:G:C	5.6166e-65	-2.33842	-3.24751e-10	2.90712e-18	-2.78151	-3.24751e-10
68657982	chr14:68657982:TG:T	1.56313e-64	-1.31236e-09	-1.31487	1.28377e-17	-1.31236e-09	-1.29629
68658095	chr14:68658095:G:A	4.18898e-65	-1.61454	-1.01715	1.08496e-18	-2.77839	-0.988749
68658140	chr14:68658140:G:C	1.04495e-65	-2.7704	-1.24978	9.01014e-19	-2.69815	-1.25476
68658288	chr14:68658288:G:T	1.58765e-64	-1.31236e-09	-1.29931	1.25671e-17	-1.31236e-09	-1.3176
68658596	chr14:68658596:G:A	1.56037e-64	-1.31236e-09	-1.31664	1.27774e-17	-1.31236e-09	-1.301
68658742	chr14:68658742:A:T	1.56092e-64	-1.31236e-09	-1.31629	1.25704e-17	-1.31236e-09	-1.31733
68658846	chr14:68658846:C:T	3.63486e-64	-1.31236e-09	-0.470992	3.17891e-17	-1.31236e-09	-0.389553
68659319	chr14:68659319:G:A	4.76174e-65	-1.56754	-0.935992	1.18189e-18	-2.77985	-0.901709
68659443	chr14:68659443:AC:A	1.75954e-64	-1.31236e-09	-1.19651	1.39405e-17	-1.31236e-09	-1.21388
68659699	chr14:68659699:G:A	6.53406e-64	-1.31236e-09	0.115467	5.85986e-17	-1.31236e-09	0.222033
68659841	chr14:68659841:C:A	2.80021e-65	-2.64777	-0.386679	2.78692e-18	-2.4682	-0.355541
68660027	chr14:68660027:T:C	1.93742e-65	-2.77467	-0.628118	1.58919e-18	-2.78197	-0.603485
68660486	chr14:68660486:A:G	2.4582e-64	-1.31236e-09	-0.86213	1.95476e-17	-1.31236e-09	-0.875824
68660668	chr14:68660668:A:G	1.4331e-65	-2.70221	-1.00209	1.96019e-18	-2.18741	-0.988227
68660791	chr14:68660791:G:A	2.83199e-64	-1.31236e-09	-0.720582	2.27701e-17	-1.31236e-09	-0.72323
68661117	chr14:68661117:G:A	1.68271e-64	-1.31236e-09	-1.24115	1.43626e-17	-1.31236e-09	-1.18405
68661235	chr14:68661235:C:T	6.84515e-65	-2.03787	-0.102733	3.15644e-18	-2.65928	-0.0399562
68661291	chr14:68661291:G:A	1.57447e-64	-1.31236e-09	-1.30764	1.29967e-17	-1.31236e-09	-1.28398
68661367	chr14:68661367:G:A	1.82107e-64	-1.31236e-09	-1.16214	1.44941e-17	-1.31236e-09	-1.17494
68661368	chr14:68661368:C:T	7.77346e-65	-2.02306	0.00962721	3.51507e-18	-2.66895	0.0773317
68661478	chr14:68661478:G:A	3.67912e-65	-2.02348	-0.737998	1.48302e-18	-2.75776	-0.69684
68661645	chr14:68661645:T:C	3.43136e-64	-1.31236e-09	-0.528606	2.99466e-17	-1.31236e-09	-0.449262
68661793	chr14:68661793:C:T	1.80737e-64	-1.31236e-09	-1.16969	1.43898e-17	-1.31236e-09	-1.18216
68661838	chr14:68661838:A:G	7.75712e-65	-2.01554	-3.24751e-10	1.11721e-17	-1.43525	-3.24751e-10
68662273	chr14:68662273:C:T	1.6384e-64	-1.31236e-09	-1.26784	1.40366e-17	-1.31236e-09	-1.20701
68663063	chr14:68663063:A:G	1.55264e-64	-1.77857	0.456968	4.33577e-18	-2.73804	0.35626
68663353	chr14:68663353:A:G	6.8647e-65	-0.820198	-1.31756	9.90331e-19	-2.54056	-1.31783
68663374	chr14:68663374:G:T	3.71915e-64	0.100099	-0.548165	1.69833e-18	-2.74355	-0.575481
68663659	chr14:68663659:A:G	3.89495e-65	-1.47913	-1.22533	8.45793e-19	-2.77162	-1.24454
68663862	chr14:68663862:A:C	1.50926e-65	-2.76662	-0.885911	1.77813e-18	-2.40241	-0.870701
68663871	chr14:68663871:C:T	8.15465e-65	-0.648196	-1.31736	1.05589e-18	-2.47637	-1.31792
68664264	chr14:68664264:C:T	2.81461e-64	-1.31236e-09	-0.726737	2.01329e-17	-1.31236e-09	-0.846323
68664287	chr14:68664287:A:G	2.71524e-64	-1.31236e-09	-0.762682	1.94965e-17	-1.31236e-09	-0.878442
68664568	chr14:68664568:A:G	1.86269e-64	-1.31236e-09	-1.13954	1.4773e-17	-1.31236e-09	-1.15588
68665208	chr14:68665208:C:T	1.5778e-64	-1.31236e-09	-1.30553	1.25642e-17	-1.31236e-09	-1.31782
68665245	chr14:68665245:C:T	1.9404e-65	-2.09543	-1.30582	7.93306e-19	-2.77701	-1.30321
68665498	chr14:68665498:C:T	1.67989e-64	-1.31236e-09	-1.24284	1.29749e-17	-1.31236e-09	-1.28566
68665547	chr14:68665547:T:C	2.84117e-65	-2.73083	-0.289103	4.00775e-18	-2.25061	-0.209837
68665840	chr14:68665840:G:A	1.49533e-64	-1.35922	-3.24751e-10	4.89283e-18	-2.26091	-3.24751e-10
68666277	chr14:68666277:A:T	1.13242e-63	-1.31236e-09	0.665384	7.96135e-17	-1.31236e-09	0.528506
68666551	chr14:68666551:C:T	9.86074e-66	-2.76181	-1.31636	8.65951e-19	-2.67558	-1.31703
68666853	chr14:68666853:C:T	1.47515e-64	-1.37953	0.00673206	3.31153e-18	-2.67755	0.0262858
68667324	chr14:68667324:C:T	1.28441e-64	-1.51126	-3.24751e-10	4.48341e-18	-2.34829	-3.24751e-10
68667419	chr14:68667419:AGCTGGTTGT:A	1.10595e-65	-2.75248	-1.21095	1.23532e-18	-2.36752	-1.26982
68667430	chr14:68667430:AAT:A	1.1026e-65	-2.77435	-1.19213	1.13116e-18	-2.46849	-1.25694
68667449	chr14:68667449:A:AG	1.08938e-65	-2.77667	-1.20186	1.10579e-18	-2.48446	-1.26365
68667454	chr14:68667454:A:AG	1.11783e-65	-2.77703	-1.17573	1.12297e-18	-2.48731	-1.24539
68667455	chr14:68667455:TATAAAAA:T	1.1032e-65	-2.77415	-1.19178	1.13457e-18	-2.46582	-1.2566
68667547	chr14:68667547:A:G	3.08418e-65	-2.72765	-0.210214	2.21296e-18	-2.75538	-0.298967
68667704	chr14:68667704:T:G	2.44035e-64	-1.31236e-09	-0.869422	2.02281e-17	-1.31236e-09	-0.841603
68667813	chr14:68667813:A:C	1.84478e-64	-1.67195	0.522752	4.57293e-18	-2.76089	0.432363
68667923	chr14:68667923:A:G	2.37469e-64	-1.31236e-09	-0.896695	1.84276e-17	-1.31236e-09	-0.934828
68668405	chr14:68668405:G:A	2.9723e-64	-1.31236e-09	-0.672227	2.39091e-17	-1.31236e-09	-0.67442
68668414	chr14:68668414:T:C	1.99082e-64	-1.31236e-09	-1.07302	1.55512e-17	-1.31236e-09	-1.10454
68668427	chr14:68668427:C:G	1.56263e-64	-1.31236e-09	-1.31519	1.25978e-17	-1.31236e-09	-1.31516
68668687	chr14:68668687:C:G	1.18254e-65	-2.65083	-1.24565	1.65765e-18	-2.10931	-1.23396
68668750	chr14:68668750:G:A	1.02017e-65	-2.77812	-1.26605	7.99606e-19	-2.77719	-1.29512
68668831	chr14:68668831:T:C	1.55846e-64	-1.31236e-09	-1.31787	1.25623e-17	-1.31236e-09	-1.31798
68669272	chr14:68669272:T:G	2.66297e-64	-1.31236e-09	-0.782119	2.17234e-17	-1.31236e-09	-0.770288
68670124	chr14:68670124:A:G	1.65926e-64	-1.31236e-09	-1.25519	1.38434e-17	-1.31236e-09	-1.22087
68670644	chr14:68670644:C:G	2.30691e-64	-1.31236e-09	-0.925651	1.83681e-17	-1.31236e-09	-0.938064
68671070	chr14:68671070:G:A	1.70953e-64	-1.31236e-09	-1.22534	1.36319e-17	-1.31236e-09	-1.23627
68671188	chr14:68671188:G:A	1.80513e-65	-2.16419	-1.30932	3.28376e-18	-1.34366	-1.31603
68671213	chr14:68671213:G:A	1.66278e-64	-1.31236e-09	-1.25307	1.29992e-17	-1.31236e-09	-1.28379
68671654	chr14:68671654:A:G	1.57603e-65	-2.584	-1.02524	7.18859e-18	-0.864857	-1.01133
68671658	chr14:68671658:T:C	1.56831e-64	-1.31236e-09	-1.31156	1.28895e-17	-1.31236e-09	-1.29227
68671708	chr14:68671708:C:A	2.4325e-64	-0.872641	-3.24751e-10	1.40983e-17	-1.20262	-3.24751e-10
68671780	chr14:68671780:G:A	6.05322e-65	-2.0082	-0.255361	3.45941e-18	-2.60568	-0.00189602
68672433	chr14:68672433:A:G	5.30395e-64	-1.31236e-09	-0.0931094	4.01542e-17	-1.31236e-09	-0.155951
68672514	chr14:68672514:G:C	2.21935e-64	-1.31236e-09	-0.964347	1.77617e-17	-1.31236e-09	-0.971632
68672945	chr14:68672945:A:G	1.40785e-65	-2.64891	-1.07317	2.62198e-18	-1.81663	-1.06812
68673007	chr14:68673007:A:G	2.40374e-65	-1.96444	-1.22268	4.65007e-18	-1.06916	-1.24263
68673410	chr14:68673410:CAT:C	3.67909e-65	-2.71127	-0.0502102	1.28311e-17	-1.27396	-0.0228447
68673539	chr14:68673539:CAT:C	1.79197e-64	-1.31236e-09	-1.17825	1.44485e-17	-1.31236e-09	-1.17809
68673541	chr14:68673541:T:C	1.58479e-64	-1.31236e-09	-1.30111	1.28239e-17	-1.31236e-09	-1.29737
68673545	chr14:68673545:T:C	1.81466e-64	-1.31236e-09	-1.16566	1.46313e-17	-1.31236e-09	-1.16552
68673633	chr14:68673633:CACAT:C	6.16055e-65	-1.21423	-1.03175	4.19339e-18	-1.35787	-1.05729
68673644	chr14:68673644:A:G	8.39651e-65	-1.99987	0.0635388	4.70566e-18	-2.61367	0.313755
68673702	chr14:68673702:C:T	4.34848e-65	-2.59432	-3.24751e-10	1.00368e-17	-1.54241	-3.24751e-10
68673788	chr14:68673788:C:G	1.55919e-64	-1.31236e-09	-1.31739	1.25772e-17	-1.31236e-09	-1.31679
68673790	chr14:68673790:A:G	1.10505e-65	-2.70029	-1.26397	8.43934e-19	-2.75125	-1.26711
68673814	chr14:68673814:A:G	1.58967e-64	-1.31236e-09	-1.29803	1.26024e-17	-1.31236e-09	-1.31479
68674057	chr14:68674057:CAT:C	1.69446e-64	-1.31236e-09	-1.2342	1.39925e-17	-1.31236e-09	-1.21015
68674071	chr14:68674071:C:T	1.31564e-65	-2.69588	-1.09395	2.33814e-18	-1.91106	-1.08826
68674552	chr14:68674552:T:A	1.15012e-65	-2.68912	-1.23517	8.64203e-19	-2.75668	-1.23795
68674667	chr14:68674667:T:C	2.04402e-65	-2.7774	-0.57183	2.26363e-18	-2.43642	-0.59529
68674967	chr14:68674967:T:C	9.38216e-64	-1.31236e-09	0.477248	8.898e-17	-1.31236e-09	0.639735
68675104	chr14:68675104:TG:T	6.53699e-64	-1.31236e-09	0.115915	5.13975e-17	-1.31236e-09	0.090912
68675363	chr14:68675363:C:T	1.93682e-65	-2.10554	-1.29756	3.55699e-18	-1.29237	-1.28739
68675672	chr14:68675672:C:T	1.98262e-64	-1.31236e-09	-1.07714	1.54884e-17	-1.31236e-09	-1.10859
68675673	chr14:68675673:A:G	6.387e-65	-2.78101	0.571126	1.36786e-17	-1.82603	0.59318
68676579	chr14:68676579:A:G	1.8166e-64	-1.31236e-09	-1.1646	1.53759e-17	-1.31236e-09	-1.11588
68676821	chr14:68676821:G:A	1.49096e-65	-2.37514	-1.28959	4.63789e-17	1.24426	-1.25609
68677602	chr14:68677602:T:C	3.08248e-64	-1.31236e-09	-0.635828	2.7804e-17	-1.31236e-09	-0.523498
68677825	chr14:68677825:C:T	2.35998e-65	-2.75602	-0.449475	2.92047e-18	-2.39377	-0.383165
68678302	chr14:68678302:C:G	5.26625e-64	-1.31236e-09	-0.100243	4.16949e-17	-1.31236e-09	-0.118299
68678495	chr14:68678495:TTACAGTC:T	2.1442e-64	-1.31236e-09	-0.998795	1.76497e-17	-1.31236e-09	-0.977957
68678573	chr14:68678573:G:C	5.75588e-65	-2.55581	0.241889	7.51837e-18	-2.10269	0.271362
68679792	chr14:68679792:G:A	1.97814e-64	-1.31236e-09	-1.07941	1.66318e-17	-1.31236e-09	-1.03736
68680107	chr14:68680107:A:T	2.38346e-65	-1.94329	-1.2523	4.39562e-18	-1.09939	-1.26868
68680133	chr14:68680133:G:A	1.63618e-64	-1.31236e-09	-1.2692	1.36779e-17	-1.31236e-09	-1.2329
68680284	chr14:68680284:A:G	1.89493e-64	-2.76467	1.64229	3.41806e-17	-2.02895	1.71193
68680415	chr14:68680415:T:C	5.73772e-64	-1.31236e-09	-0.0144996	5.10273e-17	-1.31236e-09	0.0836844
68680840	chr14:68680840:C:T	1.74349e-64	-1.31236e-09	-1.20568	1.46471e-17	-1.31236e-09	-1.16443
68680985	chr14:68680985:T:C	1.70441e-64	-1.31236e-09	-1.22834	1.37601e-17	-1.31236e-09	-1.2269
68681394	chr14:68681394:G:A	1.90342e-64	-1.31236e-09	-1.11791	1.68434e-17	-1.31236e-09	-1.02472
68681410	chr14:68681410:A:G	1.14287e-65	-2.6802	-1.25041	8.53897e-19	-2.76023	-1.24639
68681953	chr14:68681953:C:T	1.90213e-64	-1.31236e-09	-1.11859	1.54485e-17	-1.31236e-09	-1.11116
68682061	chr14:68682061:A:G	1.00055e-64	-2.69594	0.934921	2.24613e-17	-1.68574	0.948857
68682563	chr14:68682563:T:C	1.39326e-65	-2.58772	-1.14478	1.04483e-18	-2.74411	-1.06071
68682655	chr14:68682655:A:G	3.31759e-65	-1.93527	-0.929636	1.15554e-18	-2.77531	-0.928792
68682763	chr14:68682763:G:A	1.56085e-64	-1.31236e-09	-1.31633	1.26076e-17	-1.31236e-09	-1.31438
68682839	chr14:68682839:T:G	1.86098e-65	-2.77808	-0.664967	3.49253e-18	-1.92667	-0.67138
68683145	chr14:68683145:A:G	1.03279e-65	-2.71414	-1.31775	1.28309e-18	-2.2837	-1.3157
68683358	chr14:68683358:T:G	1.84204e-65	-2.23286	-1.22042	2.10439e-18	-1.88061	-1.22404
68683469	chr14:68683469:G:A	3.7196e-65	-2.75053	-3.24751e-10	3.47809e-18	-2.60219	-3.24751e-10
68683551	chr14:68683551:G:A	9.98509e-64	-1.31236e-09	0.539532	8.58629e-17	-1.31236e-09	0.604075
68683609	chr14:68683609:T:C	2.17219e-64	-1.31236e-09	-0.985825	1.77807e-17	-1.31236e-09	-0.970565
68684168	chr14:68684168:T:G	1.23693e-65	-2.65212	-1.19939	1.68207e-18	-2.16294	-1.16571
68684296	chr14:68684296:C:T	3.85887e-65	-2.71377	-3.24751e-10	3.78832e-18	-2.51676	-3.24751e-10
68684629	chr14:68684629:A:G	1.25549e-65	-2.51908	-1.31754	1.49981e-18	-2.1256	-1.31774
68684661	chr14:68684661:C:T	3.72491e-65	-2.7491	-3.24751e-10	2.90874e-18	-2.78096	-3.24751e-10
68684727	chr14:68684727:C:T	1.17148e-65	-2.76901	-1.13687	1.04103e-18	-2.75429	-1.05418
68684951	chr14:68684951:CTTCCTTCT:C	3.65529e-65	-2.76797	-3.24751e-10	8.21819e-18	-1.74233	-3.24751e-10
68684957	chr14:68684957:T:TC	3.93152e-65	-1.45812	-1.237	1.97149e-18	-1.93076	-1.23913
68684971	chr14:68684971:C:T	3.60539e-65	-2.78172	-3.24751e-10	6.67649e-18	-1.95009	-3.24751e-10
68685052	chr14:68685052:G:A	4.28665e-65	-1.29511	-1.31353	1.43256e-18	-2.17125	-1.31796
68685404	chr14:68685404:C:T	1.23866e-63	-1.31236e-09	0.755052	1.08088e-16	-1.31236e-09	0.834272
68685497	chr14:68685497:G:A	1.71559e-64	-1.31236e-09	-1.2218	1.38832e-17	-1.31236e-09	-1.218
68685789	chr14:68685789:A:G	4.60948e-65	-2.53603	-3.24751e-10	2.94322e-18	-2.76917	-3.24751e-10
68685876	chr14:68685876:A:G	2.19025e-64	-1.31236e-09	-0.977547	1.81384e-17	-1.31236e-09	-0.950645
68686738	chr14:68686738:T:G	4.42957e-65	-1.25925	-1.31659	1.45794e-18	-2.15458	-1.31707
68686794	chr14:68686794:C:T	4.14661e-65	-1.32903	-1.31282	1.39571e-18	-2.1973	-1.31798
68687164	chr14:68687164:T:C	1.80041e-64	-1.31236e-09	-1.17355	1.37908e-17	-1.31236e-09	-1.22467
68687294	chr14:68687294:C:T	4.0753e-65	-1.35104	-1.30816	1.37967e-18	-2.2096	-1.31723
68687696	chr14:68687696:T:A	4.58371e-65	-2.54164	-3.24751e-10	2.9479e-18	-2.76759	-3.24751e-10
68688063	chr14:68688063:G:A	1.11801e-65	-2.64972	-1.30288	1.26081e-18	-2.32503	-1.29189
68688212	chr14:68688212:A:G	3.13329e-65	-1.8888	-1.03326	1.51389e-18	-2.44011	-0.993886
68688566	chr14:68688566:C:T	1.32651e-65	-2.72633	-1.05527	1.38387e-18	-2.48733	-1.03646
68688633	chr14:68688633:T:C	1.14944e-65	-2.6266	-1.29827	1.19795e-18	-2.37808	-1.28999
68688690	chr14:68688690:G:A	2.16219e-63	1.31215	-3.24751e-10	5.10635e-17	0.0843935	-3.24751e-10
68688842	chr14:68688842:T:C	6.38233e-64	0.0919712	-3.24751e-10	6.46141e-17	0.319756	-3.24751e-10
68688910	chr14:68688910:G:A	1.53076e-65	-2.4817	-1.15668	9.85997e-19	-2.7191	-1.14368
68688993	chr14:68688993:T:C	1.66076e-64	-1.31236e-09	-1.25429	1.35351e-17	-1.31236e-09	-1.24339
68689079	chr14:68689079:G:A	1.19595e-65	-2.69232	-1.19289	1.2819e-18	-2.44925	-1.15109
68689383	chr14:68689383:T:C	1.41919e-65	-2.61922	-1.09483	1.30048e-18	-2.44864	-1.1373
68689545	chr14:68689545:G:A	1.29222e-65	-2.76827	-1.03952	9.79277e-19	-2.76187	-1.10774
68689597	chr14:68689597:C:T	3.50951e-64	-1.31236e-09	-0.506085	3.09711e-17	-1.31236e-09	-0.415623
68690146	chr14:68690146:G:GTGA	8.9529e-65	-1.20046	-0.671706	2.34261e-18	-2.29311	-0.704299
68690375	chr14:68690375:G:A	1.06482e-65	-2.77612	-1.22522	8.40222e-19	-2.75756	-1.26521
68690639	chr14:68690639:A:C	9.49331e-65	-0.531359	-1.2822	1.61932e-18	-2.11276	-1.25391
68690698	chr14:68690698:G:A	1.71834e-65	-2.73038	-0.792404	1.49426e-18	-2.77495	-0.67209
68690995	chr14:68690995:C:A	3.57903e-64	-1.31236e-09	-0.48647	2.61254e-17	-1.31236e-09	-0.585769
68691107	chr14:68691107:G:A	3.50617e-64	-1.31236e-09	-0.507039	3.09846e-17	-1.31236e-09	-0.415188
68691131	chr14:68691131:T:C	1.6523e-64	-1.31236e-09	-1.25939	1.29539e-17	-1.31236e-09	-1.28728
68691364	chr14:68691364:C:G	2.24126e-64	-1.31236e-09	-0.954524	1.82932e-17	-1.31236e-09	-0.942148
68691411	chr14:68691411:A:C	9.81176e-66	-2.77053	-1.31262	8.01398e-19	-2.75274	-1.31734
68691967	chr14:68691967:C:T	2.87986e-64	-1.31236e-09	-0.703818	2.27166e-17	-1.31236e-09	-0.725583
68691998	chr14:68691998:G:A	2.03576e-64	0.0472591	-1.09795	3.02494e-18	-1.70457	-1.03721
68692240	chr14:68692240:T:C	6.11206e-64	0.248695	-0.199993	3.98453e-18	-2.21761	-0.248649
68692507	chr14:68692507:A:G	3.71882e-64	-1.31236e-09	-0.448156	3.25081e-17	-1.31236e-09	-0.367187
68692781	chr14:68692781:CCT:C	3.53692e-65	-2.74318	-0.057709	4.98255e-18	-2.24546	0.00272532
68693031	chr14:68693031:C:T	9.77636e-66	-2.77149	-1.31528	9.5412e-19	-2.58894	-1.3067
68693579	chr14:68693579:G:A	2.42821e-64	-1.31236e-09	-0.874407	1.98987e-17	-1.31236e-09	-0.858025
68693770	chr14:68693770:G:A	5.10216e-64	0.258558	-0.390456	3.30912e-18	-2.21503	-0.436967
68694219	chr14:68694219:A:T	1.57068e-64	-1.31236e-09	-1.31005	1.27197e-17	-1.31236e-09	-1.30552
68694457	chr14:68694457:T:C	9.20571e-64	1.04642	-0.58816	3.13627e-18	-2.02704	-0.678602
68694495	chr14:68694495:G:A	1.17895e-61	5.31082	-3.24751e-10	3.72707e-18	-2.53306	-3.24751e-10
68694614	chr14:68694614:G:A	9.9044e-66	-2.775	-1.29875	8.41666e-19	-2.71226	-1.30878
68695030	chr14:68695030:G:A	1.55831e-64	-1.31236e-09	-1.31796	1.25627e-17	-1.31236e-09	-1.31795
68695326	chr14:68695326:C:T	6.87354e-65	-1.82888	-0.307588	2.05542e-18	-2.77766	-0.350538
68695954	chr14:68695954:T:C	2.03611e-64	-0.280325	-0.770197	1.39058e-18	-2.7628	-0.756161
68696135	chr14:68696135:G:C	1.55876e-64	-1.31236e-09	-1.31767	1.25623e-17	-1.31236e-09	-1.31798
68696393	chr14:68696393:T:G	1.56796e-65	-2.60678	-1.00759	1.51055e-18	-2.48151	-0.954699
68696501	chr14:68696501:A:G	1.60888e-64	-1.31236e-09	-1.28603	1.28081e-17	-1.31236e-09	-1.2986
68696738	chr14:68696738:A:G	1.40922e-64	-0.111591	-1.30693	1.46436e-17	0.131268	-1.29594
68696756	chr14:68696756:T:C	1.61781e-64	-1.31236e-09	-1.28049	1.30536e-17	-1.31236e-09	-1.27961
68696907	chr14:68696907:T:C	3.07821e-64	0.680512	-1.31772	1.06163e-18	-2.47385	-1.31502
68697114	chr14:68697114:G:A	3.66487e-65	-2.76535	-3.24751e-10	3.30275e-18	-2.65392	-3.24751e-10
68697149	chr14:68697149:T:C	1.5729e-64	-1.31236e-09	-1.30864	1.26684e-17	-1.31236e-09	-1.30956
68697437	chr14:68697437:T:C	1.56951e-64	-1.31236e-09	-1.3108	1.26429e-17	-1.31236e-09	-1.31158
68698036	chr14:68698036:A:G	2.51105e-64	0.331266	-1.17213	9.89777e-18	-0.345062	-1.21131
68698241	chr14:68698241:T:G	9.29804e-65	-0.528384	-1.30596	3.7918e-18	-1.2197	-1.29614
68698261	chr14:68698261:C:G	1.61202e-64	-1.31236e-09	-1.28407	1.28319e-17	-1.31236e-09	-1.29674
68698624	chr14:68698624:G:A	9.6965e-66	-2.777	-1.31797	1.36362e-17	0.0785803	-1.31453
68699260	chr14:68699260:G:A	2.88022e-64	-1.31236e-09	-0.703694	2.08925e-17	-1.31236e-09	-0.809285
68699321	chr14:68699321:C:T	9.8693e-66	-2.75942	-1.31788	9.75437e-19	-2.55579	-1.31776
68699391	chr14:68699391:T:C	2.60937e-64	-0.802452	-3.24751e-10	3.56533e-18	-2.57742	-3.24751e-10
68699392	chr14:68699392:A:G	1.1242e-65	-2.76741	-1.17966	1.78628e-17	0.246314	-1.21227
68699506	chr14:68699506:G:A	1.57018e-64	-1.31236e-09	-1.31037	1.26137e-17	-1.31236e-09	-1.31389
68699649	chr14:68699649:T:C	1.63696e-64	-1.31236e-09	-1.26872	1.31993e-17	-1.31236e-09	-1.26852
68699947	chr14:68699947:C:A	1.26627e-65	-2.61863	-1.20945	1.02364e-18	-2.61112	-1.21419
68700220	chr14:68700220:A:C	1.1461e-65	-2.76398	-1.1638	1.88702e-17	0.287199	-1.19829
68700392	chr14:68700392:T:C	1.565e-64	-1.31236e-09	-1.31367	1.26503e-17	-1.31236e-09	-1.311
68700522	chr14:68700522:A:AAG	1.65056e-64	-0.038273	-1.22217	6.46059e-18	-0.824201	-1.15876
68700932	chr14:68700932:A:G	2.30655e-64	0.305426	-1.23123	8.53479e-19	-2.78179	-1.22533
68701021	chr14:68701021:G:A	1.22538e-65	-2.74	-1.12089	9.90471e-19	-2.77235	-1.08591
68701491	chr14:68701491:C:A	9.73319e-66	-2.77621	-1.31498	1.36716e-17	0.084625	-1.31798
68702091	chr14:68702091:C:T	2.33889e-65	-1.90612	-1.30835	9.60302e-19	-2.57566	-1.31352
68702167	chr14:68702167:C:T	2.01132e-64	-1.31236e-09	-1.06277	1.46886e-17	-1.31236e-09	-1.16161
68702376	chr14:68702376:C:T	1.70901e-64	-1.31236e-09	-1.22565	1.3706e-17	-1.31236e-09	-1.23085
68702454	chr14:68702454:AAC:A	1.6147e-64	-1.31236e-09	-1.28241	1.27706e-17	-1.31236e-09	-1.30153
68702527	chr14:68702527:G:GT	5.42904e-63	2.23279	-3.24751e-10	8.18711e-18	-1.74612	-3.24751e-10
68702572	chr14:68702572:T:A	1.59946e-64	-1.31236e-09	-1.29189	1.26965e-17	-1.31236e-09	-1.30735
68703180	chr14:68703180:A:G	1.63104e-64	-1.31236e-09	-1.27235	1.35368e-17	-1.31236e-09	-1.24327
68703346	chr14:68703346:A:G	1.2106e-65	-2.76122	-1.11181	1.01584e-18	-2.75757	-1.07539
68703418	chr14:68703418:G:A	1.32584e-65	-2.77638	-1.00572	1.81158e-17	0.108057	-1.05995
68703634	chr14:68703634:A:T	9.66378e-66	-2.78124	-1.31711	8.8807e-19	-2.65276	-1.31462
68704286	chr14:68704286:A:G	1.02731e-65	-2.78169	-1.25551	3.00657e-18	-1.48833	-1.25955
68704442	chr14:68704442:C:T	1.93764e-65	-2.18769	-1.21498	1.00806e-18	-2.62011	-1.22054
68704787	chr14:68704787:C:A	9.73915e-66	-2.78194	-1.30864	1.15242e-17	-0.0877431	-1.31648
68704896	chr14:68704896:A:C	3.08723e-65	-1.74024	-1.19664	3.29894e-18	-1.4371	-1.21798
68704935	chr14:68704935:A:G	2.19025e-65	-2.21506	-1.06507	1.25281e-18	-2.60245	-1.02084
68705073	chr14:68705073:G:A	3.19778e-64	0.448513	-1.04762	1.18635e-17	-0.337636	-1.03757
68705225	chr14:68705225:T:C	1.04147e-65	-2.77285	-1.25067	8.83253e-19	-2.77925	-1.19357
68705330	chr14:68705330:C:T	1.58795e-64	-1.31236e-09	-1.29912	1.29563e-17	-1.31236e-09	-1.28709
68705449	chr14:68705449:G:A	3.39001e-64	0.0808049	-0.621535	1.18624e-17	-0.803777	-0.571524
68705536	chr14:68705536:G:A	1.70063e-64	-1.31236e-09	-1.23056	1.35827e-17	-1.31236e-09	-1.23988
68705904	chr14:68705904:G:A	2.00128e-64	-1.31236e-09	-1.06777	1.55985e-17	-1.31236e-09	-1.10151
68706163	chr14:68706163:T:C	3.61995e-65	-2.77769	-3.24751e-10	2.90667e-18	-2.78167	-3.24751e-10
68706535	chr14:68706535:C:T	1.08433e-65	-2.78152	-1.20166	9.1479e-18	-0.482501	-1.15265
68706581	chr14:68706581:G:A	3.00082e-63	-1.31236e-09	1.63991	3.20509e-16	-1.31236e-09	1.92123
68707140	chr14:68707140:C:T	6.17719e-64	-1.31236e-09	0.0593012	5.23661e-17	-1.31236e-09	0.109583
68707479	chr14:68707479:A:T	2.07811e-64	-1.31236e-09	-1.0301	1.58277e-17	-1.31236e-09	-1.08692
68707876	chr14:68707876:A:T	1.28548e-65	-2.63508	-1.17793	9.25997e-19	-2.73334	-1.19222
68708004	chr14:68708004:C:G	1.90176e-64	-1.31236e-09	-1.11878	1.52625e-17	-1.31236e-09	-1.12328
68708063	chr14:68708063:A:G	6.26873e-65	-2.22857	-3.24751e-10	4.00097e-18	-2.46214	-3.24751e-10
68708197	chr14:68708197:G:C	1.55904e-64	-1.31236e-09	-1.31749	1.27529e-17	-1.31236e-09	-1.30292
68708324	chr14:68708324:G:A	1.90934e-64	-1.31236e-09	-1.1148	1.59617e-17	-1.31236e-09	-1.07848
68708351	chr14:68708351:T:A	1.641e-64	-1.31236e-09	-1.26625	1.27832e-17	-1.31236e-09	-1.30055
68709297	chr14:68709297:G:A	2.06548e-65	-2.44547	-0.893311	4.06933e-18	-1.47696	-0.968236
68709670	chr14:68709670:C:T	2.02455e-65	-2.45052	-0.908275	4.08441e-18	-1.45928	-0.982224
68709770	chr14:68709770:C:T	7.49669e-64	-1.31236e-09	0.2529	6.17996e-17	-1.31236e-09	0.27522
68709832	chr14:68709832:T:C	2.01757e-64	-1.31236e-09	-1.05967	1.60287e-17	-1.31236e-09	-1.0743
68710698	chr14:68710698:A:G	9.97196e-65	-1.4187	-0.345665	8.57875e-18	-1.414	-0.285388
68711166	chr14:68711166:C:A	7.29667e-64	-1.31236e-09	0.225857	6.66501e-17	-1.31236e-09	0.350779
68711215	chr14:68711215:A:G	3.60463e-65	-2.78193	-3.24751e-10	2.94571e-18	-2.76833	-3.24751e-10
68711443	chr14:68711443:C:T	2.88552e-64	-1.31236e-09	-0.701857	2.17959e-17	-1.31236e-09	-0.766954
68711524	chr14:68711524:C:T	1.19221e-65	-2.77848	-1.10986	1.05703e-18	-2.70221	-1.091
68711543	chr14:68711543:G:A	1.12289e-65	-2.77999	-1.16825	9.98057e-19	-2.69781	-1.15281
68711658	chr14:68711658:A:T	1.12206e-65	-2.77774	-1.17124	9.84281e-19	-2.70882	-1.1557
68711741	chr14:68711741:C:T	1.19141e-65	-2.70116	-1.18785	9.04699e-19	-2.77873	-1.1701
68711980	chr14:68711980:A:G	1.30853e-65	-2.75687	-1.03837	1.08251e-18	-2.75189	-1.0175
68712078	chr14:68712078:C:A	1.16492e-65	-2.78188	-1.12961	9.92426e-19	-2.74473	-1.11155
68712221	chr14:68712221:C:T	4.65328e-65	-2.52657	-3.24751e-10	3.08624e-18	-2.72172	-3.24751e-10
68712260	chr14:68712260:G:A	1.59019e-63	1.98374	-0.978862	6.31666e-17	1.23891	-0.941806
68713112	chr14:68713112:T:C	1.39168e-64	-0.127729	-1.30332	4.97998e-17	1.37363	-1.3143
68713639	chr14:68713639:A:G	1.80102e-65	-2.21551	-1.26028	1.23186e-18	-2.43886	-1.20129
68714076	chr14:68714076:C:T	1.78401e-65	-2.21694	-1.26834	1.21339e-18	-2.44211	-1.21315
68714492	chr14:68714492:T:C	2.98815e-64	-1.31236e-09	-0.666909	2.54557e-17	-1.31236e-09	-0.611739
68714652	chr14:68714652:G:A	1.09769e-63	-1.31236e-09	0.63423	1.12324e-16	-1.31236e-09	0.872709
68714705	chr14:68714705:G:T	1.60688e-65	-2.58395	-1.0059	1.75125e-18	-2.37349	-0.914854
68714712	chr14:68714712:T:C	1.16649e-65	-2.75162	-1.15853	9.78952e-19	-2.72946	-1.14049
68715319	chr14:68715319:C:T	3.41423e-65	-1.59531	-1.24089	9.14281e-18	-0.422802	-1.21291
68715416	chr14:68715416:C:T	2.30679e-63	1.78156	-0.404678	9.27585e-17	0.888025	-0.206702
68716282	chr14:68716282:G:A	8.45463e-65	-1.92943	-3.24751e-10	4.66671e-18	-2.30822	-3.24751e-10
68716292	chr14:68716292:C:G	1.5616e-64	-1.31236e-09	-1.31585	1.2814e-17	-1.31236e-09	-1.29814
68716554	chr14:68716554:C:T	4.06484e-64	-1.31236e-09	-0.359187	2.78362e-17	-1.31236e-09	-0.522339
68716729	chr14:68716729:A:G	1.64861e-64	-1.31236e-09	-1.26163	1.29618e-17	-1.31236e-09	-1.28667
68716763	chr14:68716763:A:G	4.33179e-65	-1.37149	-1.22668	1.30282e-17	-0.0910805	-1.19048
68716963	chr14:68716963:A:G	1.68774e-64	-1.31236e-09	-1.23817	1.44569e-17	-1.31236e-09	-1.17751
68717053	chr14:68717053:T:A	2.51753e-63	1.69736	-0.233053	1.01113e-16	0.783897	-0.0163375
68717370	chr14:68717370:G:C	5.10818e-65	-1.29017	-1.14313	7.25658e-17	1.53973	-1.10391
68717379	chr14:68717379:C:A	6.04263e-64	-1.31236e-09	0.037277	4.64989e-17	-1.31236e-09	-0.00924876
68717386	chr14:68717386:T:C	1.17467e-65	-2.75234	-1.15082	9.87157e-19	-2.72897	-1.13263
68717508	chr14:68717508:A:G	1.18918e-65	-2.75111	-1.13977	9.96584e-19	-2.73109	-1.12101
68717605	chr14:68717605:A:G	2.25909e-65	-2.77494	-0.474246	2.20892e-18	-2.74306	-0.313114
68717670	chr14:68717670:G:A	5.84422e-63	2.79378	-0.4873	1.81284e-16	1.84702	-0.495631
68718868	chr14:68718868:G:T	6.55246e-65	-1.36898	-0.815327	1.97811e-17	-0.0677814	-0.796169
68718997	chr14:68718997:A:C	3.96942e-65	-1.58227	-1.10326	9.5161e-19	-2.75	-1.14827
68719737	chr14:68719737:G:A	1.07286e-63	-2.76144	3.37279	1.16661e-16	-2.56318	3.47377
68719762	chr14:68719762:T:C	1.0741e-63	-2.75504	3.36754	1.18217e-16	-2.54462	3.46847
68719764	chr14:68719764:CT:C	3.0017e-64	-1.31236e-09	-0.662384	2.69615e-17	-1.31236e-09	-0.554268
68719821	chr14:68719821:C:T	4.54611e-65	-1.31373	-1.23615	6.80284e-17	1.57022	-1.19897
68719944	chr14:68719944:A:C	2.49351e-65	-1.96009	-1.19037	1.83609e-18	-2.01374	-1.2273
68720393	chr14:68720393:A:T	2.1253e-65	-2.54425	-0.765984	1.34385e-18	-2.7516	-0.801539
68720474	chr14:68720474:A:C	1.54757e-65	-2.33839	-1.28907	1.22836e-18	-2.32659	-1.31641
68720488	chr14:68720488:G:A	4.58644e-63	2.0897	-0.0255679	1.88207e-16	1.18044	0.208427
68721008	chr14:68721008:C:T	5.07111e-63	2.08803	0.0765484	2.51517e-16	1.36216	0.316668
68721242	chr14:68721242:AC:A	3.68038e-64	-1.31236e-09	-0.458547	2.79569e-17	-1.31236e-09	-0.518012
68721462	chr14:68721462:A:G	3.97073e-64	-1.31236e-09	-0.382611	3.80465e-17	-1.31236e-09	-0.209868
68721603	chr14:68721603:ACAGGAGTGAGC:A	1.14298e-64	-1.12286	-0.505063	2.18958e-16	1.99896	-0.458758
68721620	chr14:68721620:C:T	3.05394e-63	1.83161	-0.174152	1.50526e-16	1.11686	0.048595
68721664	chr14:68721664:C:A	3.71469e-64	-1.31236e-09	-0.449267	2.81962e-17	-1.31236e-09	-0.509488
68721704	chr14:68721704:C:A	3.86059e-64	-1.31236e-09	-0.410743	2.92645e-17	-1.31236e-09	-0.472301
68721978	chr14:68721978:A:C	3.21302e-65	-2.66151	-0.235422	2.79974e-18	-2.77411	-0.0450421
68722212	chr14:68722212:T:C	3.34642e-65	-1.73386	-1.12239	9.87151e-19	-2.695	-1.16661
68722479	chr14:68722479:T:C	1.49818e-64	-1.35731	-3.24751e-10	2.94011e-18	-2.77023	-3.24751e-10
68722668	chr14:68722668:T:C	6.00218e-65	-2.27202	-3.24751e-10	5.52049e-18	-2.14021	-3.24751e-10
68722702	chr14:68722702:T:C	3.62665e-65	-1.55166	-1.22418	2.81237e-18	-1.64304	-1.17161
68722806	chr14:68722806:G:A	4.30487e-64	-1.31236e-09	-0.301814	2.99287e-17	-1.31236e-09	-0.449861
68723063	chr14:68723063:C:G	5.23386e-65	-1.15072	-1.25828	9.41046e-17	1.9297	-1.23397
68723103	chr14:68723103:C:T	8.54777e-65	-1.91848	-3.24751e-10	2.39106e-17	-0.674357	-3.24751e-10
68723305	chr14:68723305:G:C	2.72464e-64	-1.31236e-09	-0.759226	2.04444e-17	-1.31236e-09	-0.83097
68723352	chr14:68723352:T:C	1.08235e-65	-2.75586	-1.22916	9.15812e-19	-2.72038	-1.21624
68723446	chr14:68723446:G:A	1.17619e-64	-1.1294	-0.469885	2.23526e-16	1.98214	-0.421293
68723472	chr14:68723472:A:G	1.63385e-64	-1.31236e-09	-1.27062	1.35667e-17	-1.31236e-09	-1.24106
68723900	chr14:68723900:C:T	6.05335e-65	-2.26353	-3.24751e-10	3.95561e-18	-2.47354	-3.24751e-10
68723976	chr14:68723976:A:C	1.84132e-64	-1.31236e-09	-1.15108	1.56401e-17	-1.31236e-09	-1.09884
68724128	chr14:68724128:C:T	1.62177e-64	-1.31236e-09	-1.27804	1.37947e-17	-1.31236e-09	-1.22439
68724164	chr14:68724164:C:T	1.75283e-64	-1.31236e-09	-1.20033	1.5199e-17	-1.31236e-09	-1.12745
68724175	chr14:68724175:C:T	2.72529e-65	-2.31685	-0.744728	1.62285e-18	-2.57619	-0.7883
68724657	chr14:68724657:A:G	8.56926e-64	-1.31236e-09	0.38662	6.48075e-17	-1.31236e-09	0.322744
68724846	chr14:68724846:T:C	1.63278e-64	-1.31236e-09	-1.27128	1.35566e-17	-1.31236e-09	-1.2418
68724947	chr14:68724947:A:C	1.90719e-65	-2.39593	-1.02259	1.17293e-18	-2.6317	-1.05748
68725362	chr14:68725362:C:T	1.75102e-64	-1.31236e-09	-1.20137	1.47793e-17	-1.31236e-09	-1.15545
68725369	chr14:68725369:C:T	1.30089e-63	-2.78197	3.58604	1.56529e-16	-2.53732	3.74188
68725642	chr14:68725642:T:G	1.03062e-64	-1.19373	-0.537668	1.86072e-16	1.869	-0.49154
68725828	chr14:68725828:T:C	1.11107e-65	-2.74508	-1.21374	9.18469e-19	-2.73415	-1.19958
68725921	chr14:68725921:A:G	3.13286e-64	-1.31236e-09	-0.619616	2.81958e-17	-1.31236e-09	-0.509503
68726022	chr14:68726022:C:T	1.37357e-64	-1.16066	-0.283481	2.5197e-16	1.92604	-0.245413
68726108	chr14:68726108:T:C	3.01052e-65	-2.52459	-0.437447	2.447e-18	-2.55727	-0.396539
68726568	chr14:68726568:T:A	3.68629e-65	-1.55785	-1.20167	2.82203e-18	-1.669	-1.14222
68726610	chr14:68726610:C:A	2.24913e-63	1.94543	-0.593864	1.07753e-16	1.23417	-0.403005
68726744	chr14:68726744:T:C	1.23725e-64	-1.12938	-0.419293	2.38557e-16	2.00739	-0.381463
68726854	chr14:68726854:C:T	2.23939e-65	-2.27306	-0.984882	1.32465e-18	-2.54728	-1.02025
68726881	chr14:68726881:G:T	3.69677e-64	-1.31236e-09	-0.454102	3.52052e-17	-1.31236e-09	-0.287483
68727028	chr14:68727028:C:G	7.69528e-64	-1.31236e-09	0.279045	5.84467e-17	-1.31236e-09	0.219439
68727119	chr14:68727119:A:G	3.61638e-65	-2.77867	-3.24751e-10	3.9784e-18	-2.4678	-3.24751e-10
68727184	chr14:68727184:G:T	3.9038e-65	-1.50171	-1.20048	3.03665e-18	-1.5962	-1.14172
68727248	chr14:68727248:A:C	1.84483e-65	-2.452	-0.99976	2.07478e-18	-2.19614	-0.92268
68727624	chr14:68727624:A:G	1.79383e-65	-2.36381	-1.11599	1.10138e-18	-2.60779	-1.14432
68727641	chr14:68727641:G:T	7.65181e-64	-1.31236e-09	0.27338	5.81188e-17	-1.31236e-09	0.213812
68727783	chr14:68727783:G:A	3.44005e-65	-1.62092	-1.20774	2.68496e-18	-1.71047	-1.15054
68727971	chr14:68727971:C:A	5.55121e-65	-2.35013	-3.24751e-10	3.69938e-18	-2.54051	-3.24751e-10
68728044	chr14:68728044:T:C	2.02189e-65	-2.43013	-0.929986	1.42835e-18	-2.74714	-0.745024
68728148	chr14:68728148:T:G	2.32467e-65	-2.4302	-0.790369	1.43719e-18	-2.65277	-0.833218
68728314	chr14:68728314:T:C	1.65536e-65	-2.60094	-0.959188	1.6534e-18	-2.46518	-0.88066
68728393	chr14:68728393:C:T	1.18588e-65	-2.58021	-1.31345	1.78887e-18	-1.95349	-1.3136
68728404	chr14:68728404:A:T	1.39993e-64	-1.12606	-0.299079	2.59618e-16	1.9698	-0.259268
68728540	chr14:68728540:A:G	3.74456e-65	-1.51209	-1.23175	2.90119e-18	-1.60374	-1.17982
68728630	chr14:68728630:C:A	3.81845e-65	-1.51798	-1.20633	2.97468e-18	-1.61042	-1.14812
68728686	chr14:68728686:C:T	1.06854e-65	-2.76818	-1.22968	9.41852e-19	-2.69174	-1.21684
68728707	chr14:68728707:C:A	1.86928e-64	-1.31236e-09	-1.13601	1.57302e-17	-1.31236e-09	-1.09309
68728899	chr14:68728899:G:A	3.78682e-65	-1.54095	-1.19167	2.95913e-18	-1.63297	-1.13081
68728969	chr14:68728969:G:A	1.68089e-64	-1.31236e-09	-1.24224	1.29646e-17	-1.31236e-09	-1.28646
68729109	chr14:68729109:T:A	3.79584e-65	-1.53136	-1.19889	2.96487e-18	-1.62284	-1.13901
68729220	chr14:68729220:G:C	5.46775e-65	-1.33899	-1.02629	8.51108e-17	1.55259	-0.957316
68729417	chr14:68729417:T:C	2.36288e-65	-2.71118	-0.493089	2.13742e-18	-2.75357	-0.335506
68730261	chr14:68730261:G:A	3.6381e-65	-1.56142	-1.21126	2.8349e-18	-1.65232	-1.15435
68730580	chr14:68730580:T:G	1.70814e-64	-1.31236e-09	-1.22615	1.31352e-17	-1.31236e-09	-1.27338
68730722	chr14:68730722:T:C	1.24941e-65	-2.58731	-1.25417	1.8899e-18	-1.96836	-1.2438
68731208	chr14:68731208:G:A	1.08247e-65	-2.77796	-1.20694	1.10073e-18	-2.56051	-1.19219
68731211	chr14:68731211:C:T	2.44839e-64	-1.31236e-09	-0.866131	1.78937e-17	-1.31236e-09	-0.964227
68731814	chr14:68731814:T:C	1.39243e-64	-1.56171	0.131198	1.63901e-16	0.796157	0.454431
68732159	chr14:68732159:A:G	1.08974e-65	-2.78194	-1.19627	1.0524e-18	-2.61628	-1.18132
68732200	chr14:68732200:A:G	5.7387e-65	-1.80639	-0.510521	5.36587e-17	0.355895	-0.221929
68732363	chr14:68732363:C:T	1.56779e-64	-1.31236e-09	-1.3119	1.25627e-17	-1.31236e-09	-1.31795
68732394	chr14:68732394:G:A	3.91686e-65	-1.51687	-1.18199	2.73403e-18	-1.60671	-1.23619
68732462	chr14:68732462:A:G	4.79373e-65	-1.79703	-0.69981	4.33067e-17	0.366604	-0.446973
68732765	chr14:68732765:C:T	1.6088e-64	-1.31236e-09	-1.28607	1.32874e-17	-1.31236e-09	-1.26186
68732910	chr14:68732910:A:G	2.64809e-64	-1.31236e-09	-0.787723	1.92283e-17	-1.31236e-09	-0.892295
68733125	chr14:68733125:G:A	4.06648e-65	-1.39126	-1.27011	5.88952e-17	1.46955	-1.24247
68733441	chr14:68733441:G:A	1.56342e-64	-1.31236e-09	-1.31469	1.2565e-17	-1.31236e-09	-1.31777
68734136	chr14:68734136:G:A	2.37226e-64	-1.31236e-09	-0.897718	1.74232e-17	-1.31236e-09	-0.990877
68734218	chr14:68734218:C:T	4.41164e-65	-1.38448	-1.19542	3.38853e-18	-1.49281	-1.13547
68734286	chr14:68734286:A:G	7.4131e-65	-1.77958	-0.281321	2.09747e-16	1.52879	-0.0315638
68734386	chr14:68734386:C:A	1.96977e-64	-1.31236e-09	-1.08365	1.6669e-17	-1.31236e-09	-1.03512
68734601	chr14:68734601:C:T	1.02833e-64	-1.6986	-0.035031	1.08936e-16	0.583397	0.258686
68734835	chr14:68734835:A:G	1.38677e-64	-1.43458	-3.24751e-10	2.75575e-16	1.77018	-3.24751e-10
68735140	chr14:68735140:AC:A	3.20954e-65	-1.65705	-1.24097	3.30744e-17	0.903945	-1.25386
68735241	chr14:68735241:T:C	4.39274e-65	-1.83989	-0.744306	3.80498e-17	0.294316	-0.504097
68736109	chr14:68736109:T:C	1.03003e-64	-1.76169	0.0297155	1.00488e-16	0.42717	0.334187
68736322	chr14:68736322:G:A	9.51748e-64	0.485323	0.00624542	4.19623e-17	-0.351785	0.239879
68736428	chr14:68736428:G:A	1.78762e-65	-2.16531	-1.31795	1.09023e-18	-2.45451	-1.30778
68736757	chr14:68736757:AG:A	6.24245e-64	0.383451	-0.31364	2.58545e-17	-0.447956	-0.148237
68736789	chr14:68736789:C:T	6.69772e-65	-2.71908	0.556702	6.44426e-18	-2.7297	0.744215
68736806	chr14:68736806:A:G	1.56037e-64	-1.31236e-09	-1.31664	1.26981e-17	-1.31236e-09	-1.30723
68736960	chr14:68736960:G:A	3.22444e-65	-1.62772	-1.26567	3.4621e-17	0.977411	-1.28163
68737575	chr14:68737575:T:G	1.59047e-64	-1.31236e-09	-1.29753	1.26015e-17	-1.31236e-09	-1.31486
68737624	chr14:68737624:C:T	1.57355e-63	-1.31236e-09	0.994361	1.17806e-16	-1.31236e-09	0.920365
68737705	chr14:68737705:T:C	2.85548e-63	1.59026	-3.24751e-10	4.49831e-18	-2.34498	-3.24751e-10
68737879	chr14:68737879:A:T	1.7526e-64	-1.31236e-09	-1.20046	1.37662e-17	-1.31236e-09	-1.22646
68737977	chr14:68737977:G:A	4.96499e-63	2.14343	-3.24751e-10	6.63394e-18	-1.95648	-3.24751e-10
68738075	chr14:68738075:T:C	2.08103e-65	-2.45063	-0.88065	1.26086e-18	-2.77753	-0.839351
68738138	chr14:68738138:C:T	1.5854e-64	-1.31236e-09	-1.30073	1.31537e-17	-1.31236e-09	-1.27198
68738151	chr14:68738151:C:T	1.06506e-64	-1.6608	-0.037727	5.07303e-18	-2.28572	0.0609819
68738534	chr14:68738534:C:T	1.89927e-65	-2.38116	-1.04152	1.35856e-18	-2.59862	-0.943632
68738955	chr14:68738955:G:T	9.93393e-66	-2.7596	-1.31118	8.62018e-19	-2.67937	-1.31778
68739388	chr14:68739388:G:A	1.56651e-64	-1.31236e-09	-1.31271	1.29906e-17	-1.31236e-09	-1.28445
68739465	chr14:68739465:A:G	1.90132e-64	-1.31236e-09	-1.11902	1.61756e-17	-1.31236e-09	-1.06517
68739855	chr14:68739855:C:T	1.57231e-64	-1.31236e-09	-1.30901	1.27161e-17	-1.31236e-09	-1.30581
68739907	chr14:68739907:G:A	1.61607e-64	-1.31236e-09	-1.28157	1.27909e-17	-1.31236e-09	-1.29994
68740686	chr14:68740686:C:G	1.78872e-64	-1.31236e-09	-1.18006	1.48574e-17	-1.31236e-09	-1.15018
68741009	chr14:68741009:G:A	3.95023e-65	-2.69037	-3.24751e-10	3.17038e-18	-2.69483	-3.24751e-10
68741052	chr14:68741052:G:A	1.64955e-64	-1.31236e-09	-1.26106	1.28754e-17	-1.31236e-09	-1.29336
68741310	chr14:68741310:T:C	1.34336e-65	-2.52831	-1.24067	9.14285e-19	-2.67814	-1.26015
68741454	chr14:68741454:TC:T	2.4505e-64	-1.31236e-09	-0.865269	2.12188e-17	-1.31236e-09	-0.793791
68741951	chr14:68741951:T:C	1.84691e-64	-1.31236e-09	-1.14805	1.64762e-17	-1.31236e-09	-1.04676
68741967	chr14:68741967:G:C	2.00879e-64	-1.31236e-09	-1.06403	1.78474e-17	-1.31236e-09	-0.96682
68741986	chr14:68741986:T:G	1.7789e-64	-1.31236e-09	-1.18557	1.57013e-17	-1.31236e-09	-1.09493
68743060	chr14:68743060:T:A	1.57582e-64	-1.31236e-09	-1.30679	1.30083e-17	-1.31236e-09	-1.28309
68743342	chr14:68743342:G:A	2.32569e-65	-2.72207	-0.498062	1.10649e-17	-1.12181	-0.323082
68743482	chr14:68743482:G:A	1.54274e-65	-2.3842	-1.24638	1.231e-17	-0.0605713	-1.2777
68743484	chr14:68743484:C:T	3.34335e-64	-1.31236e-09	-0.554589	2.41638e-17	-1.31236e-09	-0.66382
68743663	chr14:68743663:A:G	4.40788e-65	-2.58075	-3.24751e-10	1.90488e-17	-0.901675	-3.24751e-10
68743793	chr14:68743793:T:C	1.95006e-64	-1.31236e-09	-1.0937	1.51284e-17	-1.31236e-09	-1.1321
68743844	chr14:68743844:C:T	3.94972e-65	-2.6905	-3.24751e-10	3.17118e-18	-2.69457	-3.24751e-10
68743965	chr14:68743965:C:T	1.17635e-65	-2.72013	-1.1816	1.33176e-18	-2.40069	-1.16149
68744230	chr14:68744230:T:C	1.62534e-64	-1.31236e-09	-1.27584	1.37008e-17	-1.31236e-09	-1.23122
68744369	chr14:68744369:G:A	1.0726e-65	-2.75969	-1.23438	9.3531e-19	-2.77144	-1.14412
68744458	chr14:68744458:T:C	2.09038e-65	-2.34632	-0.980483	4.10639e-18	-1.47507	-0.961066
68744695	chr14:68744695:C:T	1.05293e-65	-2.7253	-1.28727	5.16584e-18	-0.906555	-1.30005
68744802	chr14:68744802:A:G	1.73964e-64	-1.31236e-09	-1.20788	1.6294e-17	-1.31236e-09	-1.05788
68745094	chr14:68745094:C:T	7.86416e-65	-2.00183	-3.24751e-10	4.25373e-18	-2.40088	-3.24751e-10
68745231	chr14:68745231:C:T	1.78472e-64	-1.31236e-09	-1.1823	1.33481e-17	-1.31236e-09	-1.2573
68745326	chr14:68745326:A:AT	1.15686e-64	-1.09915	-0.516707	2.51214e-18	-2.24994	-0.677606
68745332	chr14:68745332:T:C	4.20104e-65	-2.62881	-3.24751e-10	6.58635e-18	-1.96368	-3.24751e-10
68745368	chr14:68745368:A:G	4.39096e-64	-1.31236e-09	-0.282014	3.11296e-17	-1.31236e-09	-0.410517
68745672	chr14:68745672:G:A	1.58749e-64	-1.31236e-09	-1.29941	1.29633e-17	-1.31236e-09	-1.28655
68746099	chr14:68746099:G:A	1.58833e-64	-1.31236e-09	-1.29888	1.29721e-17	-1.31236e-09	-1.28587
68746161	chr14:68746161:G:A	1.67959e-63	2.01324	-0.953667	3.09624e-18	-1.75589	-0.9626
68746168	chr14:68746168:A:G	1.20325e-65	-2.71662	-1.1625	1.09104e-18	-2.68806	-1.07348
68746267	chr14:68746267:G:A	1.70506e-65	-2.64561	-0.884938	1.11367e-18	-2.77928	-0.961743
68746308	chr14:68746308:C:T	7.09194e-64	-1.31236e-09	0.197398	5.26103e-17	-1.31236e-09	0.114235
68746334	chr14:68746334:T:C	7.43765e-65	-2.05759	-3.24751e-10	1.73936e-17	-0.992577	-3.24751e-10
68746562	chr14:68746562:C:A	1.58093e-64	-1.31236e-09	-1.30355	1.25828e-17	-1.31236e-09	-1.31634
68746720	chr14:68746720:G:A	1.58093e-64	-1.31236e-09	-1.30355	1.25829e-17	-1.31236e-09	-1.31634
68747017	chr14:68747017:G:T	1.67633e-64	-1.31236e-09	-1.24495	1.27881e-17	-1.31236e-09	-1.30016
68747134	chr14:68747134:G:A	5.51322e-64	0.689804	-0.744217	1.16705e-18	-2.76106	-0.933131
68747207	chr14:68747207:A:G	6.19885e-64	0.702827	-0.640025	1.27086e-18	-2.7603	-0.848683
68747502	chr14:68747502:G:A	2.24538e-63	2.63502	-1.28512	3.12016e-18	-1.3995	-1.31129
68747787	chr14:68747787:C:T	5.19734e-64	0.620721	-0.734135	1.2098e-18	-2.76669	-0.891525
68748034	chr14:68748034:C:G	1.60622e-64	-1.31236e-09	-1.28768	1.2674e-17	-1.31236e-09	-1.30912
68748069	chr14:68748069:G:A	2.252e-64	-1.31236e-09	-0.949741	2.06474e-17	-1.31236e-09	-0.821088
68748086	chr14:68748086:C:T	1.59115e-64	-1.31236e-09	-1.29711	1.26139e-17	-1.31236e-09	-1.31388
68748161	chr14:68748161:G:A	1.72365e-64	-1.31236e-09	-1.21712	1.29659e-17	-1.31236e-09	-1.28635
68748241	chr14:68748241:C:T	2.84866e-64	0.253615	-0.968328	1.02916e-18	-2.77918	-1.04075
68748406	chr14:68748406:A:T	1.56918e-64	-1.31236e-09	-1.31101	1.25623e-17	-1.31236e-09	-1.31798
68748679	chr14:68748679:A:G	1.55828e-64	-1.31236e-09	-1.31798	1.26506e-17	-1.31236e-09	-1.31097
68749235	chr14:68749235:T:C	1.12829e-65	-2.67976	-1.26369	1.57798e-18	-2.15174	-1.24079
68749291	chr14:68749291:T:A	1.82855e-64	-1.31236e-09	-1.15804	1.40107e-17	-1.31236e-09	-1.20886
68749491	chr14:68749491:C:A	2.77928e-64	-1.31236e-09	-0.739369	2.00975e-17	-1.31236e-09	-0.848084
68749695	chr14:68749695:C:T	1.00262e-64	-0.524523	-1.23442	1.09393e-18	-2.48731	-1.2716
68749707	chr14:68749707:C:T	7.28647e-63	3.57619	-1.04915	6.68737e-18	-0.891671	-1.05678
68749758	chr14:68749758:C:T	5.34837e-63	2.089	0.128816	4.16641e-18	-2.68836	0.266741
68750463	chr14:68750463:T:C	6.62481e-64	-1.31236e-09	0.12926	4.65466e-17	-1.31236e-09	-0.00822312
68750806	chr14:68750806:A:G	5.71788e-64	-1.31236e-09	-0.017964	4.04445e-17	-1.31236e-09	-0.148746
68751111	chr14:68751111:A:G	7.31063e-65	-2.78175	0.706929	7.22697e-18	-2.49776	0.626899
68751162	chr14:68751162:G:A	2.32717e-64	-1.31236e-09	-0.916907	2.13036e-17	-1.31236e-09	-0.789803
68751396	chr14:68751396:C:T	2.10287e-64	-1.31236e-09	-1.01826	2.015e-17	-1.31236e-09	-0.845471
68751479	chr14:68751479:T:C	2.35146e-64	-1.31236e-09	-0.906526	2.15829e-17	-1.31236e-09	-0.776774
68751715	chr14:68751715:G:A	2.3015e-64	-1.31236e-09	-0.927999	2.25249e-17	-1.31236e-09	-0.734054
68752246	chr14:68752246:G:A	2.82387e-64	-1.31236e-09	-0.723455	1.95263e-17	-1.31236e-09	-0.876913
68752296	chr14:68752296:T:C	3.78671e-65	-2.73265	-3.24751e-10	5.18095e-18	-2.20369	-3.24751e-10
68752347	chr14:68752347:A:G	3.91749e-65	-2.6987	-3.24751e-10	5.72837e-18	-2.10325	-3.24751e-10
68752472	chr14:68752472:T:C	1.90731e-64	-1.31236e-09	-1.11587	1.78617e-17	-1.31236e-09	-0.96602
68752690	chr14:68752690:C:T	3.60904e-65	-2.78071	-3.24751e-10	5.37031e-18	-2.16779	-3.24751e-10
68752795	chr14:68752795:G:A	1.56715e-64	-1.31236e-09	-1.3123	1.29394e-17	-1.31236e-09	-1.2884
68752946	chr14:68752946:G:A	1.93262e-64	-1.31236e-09	-1.10268	1.77346e-17	-1.31236e-09	-0.973157
68753190	chr14:68753190:T:C	3.88782e-64	-1.31236e-09	-0.403712	3.27351e-17	-1.31236e-09	-0.36023
68753373	chr14:68753373:C:T	6.34589e-63	3.38011	-0.991274	6.36294e-18	-0.998206	-0.99998
68753645	chr14:68753645:A:G	9.52204e-65	-0.715867	-1.09467	1.37639e-18	-2.35843	-1.17079
68754068	chr14:68754068:G:A	2.15201e-63	-1.31236e-09	1.30743	1.57958e-16	-1.31236e-09	1.21365
68754315	chr14:68754315:A:G	2.84257e-64	-1.31236e-09	-0.716855	3.23848e-17	-1.31236e-09	-0.370987
68754779	chr14:68754779:A:G	1.90997e-64	-1.31236e-09	-1.11447	1.78946e-17	-1.31236e-09	-0.964177
68755148	chr14:68755148:A:G	5.87906e-64	-1.31236e-09	0.00983495	4.13982e-17	-1.31236e-09	-0.125441
68755269	chr14:68755269:A:G	5.88948e-64	-1.31236e-09	0.0116066	4.15481e-17	-1.31236e-09	-0.121825
68755596	chr14:68755596:G:A	3.95001e-65	-2.69043	-3.24751e-10	1.3295e-17	-1.26129	-3.24751e-10
68755715	chr14:68755715:AT:A	1.77616e-64	-1.31236e-09	-1.18711	1.36813e-17	-1.31236e-09	-1.23265
68755732	chr14:68755732:C:T	5.00316e-65	-2.45408	-3.24751e-10	4.02074e-18	-2.45721	-3.24751e-10
68755767	chr14:68755767:C:T	2.47623e-65	-2.48355	-0.673859	3.28101e-18	-1.99973	-0.660795
68755787	chr14:68755787:G:A	5.20481e-63	3.17672	-0.986118	5.71551e-18	-1.11065	-0.994844
68755999	chr14:68755999:G:A	2.07503e-63	-1.31236e-09	1.271	1.52348e-16	-1.31236e-09	1.17749
68756201	chr14:68756201:C:T	1.78862e-64	-1.31236e-09	-1.18012	1.58097e-17	-1.31236e-09	-1.08805
68756283	chr14:68756283:A:C	1.78078e-64	-1.31236e-09	-1.18451	1.55565e-17	-1.31236e-09	-1.1042
68756378	chr14:68756378:T:A	5.53804e-64	-1.31236e-09	-0.0499207	3.91899e-17	-1.31236e-09	-0.180259
68756424	chr14:68756424:A:T	2.76111e-64	-1.31236e-09	-0.745928	2.59091e-17	-1.31236e-09	-0.594084
68756647	chr14:68756647:G:T	1.73029e-65	-2.76347	-0.752385	1.76937e-18	-2.78144	-0.496615
68756771	chr14:68756771:G:A	1.94627e-65	-2.78045	-0.617784	2.09746e-18	-2.77562	-0.332332
68756858	chr14:68756858:C:G	3.79182e-65	-2.7313	-3.24751e-10	5.20604e-18	-2.19886	-3.24751e-10
68757436	chr14:68757436:A:G	5.96007e-64	-1.31236e-09	0.0235213	4.19832e-17	-1.31236e-09	-0.111407
68757660	chr14:68757660:C:T	1.56587e-64	-1.31236e-09	-1.31312	1.25638e-17	-1.31236e-09	-1.31785
68757700	chr14:68757700:GC:G	2.61275e-65	-2.301	-0.802745	3.83008e-18	-1.71908	-0.78671
68758402	chr14:68758402:T:C	2.31314e-65	-2.49154	-0.734005	1.74626e-18	-2.67337	-0.617827
68758407	chr14:68758407:A:G	2.82613e-65	-2.25453	-0.770709	4.22476e-18	-1.65356	-0.754151
68758409	chr14:68758409:C:T	2.48933e-64	-1.31236e-09	-0.849547	2.55076e-17	-1.31236e-09	-0.609703
68758448	chr14:68758448:T:C	1.91185e-64	-1.31236e-09	-1.11349	1.89215e-17	-1.31236e-09	-0.908376
68758777	chr14:68758777:C:T	1.65707e-65	-2.75752	-0.801577	1.66502e-18	-2.78179	-0.557051
68758877	chr14:68758877:A:G	1.94476e-65	-2.48596	-0.91305	2.00433e-18	-2.27694	-0.876423
68758968	chr14:68758968:G:A	1.02682e-64	-0.664394	-1.0707	1.36852e-18	-2.38413	-1.15082
68758970	chr14:68758970:C:A	3.14441e-65	-2.33973	-0.578792	4.58851e-18	-1.77392	-0.551196
68759171	chr14:68759171:C:T	3.67784e-65	-2.76182	-3.24751e-10	4.61781e-18	-2.31876	-3.24751e-10
68759304	chr14:68759304:T:C	1.64244e-65	-2.4002	-1.16776	1.01605e-18	-2.617	-1.21575
68759398	chr14:68759398:C:T	3.69717e-65	-2.75658	-3.24751e-10	3.57824e-18	-2.57381	-3.24751e-10
68759515	chr14:68759515:G:C	1.18562e-63	-1.31236e-09	0.711291	8.79148e-17	-1.31236e-09	0.627691
68759585	chr14:68759585:T:G	9.86075e-66	-2.77422	-1.30395	1.61035e-18	-2.05433	-1.3179
68759836	chr14:68759836:T:C	3.05822e-65	-2.75931	-0.187006	3.47199e-18	-2.78158	0.177631
68759884	chr14:68759884:G:A	6.43971e-65	-2.20166	-3.24751e-10	2.90993e-18	-2.78055	-3.24751e-10
68760214	chr14:68760214:T:C	1.64621e-65	-2.66306	-0.902613	3.07051e-18	-1.83798	-0.888851
68760371	chr14:68760371:G:T	1.87025e-64	-1.31236e-09	-1.13549	1.71472e-17	-1.31236e-09	-1.00684
68760382	chr14:68760382:C:G	1.25768e-64	-0.523042	-1.00925	1.35562e-18	-2.44386	-1.10055
68760536	chr14:68760536:T:C	3.63923e-65	-2.77237	-3.24751e-10	4.31212e-18	-2.38725	-3.24751e-10
68760615	chr14:68760615:T:C	1.05757e-65	-2.70655	-1.30161	1.56985e-18	-2.11119	-1.2865
68760878	chr14:68760878:AG:A	3.6281e-65	-2.77544	-3.24751e-10	4.21748e-18	-2.40944	-3.24751e-10
68761201	chr14:68761201:A:G	1.26125e-65	-2.77539	-1.05666	1.67257e-18	-2.35913	-0.975191
68761579	chr14:68761579:G:A	2.05153e-64	-1.31236e-09	-1.04298	1.82036e-17	-1.31236e-09	-0.947057
68761685	chr14:68761685:A:C	3.63032e-65	-2.77483	-3.24751e-10	4.24327e-18	-2.40334	-3.24751e-10
68761883	chr14:68761883:C:T	4.01326e-65	-2.67454	-3.24751e-10	3.26047e-18	-2.66681	-3.24751e-10
68761941	chr14:68761941:G:A	1.29255e-63	-1.31236e-09	0.797638	1.08986e-16	-1.31236e-09	0.84254
68762261	chr14:68762261:G:A	5.21957e-64	-1.31236e-09	-0.109147	3.69879e-17	-1.31236e-09	-0.238086
68762324	chr14:68762324:C:T	2.97525e-64	-0.671232	-3.24751e-10	3.64936e-18	-2.55413	-3.24751e-10
68762359	chr14:68762359:C:T	2.07482e-65	-2.77604	-0.558236	2.23278e-18	-2.76963	-0.275803
68762509	chr14:68762509:G:A	5.23518e-64	-1.31236e-09	-0.10616	3.70948e-17	-1.31236e-09	-0.235202
68763363	chr14:68763363:G:A	2.08604e-65	-2.24055	-1.08833	3.1772e-18	-1.58153	-1.11115
68763405	chr14:68763405:G:A	1.22342e-65	-2.67096	-1.19154	9.6061e-19	-2.75823	-1.13063
68764286	chr14:68764286:T:C	2.94223e-65	-2.30068	-0.684298	1.73465e-18	-2.53181	-0.766055
68765006	chr14:68765006:G:A	7.10899e-63	3.61753	-1.11515	6.51231e-18	-0.852356	-1.12263
68765147	chr14:68765147:G:T	2.22383e-64	-0.292188	-0.670142	2.02512e-18	-2.73724	-0.405809
68765288	chr14:68765288:C:T	2.27606e-64	-1.31236e-09	-0.939117	1.69937e-17	-1.31236e-09	-1.01584
68765800	chr14:68765800:G:C	1.42771e-65	-2.63935	-1.06872	2.26458e-18	-2.14067	-0.89062
68766300	chr14:68766300:AAAAAAAAAAAGAAAAG:A	2.97242e-65	-2.21888	-0.75589	1.712e-18	-2.47926	-0.831759
68766653	chr14:68766653:G:A	1.55842e-64	-1.31236e-09	-1.31789	1.26088e-17	-1.31236e-09	-1.31428
68767119	chr14:68767119:G:A	1.00071e-65	-2.7696	-1.29383	1.06017e-18	-2.61425	-1.176
68767263	chr14:68767263:T:A	2.57881e-65	-1.79896	-1.31786	1.42184e-18	-2.18138	-1.31534
68767556	chr14:68767556:C:T	1.55908e-64	-1.31236e-09	-1.31746	1.26746e-17	-1.31236e-09	-1.30908
68767568	chr14:68767568:C:T	3.49505e-62	4.09496	-3.24751e-10	4.11654e-18	-2.43366	-3.24751e-10
68767583	chr14:68767583:C:T	1.56368e-64	-1.31236e-09	-1.31452	1.27791e-17	-1.31236e-09	-1.30087
68767595	chr14:68767595:A:G	1.07167e-65	-2.75052	-1.24441	8.50438e-19	-2.76221	-1.24847
68768023	chr14:68768023:C:T	1.74872e-64	-1.31236e-09	-1.20268	1.38369e-17	-1.31236e-09	-1.22134
68768051	chr14:68768051:A:G	4.23728e-64	-1.31236e-09	-0.317641	3.81021e-17	-1.31236e-09	-0.208407
68768425	chr14:68768425:C:A	2.34654e-64	-1.31236e-09	-0.908619	1.97703e-17	-1.31236e-09	-0.864498
68768722	chr14:68768722:A:G	1.55861e-64	-1.31236e-09	-1.31777	1.25623e-17	-1.31236e-09	-1.31798
68768935	chr14:68768935:G:A	1.0219e-62	4.02717	-1.1619	7.70004e-18	-0.638255	-1.1692
68769395	chr14:68769395:C:T	1.04501e-65	-2.74637	-1.27375	1.33298e-18	-2.25056	-1.3107
68769419	chr14:68769419:A:C	3.73824e-65	-2.74553	-3.24751e-10	3.40227e-18	-2.62423	-3.24751e-10
68769613	chr14:68769613:A:G	1.7585e-64	-1.31236e-09	-1.1971	1.55541e-17	-1.31236e-09	-1.10436
68769616	chr14:68769616:G:A	1.08622e-65	-2.71528	-1.26616	1.45193e-18	-2.1677	-1.30809
68770612	chr14:68770612:A:AG	1.89255e-64	-1.31236e-09	-1.12364	1.81748e-17	-1.31236e-09	-0.948644
68770614	chr14:68770614:T:TAACAC	1.88775e-64	-1.31236e-09	-1.12618	1.81112e-17	-1.31236e-09	-0.952148
68770617	chr14:68770617:G:T	1.89314e-64	-1.31236e-09	-1.12332	1.81825e-17	-1.31236e-09	-0.948215
68770618	chr14:68770618:G:GTGTTAACTA	1.89077e-64	-1.31236e-09	-1.12458	1.81511e-17	-1.31236e-09	-0.949945
68771013	chr14:68771013:C:T	4.02493e-64	-1.31236e-09	-0.369054	5.19067e-17	-1.31236e-09	0.10077
68771208	chr14:68771208:C:T	9.63259e-63	4.04132	-1.23515	7.44561e-18	-0.625854	-1.2152
68771510	chr14:68771510:C:G	2.5954e-64	-1.31236e-09	-0.80782	2.2021e-17	-1.31236e-09	-0.756679
68771546	chr14:68771546:C:T	1.42022e-62	4.41352	-1.2191	9.16009e-18	-0.437519	-1.1963
68771567	chr14:68771567:G:A	2.78745e-64	-1.31236e-09	-0.736433	2.67611e-17	-1.31236e-09	-0.561728
68772037	chr14:68772037:T:C	1.2735e-62	4.29916	-1.21377	8.69742e-18	-0.495284	-1.19037
68772080	chr14:68772080:C:T	8.38175e-63	3.87759	-1.21051	6.60907e-18	-0.742064	-1.21817
68772886	chr14:68772886:T:C	1.21096e-65	-2.74327	-1.12947	1.09207e-18	-2.56142	-1.19918
68773034	chr14:68773034:G:A	3.17131e-64	0.369831	-0.977247	1.59997e-18	-2.32769	-1.05101
68773133	chr14:68773133:G:A	1.89909e-65	-2.41899	-1.00379	1.14528e-18	-2.78103	-0.931998
68773254	chr14:68773254:T:C	9.04775e-63	3.95705	-1.21351	6.94896e-18	-0.689227	-1.22086
68773362	chr14:68773362:A:G	4.33806e-64	0.934944	-1.22908	1.19067e-18	-2.41978	-1.25438
68773617	chr14:68773617:T:C	4.45356e-64	-1.31236e-09	-0.267858	3.57894e-17	-1.31236e-09	-0.271025
68773622	chr14:68773622:T:G	4.42999e-64	-1.31236e-09	-0.273163	3.56003e-17	-1.31236e-09	-0.276323
68774173	chr14:68774173:T:C	2.25451e-64	-1.31236e-09	-0.948629	1.68751e-17	-1.31236e-09	-1.02284
68774519	chr14:68774519:A:C	9.87973e-66	-2.76591	-1.31033	1.03698e-18	-2.49606	-1.3163
68774521	chr14:68774521:G:A	7.891e-65	-1.99842	-3.24751e-10	2.98075e-18	-2.7565	-3.24751e-10
68774738	chr14:68774738:C:T	3.63016e-65	-2.77487	-3.24751e-10	3.71657e-18	-2.53587	-3.24751e-10
68775004	chr14:68775004:G:T	3.92013e-65	-2.69802	-3.24751e-10	8.49006e-18	-1.70978	-3.24751e-10
68775248	chr14:68775248:G:T	3.70238e-65	-2.75517	-3.24751e-10	2.94406e-18	-2.76889	-3.24751e-10
68775313	chr14:68775313:A:G	8.16777e-63	3.84208	-1.20086	6.57586e-18	-0.756415	-1.20886
68775789	chr14:68775789:T:C	2.72946e-64	-1.31236e-09	-0.757459	2.32378e-17	-1.31236e-09	-0.702898
68776081	chr14:68776081:A:T	2.72518e-64	-1.31236e-09	-0.759025	2.3199e-17	-1.31236e-09	-0.704567
68776096	chr14:68776096:C:G	5.31042e-65	-2.39448	-3.24751e-10	3.07173e-18	-2.72644	-3.24751e-10
68776129	chr14:68776129:G:A	1.12328e-65	-2.71029	-1.23761	1.07587e-18	-2.49174	-1.2838
68776339	chr14:68776339:T:C	1.63574e-64	-1.31236e-09	-1.26946	1.34553e-17	-1.31236e-09	-1.2493
68776681	chr14:68776681:G:A	1.11823e-62	4.08675	-1.13139	8.19656e-18	-0.605117	-1.13985
68776981	chr14:68776981:G:A	2.87834e-65	-2.72326	-0.283669	8.86133e-18	-1.87351	0.206529
68777126	chr14:68777126:G:A	1.06032e-65	-2.70369	-1.30189	7.98632e-19	-2.75559	-1.31795
68777150	chr14:68777150:G:A	2.54897e-65	-2.26526	-0.8632	1.55268e-18	-2.49848	-0.910216
68777316	chr14:68777316:G:A	7.20274e-63	3.67503	-1.15954	6.2581e-18	-0.846851	-1.16795
68777497	chr14:68777497:C:T	6.75476e-65	-2.76228	0.608381	1.02014e-17	-2.6233	1.09715
68777760	chr14:68777760:A:G	2.61605e-64	-1.31236e-09	-0.799894	2.22044e-17	-1.31236e-09	-0.748389
68778225	chr14:68778225:A:G	1.69327e-64	-1.31236e-09	-1.2349	1.35424e-17	-1.31236e-09	-1.24285
68778429	chr14:68778429:A:G	4.63734e-64	-1.31236e-09	-0.227421	3.8683e-17	-1.31236e-09	-0.193276
68778485	chr14:68778485:T:A	5.4024e-65	-2.3773	-3.24751e-10	3.73209e-18	-2.53171	-3.24751e-10
68778864	chr14:68778864:A:C	2.93938e-64	-1.31236e-09	-0.683364	2.2773e-17	-1.31236e-09	-0.723101
68779316	chr14:68779316:A:G	5.41996e-62	4.94467	-0.410975	2.75314e-17	-0.0691817	-0.464167
68779522	chr14:68779522:G:A	1.60429e-64	-1.31236e-09	-1.28888	1.26259e-17	-1.31236e-09	-1.31293
68779860	chr14:68779860:C:A	2.91094e-64	-1.31236e-09	-0.693087	2.2615e-17	-1.31236e-09	-0.730062
68780269	chr14:68780269:G:A	4.167e-64	0.784211	-1.11858	3.78324e-18	-1.3685	-1.1496
68780588	chr14:68780588:C:T	9.90987e-66	-2.75549	-1.31771	1.08705e-18	-2.45964	-1.30557
68780725	chr14:68780725:G:A	3.91896e-65	-2.69832	-3.24751e-10	8.42244e-18	-1.71778	-3.24751e-10
68780726	chr14:68780726:C:T	2.72583e-64	-1.31236e-09	-0.75879	1.89087e-17	-1.31236e-09	-0.909057
68780763	chr14:68780763:G:A	9.22455e-63	3.81514	-1.05224	7.47668e-18	-0.771985	-1.0649
68781124	chr14:68781124:A:T	4.09338e-64	-1.31236e-09	-0.35219	3.18995e-17	-1.31236e-09	-0.386086
68781540	chr14:68781540:C:T	6.47401e-63	3.54256	-1.13374	5.98669e-18	-0.91529	-1.14385
68781588	chr14:68781588:G:A	2.10033e-64	-1.31236e-09	-1.01947	1.53907e-17	-1.31236e-09	-1.11491
68782350	chr14:68782350:G:A	3.63639e-65	-2.77403	0.000872479	4.4207e-18	-2.6717	0.309317
68782671	chr14:68782671:G:T	1.75999e-65	-2.18129	-1.31755	1.06185e-18	-2.47199	-1.31667
68782958	chr14:68782958:G:A	3.66098e-65	-2.76642	-3.24751e-10	3.57669e-18	-2.57424	-3.24751e-10
68783195	chr14:68783195:C:T	3.60951e-65	-2.78058	-3.24751e-10	2.90632e-18	-2.78179	-3.24751e-10
68783639	chr14:68783639:AGTTT:A	5.11162e-63	3.43969	-1.26715	4.30997e-18	-1.11363	-1.27411
68783867	chr14:68783867:T:C	2.55819e-63	-1.31236e-09	1.48032	2.25634e-16	-1.31236e-09	1.57024
68784001	chr14:68784001:AT:A	5.34323e-64	-1.31236e-09	-0.0857309	3.55053e-17	-1.31236e-09	-0.278994
68784174	chr14:68784174:T:C	1.14509e-65	-2.69349	-1.23517	1.09288e-18	-2.63752	-1.12234
68784198	chr14:68784198:T:C	1.36194e-65	-2.78157	-0.973663	1.4979e-18	-2.68602	-0.758591
68784289	chr14:68784289:C:T	3.69243e-65	-2.75786	-3.24751e-10	5.28457e-18	-2.18389	-3.24751e-10
68784781	chr14:68784781:C:T	4.59462e-63	3.33182	-1.26592	4.08113e-18	-1.16934	-1.27297
68784836	chr14:68784836:G:T	3.60521e-65	-2.78177	-3.24751e-10	2.90936e-18	-2.78074	-3.24751e-10
68785538	chr14:68785538:C:T	2.49851e-65	-1.88323	-1.26522	1.50837e-18	-2.20694	-1.23071
68785923	chr14:68785923:G:C	2.84078e-63	-1.31236e-09	1.5851	2.14176e-16	-1.31236e-09	1.51812
68787354	chr14:68787354:G:A	3.6609e-65	-2.76644	-3.24751e-10	3.58143e-18	-2.57292	-3.24751e-10
68787577	chr14:68787577:A:C	4.31689e-64	1.0146	-1.31363	6.93431e-18	-0.595205	-1.31699
68787582	chr14:68787582:G:A	1.31964e-65	-2.53582	-1.25097	1.16914e-17	-0.117743	-1.27208
68789308	chr14:68789308:G:T	2.01804e-64	-1.05943	-3.24751e-10	2.28701e-17	-0.718846	-3.24751e-10
68790885	chr14:68790885:G:A	2.2866e-64	-1.31236e-09	-0.934495	2.03414e-17	-1.31236e-09	-0.83602
68791064	chr14:68791064:T:C	5.38805e-64	-1.31236e-09	-0.0773784	3.57212e-17	-1.31236e-09	-0.272933
68791141	chr14:68791141:C:T	1.00456e-65	-2.74606	-1.31353	8.21042e-19	-2.73251	-1.31335
68791812	chr14:68791812:C:T	2.01372e-64	-1.31236e-09	-1.06158	1.54889e-17	-1.31236e-09	-1.10856
68792484	chr14:68792484:G:A	2.60983e-65	-2.71315	-0.391714	2.07809e-18	-2.68761	-0.429616
68792689	chr14:68792689:C:G	1.7228e-61	6.28493	-0.594792	1.40453e-17	-0.526991	-0.679399
68792785	chr14:68792785:T:C	1.5753e-61	6.17277	-0.572125	1.36632e-17	-0.576739	-0.657231
68792945	chr14:68792945:C:A	2.0047e-61	6.37599	-0.5343	1.55956e-17	-0.481832	-0.619856
68793311	chr14:68793311:G:A	1.90808e-61	6.39172	-0.599429	2.78697e-17	0.158692	-0.679829
68793562	chr14:68793562:C:G	3.6051e-65	-2.7818	-3.24751e-10	2.9841e-18	-2.75538	-3.24751e-10
68793573	chr14:68793573:C:T	1.11466e-65	-2.64049	-1.31511	8.94399e-19	-2.6423	-1.31798
68793794	chr14:68793794:C:G	5.82335e-64	0.819054	-0.81874	1.62232e-17	-0.501915	-0.560318
68793846	chr14:68793846:G:C	1.57776e-65	-2.31131	-1.29683	7.84795e-19	-2.78197	-1.30904
68793871	chr14:68793871:C:T	2.02558e-65	-2.34276	-1.01553	8.56371e-19	-2.78131	-1.22242
68793931	chr14:68793931:G:T	1.7156e-64	-1.31236e-09	-1.2218	1.45169e-17	-1.31236e-09	-1.17337
68794070	chr14:68794070:C:T	2.53157e-64	-1.31236e-09	-0.832723	2.27007e-17	-1.31236e-09	-0.72628
68794132	chr14:68794132:C:T	1.75044e-64	-1.31236e-09	-1.2017	1.31107e-17	-1.31236e-09	-1.27525
68794445	chr14:68794445:A:T	4.51058e-64	0.619654	-0.874789	1.4896e-17	-0.56153	-0.586057
68794755	chr14:68794755:A:G	1.61382e-65	-2.26913	-1.31642	8.12171e-19	-2.78146	-1.27526
68795724	chr14:68795724:A:G	8.77224e-64	1.04977	-0.639736	1.48026e-17	-0.824988	-0.328884
68796001	chr14:68796001:C:G	2.9113e-64	-1.31236e-09	-0.692963	2.09516e-17	-1.31236e-09	-0.806464
68796020	chr14:68796020:C:T	2.20188e-64	-1.31236e-09	-0.97225	2.04446e-17	-1.31236e-09	-0.830957
68796429	chr14:68796429:T:G	2.89074e-64	-1.31236e-09	-0.700049	2.62987e-17	-1.31236e-09	-0.579158
68796540	chr14:68796540:C:T	1.65446e-64	-1.31236e-09	-1.25809	1.49605e-17	-1.31236e-09	-1.14326
68796624	chr14:68796624:T:C	6.84137e-64	1.41094	-1.24951	3.40347e-18	-1.39391	-1.22997
68796882	chr14:68796882:T:C	6.69269e-64	0.834353	-0.6949	1.19081e-17	-0.95257	-0.41889
68796897	chr14:68796897:T:G	2.93261e-64	-1.31236e-09	-0.68567	2.67182e-17	-1.31236e-09	-0.563333
68797144	chr14:68797144:G:C	2.21281e-64	-1.31236e-09	-0.967298	2.0563e-17	-1.31236e-09	-0.825186
68797939	chr14:68797939:T:A	4.47721e-63	1.59683	0.443192	1.67051e-17	-1.31214	0.279175
68798022	chr14:68798022:C:T	1.77563e-64	-1.31236e-09	-1.1874	1.34199e-17	-1.31236e-09	-1.25194
68798272	chr14:68798272:G:A	2.1539e-64	-1.31236e-09	-0.994283	1.98e-17	-1.31236e-09	-0.862996
68798374	chr14:68798374:G:A	2.97998e-63	2.95071	-1.31777	1.97253e-18	-1.85166	-1.31771
68798387	chr14:68798387:T:A	2.72313e-64	-1.31236e-09	-0.75978	1.97146e-17	-1.31236e-09	-0.867316
68798423	chr14:68798423:C:T	1.85912e-64	-1.31236e-09	-1.14146	1.65675e-17	-1.31236e-09	-1.04124
68798476	chr14:68798476:C:T	2.92106e-64	-1.31236e-09	-0.689617	2.66191e-17	-1.31236e-09	-0.567049
68799194	chr14:68799194:T:C	2.62716e-64	-1.59747	0.801812	6.5899e-18	-2.48863	0.525491
68799217	chr14:68799217:G:C	1.75155e-64	-1.31236e-09	-1.20106	1.60768e-17	-1.31236e-09	-1.0713
68799306	chr14:68799306:G:T	1.02603e-65	-2.77342	-1.26503	1.28057e-18	-2.48745	-1.11393
68799955	chr14:68799955:A:C	2.74746e-64	-1.31236e-09	-0.750885	2.49269e-17	-1.31236e-09	-0.632728
68800496	chr14:68800496:G:A	2.85861e-64	-1.31236e-09	-0.711226	2.0608e-17	-1.31236e-09	-0.822998
68800978	chr14:68800978:A:T	7.12922e-64	0.99808	-0.795439	1.16003e-17	-0.856018	-0.541626
68801363	chr14:68801363:A:G	1.69687e-64	-1.31236e-09	-1.23278	1.35859e-17	-1.31236e-09	-1.23965
68802341	chr14:68802341:A:G	1.21356e-65	-2.56453	-1.30605	8.68803e-19	-2.69555	-1.29376
68802350	chr14:68802350:A:T	1.77617e-64	-1.31236e-09	-1.1871	1.51212e-17	-1.31236e-09	-1.13258
68802615	chr14:68802615:T:C	2.2478e-64	-1.73711	0.785497	6.0435e-18	-2.55295	0.503254
68802764	chr14:68802764:G:A	1.68516e-64	-1.31236e-09	-1.2397	1.34943e-17	-1.31236e-09	-1.24641
68802957	chr14:68802957:CA:C	5.13304e-64	-1.31236e-09	-0.125864	3.56369e-17	-1.31236e-09	-0.275294
68804010	chr14:68804010:T:C	2.58572e-62	1.17781	2.6158	4.62222e-16	-0.733441	3.02081
68804174	chr14:68804174:A:G	6.75014e-64	0.903791	-0.75579	1.14069e-17	-0.923716	-0.490744
68804196	chr14:68804196:A:G	1.55837e-64	-1.31236e-09	-1.31792	1.25896e-17	-1.31236e-09	-1.3158
68805101	chr14:68805101:G:C	3.35894e-64	-1.31236e-09	-0.549935	3.41223e-17	-1.31236e-09	-0.318726
68805539	chr14:68805539:G:A	1.55117e-64	-1.77947	0.456915	4.30397e-18	-2.56895	0.179813
68805581	chr14:68805581:AG:A	1.66689e-63	1.30352	-0.25154	4.06786e-17	-0.258267	0.115292
68805926	chr14:68805926:C:T	1.75052e-63	1.35287	-0.251935	4.21379e-17	-0.22237	0.11464
68806125	chr14:68806125:C:T	2.98495e-65	-2.51027	-0.460293	7.238e-18	-1.67517	-0.194161
68806130	chr14:68806130:C:CAG	1.38811e-63	0.868965	-3.24751e-10	5.12749e-18	-2.21406	-3.24751e-10
68806743	chr14:68806743:C:T	1.86624e-64	-1.31236e-09	-1.13763	1.58065e-17	-1.31236e-09	-1.08826
68806920	chr14:68806920:G:A	6.82682e-64	-1.31236e-09	0.159298	4.10983e-17	-1.31236e-09	-0.13271
68806990	chr14:68806990:CACTT:C	1.77955e-64	-1.31236e-09	-1.1852	1.4225e-17	-1.31236e-09	-1.19367
68807188	chr14:68807188:T:C	2.83882e-63	1.54128	0.0431325	1.55385e-17	-0.999485	-0.10587
68807335	chr14:68807335:C:T	3.59828e-64	-1.31236e-09	-0.481104	3.49547e-17	-1.31236e-09	-0.294624
68807899	chr14:68807899:A:C	1.78936e-64	-1.31236e-09	-1.1797	1.4273e-17	-1.31236e-09	-1.19031
68807937	chr14:68807937:T:A	1.46219e-65	-2.43475	-1.24946	8.07037e-19	-2.74509	-1.31797
68808093	chr14:68808093:G:A	4.7473e-65	-1.96154	-0.545026	2.03882e-18	-2.54599	-0.590319
68808233	chr14:68808233:C:T	1.43233e-65	-2.74264	-0.962203	1.65977e-18	-2.61649	-0.725504
68808372	chr14:68808372:C:T	1.27161e-62	1.59758	1.48631	6.39216e-17	-0.953734	1.26271
68808556	chr14:68808556:A:G	1.72658e-64	-1.31236e-09	-1.21542	1.50445e-17	-1.31236e-09	-1.13767
68809100	chr14:68809100:T:C	3.15362e-64	-1.31236e-09	-0.613011	2.32393e-17	-1.31236e-09	-0.702833
68809148	chr14:68809148:A:G	1.64661e-64	-1.31236e-09	-1.26284	1.27989e-17	-1.31236e-09	-1.29932
68809385	chr14:68809385:T:A	5.28916e-64	-1.31236e-09	-0.0959014	3.77353e-17	-1.31236e-09	-0.218081
68810862	chr14:68810862:G:A	2.13352e-63	0.787242	0.511553	3.53462e-17	-0.541388	0.257901
68811028	chr14:68811028:C:T	1.97611e-65	-2.27342	-1.1096	1.10786e-18	-2.56974	-1.17651
68811152	chr14:68811152:G:A	1.22509e-63	1.93358	-1.18955	7.14235e-18	-0.724986	-1.15765
68811259	chr14:68811259:A:G	1.23373e-65	-2.75328	-1.10082	1.3579e-18	-2.58675	-0.955991
68811487	chr14:68811487:C:T	2.14587e-62	4.69435	-1.08719	2.7013e-18	-1.6034	-1.25155
68813162	chr14:68813162:A:G	1.31516e-65	-2.74095	-1.04924	1.39624e-18	-2.6242	-0.890691
68813202	chr14:68813202:G:A	3.46716e-65	-1.6112	-1.20961	9.04476e-19	-2.64217	-1.3069
68813441	chr14:68813441:C:T	3.13348e-63	2.9928	-1.30964	2.119e-18	-1.78388	-1.31385
68813526	chr14:68813526:G:A	1.7069e-64	-1.31236e-09	-1.22688	1.36754e-17	-1.31236e-09	-1.23308
68813786	chr14:68813786:G:A	2.02593e-64	-1.31236e-09	-1.05553	1.83927e-17	-1.31236e-09	-0.936722
68814011	chr14:68814011:C:T	5.24237e-64	-1.31236e-09	-0.104787	6.9942e-17	-1.31236e-09	0.398989
68814251	chr14:68814251:C:T	3.62443e-65	-2.77645	-3.24751e-10	3.77459e-18	-2.52038	-3.24751e-10
68814498	chr14:68814498:C:T	1.63089e-63	0.805882	0.224264	2.67182e-17	-0.540971	-0.022361
68814731	chr14:68814731:G:A	2.64198e-63	2.81302	-1.30047	1.92884e-18	-1.8846	-1.30716
68815161	chr14:68815161:T:C	2.03451e-65	-2.34267	-1.01122	1.32717e-18	-2.77252	-0.793109
68815392	chr14:68815392:C:T	3.41333e-65	-1.59207	-1.24439	9.02183e-19	-2.63576	-1.31585
68815616	chr14:68815616:A:G	4.59674e-63	1.36417	0.702196	2.41448e-17	-1.18438	0.519767
68815795	chr14:68815795:G:T	3.21613e-63	2.99893	-1.28973	2.10984e-18	-1.80394	-1.29813
68815994	chr14:68815994:C:G	2.47115e-63	1.25428	0.191426	1.38791e-17	-1.25445	0.0361592
68816170	chr14:68816170:C:T	2.21561e-65	-2.27596	-0.992659	1.34954e-18	-2.77928	-0.769635
68816213	chr14:68816213:A:G	1.95878e-65	-2.38958	-1.00225	1.36048e-18	-2.75892	-0.781915
68816658	chr14:68816658:C:T	5.63042e-62	5.54345	-0.971656	3.97869e-18	-1.28218	-1.18554
68816828	chr14:68816828:G:A	4.23278e-62	5.27127	-0.984803	3.54058e-18	-1.39049	-1.19389
68817087	chr14:68817087:C:G	1.36706e-63	-1.31236e-09	0.853687	9.71631e-17	-1.31236e-09	0.727714
68817223	chr14:68817223:CTCTT:C	4.77634e-64	-1.31236e-09	-0.197888	6.27926e-17	-1.31236e-09	0.291159
68817248	chr14:68817248:A:G	3.46551e-64	-1.31236e-09	-0.518702	2.45767e-17	-1.31236e-09	-0.646879
68817276	chr14:68817276:T:C	3.97143e-65	-1.53843	-1.14659	9.49819e-19	-2.61517	-1.28499
68817506	chr14:68817506:T:C	1.94514e-63	1.09883	0.107522	2.98779e-17	-0.308709	-0.142849
68817560	chr14:68817560:G:C	2.36427e-65	-2.27718	-0.9265	1.27495e-18	-2.57473	-1.03105
68818608	chr14:68818608:T:C	3.32212e-65	-1.88646	-0.977082	1.70174e-18	-2.57778	-0.739243
68818808	chr14:68818808:A:C	1.93479e-64	-1.31236e-09	-1.10156	1.42196e-17	-1.31236e-09	-1.19406
68818857	chr14:68818857:A:G	2.23316e-64	-1.31236e-09	-0.958143	1.566e-17	-1.31236e-09	-1.09757
68818971	chr14:68818971:T:C	1.25542e-63	-1.31236e-09	0.768496	1.4039e-16	-1.31236e-09	1.09575
68819101	chr14:68819101:C:T	3.3428e-65	-2.12273	-0.734606	2.00708e-18	-2.67941	-0.472583
68819389	chr14:68819389:G:A	4.64242e-64	-1.31236e-09	-0.226327	3.09123e-17	-1.31236e-09	-0.417525
68819435	chr14:68819435:T:C	2.41162e-62	4.81823	-1.09433	4.59989e-18	-1.06196	-1.26068
68820173	chr14:68820173:T:G	2.49055e-64	-1.31236e-09	-0.849057	2.27915e-17	-1.31236e-09	-0.722288
68820940	chr14:68820940:G:A	1.27822e-62	4.39679	-1.30771	9.31255e-18	-0.310293	-1.30702
68821236	chr14:68821236:C:T	2.01709e-64	-1.31236e-09	-1.05991	1.54414e-17	-1.31236e-09	-1.11162
68821464	chr14:68821464:C:T	6.63622e-64	0.597583	-0.466602	1.5744e-18	-2.76248	-0.632317
68821499	chr14:68821499:G:C	2.96913e-65	-2.09691	-0.878963	1.79019e-18	-2.66714	-0.599217
68821715	chr14:68821715:A:G	2.26806e-64	-0.243617	-0.699019	2.87043e-18	-2.13438	-0.659831
68821803	chr14:68821803:G:A	3.60785e-65	-2.78103	-3.24751e-10	4.97609e-18	-2.24403	-3.24751e-10
68821804	chr14:68821804:T:TGG	5.26774e-64	-1.31236e-09	-0.0999596	4.5141e-17	-1.31236e-09	-0.0388853
68821806	chr14:68821806:C:G	5.26052e-64	-1.31236e-09	-0.101331	4.50791e-17	-1.31236e-09	-0.0402582
68822053	chr14:68822053:G:A	4.35352e-65	-2.59316	-3.24751e-10	5.23718e-18	-2.19289	-3.24751e-10
68822595	chr14:68822595:A:C	1.23335e-62	4.34586	-1.29252	3.5289e-18	-1.27637	-1.31132
68822645	chr14:68822645:G:A	6.22126e-65	-2.50873	0.272553	9.14142e-18	-2.23774	0.601883
68823244	chr14:68823244:G:A	3.44901e-64	-1.31236e-09	-0.523474	2.32799e-17	-1.31236e-09	-0.701086
68823591	chr14:68823591:A:G	2.85146e-65	-2.0691	-0.947216	1.62008e-18	-2.66308	-0.703125
68824169	chr14:68824169:C:T	3.21927e-62	4.01276	-3.24751e-10	4.27835e-18	-2.39511	-3.24751e-10
68824668	chr14:68824668:G:A	3.60537e-65	-2.78172	-3.24751e-10	5.38658e-18	-2.16477	-3.24751e-10
68824824	chr14:68824824:G:A	1.90256e-64	-1.31236e-09	-1.11836	1.66245e-17	-1.31236e-09	-1.0378
68824949	chr14:68824949:C:T	1.9351e-65	-2.2271	-1.17689	1.26214e-18	-2.71662	-0.899245
68824965	chr14:68824965:C:T	4.77875e-65	-2.49997	-3.24751e-10	3.42913e-18	-2.61637	-3.24751e-10
68825334	chr14:68825334:T:G	2.06833e-64	-0.324506	-0.710314	2.73436e-18	-2.16854	-0.67424
68825439	chr14:68825439:T:G	3.76048e-64	-1.31236e-09	-0.437014	3.60562e-17	-1.31236e-09	-0.2636
68825573	chr14:68825573:C:G	3.60523e-65	-2.78176	-3.24751e-10	5.13584e-18	-2.21243	-3.24751e-10
68825603	chr14:68825603:G:A	3.8998e-64	-1.31236e-09	-0.400636	3.74959e-17	-1.31236e-09	-0.224446
68825750	chr14:68825750:G:A	2.5263e-64	-1.31236e-09	-0.834804	1.80365e-17	-1.31236e-09	-0.956281
68825991	chr14:68825991:G:T	3.61582e-65	-2.77883	-3.24751e-10	4.13167e-18	-2.43	-3.24751e-10
68826371	chr14:68826371:T:G	3.60531e-65	-2.78174	-3.24751e-10	6.852e-18	-1.92414	-3.24751e-10
68826476	chr14:68826476:G:A	4.53294e-65	-2.55278	-3.24751e-10	2.90925e-18	-2.78078	-3.24751e-10
68826959	chr14:68826959:C:T	1.80425e-64	-1.31236e-09	-1.17142	1.53849e-17	-1.31236e-09	-1.11529
68827207	chr14:68827207:A:G	2.83037e-64	-1.31236e-09	-0.721153	2.57005e-17	-1.31236e-09	-0.602165
68827294	chr14:68827294:C:A	1.92264e-65	-2.2091	-1.20135	1.22046e-18	-2.71111	-0.938343
68827340	chr14:68827340:G:A	1.92856e-65	-2.16875	-1.23863	1.15549e-18	-2.6951	-1.00905
68827680	chr14:68827680:G:A	1.91577e-64	-0.967879	-0.143563	5.31196e-18	-1.80782	-0.370893
68827703	chr14:68827703:G:A	3.23347e-64	-1.31236e-09	-0.588007	2.20398e-17	-1.31236e-09	-0.755826
68827743	chr14:68827743:C:T	1.82546e-65	-2.23756	-1.22476	1.1576e-18	-2.72131	-0.981017
68827750	chr14:68827750:C:A	7.33036e-63	3.48724	-0.954191	2.99789e-18	-1.59819	-1.15258
68827856	chr14:68827856:G:A	4.09008e-65	-2.65558	-3.24751e-10	1.0877e-17	-1.46203	-3.24751e-10
68828047	chr14:68828047:T:C	1.92785e-64	-1.10516	-3.24751e-10	2.22255e-17	-0.747436	-3.24751e-10
68828731	chr14:68828731:T:C	1.90653e-64	-0.28176	-0.834515	2.47316e-18	-2.14445	-0.798732
68828752	chr14:68828752:T:C	1.25277e-62	4.29414	-1.22517	3.64933e-18	-1.24669	-1.30744
68828864	chr14:68828864:T:C	2.60617e-64	-1.31236e-09	-0.803679	1.7726e-17	-1.31236e-09	-0.973644
68829573	chr14:68829573:GC:G	4.5711e-64	-1.31236e-09	-0.241808	3.29791e-17	-1.31236e-09	-0.352803
68829590	chr14:68829590:AAAG:A	2.7275e-64	-1.31236e-09	-0.758176	1.95769e-17	-1.31236e-09	-0.874327
68829744	chr14:68829744:G:A	2.44404e-64	-1.31236e-09	-0.867911	2.15727e-17	-1.31236e-09	-0.777247
68829936	chr14:68829936:T:C	1.91526e-65	-2.19842	-1.21588	1.19766e-18	-2.70396	-0.964347
68829950	chr14:68829950:T:C	1.91188e-64	-0.240238	-0.873236	2.38544e-18	-2.13985	-0.839442
68830138	chr14:68830138:C:T	1.39412e-62	3.9166	-0.740725	1.35328e-17	-0.524668	-0.718892
68830435	chr14:68830435:A:G	2.0323e-64	-0.250075	-0.802319	2.57309e-18	-2.13654	-0.767028
68830495	chr14:68830495:A:G	3.47736e-64	-0.335277	-0.180011	5.18321e-18	-2.16277	-0.0404853
68830715	chr14:68830715:A:G	1.10215e-62	3.79624	-0.85537	1.13382e-17	-0.583514	-0.836982
68830838	chr14:68830838:T:G	3.91364e-64	-1.31236e-09	-0.397093	2.60206e-17	-1.31236e-09	-0.589788
68830981	chr14:68830981:TTTTCTTTTC:T	2.27611e-64	-1.31236e-09	-0.939096	1.92641e-17	-1.31236e-09	-0.890436
68831269	chr14:68831269:C:T	2.6229e-63	2.77581	-1.27051	1.94105e-18	-1.86775	-1.3177
68832161	chr14:68832161:A:G	4.41373e-65	-2.7761	0.196676	6.18027e-18	-2.52603	0.498719
68832308	chr14:68832308:C:T	7.56369e-64	-1.31236e-09	0.261798	5.2473e-17	-1.31236e-09	0.111621
68832637	chr14:68832637:T:G	3.60463e-65	-2.78193	-3.24751e-10	5.25847e-18	-2.18884	-3.24751e-10
68832679	chr14:68832679:G:GCTA	1.18413e-62	4.23042	-1.2178	3.55688e-18	-1.27499	-1.30481
68832718	chr14:68832718:C:T	4.25006e-64	-0.46926	0.154632	1.20184e-17	-1.36732	0.00508303
68832726	chr14:68832726:A:G	1.16596e-63	-1.31236e-09	0.694571	1.05892e-16	-1.31236e-09	0.813739
68832770	chr14:68832770:T:C	2.51164e-63	-0.398051	1.86001	3.0563e-17	-2.20436	1.77547
68833747	chr14:68833747:A:G	1.72483e-65	-2.29425	-1.22477	9.25944e-19	-2.66764	-1.25798
68834104	chr14:68834104:A:G	7.74254e-63	3.00882	-0.421066	1.39659e-17	-0.838887	-0.373172
68834106	chr14:68834106:CT:C	1.5582e-64	-0.997679	-0.320351	4.57137e-18	-1.82116	-0.507705
68834199	chr14:68834199:G:A	1.55239e-63	-1.31236e-09	0.98082	1.42089e-16	-1.31236e-09	1.10778
68834473	chr14:68834473:T:C	1.47995e-64	-1.08918	-0.280377	4.43471e-18	-1.8881	-0.471115
68834824	chr14:68834824:C:G	2.40722e-64	-1.31236e-09	-0.883088	2.22188e-17	-1.31236e-09	-0.74774
68834847	chr14:68834847:T:A	1.57612e-62	4.02523	-0.726653	1.47201e-17	-0.453547	-0.705919
68835118	chr14:68835118:T:C	1.01242e-62	4.04267	-1.18672	3.313e-18	-1.35975	-1.29107
68835157	chr14:68835157:C:T	9.34643e-64	-0.578467	1.0519	1.26416e-17	-2.30059	0.988907
68835682	chr14:68835682:G:A	2.93737e-65	-2.15518	-0.831449	1.84554e-18	-2.6863	-0.549604
68835693	chr14:68835693:C:T	6.32521e-65	-1.46185	-0.757751	2.23234e-18	-2.0416	-1.00402
68836309	chr14:68836309:T:C	2.18624e-64	-1.31236e-09	-0.979378	1.98737e-17	-1.31236e-09	-0.859281
68836906	chr14:68836906:T:C	1.61058e-64	-1.31236e-09	-1.28497	1.44677e-17	-1.31236e-09	-1.17676
68838046	chr14:68838046:T:A	1.42119e-64	-1.41007	-3.24751e-10	3.2979e-18	-2.65539	-3.24751e-10
68838757	chr14:68838757:C:T	6.70892e-64	-0.457952	0.599827	7.3029e-18	-2.25538	0.394975
68839130	chr14:68839130:G:GA	1.69285e-64	-1.31236e-09	-1.23515	1.59142e-17	-1.31236e-09	-1.08147
68839424	chr14:68839424:CT:C	1.10814e-63	-0.370643	1.01435	1.3692e-17	-2.20328	0.97141
68839432	chr14:68839432:C:T	1.12819e-64	-0.848427	-0.792519	3.32485e-18	-1.6959	-0.951355
68839502	chr14:68839502:A:C	7.51246e-64	-0.599528	0.854529	1.01233e-17	-2.31187	0.778034
68839565	chr14:68839565:C:A	4.37633e-65	-2.58794	-3.24751e-10	2.90584e-18	-2.78195	-3.24751e-10
68839582	chr14:68839582:A:T	6.2623e-63	3.53354	-1.15797	2.50341e-18	-1.6559	-1.27513
68839621	chr14:68839621:C:T	1.17609e-65	-2.77445	-1.1275	2.45864e-18	-1.95898	-0.990085
68839821	chr14:68839821:A:G	3.66481e-65	-2.76537	-3.24751e-10	6.56059e-18	-1.9676	-3.24751e-10
68840012	chr14:68840012:A:G	1.68496e-64	-1.31236e-09	-1.23982	1.57847e-17	-1.31236e-09	-1.08964
68840768	chr14:68840768:A:G	8.86395e-64	-0.483234	0.903666	9.61654e-18	-2.26563	0.680442
68840904	chr14:68840904:CAAAAAT:C	1.10894e-63	-0.32414	0.968568	1.35094e-17	-2.17199	0.926693
68841237	chr14:68841237:G:A	1.71634e-64	-1.22137	-3.24751e-10	3.00072e-16	1.85534	-3.24751e-10
68841465	chr14:68841465:T:C	9.11223e-63	3.71334	-0.962703	9.12213e-18	-0.692887	-0.945087
68841805	chr14:68841805:G:T	4.73658e-65	-2.50883	-3.24751e-10	5.33954e-18	-2.17354	-3.24751e-10
68841925	chr14:68841925:G:A	4.53363e-65	-2.55262	-3.24751e-10	3.60371e-18	-2.56671	-3.24751e-10
68842411	chr14:68842411:C:T	1.0664e-62	3.70997	-0.802075	1.08001e-17	-0.69097	-0.77815
68842743	chr14:68842743:T:A	2.45663e-64	-1.31236e-09	-0.86277	2.04873e-17	-1.31236e-09	-0.828874
68842846	chr14:68842846:A:C	1.59471e-64	-1.31236e-09	-1.29487	1.28372e-17	-1.31236e-09	-1.29633
68842888	chr14:68842888:A:G	1.57431e-64	-1.31236e-09	-1.30774	1.26775e-17	-1.31236e-09	-1.30885
68843493	chr14:68843493:C:T	2.87898e-64	-1.31236e-09	-0.704127	1.9797e-17	-1.31236e-09	-0.863145
68843795	chr14:68843795:C:T	1.24811e-63	-0.501502	1.26416	5.41081e-17	-1.00771	1.15002
68844672	chr14:68844672:C:A	1.83103e-64	-1.31236e-09	-1.15669	1.5613e-17	-1.31236e-09	-1.10057
68845566	chr14:68845566:T:G	1.55953e-64	-1.31236e-09	-1.31717	1.26627e-17	-1.31236e-09	-1.31002
68845568	chr14:68845568:G:T	1.55896e-64	-1.31236e-09	-1.31754	1.26801e-17	-1.31236e-09	-1.30865
68845689	chr14:68845689:G:A	2.3111e-64	-0.0862208	-0.837617	1.05209e-18	-2.77848	-1.01941
68845809	chr14:68845809:G:A	1.92321e-64	-1.31236e-09	-1.10757	1.67714e-17	-1.31236e-09	-1.029
68845817	chr14:68845817:G:A	4.07482e-63	3.21896	-1.27311	3.7445e-18	-1.25568	-1.27271
68846020	chr14:68846020:G:A	3.59711e-63	2.90335	-1.08219	3.9177e-18	-1.42172	-1.06145
68846144	chr14:68846144:T:C	2.24736e-64	-0.171854	-0.779953	1.10009e-18	-2.78062	-0.972662
68846184	chr14:68846184:G:A	1.92099e-64	-1.31236e-09	-1.10872	1.67478e-17	-1.31236e-09	-1.03041
68846481	chr14:68846481:A:T	1.39791e-64	-1.42659	-3.24751e-10	1.09081e-16	0.843418	-3.24751e-10
68846597	chr14:68846597:T:C	1.61332e-64	-1.31236e-09	-1.28327	1.30568e-17	-1.31236e-09	-1.27937
68846795	chr14:68846795:T:A	2.65629e-63	2.79555	-1.2776	3.04699e-18	-1.45971	-1.27481
68846905	chr14:68846905:G:A	3.98177e-63	3.04226	-1.11951	4.08146e-18	-1.34096	-1.10126
68847248	chr14:68847248:G:A	1.56312e-64	-1.31236e-09	-1.31488	1.3418e-17	-1.31236e-09	-1.25208
68847299	chr14:68847299:T:C	2.22266e-64	-1.31236e-09	-0.962857	2.01835e-17	-1.31236e-09	-0.843811
68847337	chr14:68847337:A:AC	2.3743e-65	-1.88584	-1.3136	2.66067e-18	-1.56036	-1.30974
68847342	chr14:68847342:G:A	3.01599e-64	-1.3304	0.672767	1.18485e-17	-1.73218	0.355698
68847615	chr14:68847615:A:T	2.68191e-64	-1.31236e-09	-0.775034	1.80183e-17	-1.31236e-09	-0.957288
68847633	chr14:68847633:C:T	2.28692e-64	-1.31236e-09	-0.934354	2.09561e-17	-1.31236e-09	-0.806247
68847936	chr14:68847936:C:T	1.76543e-64	-1.31236e-09	-1.19317	1.35465e-17	-1.31236e-09	-1.24255
68847944	chr14:68847944:G:A	5.63684e-63	3.37288	-1.10253	4.83872e-18	-1.18884	-1.08319
68848095	chr14:68848095:C:T	1.62987e-64	-1.31236e-09	-1.27306	1.29099e-17	-1.31236e-09	-1.29069
68848106	chr14:68848106:C:A	2.8603e-63	2.67718	-1.08523	3.53824e-18	-1.52156	-1.06349
68848239	chr14:68848239:A:T	2.64565e-63	2.6341	-1.12016	3.32259e-18	-1.54755	-1.10038
68848299	chr14:68848299:C:T	3.76369e-65	-2.2321	-0.506647	1.40808e-17	-1.05348	-0.150386
68848703	chr14:68848703:T:C	3.19772e-64	-1.31236e-09	-0.599123	2.45212e-17	-1.31236e-09	-0.649137
68848760	chr14:68848760:G:A	1.95389e-64	-1.31236e-09	-1.09174	1.71703e-17	-1.31236e-09	-1.00549
68849208	chr14:68849208:G:A	1.57028e-64	-1.31236e-09	-1.31031	1.25656e-17	-1.31236e-09	-1.31771
68849483	chr14:68849483:G:A	1.18572e-65	-2.76828	-1.12552	3.98001e-18	-1.54318	-0.924212
68849490	chr14:68849490:C:A	1.40562e-65	-2.48569	-1.23798	3.6846e-18	-1.33685	-1.20767
68849589	chr14:68849589:C:T	1.28708e-63	-1.31236e-09	0.793396	9.20119e-17	-1.31236e-09	0.67324
68849798	chr14:68849798:A:G	1.00144e-65	-2.74475	-1.31796	7.80536e-19	-2.77896	-1.3175
68850260	chr14:68850260:A:T	1.93492e-65	-2.73977	-0.664306	5.12359e-17	0.572618	-0.484855
68851067	chr14:68851067:GAAGAAAAAAAAA:G	3.29342e-64	-1.31236e-09	-0.569635	4.45234e-17	-1.31236e-09	-0.0526621
68851102	chr14:68851102:G:A	1.74877e-64	-1.31236e-09	-1.20265	1.62702e-17	-1.31236e-09	-1.05934
68851345	chr14:68851345:A:C	1.63263e-65	-2.37796	-1.19599	3.58957e-18	-1.63077	-0.939875
68851534	chr14:68851534:G:A	1.14334e-65	-2.7453	-1.18489	1.0999e-17	-0.245534	-1.20534
68851545	chr14:68851545:G:A	2.05716e-65	-2.34406	-0.998756	5.11428e-18	-1.58028	-0.636366
68851635	chr14:68851635:C:T	2.15322e-61	6.86559	-0.952433	1.21644e-18	-2.67053	-0.982219
68851915	chr14:68851915:C:A	1.54814e-65	-2.44196	-1.18513	3.31276e-18	-1.73012	-0.920771
68852708	chr14:68852708:C:T	1.9534e-63	1.93704	-0.726441	2.59057e-16	2.19689	-0.488518
68852747	chr14:68852747:G:C	6.22939e-65	-2.23487	-3.24751e-10	3.5655e-18	-2.57737	-3.24751e-10
68853077	chr14:68853077:G:A	7.14018e-65	-2.09841	-3.24751e-10	3.21049e-18	-2.68225	-3.24751e-10
68853130	chr14:68853130:A:G	1.06123e-64	-1.70213	-3.24751e-10	4.30673e-18	-2.3885	-3.24751e-10
68853473	chr14:68853473:C:T	4.21123e-65	-1.99701	-0.629387	1.06595e-17	-1.14276	-0.339471
68853485	chr14:68853485:C:T	1.56123e-64	-1.31236e-09	-1.31608	1.37314e-17	-1.31236e-09	-1.22899
68854447	chr14:68854447:C:A	1.77265e-64	-1.31236e-09	-1.18909	1.88922e-17	-1.31236e-09	-0.909927
68854568	chr14:68854568:C:T	2.08691e-64	-1.31236e-09	-1.02588	1.38006e-17	-1.31236e-09	-1.22397
68854619	chr14:68854619:C:G	1.54559e-60	9.20216	-1.31797	2.34629e-18	-1.77656	-1.21928
68854806	chr14:68854806:C:T	1.76963e-65	-2.70637	-0.787002	3.69834e-17	0.902619	-1.14083
68854844	chr14:68854844:A:C	1.07938e-64	-1.80721	0.122037	2.54908e-16	1.14035	0.551874
68855807	chr14:68855807:G:A	3.68406e-64	-1.31236e-09	-0.457545	1.91095e-17	-1.31236e-09	-0.898493
68855827	chr14:68855827:G:A	2.15946e-64	-1.31236e-09	-0.991704	1.52841e-17	-1.31236e-09	-1.12186
68855871	chr14:68855871:C:T	1.71114e-64	-1.2244	-3.24751e-10	1.46767e-17	-1.16241	-3.24751e-10
68856012	chr14:68856012:G:T	1.76714e-64	-1.31236e-09	-1.1922	1.30806e-17	-1.31236e-09	-1.27755
68856028	chr14:68856028:A:G	2.12312e-64	-1.31236e-09	-1.00867	1.50945e-17	-1.31236e-09	-1.13435
68856154	chr14:68856154:A:G	2.0818e-64	-0.205711	-0.822616	6.70259e-18	-1.55655	-0.389632
68856409	chr14:68856409:T:C	2.07503e-65	-2.26908	-1.06509	1.64531e-18	-2.7023	-0.648447
68856410	chr14:68856410:C:T	4.16112e-64	-1.31236e-09	-0.335777	2.08223e-17	-1.31236e-09	-0.812653
68856699	chr14:68856699:A:T	1.67642e-64	-1.31236e-09	-1.2449	1.5417e-17	-1.31236e-09	-1.1132
68856821	chr14:68856821:G:GA	1.83247e-64	-1.31236e-09	-1.1559	1.33683e-17	-1.31236e-09	-1.25579
68856822	chr14:68856822:A:G	2.22906e-64	-1.31236e-09	-0.959982	2.58711e-17	-1.31236e-09	-0.595549
68856872	chr14:68856872:C:T	6.45643e-62	5.99576	-1.28707	7.87893e-19	-2.76913	-1.31794
68856887	chr14:68856887:C:T	3.98598e-64	-1.31236e-09	-0.378779	2.02061e-17	-1.31236e-09	-0.842693
68856903	chr14:68856903:C:T	1.78863e-64	-1.31236e-09	-1.18011	1.31741e-17	-1.31236e-09	-1.27042
68856994	chr14:68856994:A:G	2.07872e-64	-1.31236e-09	-1.02981	1.48187e-17	-1.31236e-09	-1.15279
68856996	chr14:68856996:G:A	3.61718e-64	-1.31236e-09	-0.475866	1.88045e-17	-1.31236e-09	-0.914578
68857206	chr14:68857206:C:T	2.34428e-65	-1.93265	-1.27952	7.78639e-19	-2.78107	-1.31782
68857228	chr14:68857228:G:A	1.58426e-64	-1.31236e-09	-1.30144	1.25967e-17	-1.31236e-09	-1.31524
68857440	chr14:68857440:A:G	1.90002e-64	-1.31236e-09	-1.1197	1.66584e-17	-1.31236e-09	-1.03576
68857554	chr14:68857554:G:T	1.6028e-64	-1.31236e-09	-1.28981	1.25964e-17	-1.31236e-09	-1.31526
68857702	chr14:68857702:C:T	3.78858e-64	-1.31236e-09	-0.429572	1.94448e-17	-1.31236e-09	-0.881096
68857729	chr14:68857729:A:C	2.59106e-65	-1.81975	-1.29233	7.84165e-19	-2.77429	-1.31752
68857809	chr14:68857809:A:G	3.90844e-64	-1.31236e-09	-0.398423	1.98651e-17	-1.31236e-09	-0.859715
68857927	chr14:68857927:A:G	2.99066e-65	-1.84583	-1.12282	1.2924e-18	-2.75453	-0.837648
68857973	chr14:68857973:C:T	1.91589e-64	-1.31236e-09	-1.11138	1.29479e-17	-1.31236e-09	-1.28775
68858085	chr14:68858085:T:C	2.95146e-65	-2.06746	-0.914391	1.98268e-18	-2.75334	-0.410886
68858173	chr14:68858173:A:G	1.35164e-65	-2.48537	-1.27746	1.0145e-16	2.08755	-1.31666
68858214	chr14:68858214:G:C	1.82985e-64	-1.31236e-09	-1.15733	1.62801e-17	-1.31236e-09	-1.05874
68858255	chr14:68858255:G:A	4.09646e-65	-2.65402	-3.24751e-10	3.16255e-18	-2.6973	-3.24751e-10
68858938	chr14:68858938:G:T	2.38656e-64	-1.31236e-09	-0.891708	1.41375e-17	-1.31236e-09	-1.19985
68858939	chr14:68858939:C:T	4.46049e-65	-1.57314	-0.995744	1.89842e-17	-0.270159	-0.634911
68859123	chr14:68859123:G:A	1.41185e-65	-2.73019	-0.989055	1.85852e-17	0.206966	-1.13328
68859129	chr14:68859129:A:G	2.25716e-64	-1.31236e-09	-0.947454	1.37348e-17	-1.31236e-09	-1.22874
68859471	chr14:68859471:C:G	1.01602e-65	-2.73821	-1.31005	9.98947e-19	-2.53175	-1.31798
68859507	chr14:68859507:C:T	1.30614e-65	-2.77868	-1.01839	5.13229e-17	1.22323	-1.13377
68859542	chr14:68859542:A:C	3.76551e-65	-2.73826	-3.24751e-10	2.96099e-18	-2.76315	-3.24751e-10
68859571	chr14:68859571:T:A	1.01429e-65	-2.74075	-1.3092	9.92995e-19	-2.53774	-1.31797
68859762	chr14:68859762:C:A	1.95465e-65	-2.30008	-1.09386	1.95217e-18	-2.15552	-1.02422
68859828	chr14:68859828:G:A	4.15898e-65	-2.33193	-0.306945	3.03655e-18	-2.74799	0.0100346
68859860	chr14:68859860:G:A	1.02548e-65	-2.74642	-1.29257	9.83039e-19	-2.55258	-1.3132
68859946	chr14:68859946:A:G	2.0583e-64	-1.31236e-09	-1.03968	1.88006e-17	-1.31236e-09	-0.914789
68860441	chr14:68860441:G:A	1.56996e-64	-1.31236e-09	-1.31051	1.49356e-17	-1.31236e-09	-1.14493
68860471	chr14:68860471:A:T	1.71484e-64	-1.31236e-09	-1.22224	1.4146e-17	-1.31236e-09	-1.19924
68860623	chr14:68860623:C:T	2.18214e-64	-1.31236e-09	-0.981256	1.48907e-17	-1.31236e-09	-1.14794
68860738	chr14:68860738:C:G	1.00255e-65	-2.77688	-1.28471	9.90051e-19	-2.54947	-1.3092
68860999	chr14:68860999:G:C	1.01328e-65	-2.7809	-1.27006	7.27316e-17	1.71452	-1.27642
68861265	chr14:68861265:T:C	2.10056e-64	-1.31236e-09	-1.01936	1.92623e-17	-1.31236e-09	-0.89053
68861412	chr14:68861412:T:C	4.58719e-65	-1.48374	-1.05714	1.99264e-17	-0.132582	-0.724048
68861422	chr14:68861422:T:C	5.59609e-65	-1.56285	-0.779231	3.96661e-17	0.356966	-0.525147
68861711	chr14:68861711:G:A	5.34182e-64	-1.31236e-09	-0.0859948	6.46097e-17	-1.31236e-09	0.319687
68861724	chr14:68861724:A:G	1.32767e-65	-2.77957	-1.00115	1.32526e-18	-2.53964	-1.02743
68861877	chr14:68861877:G:A	9.94271e-66	-2.77352	-1.29637	9.65376e-19	-2.56925	-1.31466
68861896	chr14:68861896:C:T	9.95201e-66	-2.7748	-1.29416	9.72499e-19	-2.5628	-1.31376
68861928	chr14:68861928:A:G	8.30848e-65	-1.94687	-3.24751e-10	3.52918e-18	-2.58761	-3.24751e-10
68861981	chr14:68861981:G:A	5.24933e-65	-2.40605	-3.24751e-10	8.0461e-18	-1.76349	-3.24751e-10
68862094	chr14:68862094:C:T	2.13723e-64	-1.31236e-09	-1.00205	1.4675e-17	-1.31236e-09	-1.16253
68862291	chr14:68862291:C:T	5.3297e-64	-1.31236e-09	-0.0882674	6.44347e-17	-1.31236e-09	0.316975
68862304	chr14:68862304:C:T	1.57095e-64	-1.31236e-09	-1.30988	1.32733e-17	-1.31236e-09	-1.26292
68862399	chr14:68862399:T:C	1.70155e-65	-2.39754	-1.13507	1.65002e-18	-2.26944	-1.07845
68862432	chr14:68862432:C:T	1.38295e-65	-2.74474	-0.995188	2.78866e-18	-1.90822	-0.914894
68862835	chr14:68862835:C:T	8.42384e-65	-1.93308	-3.24751e-10	3.07334e-17	-0.423329	-3.24751e-10
68862850	chr14:68862850:G:A	3.7781e-65	-2.73493	-3.24751e-10	2.82696e-17	-0.506891	-3.24751e-10
68863184	chr14:68863184:A:G	1.76362e-65	-2.25318	-1.2436	1.80982e-18	-2.08971	-1.16574
68863288	chr14:68863288:T:C	1.75212e-65	-2.26271	-1.24061	1.79903e-18	-2.09993	-1.16151
68863344	chr14:68863344:G:A	5.6675e-65	-1.51525	-0.814145	2.2846e-17	-0.217031	-0.502868
68863568	chr14:68863568:C:A	6.12343e-65	-2.25202	-3.24751e-10	2.95936e-18	-2.76371	-3.24751e-10
68863581	chr14:68863581:A:G	4.22504e-65	-2.62312	-3.24751e-10	1.56644e-14	5.81047	-3.24751e-10
68864011	chr14:68864011:C:T	9.46359e-65	-0.770117	-1.04658	1.77565e-08	20.5396	-0.788302
68864058	chr14:68864058:A:G	3.95223e-65	-1.98183	-0.708034	1.98546e-13	8.82354	-0.473436
68864263	chr14:68864263:G:A	1.63823e-64	-1.31236e-09	-1.26795	1.26703e-17	-1.31236e-09	-1.30942
68864272	chr14:68864272:G:A	2.0553e-64	-1.31236e-09	-1.04114	1.42781e-17	-1.31236e-09	-1.18995
68864348	chr14:68864348:A:G	2.10234e-65	-2.20928	-1.11181	2.67504e-16	1.94965	-0.209192
68864406	chr14:68864406:G:A	4.34434e-65	-2.04994	-0.545334	2.01617e-13	8.64422	-0.278773
68864449	chr14:68864449:C:A	1.63317e-64	-1.31236e-09	-1.27104	1.2619e-17	-1.31236e-09	-1.31347
68864518	chr14:68864518:G:A	2.0712e-64	-1.31236e-09	-1.03343	1.43398e-17	-1.31236e-09	-1.18564
68864936	chr14:68864936:G:A	2.83823e-64	0.170628	-0.889008	5.31891e-10	15.976	0.267289
68864946	chr14:68864946:C:T	2.62331e-65	-1.82829	-1.27142	1.06506e-07	21.8463	-0.303493
68864964	chr14:68864964:C:A	1.10785e-65	-2.65924	-1.30248	1.33272e-18	-2.38653	-1.17492
68864979	chr14:68864979:T:C	6.26381e-65	-2.22936	-3.24751e-10	1.94099e-17	-0.882896	-3.24751e-10
68865116	chr14:68865116:G:A	1.64928e-64	-1.31236e-09	-1.26122	1.25892e-17	-1.31236e-09	-1.31583
68865408	chr14:68865408:G:A	6.46294e-65	-2.19806	-3.24751e-10	2.0528e-17	-0.826887	-3.24751e-10
68865457	chr14:68865457:G:A	1.65624e-65	-2.31046	-1.24914	4.11275e-18	-1.47839	-0.956192
68865585	chr14:68865585:G:A	1.02894e-65	-2.71834	-1.31728	1.12891e-18	-2.72183	-1.0056
68865848	chr14:68865848:C:G	2.23774e-64	-1.31236e-09	-0.956097	1.50576e-17	-1.31236e-09	-1.13679
68866559	chr14:68866559:G:GA	1.54688e-65	-2.68666	-0.941253	8.66921e-19	-2.68718	-1.3043
68867073	chr14:68867073:T:A	2.31339e-64	-1.31236e-09	-0.922848	1.54011e-17	-1.31236e-09	-1.11424
68867839	chr14:68867839:C:G	1.45789e-64	-0.0734083	-1.31117	8.41223e-19	-2.77885	-1.24273
68868214	chr14:68868214:A:G	2.01323e-65	-2.23092	-1.13349	8.18392e-19	-2.77468	-1.27441
68868424	chr14:68868424:G:A	1.64457e-65	-2.7019	-0.864771	8.70012e-19	-2.70191	-1.28602
68868706	chr14:68868706:G:A	1.59481e-65	-2.70326	-0.89413	8.62144e-19	-2.70276	-1.29425
68868725	chr14:68868725:T:C	1.62504e-65	-2.70352	-0.875099	8.65644e-19	-2.70334	-1.28961
68868728	chr14:68868728:G:A	2.8803e-65	-2.76456	-0.241689	0.000230988	28.2242	1.00048
68868800	chr14:68868800:G:C	1.80759e-64	-1.31236e-09	-1.16957	1.27e-17	-1.31236e-09	-1.30708
68868889	chr14:68868889:A:G	2.20957e-64	-1.31236e-09	-0.968763	2.452e-17	-1.31236e-09	-0.649188
68869098	chr14:68869098:A:G	1.39223e-65	-2.68639	-1.04685	8.57304e-19	-2.68526	-1.31738
68869275	chr14:68869275:T:C	1.59096e-64	-1.31236e-09	-1.29722	1.36486e-17	-1.31236e-09	-1.23504
68869396	chr14:68869396:G:A	2.37079e-64	-1.31236e-09	-0.898339	1.58065e-17	-1.31236e-09	-1.08825
68869414	chr14:68869414:T:C	1.66273e-65	-2.64165	-0.914039	9.11747e-19	-2.65355	-1.28752
68869475	chr14:68869475:G:A	1.08014e-64	-1.68447	-3.24751e-10	3.69486e-18	-2.54173	-3.24751e-10
68869570	chr14:68869570:C:T	7.78203e-65	-2.01233	-3.24751e-10	2.89615e-17	-0.482708	-3.24751e-10
68869676	chr14:68869676:T:C	1.25284e-65	-2.69737	-1.14136	8.44188e-19	-2.70063	-1.31743
68869830	chr14:68869830:C:T	8.90859e-65	-0.672055	-1.20508	3.07642e-07	22.9414	-0.337846
68870113	chr14:68870113:G:C	1.81421e-64	-1.31236e-09	-1.16591	1.25845e-17	-1.31236e-09	-1.31621
68870173	chr14:68870173:C:T	1.84464e-64	-1.31236e-09	-1.14928	1.34119e-17	-1.31236e-09	-1.25253
68870229	chr14:68870229:T:C	2.55999e-65	-2.21307	-0.911068	2.69245e-06	24.9209	-0.148154
68870425	chr14:68870425:A:G	3.06371e-64	-1.31236e-09	-0.641935	1.53585e-17	-1.31236e-09	-1.11701
68870428	chr14:68870428:G:A	1.54137e-65	-2.70548	-0.925992	8.54212e-19	-2.70488	-1.30137
68870464	chr14:68870464:C:T	1.47675e-65	-2.71247	-0.961833	8.42839e-19	-2.71162	-1.30804
68870604	chr14:68870604:C:T	2.26443e-64	-1.31236e-09	-0.944237	1.52872e-17	-1.31236e-09	-1.12166
68870762	chr14:68870762:G:A	1.71116e-65	-2.71323	-0.813748	8.71984e-19	-2.71299	-1.27267
68870769	chr14:68870769:G:A	4.6806e-65	-1.23528	-1.28544	1.6892e-17	0.283928	-1.30577
68871059	chr14:68871059:G:A	1.6613e-65	-2.69338	-0.86316	8.77139e-19	-2.69294	-1.28682
68871083	chr14:68871083:G:A	1.67661e-65	-2.70874	-0.838632	8.69657e-19	-2.70823	-1.28011
68871087	chr14:68871087:G:A	4.45079e-65	-1.27433	-1.29674	1.64424e-17	0.243366	-1.29218
68871095	chr14:68871095:C:G	9.08044e-64	-1.31236e-09	0.444561	2.38945e-16	-1.31236e-09	1.62756
68871507	chr14:68871507:C:T	1.09057e-65	-2.74723	-1.23021	8.79615e-19	-2.74348	-1.23347
68872044	chr14:68872044:A:G	1.11243e-65	-2.78196	-1.17563	9.28621e-17	1.84921	-1.16677
68872050	chr14:68872050:G:A	1.61204e-64	-1.31236e-09	-1.28406	1.28256e-17	-1.31236e-09	-1.29723
68872125	chr14:68872125:T:C	2.95814e-64	-1.31236e-09	-0.677002	1.49523e-17	-1.31236e-09	-1.14381
68872180	chr14:68872180:G:A	1.70891e-64	-1.31236e-09	-1.22571	1.25859e-17	-1.31236e-09	-1.3161
68872217	chr14:68872217:T:C	4.89632e-65	-1.24348	-1.23218	1.64263e-17	0.268184	-1.31798
68872464	chr14:68872464:A:G	3.02543e-64	-1.31236e-09	-0.65451	3.0555e-17	-1.31236e-09	-0.429148
68872544	chr14:68872544:C:T	4.78006e-65	-1.19423	-1.30546	1.87139e-17	0.360501	-1.27991
68872552	chr14:68872552:G:A	1.61475e-64	-1.31236e-09	-1.28238	1.28114e-17	-1.31236e-09	-1.29834
68872590	chr14:68872590:T:C	1.20311e-65	-2.61445	-1.26478	3.04581e-18	-1.46256	-1.27235
68872939	chr14:68872939:T:C	4.35528e-65	-1.35327	-1.23948	1.4011e-17	0.109146	-1.31798
68872973	chr14:68872973:G:A	4.93118e-64	-0.165983	-3.24751e-10	1.02033e-17	-1.52597	-3.24751e-10
68872974	chr14:68872974:C:T	3.75915e-64	0.42087	-0.85824	8.9879e-19	-2.77192	-1.18347
68873029	chr14:68873029:G:A	4.16911e-65	-1.32347	-1.31297	1.60417e-17	0.188935	-1.26242
68873051	chr14:68873051:T:C	1.99186e-64	-1.31236e-09	-1.0725	1.94014e-17	-1.31236e-09	-0.883331
68873117	chr14:68873117:C:T	4.71794e-65	-1.24229	-1.27049	1.7386e-06	24.4932	-0.157787
68873267	chr14:68873267:G:A	3.8218e-64	-0.420839	-3.24751e-10	4.62222e-16	2.28737	-3.24751e-10
68873709	chr14:68873709:G:A	4.58504e-65	-1.2396	-1.30174	1.75435e-17	0.30182	-1.28581
68873739	chr14:68873739:C:T	5.037e-65	-2.44734	-3.24751e-10	3.27978e-18	-2.6609	-3.24751e-10
68873852	chr14:68873852:T:G	4.31116e-65	-1.28542	-1.31752	1.73895e-06	24.8168	-0.48119
68873916	chr14:68873916:A:G	2.20351e-64	-1.31236e-09	-0.971512	1.49704e-17	-1.31236e-09	-1.1426
68874043	chr14:68874043:G:T	9.95167e-66	-2.76973	-1.29926	7.1882e-18	-0.798422	-1.07782
68874226	chr14:68874226:T:G	3.1986e-64	-1.31236e-09	-0.598847	2.30045e-17	-1.31236e-09	-0.712989
68874936	chr14:68874936:T:A	3.9959e-65	-2.67888	-3.24751e-10	6.93499e-18	-1.9121	-3.24751e-10
68875189	chr14:68875189:G:A	1.5602e-65	-2.45386	-1.16547	4.16047e-18	-1.1093	-1.31375
68875195	chr14:68875195:A:G	1.18404e-65	-2.74649	-1.14872	1.85363e-16	2.52245	-1.14881
68875533	chr14:68875533:C:T	9.93842e-65	-0.458292	-1.30945	0.999762	37.2586	0.338975
68876075	chr14:68876075:C:A	2.34389e-65	-2.15568	-1.05665	9.32951e-18	-0.444119	-1.17138
68876157	chr14:68876157:C:T	3.71188e-65	-1.84426	-0.908344	3.27116e-07	22.7929	-0.128004
68876181	chr14:68876181:A:G	1.98983e-64	-0.161012	-0.912501	8.66285e-19	-2.7775	-1.21472
68876198	chr14:68876198:A:G	3.51157e-64	-1.31236e-09	-0.505499	1.98947e-17	-1.31236e-09	-0.858226
68876433	chr14:68876433:G:C	1.04361e-64	-1.71888	-3.24751e-10	3.55529e-18	-2.58024	-3.24751e-10
68876783	chr14:68876783:C:G	1.48393e-64	-1.36687	-3.24751e-10	4.74676e-18	-2.29121	-3.24751e-10
68876987	chr14:68876987:G:A	1.9228e-64	-1.31236e-09	-1.10778	1.28639e-17	-1.31236e-09	-1.29425
68877573	chr14:68877573:T:G	4.565e-65	-1.68252	-0.863212	1.48717e-07	21.9144	-0.0377636
68877703	chr14:68877703:G:T	1.22692e-64	-1.55705	-3.24751e-10	3.83507e-18	-2.50449	-3.24751e-10
68878031	chr14:68878031:G:T	1.78458e-64	-1.31236e-09	-1.18238	1.29126e-17	-1.31236e-09	-1.29047
68878252	chr14:68878252:G:A	9.88809e-64	-1.31236e-09	0.52977	2.76276e-16	-1.31236e-09	1.77272
68879297	chr14:68879297:G:A	2.18329e-65	-2.23795	-1.04536	8.21511e-18	-0.580733	-1.16197
68879708	chr14:68879708:CA:C	5.79627e-65	-1.25713	-1.0498	9.78244e-19	-2.61447	-1.2562
68879945	chr14:68879945:C:A	5.66937e-64	-0.026484	-3.24751e-10	3.02162e-18	-2.74288	-3.24751e-10
68880207	chr14:68880207:C:T	5.80684e-65	-1.07765	-1.22746	8.09412e-19	-2.77429	-1.28583
68880404	chr14:68880404:G:C	6.07126e-65	-2.26058	-3.24751e-10	2.41559e-17	-0.66415	-3.24751e-10
68880531	chr14:68880531:G:A	1.06557e-64	-1.69805	-3.24751e-10	3.60555e-18	-2.5662	-3.24751e-10
68880915	chr14:68880915:C:T	1.70222e-65	-2.25165	-1.28056	7.09444e-18	-0.577114	-1.31225
68881038	chr14:68881038:C:T	7.6716e-65	-0.842544	-1.18408	8.09435e-19	-2.74417	-1.31593
68881314	chr14:68881314:C:T	1.64163e-65	-2.28903	-1.27942	6.11684e-18	-0.726469	-1.31116
68881462	chr14:68881462:T:C	1.61118e-63	2.29139	-1.2734	4.2635e-09	19.1764	-0.851755
68881660	chr14:68881660:A:T	7.48232e-65	-1.02938	-1.02222	9.70286e-19	-2.6912	-1.18764
68882134	chr14:68882134:C:T	4.54257e-65	-1.30738	-1.24328	7.40744e-17	1.51379	-1.0574
68882148	chr14:68882148:C:A	7.36171e-65	-1.33603	-0.731825	9.11588e-17	1.39098	-0.727052
68882207	chr14:68882207:A:G	2.38206e-65	-2.15564	-1.04054	8.29087e-19	-2.72914	-1.30697
68882321	chr14:68882321:A:G	5.06388e-64	0.978575	-1.118	1.74435e-08	21.0175	-1.28389
68882811	chr14:68882811:A:G	1.27289e-64	-1.52027	-3.24751e-10	5.44811e-14	7.05693	-3.24751e-10
68883341	chr14:68883341:C:G	5.7366e-65	-1.0462	-1.27108	9.19138e-19	-2.72941	-1.20359
68883473	chr14:68883473:T:TA	1.56414e-64	-1.31236e-09	-1.31423	1.42788e-17	-1.31236e-09	-1.1899
68883628	chr14:68883628:A:G	1.96936e-64	-1.31236e-09	-1.08385	1.36448e-17	-1.31236e-09	-1.23532
68883811	chr14:68883811:G:T	2.11275e-58	14.0076	-1.20563	8.56733e-17	1.87668	-1.27481
68883866	chr14:68883866:A:G	1.9024e-64	-1.31236e-09	-1.11845	1.33714e-17	-1.31236e-09	-1.25556
68883891	chr14:68883891:CAG:C	1.37444e-64	-1.44351	-3.24751e-10	4.12723e-18	-2.43107	-3.24751e-10
68884044	chr14:68884044:G:T	6.66424e-65	-1.20275	-0.964636	7.98862e-19	-2.77824	-1.29501
68884084	chr14:68884084:G:A	2.0395e-64	-1.31236e-09	-1.04886	1.39381e-17	-1.31236e-09	-1.21405
68884859	chr14:68884859:G:A	2.11515e-64	-1.31236e-09	-1.01244	1.33284e-17	-1.31236e-09	-1.25878
68885352	chr14:68885352:C:T	2.38308e-64	-1.31236e-09	-0.893169	2.70888e-17	-1.31236e-09	-0.549558
68885513	chr14:68885513:G:A	1.05556e-64	-1.13962	-0.567866	1.52773e-08	19.2414	0.3596
68885759	chr14:68885759:A:G	3.65944e-64	-1.31236e-09	-0.464253	3.01663e-17	-1.31236e-09	-0.441951
68886047	chr14:68886047:G:T	1.82234e-64	-1.16144	-3.24751e-10	4.62069e-18	-2.31813	-3.24751e-10
68886066	chr14:68886066:C:T	5.15502e-65	-1.24875	-1.17542	7.86399e-19	-2.78062	-1.30835
68886132	chr14:68886132:A:G	1.34861e-65	-2.77118	-0.99389	1.31017e-18	-2.44861	-1.12992
68886308	chr14:68886308:G:A	1.65871e-64	-1.31236e-09	-1.25552	1.5176e-17	-1.31236e-09	-1.12896
68886314	chr14:68886314:AG:A	1.55883e-64	-1.31236e-09	-1.31763	1.27627e-17	-1.31236e-09	-1.30215
68886333	chr14:68886333:C:T	3.91199e-65	-2.7001	-3.24751e-10	4.73051e-15	4.61311	-3.24751e-10
68886389	chr14:68886389:G:A	5.81771e-64	-1.31236e-09	-0.000654766	6.25501e-17	-1.31236e-09	0.287291
68886396	chr14:68886396:A:G	5.50731e-65	-1.10581	-1.25226	9.137e-19	-2.69106	-1.24787
68886611	chr14:68886611:T:C	2.18725e-64	-1.31236e-09	-0.978918	1.4609e-17	-1.31236e-09	-1.16704
68886813	chr14:68886813:G:A	1.60669e-64	-1.31236e-09	-1.28739	1.36362e-17	-1.31236e-09	-1.23595
68887010	chr14:68887010:G:A	3.71124e-65	-2.08321	-0.66957	9.03954e-19	-2.73908	-1.21058
68887192	chr14:68887192:C:T	2.56731e-65	-2.03788	-1.0834	8.84281e-12	13.0198	-0.873316
68887345	chr14:68887345:A:G	3.32318e-65	-2.13795	-0.72527	9.24528e-19	-2.72962	-1.19753
68887380	chr14:68887380:TA:T	1.42324e-63	2.20152	-1.30756	1.40613e-09	18.3094	-1.09399
68887824	chr14:68887824:G:A	2.67471e-65	-2.19924	-0.881066	8.83988e-19	-2.71219	-1.2598
68887934	chr14:68887934:G:A	4.92139e-65	-1.45981	-1.01074	7.98209e-19	-2.78031	-1.29375
68887968	chr14:68887968:T:C	1.93799e-64	-1.31236e-09	-1.09991	1.36286e-17	-1.31236e-09	-1.23651
68887969	chr14:68887969:G:A	1.6579e-64	-1.31236e-09	-1.25601	1.51619e-17	-1.31236e-09	-1.12989
68887984	chr14:68887984:G:A	1.8984e-65	-2.14117	-1.28197	6.39429e-18	-0.682357	-1.31092
68888018	chr14:68888018:G:A	1.663e-64	-1.31236e-09	-1.25294	1.26254e-17	-1.31236e-09	-1.31297
68888154	chr14:68888154:T:G	9.78253e-63	4.13486	-1.31324	7.24954e-12	13.0306	-1.08284
68888420	chr14:68888420:G:A	1.6043e-64	-1.31236e-09	-1.28888	1.25811e-17	-1.31236e-09	-1.31648
68888476	chr14:68888476:G:A	8.05953e-65	-1.97729	-3.24751e-10	2.4592e-17	-0.646256	-3.24751e-10
68888889	chr14:68888889:C:T	1.65944e-64	-0.679895	-0.575185	3.24389e-16	2.3799	-0.446631
68888929	chr14:68888929:C:G	1.70036e-64	-1.31236e-09	-1.23072	1.58068e-17	-1.31236e-09	-1.08824
68888963	chr14:68888963:T:C	1.94446e-64	-1.09658	-3.24751e-10	3.26932e-18	-2.66409	-3.24751e-10
68889030	chr14:68889030:G:A	6.94368e-65	-2.12631	-3.24751e-10	2.4298e-17	-0.658285	-3.24751e-10
68889075	chr14:68889075:C:T	2.42109e-64	-1.31236e-09	-0.877344	1.56956e-17	-1.31236e-09	-1.0953
68889363	chr14:68889363:T:A	2.08117e-65	-2.10376	-1.22746	7.17561e-18	-0.598409	-1.27958
68889378	chr14:68889378:A:G	2.03353e-65	-2.12691	-1.22746	6.88145e-18	-0.640267	-1.27958
68889538	chr14:68889538:T:TA	2.14029e-65	-2.12038	-1.18283	7.17732e-18	-0.628584	-1.24917
68889793	chr14:68889793:C:A	3.64053e-65	-2.77202	-3.24751e-10	1.144e-15	3.19361	-3.24751e-10
68890458	chr14:68890458:G:T	1.09024e-64	-0.364051	-1.31111	8.08238e-19	-2.78027	-1.28131
68890525	chr14:68890525:A:C	1.67394e-64	-1.31236e-09	-1.24638	1.26366e-17	-1.31236e-09	-1.31208
68890631	chr14:68890631:A:AGGGCCT	5.36991e-65	-2.38334	-3.24751e-10	3.18608e-18	-2.68989	-3.24751e-10
68891182	chr14:68891182:A:G	1.97177e-63	2.39038	-1.17043	1.58216e-17	0.0308423	-1.11814
68891221	chr14:68891221:G:C	3.1709e-65	-2.77924	-0.130891	1.02116e-17	-1.96495	0.439792
68891223	chr14:68891223:G:A	1.44805e-65	-2.44594	-1.24799	1.65574e-16	2.35038	-1.08964
68891359	chr14:68891359:C:T	3.68122e-65	-2.7609	-3.24751e-10	3.50787e-18	-2.59367	-3.24751e-10
68891457	chr14:68891457:C:T	5.04772e-62	5.68705	-1.2245	2.02865e-14	7.37077	-1.30174
68891472	chr14:68891472:T:C	5.41666e-62	5.71974	-1.18665	2.49086e-16	2.86763	-1.19851
68891584	chr14:68891584:T:C	3.68597e-65	-2.75961	-3.24751e-10	2.97796e-18	-2.75744	-3.24751e-10
68891851	chr14:68891851:A:AG	2.321e-64	-1.31236e-09	-0.919564	1.47144e-17	-1.31236e-09	-1.15985
68892146	chr14:68892146:C:T	1.58904e-64	-1.31236e-09	-1.29843	1.31607e-17	-1.31236e-09	-1.27144
68892480	chr14:68892480:G:A	3.60721e-65	-2.78121	-3.24751e-10	3.1496e-18	-2.7014	-3.24751e-10
68892922	chr14:68892922:C:T	3.65946e-65	-2.76683	-3.24751e-10	2.96982e-18	-2.76018	-3.24751e-10
68893262	chr14:68893262:G:A	1.72939e-65	-2.32861	-1.18777	3.88573e-18	-1.29626	-1.1951
68893274	chr14:68893274:C:T	7.94159e-65	-1.99203	-3.24751e-10	3.56746e-17	-0.27424	-3.24751e-10
68893542	chr14:68893542:G:C	1.06837e-64	-0.457674	-1.23775	5.61056e-18	-0.891747	-1.23228
68893599	chr14:68893599:G:A	8.75492e-65	-0.635156	-1.25937	4.69608e-18	-1.04728	-1.25467
68893914	chr14:68893914:T:C	1.82406e-64	0.150867	-1.31137	1.2118e-17	-0.0438623	-1.31013
68894163	chr14:68894163:G:A	5.07573e-65	-1.20404	-1.23563	2.21645e-18	-1.84126	-1.21151
68894542	chr14:68894542:G:C	3.76374e-65	-2.73873	-3.24751e-10	2.90756e-18	-2.78136	-3.24751e-10
68894662	chr14:68894662:GC:G	1.0609e-64	-0.466227	-1.23622	5.57792e-18	-0.899176	-1.23069
68895093	chr14:68895093:G:T	2.35033e-64	-1.31236e-09	-0.907008	2.21901e-17	-1.31236e-09	-0.749032
68895167	chr14:68895167:G:A	1.35249e-65	-2.55079	-1.21141	4.37603e-18	-1.47714	-0.895396
68895378	chr14:68895378:C:G	1.81467e-62	4.48352	-1.04401	3.48422e-16	2.89356	-0.888821
68895477	chr14:68895477:C:T	1.67295e-64	-1.31236e-09	-1.24697	1.40927e-17	-1.31236e-09	-1.20302
68895481	chr14:68895481:C:T	3.33525e-64	-1.31236e-09	-0.557015	1.94614e-17	-1.31236e-09	-0.880244
68895601	chr14:68895601:A:C	1.95879e-65	-2.51553	-0.876287	1.09274e-17	-1.34303	-0.114381
68895970	chr14:68895970:A:G	6.29721e-63	3.63451	-1.25338	2.09017e-15	4.91898	-1.12266
68896257	chr14:68896257:G:A	2.04136e-64	-1.31236e-09	-1.04795	1.94947e-17	-1.31236e-09	-0.878536
68896349	chr14:68896349:C:T	1.70449e-65	-2.53033	-1.00055	9.15244e-18	-1.36708	-0.26758
68896675	chr14:68896675:T:C	5.46185e-65	-1.06635	-1.30001	2.32068e-18	-1.72456	-1.28225
68896711	chr14:68896711:C:T	1.56633e-64	-1.31236e-09	-1.31283	1.29691e-17	-1.31236e-09	-1.28611
68896894	chr14:68896894:A:G	1.92612e-65	-2.53429	-0.874348	1.09619e-17	-1.37625	-0.0779973
68897131	chr14:68897131:T:C	1.9504e-65	-2.52491	-0.8712	1.12567e-17	-1.35506	-0.0726564
68897134	chr14:68897134:G:A	2.42531e-64	-1.31236e-09	-0.875601	2.92722e-17	-1.31236e-09	-0.47204
68897313	chr14:68897313:T:G	1.18997e-64	-1.58764	-3.24751e-10	3.57694e-18	-2.57417	-3.24751e-10
68897714	chr14:68897714:C:T	5.8436e-65	-0.993244	-1.30556	2.42688e-18	-1.67181	-1.29026
68897719	chr14:68897719:G:A	1.87657e-65	-2.53791	-0.896792	1.04636e-17	-1.38481	-0.115964
68897751	chr14:68897751:A:G	2.00554e-65	-2.53809	-0.830141	1.16863e-17	-1.38521	-0.00505228
68897794	chr14:68897794:C:T	1.86362e-64	-1.31236e-09	-1.13904	1.99321e-17	-1.31236e-09	-0.856346
68897894	chr14:68897894:T:C	2.99342e-64	0.401395	-1.06654	2.49035e-16	2.47207	-0.80315
68898236	chr14:68898236:A:G	7.60681e-46	41.714	-3.24751e-10	2.17182e-16	1.53206	-3.24751e-10
68898538	chr14:68898538:C:T	1.15612e-65	-2.6108	-1.30827	1.85397e-12	11.89	-1.30583
68898658	chr14:68898658:T:C	1.21117e-65	-2.65031	-1.22225	1.09313e-17	-0.15447	-1.30257
68898731	chr14:68898731:C:T	2.06332e-65	-2.38527	-0.954564	1.35607e-17	-1.05318	-0.188324
68898741	chr14:68898741:T:C	2.41909e-65	-2.40202	-0.778737	1.69033e-17	-1.09613	0.0749638
68899263	chr14:68899263:C:A	2.1985e-65	-2.51572	-0.760655	1.57206e-17	-1.24471	0.15101
68899575	chr14:68899575:T:C	2.34175e-65	-2.42922	-0.784024	1.65843e-17	-1.1119	0.0716808
68899668	chr14:68899668:T:C	2.22771e-65	-2.56375	-0.699428	1.39511e-17	-1.41926	0.206143
68899754	chr14:68899754:A:G	1.67211e-64	0.0425461	-1.29002	8.32962e-18	-0.434641	-1.29422
68899812	chr14:68899812:G:C	4.56866e-64	-1.31236e-09	-0.242341	3.00808e-17	-1.31236e-09	-0.444791
68899950	chr14:68899950:G:A	2.26053e-63	2.66135	-1.30473	7.75646e-17	1.81704	-1.3146
68900039	chr14:68900039:G:A	2.34156e-65	-2.45021	-0.763125	1.63033e-17	-1.15909	0.101775
68900070	chr14:68900070:G:A	1.58339e-64	-1.31236e-09	-1.30199	1.28017e-17	-1.31236e-09	-1.2991
68900177	chr14:68900177:G:C	1.6849e-64	0.0498615	-1.28971	8.37127e-18	-0.429591	-1.29428
68901110	chr14:68901110:G:T	4.75668e-64	-1.31236e-09	-0.202011	3.11823e-17	-1.31236e-09	-0.408827
68901330	chr14:68901330:C:T	2.55604e-64	-1.31236e-09	-0.823104	2.43688e-17	-1.31236e-09	-0.655375
68901440	chr14:68901440:G:A	4.76094e-64	-1.31236e-09	-0.201116	3.1203e-17	-1.31236e-09	-0.408164
68901492	chr14:68901492:C:A	2.98462e-65	-2.46588	-0.504797	1.03495e-17	-1.39168	-0.120058
68901607	chr14:68901607:G:A	1.737e-64	0.0200464	-1.22945	8.78894e-18	-0.449513	-1.22567
68901616	chr14:68901616:A:G	1.59344e-65	-2.46232	-1.13593	5.33405e-18	-1.37517	-0.799395
68901636	chr14:68901636:T:C	1.63163e-65	-2.41941	-1.15516	6.09195e-18	-1.20996	-0.83175
68901651	chr14:68901651:A:G	1.60498e-65	-2.42924	-1.16179	5.90475e-18	-1.22979	-0.843128
68901735	chr14:68901735:A:G	1.50449e-65	-2.50395	-1.15175	4.8694e-18	-1.43857	-0.827139
68901856	chr14:68901856:G:A	6.71094e-64	-1.31236e-09	0.142178	3.81172e-17	-1.31236e-09	-0.208012
68902009	chr14:68902009:G:T	1.57344e-64	-1.31236e-09	-1.3083	1.33512e-17	-1.31236e-09	-1.25707
68903028	chr14:68903028:T:G	2.29405e-65	-2.63426	-0.59957	1.16799e-17	-1.54509	0.154285
68903079	chr14:68903079:A:G	2.06715e-64	-0.0913048	-0.944085	1.13982e-17	-0.544765	-0.870456
68903364	chr14:68903364:G:A	1.56007e-64	-1.31236e-09	-1.31683	1.28969e-17	-1.31236e-09	-1.29169
68904025	chr14:68904025:C:G	1.99311e-64	-1.31236e-09	-1.07186	1.43333e-17	-1.31236e-09	-1.18609
68904097	chr14:68904097:A:G	5.79491e-64	1.28566	-1.29024	4.00831e-16	3.3409	-1.19604
68904140	chr14:68904140:G:T	1.7877e-64	-1.31236e-09	-1.18063	1.85639e-17	-1.31236e-09	-0.927458
68904258	chr14:68904258:T:C	4.09369e-64	-1.31236e-09	-0.352115	2.74231e-17	-1.31236e-09	-0.537293
68904438	chr14:68904438:T:A	1.61033e-64	-0.00883019	-1.2763	8.64194e-18	-0.379096	-1.31295
68904649	chr14:68904649:T:C	1.56696e-64	-1.31236e-09	-1.31242	1.26297e-17	-1.31236e-09	-1.31263
68904659	chr14:68904659:G:A	1.56298e-64	-1.31236e-09	-1.31497	1.30832e-17	-1.31236e-09	-1.27735
68904842	chr14:68904842:C:T	1.71888e-64	-1.31236e-09	-1.21989	1.26743e-17	-1.31236e-09	-1.3091
68905064	chr14:68905064:T:C	1.60852e-64	-1.31236e-09	-1.28625	1.26789e-17	-1.31236e-09	-1.30874
68905229	chr14:68905229:TG:T	1.85268e-65	-2.67109	-0.776423	4.73894e-18	-1.90582	-0.387039
68905301	chr14:68905301:G:A	1.63869e-64	-0.218621	-1.04905	9.94144e-18	-0.623297	-0.928669
68906033	chr14:68906033:T:C	1.49206e-65	-2.3499	-1.31409	1.2309e-17	-0.0446891	-1.29366
68906262	chr14:68906262:T:C	2.87177e-65	-2.03303	-0.976187	2.71168e-17	0.0658096	-0.614333
68906505	chr14:68906505:T:C	2.06207e-64	-1.31236e-09	-1.03785	1.88254e-17	-1.31236e-09	-0.913471
68907119	chr14:68907119:A:G	2.97868e-63	2.92801	-1.29551	4.69633e-17	1.2493	-1.24861
68907425	chr14:68907425:G:A	1.64743e-64	-1.31236e-09	-1.26234	1.26066e-17	-1.31236e-09	-1.31445
68907585	chr14:68907585:A:C	1.81894e-64	-1.31236e-09	-1.16331	1.52909e-17	-1.31236e-09	-1.12142
68907636	chr14:68907636:G:A	1.60594e-64	-1.31236e-09	-1.28785	1.25857e-17	-1.31236e-09	-1.31612
68908083	chr14:68908083:C:T	3.31515e-65	-2.12029	-0.745355	4.35943e-17	0.564407	-0.638159
68908308	chr14:68908308:T:G	2.21992e-64	-1.31236e-09	-0.964091	1.53997e-17	-1.31236e-09	-1.11433
68908557	chr14:68908557:T:C	2.69571e-64	-1.31236e-09	-0.769901	2.6895e-17	-1.31236e-09	-0.556737
68908681	chr14:68908681:C:T	1.58753e-65	-2.36213	-1.23983	1.3861e-17	-0.102608	-1.11699
68908826	chr14:68908826:G:A	2.22448e-64	-1.31236e-09	-0.96204	2.06187e-17	-1.31236e-09	-0.822477
68908912	chr14:68908912:G:A	2.65218e-64	-1.31236e-09	-0.786181	2.62779e-17	-1.31236e-09	-0.579947
68909121	chr14:68909121:C:T	1.55857e-64	-1.31236e-09	-1.31779	1.29755e-17	-1.31236e-09	-1.28562
68909126	chr14:68909126:A:C	3.50662e-64	-1.31236e-09	-0.506908	3.73065e-17	-1.31236e-09	-0.22951
68909205	chr14:68909205:G:A	2.22898e-64	-1.31236e-09	-0.960016	2.06673e-17	-1.31236e-09	-0.820126
68909482	chr14:68909482:A:T	1.62571e-65	-2.33797	-1.24023	1.4806e-17	-0.0358702	-1.11778
68909617	chr14:68909617:T:C	1.0271e-65	-2.78138	-1.25602	9.30287e-19	-2.75784	-1.1631
68909906	chr14:68909906:G:A	1.67256e-65	-2.32832	-1.22147	1.5008e-17	-0.0382505	-1.10184
68909941	chr14:68909941:A:C	6.12733e-65	-0.93966	-1.31173	7.87057e-16	4.06337	-1.24375
68910058	chr14:68910058:T:C	1.84797e-65	-2.29303	-1.15703	1.79256e-17	0.0468079	-1.00926
68910093	chr14:68910093:G:A	2.27281e-65	-2.3539	-0.88923	2.46785e-17	-0.0753312	-0.567415
68910130	chr14:68910130:T:C	1.77702e-65	-2.30422	-1.18499	1.67814e-17	0.0199646	-1.04837
68910266	chr14:68910266:T:C	1.68398e-65	-2.3466	-1.19638	1.49422e-17	-0.0798067	-1.06468
68910470	chr14:68910470:A:G	1.80207e-65	-2.30178	-1.17342	1.72444e-17	0.0308021	-1.03199
68910548	chr14:68910548:A:G	5.68816e-65	-1.00847	-1.31729	1.94914e-17	0.439032	-1.31773
68910663	chr14:68910663:C:T	1.79457e-65	-2.32094	-1.15845	1.67847e-17	-0.015722	-1.01248
68910668	chr14:68910668:T:C	1.80505e-65	-2.31112	-1.16244	1.71043e-17	0.0085788	-1.01793
68910741	chr14:68910741:A:C	1.89403e-65	-2.30305	-1.12238	1.83354e-17	0.0231835	-0.963027
68910817	chr14:68910817:C:T	2.97474e-64	-1.31236e-09	-0.671405	2.85025e-17	-1.31236e-09	-0.498685
68911019	chr14:68911019:G:A	3.66707e-65	-2.76475	-3.24751e-10	3.48207e-18	-2.60105	-3.24751e-10
68911065	chr14:68911065:A:G	1.8366e-65	-2.29615	-1.16008	1.7779e-17	0.0445184	-1.01518
68911070	chr14:68911070:G:A	3.11322e-65	-1.61147	-1.31702	1.46388e-17	0.135653	-1.30066
68911155	chr14:68911155:A:G	2.80019e-64	-1.31236e-09	-0.731874	2.66285e-17	-1.31236e-09	-0.566695
68911290	chr14:68911290:G:T	1.78726e-65	-2.31112	-1.17235	1.65683e-17	-0.00917038	-1.03202
68911433	chr14:68911433:A:C	1.72804e-65	-2.33152	-1.18564	1.58113e-17	-0.0376874	-1.05027
68911560	chr14:68911560:A:G	2.54985e-64	-1.31236e-09	-0.825528	2.19794e-17	-1.31236e-09	-0.758571
68911579	chr14:68911579:G:T	1.71773e-65	-2.31578	-1.20736	1.58047e-17	-0.00622932	-1.08214
68911704	chr14:68911704:C:T	1.67159e-65	-2.36551	-1.18486	1.45165e-17	-0.124182	-1.04921
68911744	chr14:68911744:T:C	2.91858e-64	-1.31236e-09	-0.690466	2.53474e-17	-1.31236e-09	-0.616001
68911786	chr14:68911786:T:C	2.18263e-64	-1.31236e-09	-0.981032	1.81341e-17	-1.31236e-09	-0.950886
68911998	chr14:68911998:T:C	3.98734e-65	-2.68102	-3.24751e-10	4.02989e-18	-2.45494	-3.24751e-10
68912146	chr14:68912146:A:G	1.82351e-65	-2.29782	-1.16556	1.77443e-17	0.050265	-1.02288
68912336	chr14:68912336:A:G	1.81197e-65	-2.31788	-1.15185	1.72629e-17	0.00448182	-1.0046
68912576	chr14:68912576:G:A	1.76087e-65	-2.29987	-1.19847	1.68614e-17	0.0468988	-1.07055
68912594	chr14:68912594:C:T	1.44753e-63	2.22358	-1.3127	2.76672e-17	0.756223	-1.28465
68912710	chr14:68912710:G:A	3.42659e-64	-1.31236e-09	-0.529996	3.22968e-17	-1.31236e-09	-0.373708
68912769	chr14:68912769:T:C	1.84463e-65	-2.27028	-1.18159	1.85777e-17	0.120546	-1.04726
68913309	chr14:68913309:C:T	1.84727e-65	-2.30305	-1.14739	1.81823e-17	0.0506271	-0.998856
68913365	chr14:68913365:G:A	1.60266e-64	-1.31236e-09	-1.2899	1.25747e-17	-1.31236e-09	-1.31699
68913492	chr14:68913492:T:C	2.94173e-64	-1.31236e-09	-0.682563	2.99779e-17	-1.31236e-09	-0.448218
68913559	chr14:68913559:C:T	1.8626e-65	-2.30242	-1.13976	1.8197e-17	0.0409154	-0.988334
68913626	chr14:68913626:A:G	1.84237e-65	-2.32841	-1.12468	1.73765e-17	-0.0245001	-0.96906
68913680	chr14:68913680:G:A	2.52855e-64	-1.31236e-09	-0.833917	1.72757e-17	-1.31236e-09	-0.999378
68913980	chr14:68913980:T:C	6.45226e-65	-1.3069	-0.892813	6.96055e-18	-1.00091	-0.907507
68914097	chr14:68914097:A:G	5.21558e-54	22.7553	0.160653	2.17469e-17	-1.55777	0.788564
68914221	chr14:68914221:A:C	4.60736e-64	0.702041	-0.935947	2.13505e-17	0.175217	-0.962817
68914259	chr14:68914259:A:C	2.02734e-64	-1.31236e-09	-1.05484	1.83757e-17	-1.31236e-09	-0.937649
68914479	chr14:68914479:A:T	2.89756e-64	-1.31236e-09	-0.697693	2.94567e-17	-1.31236e-09	-0.465755
68914747	chr14:68914747:A:C	1.55952e-64	-1.31236e-09	-1.31718	1.29484e-17	-1.31236e-09	-1.28771
68915129	chr14:68915129:G:A	2.99529e-64	-1.31236e-09	-0.664522	2.8712e-17	-1.31236e-09	-0.491363
68915302	chr14:68915302:C:T	9.84476e-65	-1.48144	-0.295768	3.52439e-18	-2.50581	-0.0831562
68915759	chr14:68915759:A:T	2.65189e-65	-2.76894	-0.319932	2.9172e-18	-2.78144	0.00338237
68915973	chr14:68915973:C:T	6.05883e-65	-0.946045	-1.31658	4.85234e-17	1.3501	-1.31673
68916082	chr14:68916082:A:T	4.18974e-65	-1.3336	-1.29791	1.03009e-17	-0.243867	-1.27258
68916142	chr14:68916142:A:G	2.56526e-64	-1.31236e-09	-0.819503	2.21096e-17	-1.31236e-09	-0.752666
68916214	chr14:68916214:G:A	2.33678e-64	-1.31236e-09	-0.912786	2.2366e-17	-1.31236e-09	-0.741135
68916284	chr14:68916284:C:A	2.295e-64	-1.31236e-09	-0.930828	2.18901e-17	-1.31236e-09	-0.762641
68916338	chr14:68916338:C:T	1.73693e-65	-2.30827	-1.20376	1.25885e-17	-0.0574747	-1.25842
68916762	chr14:68916762:G:A	3.49788e-64	-1.31236e-09	-0.509403	3.26641e-17	-1.31236e-09	-0.3624
68917551	chr14:68917551:G:A	3.06945e-65	-2.57406	-0.368593	8.10464e-18	-1.76297	0.00672803
68918073	chr14:68918073:A:C	3.73291e-65	-1.43605	-1.31091	1.82733e-17	0.368256	-1.31149
68918173	chr14:68918173:A:ACAG	4.11231e-64	0.614852	-0.962428	1.92914e-17	0.0975586	-0.986578
68918310	chr14:68918310:G:A	1.88144e-65	-2.25869	-1.17342	1.79038e-17	0.052709	-1.01637
68918364	chr14:68918364:G:A	2.12392e-64	-1.31236e-09	-1.0083	1.98781e-17	-1.31236e-09	-0.859059
68918429	chr14:68918429:A:T	8.95984e-64	-0.283839	0.715029	1.87106e-14	4.44775	1.54042
68918430	chr14:68918430:A:T	1.04906e-63	1.68719	-1.09827	2.76648e-17	0.459097	-0.987614
68918539	chr14:68918539:C:T	5.64681e-64	0.994407	-1.02488	3.88219e-17	0.586286	-0.775978
68919038	chr14:68919038:C:T	6.02313e-64	0.738766	-0.704721	9.60541e-14	8.02268	-0.398686
68919672	chr14:68919672:T:C	1.56752e-64	-1.31236e-09	-1.31207	1.3111e-17	-1.31236e-09	-1.27522
68919928	chr14:68919928:G:T	2.36029e-64	-1.31236e-09	-0.902777	2.08932e-17	-1.31236e-09	-0.809251
68920412	chr14:68920412:T:C	2.27987e-64	-1.31236e-09	-0.937445	2.0115e-17	-1.31236e-09	-0.847211
68920680	chr14:68920680:G:A	2.35869e-64	-1.31236e-09	-0.903455	1.63382e-17	-1.31236e-09	-1.05517
68920681	chr14:68920681:C:T	2.42115e-64	-1.31236e-09	-0.877318	1.66831e-17	-1.31236e-09	-1.03428
68921417	chr14:68921417:T:C	6.54266e-64	1.43469	-1.3179	2.89591e-17	0.831021	-1.31382
68921597	chr14:68921597:G:A	3.39507e-65	-2.44427	-0.397553	8.73033e-16	2.94726	-0.0239601
68921791	chr14:68921791:T:A	2.25794e-64	-1.31236e-09	-0.947109	2.1078e-17	-1.31236e-09	-0.80045
68922213	chr14:68922213:G:T	2.39423e-64	-1.31236e-09	-0.8885	2.12391e-17	-1.31236e-09	-0.792835
68922219	chr14:68922219:A:G	2.40137e-64	-1.31236e-09	-0.885523	2.1309e-17	-1.31236e-09	-0.789546
68922372	chr14:68922372:C:A	2.48958e-64	-1.31236e-09	-0.849446	2.21618e-17	-1.31236e-09	-0.750309
68922874	chr14:68922874:C:T	2.59902e-64	-1.31236e-09	-0.806428	2.32272e-17	-1.31236e-09	-0.703355
68923054	chr14:68923054:A:G	2.63193e-64	-1.31236e-09	-0.793846	2.3552e-17	-1.31236e-09	-0.689467
68923077	chr14:68923077:G:A	2.58761e-64	-1.31236e-09	-0.810826	2.31154e-17	-1.31236e-09	-0.708178
68923263	chr14:68923263:C:T	2.24812e-65	-1.9693	-1.28476	4.49596e-18	-1.09115	-1.25435
68923468	chr14:68923468:A:C	4.80692e-64	-1.31236e-09	-0.191506	4.56921e-17	-1.31236e-09	-0.0267513
68923529	chr14:68923529:G:A	3.95677e-65	-2.68872	-3.24751e-10	3.96684e-18	-2.47071	-3.24751e-10
68923531	chr14:68923531:A:C	3.83647e-64	-1.31236e-09	-0.417009	3.55921e-17	-1.31236e-09	-0.276553
68923855	chr14:68923855:A:T	4.15196e-64	-1.31236e-09	-0.33798	3.87886e-17	-1.31236e-09	-0.190552
68923889	chr14:68923889:C:G	1.56801e-64	-1.31236e-09	-1.31176	1.26409e-17	-1.31236e-09	-1.31174
68924046	chr14:68924046:G:A	1.95026e-64	-1.31236e-09	-1.0936	1.74127e-17	-1.31236e-09	-0.991479
68924134	chr14:68924134:G:A	2.02639e-65	-2.71278	-0.64511	1.68195e-18	-2.74759	-0.581135
68924380	chr14:68924380:AG:A	4.22704e-64	-1.31236e-09	-0.32006	3.95622e-17	-1.31236e-09	-0.170802
68924662	chr14:68924662:A:G	4.57201e-64	-1.31236e-09	-0.241609	4.33665e-17	-1.31236e-09	-0.0789908
68924713	chr14:68924713:G:C	1.56749e-64	-1.31236e-09	-1.31209	1.36358e-17	-1.31236e-09	-1.23598
68924752	chr14:68924752:C:T	4.60563e-64	-1.31236e-09	-0.234281	4.37062e-17	-1.31236e-09	-0.0711871
68924761	chr14:68924761:A:G	9.14224e-65	-1.85124	-3.24751e-10	4.22811e-17	-0.104336	-3.24751e-10
68924888	chr14:68924888:C:T	4.6055e-64	-1.31236e-09	-0.234311	4.37664e-17	-1.31236e-09	-0.0698103
68924925	chr14:68924925:T:C	2.19293e-64	-1.31236e-09	-0.976325	2.03205e-17	-1.31236e-09	-0.837046
68924941	chr14:68924941:C:T	4.22526e-64	-1.31236e-09	-0.320481	3.98412e-17	-1.31236e-09	-0.163776
68925078	chr14:68925078:C:T	2.46266e-65	-2.73212	-0.430778	1.50374e-16	1.16282	0.00163385
68925271	chr14:68925271:A:G	4.57452e-64	-1.31236e-09	-0.24106	4.33969e-17	-1.31236e-09	-0.0782882
68925335	chr14:68925335:TTTTTTTA:T	1.87271e-64	-1.31236e-09	-1.13418	1.56631e-17	-1.31236e-09	-1.09737
68925336	chr14:68925336:TTTTTTA:T	3.76017e-64	-1.31236e-09	-0.437097	3.45527e-17	-1.31236e-09	-0.306192
68925728	chr14:68925728:G:A	8.49748e-64	1.69385	-1.31564	1.51646e-17	0.185187	-1.3149
68926164	chr14:68926164:T:C	1.23924e-62	3.96323	-0.905126	5.14022e-18	-1.60786	-0.603719
68926203	chr14:68926203:G:A	4.54625e-64	-1.31236e-09	-0.247259	4.24702e-17	-1.31236e-09	-0.099875
68926288	chr14:68926288:C:A	1.66515e-64	-1.31236e-09	-1.25165	1.28226e-17	-1.31236e-09	-1.29747
68926311	chr14:68926311:C:T	3.68958e-65	-2.35463	-0.404005	6.9664e-18	-1.89143	-0.0161514
68926409	chr14:68926409:A:G	3.85929e-65	-2.25074	-0.462925	7.52615e-18	-1.74544	-0.0848585
68926466	chr14:68926466:G:A	3.70004e-65	-2.7558	-3.24751e-10	4.82311e-18	-2.27526	-3.24751e-10
68926622	chr14:68926622:A:G	2.57193e-64	-1.31236e-09	-0.816903	2.46655e-17	-1.31236e-09	-0.643272
68926656	chr14:68926656:C:A	1.67299e-64	-1.31236e-09	-1.24695	1.26201e-17	-1.31236e-09	-1.31339
68926733	chr14:68926733:A:C	2.26335e-64	-1.31236e-09	-0.944713	2.11191e-17	-1.31236e-09	-0.798499
68926752	chr14:68926752:C:T	3.63794e-64	-1.31236e-09	-0.470143	3.11547e-17	-1.31236e-09	-0.409711
68926764	chr14:68926764:T:C	4.56458e-64	-1.31236e-09	-0.243236	4.76666e-17	-1.31236e-09	0.015553
68926897	chr14:68926897:C:A	3.63794e-64	-1.31236e-09	-0.470143	3.11547e-17	-1.31236e-09	-0.409711
68926915	chr14:68926915:A:C	9.50295e-65	-0.600614	-1.21193	3.71491e-17	0.861148	-1.09489
68926948	chr14:68926948:C:T	3.63122e-64	-1.31236e-09	-0.471993	3.10951e-17	-1.31236e-09	-0.411628
68927120	chr14:68927120:A:G	2.57571e-64	-1.31236e-09	-0.815437	2.47072e-17	-1.31236e-09	-0.641583
68927153	chr14:68927153:TAGATAGGGG:T	2.59814e-64	-1.31236e-09	-0.806765	2.49509e-17	-1.31236e-09	-0.631767
68927448	chr14:68927448:A:T	3.83366e-58	13.4118	-0.0140612	4.72831e-18	-2.78172	0.486613
68927609	chr14:68927609:G:A	3.64203e-64	-1.31236e-09	-0.46902	3.11899e-17	-1.31236e-09	-0.408582
68928705	chr14:68928705:T:C	3.36836e-65	-1.95149	-0.89823	4.21291e-17	0.700668	-0.808606
68928734	chr14:68928734:C:T	1.75141e-64	-1.31236e-09	-1.20114	1.30138e-17	-1.31236e-09	-1.28266
68929270	chr14:68929270:G:T	2.6946e-64	-1.31236e-09	-0.770311	2.60232e-17	-1.31236e-09	-0.589691
68929358	chr14:68929358:G:A	1.90277e-65	-2.23613	-1.1847	1.15562e-17	-0.274763	-1.12669
68929386	chr14:68929386:A:G	4.40451e-65	-1.74171	-0.839812	1.11799e-15	3.57866	-0.408051
68929429	chr14:68929429:G:A	1.82104e-64	-1.31236e-09	-1.16216	1.47867e-17	-1.31236e-09	-1.15495
68929634	chr14:68929634:CCCAGGAAAAGTCCTTGGGA:C	2.74274e-58	12.8137	0.249256	7.64777e-18	-2.77544	0.961176
68929672	chr14:68929672:T:C	2.34733e-65	-2.39549	-0.81538	1.22142e-17	-0.679324	-0.666755
68929898	chr14:68929898:G:C	2.38823e-58	12.8196	0.104877	5.68411e-18	-2.77509	0.664092
68930036	chr14:68930036:C:T	2.6642e-64	-1.31236e-09	-0.781657	2.50188e-17	-1.31236e-09	-0.629048
68930666	chr14:68930666:T:G	1.78921e-64	-1.31236e-09	-1.17979	1.44065e-17	-1.31236e-09	-1.18099
68931078	chr14:68931078:C:T	1.99955e-64	-1.31236e-09	-1.06864	1.61174e-17	-1.31236e-09	-1.06878
68931382	chr14:68931382:A:C	1.51259e-65	-2.40243	-1.2479	6.70061e-18	-0.718323	-1.22816
68931747	chr14:68931747:A:G	1.89325e-64	-1.31236e-09	-1.12327	1.52707e-17	-1.31236e-09	-1.12274
68932416	chr14:68932416:G:A	4.02673e-65	-1.54847	-1.12272	1.62079e-17	0.0754667	-1.13865
68932442	chr14:68932442:A:G	4.12672e-65	-2.64666	-3.24751e-10	4.30541e-18	-2.3888	-3.24751e-10
68932886	chr14:68932886:CCT:C	1.7733e-64	-1.31236e-09	-1.18872	1.43111e-17	-1.31236e-09	-1.18764
68933111	chr14:68933111:A:T	1.11512e-65	-2.7635	-1.19169	1.5601e-17	0.0661777	-1.16752
68933117	chr14:68933117:T:C	2.35529e-64	-1.31236e-09	-0.904897	2.16844e-17	-1.31236e-09	-0.772084
68933133	chr14:68933133:T:TA	2.1754e-64	-1.31236e-09	-0.984349	1.9806e-17	-1.31236e-09	-0.86269
68933264	chr14:68933264:T:G	1.29781e-57	14.3572	0.260014	6.74302e-18	-2.77602	0.835853
68933279	chr14:68933279:A:G	1.39279e-58	13.2132	-0.827933	1.51807e-18	-2.7818	-0.649443
68933290	chr14:68933290:T:C	9.09788e-59	12.9428	-0.98335	1.24708e-18	-2.78193	-0.845941
68933404	chr14:68933404:G:A	1.5901e-64	-1.31236e-09	-1.29777	1.28813e-17	-1.31236e-09	-1.2929
68933491	chr14:68933491:T:C	2.15013e-64	-1.31236e-09	-0.996033	1.95408e-17	-1.31236e-09	-0.87617
68933557	chr14:68933557:C:T	1.70141e-64	-1.31236e-09	-1.2301	1.56746e-17	-1.31236e-09	-1.09663
68933580	chr14:68933580:G:A	1.14754e-57	14.1815	0.312629	7.19332e-18	-2.77855	0.903028
68933587	chr14:68933587:G:T	1.70517e-64	-1.31236e-09	-1.22789	1.38898e-17	-1.31236e-09	-1.21752
68933696	chr14:68933696:C:T	1.72934e-64	-1.31236e-09	-1.21382	1.40982e-17	-1.31236e-09	-1.20263
68934303	chr14:68934303:A:G	6.43958e-59	12.1896	-0.57578	2.04517e-18	-2.75359	-0.379606
68934319	chr14:68934319:G:A	1.99093e-65	-2.08423	-1.29131	1.9905e-17	0.447406	-1.30511
68934377	chr14:68934377:T:C	1.30714e-57	14.1995	0.424845	8.15461e-18	-2.77882	1.02872
68934470	chr14:68934470:T:C	2.18417e-65	-1.98743	-1.29548	2.45146e-17	0.65853	-1.30794
68934472	chr14:68934472:T:C	1.94939e-57	14.5921	0.431946	8.27791e-18	-2.77143	1.03634
68934496	chr14:68934496:A:G	1.39904e-56	16.1592	0.83568	7.16743e-18	-2.74852	0.869386
68934691	chr14:68934691:A:C	1.41768e-57	14.3672	0.338337	6.738e-18	-2.77789	0.836972
68934858	chr14:68934858:A:C	1.71024e-64	-1.31236e-09	-1.22493	1.30331e-17	-1.31236e-09	-1.28119
68935282	chr14:68935282:C:T	5.49203e-57	15.8753	0.184517	6.06218e-18	-2.74245	0.695846
68935816	chr14:68935816:A:G	3.77991e-65	-2.73445	-3.24751e-10	3.65972e-18	-2.55129	-3.24751e-10
68935820	chr14:68935820:A:G	2.12682e-64	-1.31236e-09	-1.00694	1.78495e-17	-1.31236e-09	-0.966703
68936063	chr14:68936063:C:T	1.70947e-64	-1.31236e-09	-1.22538	1.38652e-17	-1.31236e-09	-1.21929
68936070	chr14:68936070:G:T	7.93611e-57	16.138	0.289922	6.9886e-18	-2.72327	0.818872
68936313	chr14:68936313:A:C	3.65864e-58	13.8567	-0.505682	2.11077e-18	-2.78192	-0.3197
68936521	chr14:68936521:G:C	3.86034e-65	-2.71339	-3.24751e-10	3.82676e-18	-2.50666	-3.24751e-10
68936569	chr14:68936569:G:A	5.25707e-65	-1.15272	-1.25185	2.69308e-17	0.654841	-1.21025
68936632	chr14:68936632:G:A	1.65742e-64	-1.31236e-09	-1.2563	1.34841e-17	-1.31236e-09	-1.24717
68936978	chr14:68936978:T:C	6.34434e-65	-0.906407	-1.31018	5.51154e-16	3.70547	-1.24213
68936997	chr14:68936997:A:G	8.98469e-64	0.976813	-0.542853	6.61415e-18	-1.45828	-0.50119
68937796	chr14:68937796:A:G	2.03028e-64	-1.31236e-09	-1.05339	1.69531e-17	-1.31236e-09	-1.01823
68937909	chr14:68937909:C:G	1.32841e-63	1.31432	-0.489312	6.3162e-18	-1.67561	-0.329947
68937919	chr14:68937919:T:C	9.22918e-64	0.902874	-0.442065	7.59427e-18	-1.42364	-0.397644
68938091	chr14:68938091:T:C	8.45913e-64	0.896171	-0.522487	7.0172e-18	-1.41906	-0.481257
68938166	chr14:68938166:T:C	1.56479e-64	-1.31236e-09	-1.31381	1.26442e-17	-1.31236e-09	-1.31148
68938173	chr14:68938173:A:G	2.42715e-64	-1.31236e-09	-0.874844	2.78129e-17	-1.31236e-09	-0.523178
68938540	chr14:68938540:G:C	6.26901e-65	-1.11277	-1.11576	3.37089e-17	0.713424	-1.04434
68938736	chr14:68938736:T:C	1.71248e-63	1.48053	-0.401562	7.15122e-18	-1.7837	-0.0976944
68939123	chr14:68939123:G:T	1.89279e-65	-2.18398	-1.24212	1.52677e-17	0.14673	-1.26967
68939149	chr14:68939149:T:A	3.74045e-64	-1.31236e-09	-0.442357	3.78586e-17	-1.31236e-09	-0.214819
68939253	chr14:68939253:G:A	1.688e-64	-1.31236e-09	-1.23802	1.37394e-17	-1.31236e-09	-1.22841
68939288	chr14:68939288:C:G	1.56001e-64	-1.31236e-09	-1.31687	1.25929e-17	-1.31236e-09	-1.31555
68939474	chr14:68939474:C:T	1.17931e-64	-0.774949	-0.821682	4.84338e-17	0.634022	-0.602502
68939768	chr14:68939768:A:C	1.70305e-64	-1.31236e-09	-1.22914	1.56961e-17	-1.31236e-09	-1.09527
68940108	chr14:68940108:G:A	8.73226e-63	3.01432	-0.306268	3.14583e-18	-2.57527	-0.127328
68940328	chr14:68940328:G:A	2.31919e-64	-1.31236e-09	-0.920346	2.60892e-17	-1.31236e-09	-0.587156
68940505	chr14:68940505:G:A	2.41651e-17	107.342	-3.24751e-10	9.87681e-18	-1.55849	-3.24751e-10
68940578	chr14:68940578:C:T	3.84213e-65	-1.75215	-0.965965	1.48475e-18	-2.50265	-0.95078
68940637	chr14:68940637:A:T	1.61532e-65	-2.75527	-0.829347	3.32689e-18	-1.92369	-0.722945
68941304	chr14:68941304:G:A	1.66493e-65	-2.76311	-0.79125	3.29419e-18	-1.97484	-0.681676
68941366	chr14:68941366:G:A	1.55897e-64	-1.31236e-09	-1.31753	1.2788e-17	-1.31236e-09	-1.30017
68941980	chr14:68941980:G:A	4.5912e-63	3.23637	-1.1712	1.9966e-18	-2.06284	-1.09439
68942133	chr14:68942133:G:A	2.08982e-64	-1.31236e-09	-1.02449	2.25478e-17	-1.31236e-09	-0.73304
68942340	chr14:68942340:C:A	1.84257e-64	-1.31236e-09	-1.1504	1.31909e-17	-1.31236e-09	-1.26915
68942460	chr14:68942460:T:A	7.64161e-65	-0.875281	-1.15526	2.9704e-17	0.517919	-0.975316
68942839	chr14:68942839:T:A	3.15924e-63	2.22288	-0.531529	2.36329e-17	-0.223146	-0.462892
68943026	chr14:68943026:A:C	1.56446e-64	-1.31236e-09	-1.31402	1.26271e-17	-1.31236e-09	-1.31283
68943036	chr14:68943036:T:C	1.56169e-64	-1.31236e-09	-1.31579	1.28168e-17	-1.31236e-09	-1.29792
68943462	chr14:68943462:G:A	8.03727e-65	-1.4488	-0.531259	5.55076e-18	-1.56612	-0.568622
68943561	chr14:68943561:C:T	2.89964e-63	1.60561	-3.24751e-10	4.20878e-17	-0.10892	-3.24751e-10
68943656	chr14:68943656:T:C	2.2555e-65	-2.68789	-0.562885	1.54034e-16	1.35524	-0.166747
68944185	chr14:68944185:G:A	1.61496e-64	-1.31236e-09	-1.28225	1.30775e-17	-1.31236e-09	-1.27779
68945022	chr14:68945022:T:C	2.03614e-65	-2.58983	-0.763258	7.43958e-18	-1.20265	-0.639209
68945635	chr14:68945635:G:A	1.57703e-64	-1.31236e-09	-1.30602	1.25688e-17	-1.31236e-09	-1.31746
68945890	chr14:68945890:C:G	1.59859e-64	-1.31236e-09	-1.29244	1.29545e-17	-1.31236e-09	-1.28723
68945910	chr14:68945910:T:C	2.65354e-64	-1.31236e-09	-0.785665	2.91468e-17	-1.31236e-09	-0.476331
68946048	chr14:68946048:G:A	3.03191e-64	-1.31236e-09	-0.65237	3.44896e-17	-1.31236e-09	-0.30802
68946087	chr14:68946087:G:A	3.12084e-62	5.29965	-1.31794	7.88166e-19	-2.77994	-1.30679
68946542	chr14:68946542:C:T	2.08409e-64	-1.31236e-09	-1.02723	1.48609e-17	-1.31236e-09	-1.14994
68946637	chr14:68946637:T:C	2.81188e-64	-1.31236e-09	-0.727708	3.28386e-17	-1.31236e-09	-0.357071
68946954	chr14:68946954:A:C	5.55671e-65	-1.6902	-0.658937	2.59626e-17	-0.280122	-0.311897
68947007	chr14:68947007:T:G	1.59796e-64	-1.31236e-09	-1.29284	1.3304e-17	-1.31236e-09	-1.26061
68947092	chr14:68947092:G:A	2.28507e-64	-1.31236e-09	-0.935166	2.51617e-17	-1.31236e-09	-0.623353
68947594	chr14:68947594:T:C	3.09215e-64	-1.31236e-09	-0.632696	2.92254e-17	-1.31236e-09	-0.473638
68947602	chr14:68947602:G:A	1.84434e-64	-1.31236e-09	-1.14944	1.52261e-17	-1.31236e-09	-1.12566
68947605	chr14:68947605:G:A	3.15173e-62	5.30952	-1.31795	2.3954e-18	-1.66758	-1.30755
68947607	chr14:68947607:C:T	1.87409e-64	-1.31236e-09	-1.13344	1.54968e-17	-1.31236e-09	-1.10805
68947661	chr14:68947661:C:T	4.96309e-65	-1.22994	-1.23218	1.49073e-17	-0.0365495	-1.11027
68948220	chr14:68948220:CACTT:C	2.13108e-63	2.59821	-1.30056	1.29817e-18	-2.27096	-1.31676
68948315	chr14:68948315:G:A	2.74316e-30	77.5354	-3.24751e-10	1.21579e-17	-1.3507	-3.24751e-10
68948373	chr14:68948373:C:T	1.58306e-64	-1.31236e-09	-1.3022	1.28134e-17	-1.31236e-09	-1.29818
68948435	chr14:68948435:G:A	1.583e-64	-1.31236e-09	-1.30224	1.25807e-17	-1.31236e-09	-1.31651
68948447	chr14:68948447:G:A	1.56395e-64	-1.31236e-09	-1.31434	1.28577e-17	-1.31236e-09	-1.29474
68948606	chr14:68948606:C:A	1.55905e-64	-1.31236e-09	-1.31749	1.25871e-17	-1.31236e-09	-1.316
68948751	chr14:68948751:C:T	1.60929e-64	-1.31236e-09	-1.28577	1.39039e-17	-1.31236e-09	-1.21651
68949135	chr14:68949135:A:G	1.67309e-64	-1.31236e-09	-1.24689	1.28758e-17	-1.31236e-09	-1.29333
68949210	chr14:68949210:C:G	2.298e-65	-2.05877	-1.17334	9.98542e-18	-0.441015	-1.10654
68949231	chr14:68949231:G:A	1.5818e-64	-1.31236e-09	-1.303	1.25804e-17	-1.31236e-09	-1.31654
68949245	chr14:68949245:C:T	1.59128e-64	-1.31236e-09	-1.29702	1.26447e-17	-1.31236e-09	-1.31144
68949267	chr14:68949267:A:G	8.75364e-64	1.72293	-1.31502	7.84557e-19	-2.7813	-1.31001
68949282	chr14:68949282:T:C	6.67145e-65	-0.866193	-1.30012	4.49486e-16	3.57734	-1.31792
68949405	chr14:68949405:A:G	2.36323e-64	-1.31236e-09	-0.901531	2.63337e-17	-1.31236e-09	-0.577826
68949589	chr14:68949589:G:A	3.49932e-65	-1.49374	-1.31784	2.3891e-17	0.64134	-1.31651
68949629	chr14:68949629:A:G	3.38543e-65	-1.52672	-1.31795	2.25689e-17	0.58483	-1.31693
68949944	chr14:68949944:A:G	3.49028e-65	-1.49656	-1.3176	2.37983e-17	0.636794	-1.31586
68950027	chr14:68950027:G:A	3.12747e-65	-1.7801	-1.14382	2.13033e-17	0.25053	-1.04035
68950145	chr14:68950145:C:T	3.33827e-65	-1.54537	-1.31333	2.23692e-17	0.567998	-1.30899
68950635	chr14:68950635:C:T	1.57765e-64	-1.31236e-09	-1.30562	1.27576e-17	-1.31236e-09	-1.30255
68950658	chr14:68950658:T:C	9.18478e-65	-0.530286	-1.31631	2.169e-16	2.8387	-1.30794
68950719	chr14:68950719:G:A	2.10259e-65	-2.1948	-1.12617	1.24779e-18	-2.72886	-0.89844
68951084	chr14:68951084:T:C	1.60303e-64	-1.31236e-09	-1.28966	1.27025e-17	-1.31236e-09	-1.30688
68951456	chr14:68951456:C:G	1.84711e-64	-0.849296	-0.298645	2.07522e-16	1.53658	-0.0500156
68951577	chr14:68951577:C:T	2.44373e-64	-1.31236e-09	-0.868037	2.6332e-17	-1.31236e-09	-0.577893
68951701	chr14:68951701:A:T	1.78389e-64	-1.31236e-09	-1.18276	1.34354e-17	-1.31236e-09	-1.25078
68951708	chr14:68951708:G:A	2.95916e-65	-1.90267	-1.07657	1.82806e-17	0.014832	-0.95767
68952188	chr14:68952188:T:C	6.42888e-64	-1.31236e-09	0.0992379	9.46113e-17	-1.31236e-09	0.7011
68952325	chr14:68952325:C:T	1.0154e-62	4.1047	-1.2458	9.63851e-19	-2.60943	-1.27607
68952755	chr14:68952755:G:T	4.06026e-65	-2.6629	-3.24751e-10	4.39033e-18	-2.36927	-3.24751e-10
68952801	chr14:68952801:T:G	5.17751e-65	-2.41982	-3.24751e-10	4.38854e-18	-2.36968	-3.24751e-10
68953034	chr14:68953034:G:A	2.33509e-62	5.00686	-1.3152	4.20138e-18	-1.09579	-1.31747
68953231	chr14:68953231:C:G	2.82206e-64	0.58457	-1.30866	7.1538e-17	1.65965	-1.2381
68953692	chr14:68953692:T:C	1.5822e-64	-1.31236e-09	-1.30274	1.25633e-17	-1.31236e-09	-1.3179
68953747	chr14:68953747:C:T	7.07697e-65	-1.08871	-1.01859	1.89613e-17	-0.0986017	-0.807678
68953781	chr14:68953781:G:C	3.92352e-65	-2.69716	-3.24751e-10	3.90163e-18	-2.48728	-3.24751e-10
68953806	chr14:68953806:A:G	8.70381e-65	-0.591722	-1.30866	1.46477e-18	-2.16041	-1.30657
68954183	chr14:68954183:A:C	2.11985e-64	-1.31236e-09	-1.01022	1.86486e-17	-1.31236e-09	-0.922904
68954282	chr14:68954282:T:C	5.83478e-65	-2.58927	0.28896	6.48458e-16	1.76164	0.864276
68954606	chr14:68954606:A:G	1.82895e-64	-1.31236e-09	-1.15782	1.48426e-17	-1.31236e-09	-1.15118
68954661	chr14:68954661:A:G	2.02959e-65	-2.20541	-1.1509	1.56446e-17	0.116223	-1.21477
68954919	chr14:68954919:T:G	1.23647e-65	-2.78197	-1.06991	1.02003e-18	-2.70923	-1.11962
68955618	chr14:68955618:G:A	2.30158e-64	-1.31236e-09	-0.927964	1.70832e-17	-1.31236e-09	-1.01058
68956148	chr14:68956148:G:A	2.90266e-65	-1.69721	-1.30131	1.56914e-16	2.52338	-1.31637
68956447	chr14:68956447:A:G	1.33358e-64	-0.160042	-1.31365	8.66016e-18	-0.382336	-1.30761
68956919	chr14:68956919:C:T	1.93214e-64	-1.31236e-09	-1.10294	1.65008e-17	-1.31236e-09	-1.04527
68957305	chr14:68957305:C:T	1.04593e-60	8.81007	-1.31638	1.88417e-18	-1.89721	-1.31798
68957781	chr14:68957781:GAAGC:G	1.57177e-64	-1.31236e-09	-1.30936	1.25666e-17	-1.31236e-09	-1.31763
68957837	chr14:68957837:T:C	2.4431e-61	7.35509	-1.31563	2.21341e-18	-1.73737	-1.31677
68957950	chr14:68957950:A:G	6.43818e-64	-1.31236e-09	0.100684	6.3814e-17	-1.31236e-09	0.307295
68958541	chr14:68958541:C:T	3.08959e-49	35.1124	-1.20714	4.69123e-18	-1.07988	-1.2231
68958750	chr14:68958750:T:C	1	145.604	-3.24751e-10	5.16264e-18	-2.20723	-3.24751e-10
68958800	chr14:68958800:C:T	3.39859e-64	-1.31236e-09	-0.538202	3.15104e-17	-1.31236e-09	-0.398361
68958829	chr14:68958829:A:G	3.77521e-64	-1.31236e-09	-0.433107	3.54273e-17	-1.31236e-09	-0.281195
68958906	chr14:68958906:C:T	7.86013e-65	-0.689708	-1.31264	8.86008e-18	-0.352869	-1.31425
68958968	chr14:68958968:G:C	1.94591e-64	-1.31236e-09	-1.09583	1.68717e-17	-1.31236e-09	-1.02304
68959672	chr14:68959672:C:T	3.88662e-65	-2.70661	-3.24751e-10	2.95024e-18	-2.76679	-3.24751e-10
68959900	chr14:68959900:C:T	6.00883e-65	-0.989706	-1.28121	1.8698e-15	4.84304	-1.15813
68959916	chr14:68959916:C:T	2.40882e-64	-1.31236e-09	-0.882425	2.12675e-17	-1.31236e-09	-0.791498
68960535	chr14:68960535:A:T	6.98397e-64	0.182056	-3.24751e-10	1.00497e-16	0.761446	-3.24751e-10
68960563	chr14:68960563:C:A	8.71842e-65	-0.907208	-0.9915	8.96184e-18	-0.657348	-0.998354
68960726	chr14:68960726:C:T	1.37715e-63	1.36342	-0.502379	8.70597e-16	3.16366	-0.243156
68961181	chr14:68961181:A:G	7.28428e-65	-2.77502	0.696592	9.63956e-18	-2.61028	1.02748
68961499	chr14:68961499:C:T	2.23903e-64	-1.31236e-09	-0.95552	1.89706e-17	-1.31236e-09	-0.905789
68961805	chr14:68961805:G:T	1.88141e-64	-1.31236e-09	-1.12954	1.60844e-17	-1.31236e-09	-1.07083
68961869	chr14:68961869:C:T	2.91726e-64	-1.31236e-09	-0.690917	1.99887e-17	-1.31236e-09	-0.853512
68961902	chr14:68961902:G:A	1.83011e-64	-1.31236e-09	-1.15719	1.42413e-17	-1.31236e-09	-1.19253
68962044	chr14:68962044:A:G	1.79365e-64	-1.31236e-09	-1.17731	1.50321e-17	-1.31236e-09	-1.13849
68962286	chr14:68962286:G:A	1.56471e-64	-1.31236e-09	-1.31386	1.25647e-17	-1.31236e-09	-1.31778
68962596	chr14:68962596:A:G	1.62362e-64	0.0394057	-1.31631	1.00924e-15	4.37745	-1.30918
68962790	chr14:68962790:C:T	1.55998e-64	-1.31236e-09	-1.31689	1.26796e-17	-1.31236e-09	-1.30868
68963184	chr14:68963184:CCTCCTCCAGGAAGTCCTACCTGT:C	4.50385e-64	-0.256629	-3.24751e-10	1.32258e-17	-1.26651	-3.24751e-10
68963201	chr14:68963201:T:G	2.40973e-64	-1.31236e-09	-0.882046	2.10751e-17	-1.31236e-09	-0.800583
68963258	chr14:68963258:G:A	3.3908e-65	-1.52529	-1.31779	1.54495e-18	-2.10041	-1.31328
68963325	chr14:68963325:A:C	2.22539e-64	-1.31236e-09	-0.961629	1.89485e-17	-1.31236e-09	-0.906951
68963653	chr14:68963653:G:A	1.0797e-65	-2.68898	-1.29848	8.29183e-19	-2.73361	-1.30238
68963722	chr14:68963722:A:C	2.64242e-64	-1.31236e-09	-0.789865	2.25123e-17	-1.31236e-09	-0.734617
68963791	chr14:68963791:T:C	1.55907e-64	-1.31236e-09	-1.31747	1.25695e-17	-1.31236e-09	-1.3174
68964003	chr14:68964003:T:C	2.31737e-64	-1.31236e-09	-0.921129	1.97898e-17	-1.31236e-09	-0.86351
68964065	chr14:68964065:A:G	2.23595e-64	-1.31236e-09	-0.956897	1.90533e-17	-1.31236e-09	-0.901436
68964441	chr14:68964441:C:T	2.0628e-64	-1.80426	0.766766	1.47026e-16	0.0464991	1.09543
68965767	chr14:68965767:A:G	5.65797e-65	-1.19776	-1.13332	2.17584e-14	7.12713	-0.98805
68965945	chr14:68965945:A:G	4.50505e-65	-2.55895	-3.24751e-10	2.92394e-18	-2.77575	-3.24751e-10
68965986	chr14:68965986:A:T	1.64139e-64	-1.31236e-09	-1.26602	1.30986e-17	-1.31236e-09	-1.27617
68966353	chr14:68966353:C:T	1.72771e-64	-1.31236e-09	-1.21477	1.3323e-17	-1.31236e-09	-1.25919
68966473	chr14:68966473:C:T	3.01585e-64	-1.31236e-09	-0.65768	3.14738e-17	-1.31236e-09	-0.399521
68966491	chr14:68966491:G:A	6.8402e-65	-0.912872	-1.22846	9.68703e-15	6.44908	-1.11921
68966597	chr14:68966597:TC:T	2.63628e-64	-1.31236e-09	-0.792193	2.36982e-17	-1.31236e-09	-0.683276
68966741	chr14:68966741:C:A	2.10392e-64	-1.31236e-09	-1.01776	1.77252e-17	-1.31236e-09	-0.973689
68966963	chr14:68966963:T:A	2.45558e-65	-2.36133	-0.804453	1.4086e-13	8.52526	-0.518416
68966982	chr14:68966982:G:A	1.56331e-64	-1.31236e-09	-1.31476	1.26904e-17	-1.31236e-09	-1.30784
68967278	chr14:68967278:C:G	5.50864e-65	-1.16617	-1.19166	1.89361e-14	7.06158	-1.06143
68967366	chr14:68967366:G:A	1.14856e-65	-2.63068	-1.29495	8.58327e-19	-2.70045	-1.301
68967442	chr14:68967442:C:A	1.67172e-64	-1.31236e-09	-1.24771	1.51777e-17	-1.31236e-09	-1.12885
68967670	chr14:68967670:G:T	1.11278e-65	-2.74722	-1.21007	9.70322e-19	-2.74169	-1.13712
68968074	chr14:68968074:G:A	7.28421e-65	-0.850693	-1.22775	1.0216e-14	6.49534	-1.1123
68968166	chr14:68968166:G:C	4.16795e-65	-2.63672	-3.24751e-10	3.553e-18	-2.58089	-3.24751e-10
68968362	chr14:68968362:A:G	2.18027e-64	-1.31236e-09	-0.982112	1.57591e-17	-1.31236e-09	-1.09126
68968577	chr14:68968577:G:A	4.58465e-65	-1.81424	-0.727192	1.90355e-18	-2.47362	-0.731331
68969058	chr14:68969058:A:C	1.19942e-65	-2.58981	-1.2925	8.15574e-19	-2.77447	-1.27807
68969157	chr14:68969157:A:G	1.61604e-64	-1.31236e-09	-1.28159	1.28356e-17	-1.31236e-09	-1.29645
68969266	chr14:68969266:A:G	8.13613e-65	-0.894532	-1.0733	1.27005e-14	6.51917	-0.918446
68969273	chr14:68969273:G:C	2.04479e-64	-1.31236e-09	-1.04627	1.53681e-17	-1.31236e-09	-1.11639
68969480	chr14:68969480:G:C	1.63969e-64	-1.31236e-09	-1.26705	1.31193e-17	-1.31236e-09	-1.27459
68969551	chr14:68969551:A:G	1.9248e-64	-1.31236e-09	-1.10674	1.46448e-17	-1.31236e-09	-1.16459
68970212	chr14:68970212:G:C	1.21691e-64	-0.407108	-1.15814	2.06728e-16	2.59555	-1.11282
68970299	chr14:68970299:T:C	7.23006e-65	-1.18199	-0.903909	2.03194e-18	-2.21016	-0.929532
68970433	chr14:68970433:G:A	1.82696e-64	-1.31236e-09	-1.15891	1.42777e-17	-1.31236e-09	-1.18998
68970514	chr14:68970514:A:G	2.07651e-64	-1.31236e-09	-1.03087	1.82049e-17	-1.31236e-09	-0.946989
68970581	chr14:68970581:G:C	3.82249e-61	6.93387	-0.446774	3.25553e-17	-0.269956	-0.0957806
68970799	chr14:68970799:A:G	1.40011e-64	-0.582321	-0.842692	2.28821e-16	2.33397	-0.749705
68970841	chr14:68970841:C:T	2.13344e-65	-2.4408	-0.865608	2.00978e-13	8.96536	-0.603081
68970981	chr14:68970981:A:G	1.46784e-64	-0.516777	-0.860991	2.48454e-16	2.4363	-0.769725
68971115	chr14:68971115:T:TA	4.7013e-65	-2.51631	-3.24751e-10	5.87444e-18	-2.07807	-3.24751e-10
68971442	chr14:68971442:T:C	5.57228e-65	-1.35842	-0.98792	1.7448e-18	-2.28092	-1.01112
68971491	chr14:68971491:T:A	3.3335e-64	-1.31236e-09	-0.557538	3.0385e-17	-1.31236e-09	-0.434727
68972042	chr14:68972042:C:A	1.58792e-64	-1.31236e-09	-1.29913	1.28686e-17	-1.31236e-09	-1.29389
68972076	chr14:68972076:C:A	1.26327e-61	6.44582	-1.06592	2.44676e-14	7.26566	-1.00923
68972121	chr14:68972121:T:C	1.56098e-64	-1.31236e-09	-1.31625	1.26449e-17	-1.31236e-09	-1.31142
68972267	chr14:68972267:T:C	8.14349e-62	6.11169	-1.17086	1.52488e-14	6.89315	-1.10957
68972907	chr14:68972907:GT:G	2.13128e-64	-1.00484	-3.24751e-10	3.00905e-18	-2.74705	-3.24751e-10
68973149	chr14:68973149:G:A	4.02527e-65	-2.67155	-3.24751e-10	1.07584e-17	-1.47299	-3.24751e-10
68973463	chr14:68973463:A:G	1.55871e-64	-1.31236e-09	-1.3177	1.25623e-17	-1.31236e-09	-1.31798
68973469	chr14:68973469:A:C	6.81167e-62	5.3003	-0.538059	1.17902e-14	5.98823	-0.461883
68973553	chr14:68973553:C:T	2.29209e-65	-2.4519	-0.782783	1.97283e-13	8.86213	-0.518411
68973671	chr14:68973671:A:G	5.18817e-62	4.99149	-0.501496	9.05181e-15	5.68774	-0.425693
68973875	chr14:68973875:T:C	5.25563e-62	5.01887	-0.515964	9.13114e-15	5.71242	-0.441649
68974289	chr14:68974289:A:G	1.78224e-65	-2.18363	-1.30264	1.15338e-18	-2.39625	-1.30973
68974643	chr14:68974643:T:C	3.8463e-62	4.82294	-0.63222	1.51803e-16	1.72284	-0.548932
68975139	chr14:68975139:A:C	1.55958e-64	-1.31236e-09	-1.31714	1.2621e-17	-1.31236e-09	-1.31332
68975241	chr14:68975241:G:A	2.12272e-64	-1.31236e-09	-1.00886	1.74583e-17	-1.31236e-09	-0.988862
68975313	chr14:68975313:G:A	1.55893e-64	-1.31236e-09	-1.31756	1.2566e-17	-1.31236e-09	-1.31768
68975405	chr14:68975405:C:T	1.82855e-64	-1.31236e-09	-1.15804	1.5836e-17	-1.31236e-09	-1.08639
68975767	chr14:68975767:T:C	1.55835e-64	-1.31236e-09	-1.31793	1.25633e-17	-1.31236e-09	-1.3179
68975780	chr14:68975780:G:A	3.64466e-65	-2.77088	-3.24751e-10	2.97707e-18	-2.75774	-3.24751e-10
68976085	chr14:68976085:C:G	1.56256e-64	-1.31236e-09	-1.31524	1.25735e-17	-1.31236e-09	-1.31709
68976131	chr14:68976131:C:T	3.1815e-65	-2.33777	-0.569028	1.48428e-13	8.16976	-0.110587
68976314	chr14:68976314:C:A	1.28015e-62	4.38867	-1.29809	4.68931e-17	1.28434	-1.28515
68976519	chr14:68976519:A:G	4.20821e-65	-1.76793	-0.859177	2.22028e-17	0.113831	-0.862291
68977415	chr14:68977415:G:A	4.05557e-64	-2.01533	1.65386	2.6675e-16	-0.313002	2.05063
68977773	chr14:68977773:C:CA	1.80121e-64	-1.31236e-09	-1.1731	1.38779e-17	-1.31236e-09	-1.21838
68977944	chr14:68977944:G:A	6.34845e-64	-2.21499	2.30164	3.98999e-16	-0.644053	2.78433
68978340	chr14:68978340:G:C	1.93222e-61	4.31638	1.48848	3.87301e-14	4.84679	1.8689
68978401	chr14:68978401:C:T	5.21103e-65	-2.11243	-0.300942	7.3898e-14	7.06614	0.295621
68978668	chr14:68978668:G:T	1.57297e-65	-2.36119	-1.24999	1.04008e-18	-2.54305	-1.26632
68978934	chr14:68978934:G:A	2.41502e-64	-1.31236e-09	-0.879855	2.00054e-17	-1.31236e-09	-0.852676
68980268	chr14:68980268:A:AAGTCC	2.0651e-64	-1.03638	-3.24751e-10	6.55025e-18	-1.96917	-3.24751e-10
68980466	chr14:68980466:G:C	4.01267e-62	5.54991	-1.31684	1.13931e-18	-2.44996	-1.2683
68980669	chr14:68980669:G:A	2.76791e-62	5.17837	-1.31667	1.19854e-18	-2.37333	-1.29424
68980869	chr14:68980869:C:T	1.56821e-64	-1.31236e-09	-1.31163	1.27379e-17	-1.31236e-09	-1.3041
68982365	chr14:68982365:T:C	1.5586e-64	-1.31236e-09	-1.31777	1.25972e-17	-1.31236e-09	-1.3152
68982503	chr14:68982503:C:T	6.53474e-64	-1.31236e-09	0.11557	6.1771e-17	-1.31236e-09	0.274757
68983038	chr14:68983038:A:C	1.11347e-60	3.73409	3.82218	3.14746e-13	4.39926	4.41158
68983269	chr14:68983269:G:A	2.09179e-64	-1.31236e-09	-1.02354	1.73837e-17	-1.31236e-09	-0.993147
68983334	chr14:68983334:A:G	1.23711e-62	4.37249	-1.3161	4.48341e-17	1.26562	-1.31133
68983788	chr14:68983788:G:A	5.21259e-62	5.57979	-1.08511	1.15047e-18	-2.51562	-1.19289
68983848	chr14:68983848:G:C	1.55926e-64	-1.31236e-09	-1.31735	1.25623e-17	-1.31236e-09	-1.31798
68984224	chr14:68984224:T:C	3.02865e-64	-0.653444	-3.24751e-10	9.09494e-18	-1.64096	-3.24751e-10
68984310	chr14:68984310:C:T	1.8939e-64	-1.31236e-09	-1.12292	1.5408e-17	-1.31236e-09	-1.11379
68984349	chr14:68984349:A:G	1.96353e-64	-1.31236e-09	-1.08682	1.60077e-17	-1.31236e-09	-1.07561
68984493	chr14:68984493:C:T	4.82727e-64	-2.32583	2.13855	2.67608e-16	-0.868376	2.60922
68985226	chr14:68985226:C:T	1.59631e-64	-1.31236e-09	-1.29387	1.28547e-17	-1.31236e-09	-1.29497
68985340	chr14:68985340:C:T	2.22369e-64	-0.962392	-3.24751e-10	3.80513e-18	-2.51233	-3.24751e-10
68985371	chr14:68985371:A:G	1.99894e-63	2.54832	-1.31468	2.70299e-16	3.06342	-1.31257
68985992	chr14:68985992:ATTTC:A	1.58293e-64	-1.31236e-09	-1.30229	1.299e-17	-1.31236e-09	-1.2845
68986089	chr14:68986089:C:CCT	1.60004e-64	-1.31236e-09	-1.29153	1.38734e-17	-1.31236e-09	-1.2187
68986909	chr14:68986909:C:G	1.5461e-65	-2.45746	-1.17095	4.70429e-18	-1.09854	-1.20166
68986932	chr14:68986932:C:T	1.5584e-64	-1.31236e-09	-1.3179	1.28855e-17	-1.31236e-09	-1.29257
68987278	chr14:68987278:T:A	2.06588e-64	-1.31236e-09	-1.036	1.56529e-17	-1.31236e-09	-1.09802
68988158	chr14:68988158:C:T	1.91668e-62	4.81185	-1.31765	6.40909e-17	1.62886	-1.31723
68988194	chr14:68988194:T:C	1.68193e-64	-1.31236e-09	-1.24162	1.37511e-17	-1.31236e-09	-1.22756
68988788	chr14:68988788:A:C	7.31993e-62	5.79246	-0.95825	9.42528e-18	-0.787634	-0.817648
68988789	chr14:68988789:G:A	5.19996e-64	-1.31236e-09	-0.112911	4.82655e-17	-1.31236e-09	0.0280405
68988822	chr14:68988822:T:A	1.75918e-64	-1.31236e-09	-1.19672	1.44727e-17	-1.31236e-09	-1.17641
68989294	chr14:68989294:C:G	3.9954e-65	-2.679	-3.24751e-10	1.74461e-17	-0.989564	-3.24751e-10
68989884	chr14:68989884:A:G	6.11301e-64	-1.31236e-09	0.0488574	5.06948e-17	-1.31236e-09	0.0771461
68990036	chr14:68990036:C:A	4.62383e-63	3.3628	-1.29055	2.1353e-17	0.516905	-1.30439
68990214	chr14:68990214:C:G	1.60161e-64	-1.31236e-09	-1.29055	1.28539e-17	-1.31236e-09	-1.29503
68990236	chr14:68990236:G:A	1.72671e-65	-2.68045	-0.83748	1.24908e-18	-2.68361	-0.942663
68990899	chr14:68990899:T:C	3.64214e-64	-1.31236e-09	-0.468991	2.471e-17	-1.31236e-09	-0.641471
68991288	chr14:68991288:C:T	2.10171e-64	-1.31236e-09	-1.01881	1.57809e-17	-1.31236e-09	-1.08988
68991535	chr14:68991535:T:C	3.3143e-65	-1.87835	-0.987548	8.13653e-15	5.8336	-0.678162
68991623	chr14:68991623:G:A	1.94695e-64	-1.31236e-09	-1.0953	1.59764e-17	-1.31236e-09	-1.07756
68991639	chr14:68991639:G:A	3.1178e-63	2.83228	-1.15413	1.23178e-17	-0.321691	-1.01594
68991750	chr14:68991750:G:A	1.87073e-64	-1.31236e-09	-1.13523	1.53164e-17	-1.31236e-09	-1.11976
68992002	chr14:68992002:G:C	1.6567e-64	-1.31236e-09	-1.25674	1.47083e-17	-1.31236e-09	-1.16026
68992183	chr14:68992183:C:T	4.11861e-64	-2.39776	2.05172	1.8903e-16	-1.12669	2.51992
68992228	chr14:68992228:A:T	1.87827e-64	-1.31236e-09	-1.13121	1.53832e-17	-1.31236e-09	-1.1154
68992270	chr14:68992270:C:T	2.39561e-63	2.68233	-1.26767	1.73573e-17	0.23979	-1.23445
68992388	chr14:68992388:G:A	3.15166e-64	-1.31236e-09	-0.613634	2.15806e-17	-1.31236e-09	-0.776884
68992857	chr14:68992857:C:T	3.62608e-64	-1.31236e-09	-0.47341	3.01922e-17	-1.31236e-09	-0.441093
68993401	chr14:68993401:G:A	4.49349e-65	-2.56152	-3.24751e-10	3.30225e-18	-2.65407	-3.24751e-10
68993720	chr14:68993720:C:G	6.28022e-62	5.90187	-1.22085	1.30846e-18	-2.46737	-1.11245
68994462	chr14:68994462:G:C	5.0069e-65	-2.16546	-0.287872	1.81332e-17	-0.871383	-0.0795499
68994890	chr14:68994890:C:T	1.56178e-64	-1.31236e-09	-1.31573	1.27093e-17	-1.31236e-09	-1.30635
68994928	chr14:68994928:C:G	1.6731e-64	-1.31236e-09	-1.24688	1.33718e-17	-1.31236e-09	-1.25553
68995036	chr14:68995036:T:C	2.32232e-65	-1.97681	-1.24477	5.61528e-15	5.89785	-1.11328
68995037	chr14:68995037:G:A	2.44198e-64	-1.31236e-09	-0.868754	1.76037e-17	-1.31236e-09	-0.980568
68995424	chr14:68995424:A:G	2.27234e-65	-2.02463	-1.21871	7.2894e-15	6.11607	-1.07057
68995699	chr14:68995699:GC:G	1.16547e-62	4.07275	-1.07602	3.25746e-18	-1.78879	-0.878935
68996336	chr14:68996336:G:T	3.75136e-65	-2.74203	-3.24751e-10	5.4667e-18	-2.15	-3.24751e-10
68996369	chr14:68996369:G:A	2.39734e-64	-1.31236e-09	-0.887201	2.11302e-17	-1.31236e-09	-0.797972
68996994	chr14:68996994:A:G	1.02711e-62	3.99637	-1.12601	4.72777e-17	1.11408	-1.10672
68997047	chr14:68997047:C:T	1.56031e-64	-1.31236e-09	-1.31668	1.26557e-17	-1.31236e-09	-1.31057
68997295	chr14:68997295:A:T	9.24672e-65	-1.83988	-3.24751e-10	3.02784e-18	-2.74083	-3.24751e-10
68997361	chr14:68997361:G:A	4.12304e-65	-2.64756	-3.24751e-10	4.79159e-18	-2.28182	-3.24751e-10
68997736	chr14:68997736:C:A	6.42929e-64	-1.31236e-09	0.0993031	6.08328e-17	-1.31236e-09	0.259451
68998031	chr14:68998031:G:C	1.58682e-64	-1.31236e-09	-1.29983	1.28641e-17	-1.31236e-09	-1.29424
68998063	chr14:68998063:A:G	7.80009e-63	3.90183	-1.30667	3.15026e-17	0.913592	-1.3122
68998112	chr14:68998112:C:T	4.22028e-65	-2.39543	-0.228816	1.27596e-17	-1.28816	-0.0142358
68998279	chr14:68998279:G:A	4.36893e-65	-2.36283	-0.226797	1.35922e-17	-1.22551	-0.013669
68998329	chr14:68998329:C:T	1.21632e-62	4.33955	-1.30011	4.3455e-17	1.21624	-1.29319
68998711	chr14:68998711:T:C	9.94431e-62	6.45859	-1.31798	3.3421e-16	3.27945	-1.31636
68998795	chr14:68998795:A:T	1.70296e-62	4.12906	-0.753086	7.53759e-17	1.14379	-0.669977
68998939	chr14:68998939:G:A	7.18679e-64	1.43573	-1.22505	1.34324e-16	2.32783	-1.27626
68999100	chr14:68999100:G:A	1.72059e-64	-1.31236e-09	-1.21889	1.35412e-17	-1.31236e-09	-1.24294
68999217	chr14:68999217:T:G	1.55859e-64	-1.31236e-09	-1.31778	1.25926e-17	-1.31236e-09	-1.31557
68999611	chr14:68999611:A:G	1.44871e-65	-2.65943	-1.03404	9.35286e-19	-2.78188	-1.1337
68999612	chr14:68999612:T:C	3.68173e-65	-2.76076	-3.24751e-10	1.04549e-17	-1.50161	-3.24751e-10
68999731	chr14:68999731:A:G	2.33559e-64	-1.31236e-09	-0.913297	1.73841e-17	-1.31236e-09	-0.993121
68999982	chr14:68999982:C:A	8.4096e-62	6.2701	-1.29711	9.25203e-19	-2.68569	-1.24073
69000094	chr14:69000094:C:T	2.03709e-65	-2.03563	-1.31699	4.9671e-15	5.97436	-1.31244
69000115	chr14:69000115:A:G	1.64722e-65	-2.63127	-0.933785	1.00968e-18	-2.78123	-1.05781
69000243	chr14:69000243:A:G	2.97315e-61	7.41229	-1.17647	3.46601e-18	-1.54839	-1.05728
69000464	chr14:69000464:C:T	2.31794e-64	-1.31236e-09	-0.920881	2.00208e-17	-1.31236e-09	-0.851905
69000570	chr14:69000570:C:A	4.85277e-65	-2.4846	-3.24751e-10	7.73701e-18	-1.80266	-3.24751e-10
69000741	chr14:69000741:T:G	1.56379e-64	-1.31236e-09	-1.31445	1.25693e-17	-1.31236e-09	-1.31742
69000758	chr14:69000758:G:A	3.75268e-65	-1.74942	-0.992253	2.22467e-18	-2.20528	-0.843791
69001018	chr14:69001018:C:T	2.10472e-64	-1.31236e-09	-1.01738	1.82832e-17	-1.31236e-09	-0.942694
69001266	chr14:69001266:A:G	4.58607e-65	-2.54112	-3.24751e-10	5.76756e-18	-2.09643	-3.24751e-10
69001397	chr14:69001397:T:C	2.40345e-64	-1.31236e-09	-0.884656	2.08114e-17	-1.31236e-09	-0.813179
69001461	chr14:69001461:A:T	3.72065e-63	3.17022	-1.3153	7.33843e-18	-0.54451	-1.31104
69001555	chr14:69001555:A:G	2.5388e-64	-1.31236e-09	-0.829871	2.2485e-17	-1.31236e-09	-0.73583
69001658	chr14:69001658:C:T	4.16236e-65	-1.98931	-0.648751	1.16134e-14	5.85059	-0.33935
69001742	chr14:69001742:A:G	3.52021e-63	3.11164	-1.3121	7.57863e-18	-0.508751	-1.31459
69001954	chr14:69001954:G:T	1.51789e-62	4.5532	-1.29227	5.35737e-17	1.38948	-1.2571
69002520	chr14:69002520:C:T	6.56616e-65	-2.18222	-3.24751e-10	2.49322e-17	-0.632517	-3.24751e-10
69002637	chr14:69002637:C:T	2.26127e-64	-1.31236e-09	-0.945634	1.85229e-17	-1.31236e-09	-0.929669
69002734	chr14:69002734:A:G	3.20296e-63	3.01911	-1.31401	8.02695e-18	-0.452879	-1.31299
69002861	chr14:69002861:G:A	5.41836e-65	-2.25175	-0.122603	1.64401e-17	-1.14801	0.0990515
69002896	chr14:69002896:G:A	1.57117e-64	-1.31236e-09	-1.30974	1.2745e-17	-1.31236e-09	-1.30354
69002926	chr14:69002926:A:C	3.8765e-63	3.21392	-1.31797	7.19407e-18	-0.574177	-1.30124
69003084	chr14:69003084:G:A	1.56942e-64	-1.31236e-09	-1.31085	1.27207e-17	-1.31236e-09	-1.30545
69003090	chr14:69003090:G:A	1.80346e-64	-1.31236e-09	-1.17186	1.41285e-17	-1.31236e-09	-1.20048
69003239	chr14:69003239:T:C	1.94062e-64	-1.31236e-09	-1.09855	1.77557e-17	-1.31236e-09	-0.971973
69003407	chr14:69003407:A:G	2.08663e-64	-1.31236e-09	-1.02601	1.78604e-17	-1.31236e-09	-0.966089
69003554	chr14:69003554:A:G	1.50536e-65	-2.66337	-0.991749	9.5915e-19	-2.78195	-1.10844
69003716	chr14:69003716:G:A	1.84891e-65	-2.36367	-1.08588	1.744e-15	4.704	-1.08874
69003725	chr14:69003725:C:T	4.58782e-64	-1.31236e-09	-0.238156	4.19115e-17	-1.31236e-09	-0.113118
69003738	chr14:69003738:C:T	2.28842e-64	-1.31236e-09	-0.933702	1.72676e-17	-1.31236e-09	-0.999845
69004315	chr14:69004315:C:T	6.20124e-64	-1.31236e-09	0.0631879	5.83621e-17	-1.31236e-09	0.21799
69005069	chr14:69005069:G:A	1.70972e-63	2.35725	-1.2799	5.35413e-18	-0.922526	-1.24828
69005207	chr14:69005207:A:G	1.95725e-64	-1.31236e-09	-1.09002	1.8508e-17	-1.31236e-09	-0.930477
69005359	chr14:69005359:G:C	1.59039e-64	-1.31236e-09	-1.29758	1.27808e-17	-1.31236e-09	-1.30073
69005407	chr14:69005407:C:T	2.05151e-64	-1.31236e-09	-1.04298	1.54966e-17	-1.31236e-09	-1.10806
69005442	chr14:69005442:G:A	2.8021e-62	5.18508	-1.3111	8.17798e-17	1.84514	-1.28979
69006045	chr14:69006045:T:C	1.80015e-64	-1.31236e-09	-1.17369	1.59186e-17	-1.31236e-09	-1.08119
69006084	chr14:69006084:G:A	2.06123e-64	-1.31236e-09	-1.03826	1.59398e-17	-1.31236e-09	-1.07986
69006242	chr14:69006242:C:T	5.16093e-65	-1.12861	-1.29442	2.95928e-16	3.11916	-1.27772
69006287	chr14:69006287:A:G	4.06562e-65	-2.53999	-0.121594	1.16734e-14	5.58228	-0.065887
69006411	chr14:69006411:T:A	1.73805e-64	-1.31236e-09	-1.2088	1.42242e-17	-1.31236e-09	-1.19373
69006448	chr14:69006448:C:A	4.95967e-65	-1.16698	-1.29583	3.09768e-16	3.18204	-1.2949
69006579	chr14:69006579:A:G	1.53377e-65	-2.41745	-1.21897	9.42177e-19	-2.71525	-1.19299
69007064	chr14:69007064:G:A	2.1242e-64	-1.31236e-09	-1.00817	1.73904e-17	-1.31236e-09	-0.992759
69008158	chr14:69008158:T:TC	1.36906e-64	-1.85937	0.411937	1.6416e-17	-1.44654	0.396124
69008472	chr14:69008472:T:C	3.04449e-65	-2.28815	-0.662667	4.60358e-14	7.24279	-0.354298
69008810	chr14:69008810:C:T	1.79164e-65	-2.32404	-1.15697	1.11747e-18	-2.65593	-1.08168
69008846	chr14:69008846:T:C	2.97952e-64	-1.31236e-09	-0.669798	2.34414e-17	-1.31236e-09	-0.694174
69008996	chr14:69008996:T:C	3.66714e-65	-2.42624	-0.338495	1.00131e-17	-1.40068	-0.144101
69009542	chr14:69009542:C:T	1.70722e-65	-2.21814	-1.31114	3.24054e-18	-1.36272	-1.31022
69009685	chr14:69009685:A:T	4.54335e-65	-2.41239	-0.13809	1.25348e-17	-1.37053	0.0503607
69009711	chr14:69009711:A:G	1.64661e-65	-2.29291	-1.27252	8.48516e-19	-2.77811	-1.23483
69011754	chr14:69011754:A:G	2.27421e-65	-2.23441	-1.00811	1.01387e-18	-2.69546	-1.13945
69011842	chr14:69011842:T:C	1.91663e-64	-1.31236e-09	-1.11099	1.54951e-17	-1.31236e-09	-1.10815
69012128	chr14:69012128:G:A	3.08779e-65	-2.35939	-0.577301	7.94952e-18	-1.36687	-0.408696
69012157	chr14:69012157:C:T	1.56462e-64	-1.31236e-09	-1.31392	1.2567e-17	-1.31236e-09	-1.3176
69012229	chr14:69012229:T:C	2.43489e-64	-1.51204	0.640377	1.21548e-17	-2.21776	0.866802
69012248	chr14:69012248:G:A	1.90133e-64	-1.31236e-09	-1.11901	1.62875e-17	-1.31236e-09	-1.05828
69012518	chr14:69012518:T:C	2.53375e-64	-1.37155	0.539694	1.20996e-17	-2.11624	0.760737
69013235	chr14:69013235:T:C	2.41888e-64	-1.19509	0.316831	2.4445e-17	-1.18843	0.536176
69013664	chr14:69013664:A:G	1.77517e-65	-2.17969	-1.31056	1.8382e-15	4.93554	-1.26767
69013847	chr14:69013847:A:G	3.1966e-65	-2.32582	-0.576242	8.47125e-18	-1.30415	-0.407845
69014334	chr14:69014334:C:T	4.59549e-65	-2.53907	-3.24751e-10	3.20313e-18	-2.68455	-3.24751e-10
69014626	chr14:69014626:G:A	3.73106e-65	-1.64982	-1.09763	7.49667e-18	-0.730715	-1.1035
69014877	chr14:69014877:G:A	4.36504e-64	-0.287935	-3.24751e-10	1.80286e-17	-0.956721	-3.24751e-10
69014912	chr14:69014912:C:T	6.92864e-65	-2.12848	-3.24751e-10	3.93729e-18	-2.47818	-3.24751e-10
69015499	chr14:69015499:C:T	4.10325e-65	-2.28941	-0.362956	1.14636e-17	-1.2334	-0.176107
69015505	chr14:69015505:A:G	1.41116e-63	1.96213	-1.07669	1.0891e-16	1.97525	-1.1334
69015845	chr14:69015845:C:T	2.32628e-65	-2.21258	-1.00729	2.34154e-15	5.02942	-1.11954
69015959	chr14:69015959:G:C	8.12723e-60	10.8254	-1.28138	3.83961e-18	-1.26377	-1.23953
69016108	chr14:69016108:A:G	1.63443e-64	-1.31236e-09	-1.27027	1.29474e-17	-1.31236e-09	-1.28779
69016130	chr14:69016130:T:C	1.57384e-64	-0.202304	-1.10574	8.87136e-16	4.11679	-1.17747
69016572	chr14:69016572:G:C	1.62278e-64	-1.31236e-09	-1.27742	1.28741e-17	-1.31236e-09	-1.29346
69016615	chr14:69016615:T:C	3.47227e-65	-2.30851	-0.510825	9.38365e-18	-1.27618	-0.333524
69016750	chr14:69016750:T:C	4.54245e-60	10.2789	-1.31668	4.7184e-18	-1.00419	-1.29302
69017294	chr14:69017294:A:G	1.57515e-64	-1.31236e-09	-1.30721	1.25784e-17	-1.31236e-09	-1.31669
69017311	chr14:69017311:C:G	6.63514e-65	-1.4055	-0.766267	1.79793e-17	-0.188743	-0.770714
69017329	chr14:69017329:T:G	3.86314e-60	10.1172	-1.3169	4.90184e-18	-0.949123	-1.30994
69017353	chr14:69017353:T:A	3.12557e-60	9.90623	-1.31783	5.32571e-18	-0.87034	-1.30579
69017535	chr14:69017535:T:C	5.07821e-60	10.1206	-1.04689	7.18302e-18	-0.976525	-0.900432
69018128	chr14:69018128:A:G	1.71263e-60	9.15016	-1.16335	7.41281e-18	-0.776058	-1.06941
69018231	chr14:69018231:G:A	2.68712e-64	-1.31236e-09	-0.773093	1.91188e-17	-1.31236e-09	-0.898008
69018318	chr14:69018318:C:T	2.52906e-64	-1.31236e-09	-0.833713	2.24376e-17	-1.31236e-09	-0.737938
69018601	chr14:69018601:C:T	2.30249e-64	-1.31236e-09	-0.92757	1.88482e-17	-1.31236e-09	-0.91226
69018602	chr14:69018602:A:G	3.04385e-65	-1.63382	-1.3172	1.28711e-14	6.92938	-1.31532
69018630	chr14:69018630:G:A	2.22479e-65	-2.30732	-0.957162	3.32894e-15	5.32409	-1.06236
69018792	chr14:69018792:G:A	4.08835e-64	-1.31236e-09	-0.35342	3.79715e-17	-1.31236e-09	-0.211842
69019601	chr14:69019601:A:G	2.66746e-64	-1.31236e-09	-0.780436	2.25889e-17	-1.31236e-09	-0.731217
69020379	chr14:69020379:A:G	1.13972e-65	-2.62413	-1.30923	6.5214e-12	13.1439	-1.30202
69020490	chr14:69020490:G:A	6.2487e-65	-2.20123	-0.0305387	1.88125e-17	-1.09897	0.184808
69020623	chr14:69020623:A:G	1.86388e-60	9.37665	-1.30521	5.58083e-18	-0.856146	-1.27319
69020739	chr14:69020739:C:T	1.57528e-64	-1.31236e-09	-1.30713	1.27563e-17	-1.31236e-09	-1.30265
69020835	chr14:69020835:C:T	6.12641e-65	-2.21637	-0.0351686	1.81638e-17	-1.12892	0.179675
69020990	chr14:69020990:G:T	9.82107e-64	1.83698	-1.31402	1.79196e-15	4.95643	-1.31404
69021014	chr14:69021014:T:C	1.16454e-60	8.91867	-1.31756	6.46835e-18	-0.677838	-1.30392
69021042	chr14:69021042:G:A	1.5723e-64	-1.31236e-09	-1.30902	1.28137e-17	-1.31236e-09	-1.29816
69021099	chr14:69021099:T:A	2.17291e-65	-2.12728	-1.1608	1.83717e-18	-2.06563	-1.17482
69021108	chr14:69021108:T:C	1.58103e-64	-1.31236e-09	-1.30348	1.26307e-17	-1.31236e-09	-1.31255
69021127	chr14:69021127:C:T	2.15181e-64	-1.31236e-09	-0.99525	1.85664e-17	-1.31236e-09	-0.927324
69021155	chr14:69021155:C:T	1.56071e-64	-1.31236e-09	-1.31642	1.27015e-17	-1.31236e-09	-1.30696
69021564	chr14:69021564:C:T	1.75307e-64	-1.31236e-09	-1.20019	1.4596e-17	-1.31236e-09	-1.16793
69021889	chr14:69021889:G:T	1.31284e-62	3.1158	-3.24751e-10	3.87547e-15	4.41374	-3.24751e-10
69022187	chr14:69022187:C:T	3.60649e-60	10.0365	-1.30494	3.85464e-18	-1.18166	-1.31774
69022798	chr14:69022798:A:G	5.36784e-64	1.21042	-1.29156	7.97619e-16	4.12502	-1.29207
69023219	chr14:69023219:A:C	2.11856e-60	9.5161	-1.31658	3.92581e-18	-1.17211	-1.309
69023286	chr14:69023286:C:T	1.09558e-63	1.87178	-1.23947	1.90967e-15	4.95147	-1.24546
69023337	chr14:69023337:A:G	8.59799e-63	1.33749	1.35506	2.23449e-15	2.33872	1.52437
69023754	chr14:69023754:T:G	2.6831e-63	2.78098	-1.25298	4.2666e-15	5.78649	-1.2766
69023932	chr14:69023932:C:A	1.92644e-64	-1.31236e-09	-1.10589	1.48257e-17	-1.31236e-09	-1.15232
69024034	chr14:69024034:T:G	1.72332e-64	-1.31236e-09	-1.21731	1.38338e-17	-1.31236e-09	-1.22156
69024197	chr14:69024197:C:T	4.8415e-64	-1.31236e-09	-0.184338	4.57271e-17	-1.31236e-09	-0.0259858
69024483	chr14:69024483:C:T	1.15932e-62	4.28512	-1.29368	9.53948e-19	-2.61913	-1.2767
69024492	chr14:69024492:G:T	2.10763e-64	-1.31236e-09	-1.016	1.7703e-17	-1.31236e-09	-0.974941
69024700	chr14:69024700:C:T	3.67872e-64	-1.31236e-09	-0.458997	3.22047e-17	-1.31236e-09	-0.376566
69024701	chr14:69024701:G:A	2.49077e-62	4.0111	-0.254902	1.67249e-14	5.89765	-0.0216737
69025332	chr14:69025332:A:G	4.50952e-64	-1.31236e-09	-0.255371	4.22955e-17	-1.31236e-09	-0.103997
69025494	chr14:69025494:C:T	6.6612e-61	7.04191	0.000585832	3.75765e-17	-0.466609	0.244311
69025564	chr14:69025564:A:G	1.7351e-64	-1.31236e-09	-1.2105	1.43042e-17	-1.31236e-09	-1.18813
69025780	chr14:69025780:G:A	5.68326e-61	6.87499	0.00873235	4.12885e-17	-0.381499	0.253405
69026202	chr14:69026202:C:G	5.6263e-61	6.85953	0.014113	4.17894e-17	-0.374479	0.258446
69026208	chr14:69026208:C:A	3.93188e-65	-1.50264	-1.19238	4.28929e-18	-1.22569	-1.16687
69026216	chr14:69026216:C:T	2.22199e-64	-1.31236e-09	-0.963158	1.90498e-17	-1.31236e-09	-0.901623
69026325	chr14:69026325:G:T	6.29378e-61	6.97951	0.00624574	3.8894e-17	-0.438614	0.250777
69026359	chr14:69026359:G:C	2.11812e-64	-1.31236e-09	-1.01103	1.75574e-17	-1.31236e-09	-0.983201
69026658	chr14:69026658:C:T	5.64652e-61	6.8466	0.0306302	4.26921e-17	-0.371993	0.277329
69027211	chr14:69027211:G:A	1.7311e-64	-1.31236e-09	-1.21281	1.38753e-17	-1.31236e-09	-1.21857
69027564	chr14:69027564:C:T	2.09287e-64	-1.31236e-09	-1.02302	1.93714e-17	-1.31236e-09	-0.88488
69028355	chr14:69028355:T:TA	2.00463e-64	-1.31236e-09	-1.0661	1.62026e-17	-1.31236e-09	-1.06351
69028548	chr14:69028548:T:C	3.59373e-61	6.69268	-0.267293	2.87649e-18	-2.71188	-0.0802274
69028658	chr14:69028658:T:C	4.03406e-61	6.92982	-0.388854	2.57663e-18	-2.68903	-0.213164
69028665	chr14:69028665:C:T	1.52608e-65	-2.71674	-0.924707	2.46047e-18	-2.1372	-0.811131
69028962	chr14:69028962:A:G	3.61441e-60	8.69969	0.0340194	2.1189e-17	-0.817092	0.0218986
69029708	chr14:69029708:T:C	4.04198e-61	6.83885	-0.295918	2.8583e-18	-2.69689	-0.101563
69029780	chr14:69029780:G:A	1.31842e-61	6.48422	-1.0616	1.14669e-18	-2.73185	-0.979942
69029878	chr14:69029878:T:C	4.94435e-61	8.03072	-1.28628	7.5846e-18	-0.527454	-1.2951
69029916	chr14:69029916:C:T	1.57359e-64	-1.31236e-09	-1.3082	1.27771e-17	-1.31236e-09	-1.30102
69030067	chr14:69030067:A:G	2.14158e-64	-1.31236e-09	-1.00002	1.77852e-17	-1.31236e-09	-0.970313
69030078	chr14:69030078:G:A	1.51202e-65	-2.75922	-0.891484	2.18986e-18	-2.29006	-0.77478
69030422	chr14:69030422:T:A	1.67344e-64	-1.31236e-09	-1.24668	1.41865e-17	-1.31236e-09	-1.19639
69030646	chr14:69030646:G:C	2.20039e-64	-1.31236e-09	-0.972926	2.07619e-17	-1.31236e-09	-0.815559
69030684	chr14:69030684:A:T	4.63774e-61	7.95052	-1.2701	7.82293e-18	-0.510114	-1.2815
69031017	chr14:69031017:A:G	2.29011e-64	-1.31236e-09	-0.93296	1.84716e-17	-1.31236e-09	-0.93244
69031255	chr14:69031255:G:A	2.42661e-64	-1.31236e-09	-0.875068	1.9562e-17	-1.31236e-09	-0.875089
69031393	chr14:69031393:T:C	1.26144e-61	6.50981	-1.13136	1.05699e-18	-2.72115	-1.0721
69031797	chr14:69031797:G:A	3.28474e-65	-1.59181	-1.28305	3.41758e-18	-1.33084	-1.28891
69031917	chr14:69031917:C:T	7.8803e-62	6.21618	-1.3082	2.76759e-16	3.08156	-1.30709
69031981	chr14:69031981:A:G	1.66815e-64	-1.31236e-09	-1.24985	1.36912e-17	-1.31236e-09	-1.23193
69032220	chr14:69032220:A:C	3.77781e-65	-2.735	-3.24751e-10	3.87066e-18	-2.49525	-3.24751e-10
69032306	chr14:69032306:C:T	1.57127e-64	-1.31236e-09	-1.30968	1.30165e-17	-1.31236e-09	-1.28246
69032598	chr14:69032598:C:T	2.2467e-64	-1.31236e-09	-0.952101	1.98185e-17	-1.31236e-09	-0.862062
69032792	chr14:69032792:T:C	1.01615e-62	3.94503	-1.0854	1.13002e-18	-2.70699	-1.01945
69032828	chr14:69032828:C:T	1.57947e-64	-1.31236e-09	-1.30447	1.26551e-17	-1.31236e-09	-1.31061
69032833	chr14:69032833:G:A	1.6785e-64	-1.31236e-09	-1.24366	1.35702e-17	-1.31236e-09	-1.2408
69032997	chr14:69032997:A:G	2.38844e-64	-1.31236e-09	-0.890921	2.12776e-17	-1.31236e-09	-0.791022
69033065	chr14:69033065:C:T	2.48059e-64	-1.31236e-09	-0.853065	1.8373e-17	-1.31236e-09	-0.937797
69033463	chr14:69033463:C:G	2.3679e-64	-1.31236e-09	-0.899558	2.25735e-17	-1.31236e-09	-0.731899
69033588	chr14:69033588:A:T	1.59974e-64	-1.31236e-09	-1.29172	1.26133e-17	-1.31236e-09	-1.31393
69033814	chr14:69033814:T:C	3.83338e-65	-2.7204	-3.24751e-10	1.35176e-17	-1.24469	-3.24751e-10
69033870	chr14:69033870:G:A	1.75029e-64	-1.31236e-09	-1.20178	1.37606e-17	-1.31236e-09	-1.22687
69033926	chr14:69033926:C:T	3.73899e-62	5.41006	-1.24764	8.45216e-19	-2.74349	-1.27335
69034030	chr14:69034030:G:A	4.26584e-64	-1.31236e-09	-0.310923	2.82437e-17	-1.31236e-09	-0.507807
69034283	chr14:69034283:G:A	1.76489e-64	-1.31236e-09	-1.19347	1.35811e-17	-1.31236e-09	-1.24
69034492	chr14:69034492:C:T	4.79463e-65	-1.19283	-1.30382	4.81738e-18	-0.966532	-1.30992
69034895	chr14:69034895:C:T	1.69955e-64	-1.31236e-09	-1.2312	1.38528e-17	-1.31236e-09	-1.22019
69035099	chr14:69035099:C:T	4.01684e-65	-2.67365	-3.24751e-10	4.15673e-18	-2.42395	-3.24751e-10
69035190	chr14:69035190:A:G	3.85176e-65	-2.71562	-3.24751e-10	1.38445e-17	-1.22079	-3.24751e-10
69035353	chr14:69035353:T:C	4.12494e-65	-1.40356	-1.24353	4.56898e-18	-1.09809	-1.23129
69035428	chr14:69035428:G:A	4.01e-62	5.42026	-1.18786	9.69768e-19	-2.73757	-1.14181
69035509	chr14:69035509:G:A	1.67276e-64	-1.31236e-09	-1.24709	1.34245e-17	-1.31236e-09	-1.25159
69036119	chr14:69036119:C:T	2.43035e-64	-1.31236e-09	-0.873525	1.93661e-17	-1.31236e-09	-0.885156
69036796	chr14:69036796:TTTCATTTA:T	9.07827e-62	5.85894	-0.809452	1.45754e-17	-0.399583	-0.769761
69036808	chr14:69036808:A:G	6.31385e-65	-2.2214	-3.24751e-10	3.76238e-18	-2.52363	-3.24751e-10
69036818	chr14:69036818:T:C	2.14691e-64	-1.31236e-09	-0.997531	1.71625e-17	-1.31236e-09	-1.00595
69036993	chr14:69036993:G:A	4.92504e-64	-1.31236e-09	-0.167229	4.55391e-17	-1.31236e-09	-0.0301069
69037085	chr14:69037085:T:G	2.48891e-64	-1.31236e-09	-0.849718	2.38181e-17	-1.31236e-09	-0.67823
69037263	chr14:69037263:C:T	8.02151e-62	6.00591	-1.08018	1.49316e-17	-0.041599	-1.1036
69037397	chr14:69037397:T:C	6.13659e-61	5.04824	1.91222	3.30571e-13	6.75684	2.10306
69037477	chr14:69037477:CTTTG:C	2.25077e-64	-1.31236e-09	-0.950291	1.79567e-17	-1.31236e-09	-0.960712
69037573	chr14:69037573:CTCCA:C	1.8155e-64	-1.31236e-09	-1.1652	1.5573e-17	-1.31236e-09	-1.10314
69037963	chr14:69037963:A:G	3.60477e-65	-2.78189	-3.24751e-10	3.30251e-18	-2.654	-3.24751e-10
69038182	chr14:69038182:C:T	3.54867e-64	-1.31236e-09	-0.494989	2.39803e-17	-1.31236e-09	-0.671446
69038767	chr14:69038767:T:A	1.09179e-63	-1.31236e-09	0.628846	9.85014e-17	-1.31236e-09	0.741394
69038864	chr14:69038864:T:C	4.62438e-65	-1.22685	-1.30595	4.57198e-18	-1.01719	-1.31154
69038897	chr14:69038897:A:G	2.25427e-64	-1.31236e-09	-0.948737	2.11889e-17	-1.31236e-09	-0.795199
69038921	chr14:69038921:C:G	5.11849e-62	5.50754	-1.03107	1.1731e-18	-2.73685	-0.952181
69039294	chr14:69039294:T:C	9.99941e-62	5.65664	-0.510507	2.06064e-17	-0.305362	-0.517715
69039311	chr14:69039311:A:G	1.58897e-64	-1.31236e-09	-1.29848	1.29103e-17	-1.31236e-09	-1.29065
69039857	chr14:69039857:A:C	3.58755e-61	6.83183	-0.408171	1.45433e-17	-0.757889	-0.413656
69039967	chr14:69039967:C:T	2.21451e-64	-1.31236e-09	-0.966531	2.0781e-17	-1.31236e-09	-0.81464
69040199	chr14:69040199:G:A	1.65908e-64	-1.31236e-09	-1.2553	1.41686e-17	-1.31236e-09	-1.19765
69040752	chr14:69040752:C:T	2.2306e-64	-1.31236e-09	-0.959292	2.09782e-17	-1.31236e-09	-0.805195
69040772	chr14:69040772:TG:T	3.61908e-65	-2.77793	-3.24751e-10	3.34157e-18	-2.64224	-3.24751e-10
69041239	chr14:69041239:C:T	2.21859e-64	-1.31236e-09	-0.964692	1.77188e-17	-1.31236e-09	-0.974052
69041294	chr14:69041294:GC:G	2.383e-64	-1.31236e-09	-0.893199	1.77104e-17	-1.31236e-09	-0.974528
69041522	chr14:69041522:TAAC:T	3.42931e-65	-1.51814	-1.31365	3.57879e-18	-1.2635	-1.31016
69041612	chr14:69041612:C:T	1.64166e-64	-1.31236e-09	-1.26585	1.36187e-17	-1.31236e-09	-1.23724
69041627	chr14:69041627:C:T	1.81421e-64	-1.31236e-09	-1.16591	1.49998e-17	-1.31236e-09	-1.14064
69041809	chr14:69041809:A:G	2.19802e-64	-1.31236e-09	-0.974005	1.98549e-17	-1.31236e-09	-0.860228
69043082	chr14:69043082:A:G	1.85595e-64	-1.31236e-09	-1.14317	1.61493e-17	-1.31236e-09	-1.0668
69043195	chr14:69043195:T:A	2.66674e-64	-1.31236e-09	-0.780705	2.14515e-17	-1.31236e-09	-0.782881
69043667	chr14:69043667:T:G	1.592e-64	-1.31236e-09	-1.29657	1.31955e-17	-1.31236e-09	-1.2688
69043724	chr14:69043724:C:T	3.8628e-65	-1.39639	-1.31636	4.04652e-18	-1.13674	-1.31408
69043847	chr14:69043847:C:T	1.74492e-64	-1.31236e-09	-1.20485	1.4249e-17	-1.31236e-09	-1.19199
69044051	chr14:69044051:A:T	4.93532e-65	-2.46773	-3.24751e-10	5.48733e-18	-2.14624	-3.24751e-10
69044110	chr14:69044110:C:T	1.88454e-64	-1.31236e-09	-1.12788	1.53265e-17	-1.31236e-09	-1.1191
69044493	chr14:69044493:G:C	2.24137e-64	-1.31236e-09	-0.954476	1.67696e-17	-1.31236e-09	-1.02911
69044818	chr14:69044818:A:G	2.24137e-64	-1.31236e-09	-0.954476	1.67696e-17	-1.31236e-09	-1.02911
69045013	chr14:69045013:G:T	2.18603e-64	-1.31236e-09	-0.979477	2.0464e-17	-1.31236e-09	-0.83001
69045077	chr14:69045077:C:T	3.82657e-65	-2.72218	-3.24751e-10	2.9908e-18	-2.75314	-3.24751e-10
69045261	chr14:69045261:G:A	2.55203e-64	-1.31236e-09	-0.824674	2.16991e-17	-1.31236e-09	-0.771408
69045331	chr14:69045331:G:A	8.1518e-62	5.81905	-0.877202	2.02643e-17	0.0182041	-0.858022
69045448	chr14:69045448:G:A	2.19792e-64	-1.31236e-09	-0.974051	2.05784e-17	-1.31236e-09	-0.824433
69045504	chr14:69045504:C:G	1.7784e-64	-1.31236e-09	-1.18585	1.43308e-17	-1.31236e-09	-1.18627
69045726	chr14:69045726:C:T	1.77819e-64	-1.31236e-09	-1.18597	1.55083e-17	-1.31236e-09	-1.1073
69045932	chr14:69045932:A:G	1.19226e-63	-1.31236e-09	0.716877	1.05439e-16	-1.31236e-09	0.809458
69046449	chr14:69046449:G:C	3.06142e-64	-1.31236e-09	-0.642684	2.7078e-17	-1.31236e-09	-0.549954
69046466	chr14:69046466:G:A	3.24369e-64	-1.31236e-09	-0.584849	2.33513e-17	-1.31236e-09	-0.698024
69046527	chr14:69046527:T:C	8.6279e-65	-0.864192	-1.04495	2.01955e-18	-2.02857	-1.11723
69046613	chr14:69046613:G:A	8.84443e-64	-1.31236e-09	0.418226	7.90468e-17	-1.31236e-09	0.521362
69046822	chr14:69046822:C:CA	3.24267e-61	5.44851	0.874076	2.3996e-13	7.40952	1.13004
69047018	chr14:69047018:G:A	2.26705e-64	-1.31236e-09	-0.943081	1.6941e-17	-1.31236e-09	-1.01894
69047693	chr14:69047693:C:T	1.80295e-64	-1.31236e-09	-1.17214	1.55045e-17	-1.31236e-09	-1.10754
69047885	chr14:69047885:GA:G	2.81713e-64	-1.31236e-09	-0.725842	2.67228e-17	-1.31236e-09	-0.563161
69048345	chr14:69048345:G:A	3.08986e-64	-1.31236e-09	-0.633437	2.5018e-17	-1.31236e-09	-0.629083
69048535	chr14:69048535:C:A	2.36727e-64	-1.31236e-09	-0.899823	2.00304e-17	-1.31236e-09	-0.851428
69048818	chr14:69048818:A:G	3.44337e-64	-1.31236e-09	-0.52511	3.4524e-17	-1.31236e-09	-0.307022
69049015	chr14:69049015:G:T	1.7013e-62	4.49816	-1.12316	2.92558e-17	0.655589	-1.12819
69049136	chr14:69049136:TTTTTTC:T	7.24575e-64	-1.31236e-09	0.218854	6.72163e-17	-1.31236e-09	0.359238
69049181	chr14:69049181:T:C	2.94471e-63	-1.31236e-09	1.62103	2.69674e-16	-1.31236e-09	1.74854
69049315	chr14:69049315:G:A	1.99051e-62	4.5155	-0.983494	3.6374e-17	0.695698	-0.95052
69049321	chr14:69049321:C:T	1.64063e-64	-1.31236e-09	-1.26648	1.29617e-17	-1.31236e-09	-1.28668
69049428	chr14:69049428:T:TACA	2.1913e-62	4.54881	-0.920708	1.26868e-18	-2.78026	-0.830445
69049461	chr14:69049461:T:C	1.7277e-64	-1.31236e-09	-1.21477	1.38584e-17	-1.31236e-09	-1.21979
69049685	chr14:69049685:C:G	1.62526e-64	-1.31236e-09	-1.27589	1.34689e-17	-1.31236e-09	-1.24829
69050072	chr14:69050072:A:AC	1.8494e-64	-1.31236e-09	-1.1467	1.60187e-17	-1.31236e-09	-1.07492
69050389	chr14:69050389:C:T	2.09723e-61	5.06529	0.821526	1.86979e-13	7.19699	1.09308
69050487	chr14:69050487:T:C	6.09758e-63	2.34892	-3.24751e-10	2.80195e-17	-0.515778	-3.24751e-10
69050542	chr14:69050542:C:T	5.74202e-65	-2.31634	-3.24751e-10	2.93698e-18	-2.7713	-3.24751e-10
69050689	chr14:69050689:A:C	1.05649e-64	-0.393237	-1.31337	3.22316e-18	-1.37633	-1.30198
69051281	chr14:69051281:A:G	1.76526e-65	-2.45058	-1.04527	2.49953e-18	-1.96858	-0.963995
69052257	chr14:69052257:T:C	1.57428e-64	-1.31236e-09	-1.30777	1.25751e-17	-1.31236e-09	-1.31696
69052286	chr14:69052286:C:T	6.61663e-65	-2.17456	-3.24751e-10	3.87338e-18	-2.49455	-3.24751e-10
69052587	chr14:69052587:T:C	1.84732e-64	-1.31236e-09	-1.14783	1.46483e-17	-1.31236e-09	-1.16436
69052607	chr14:69052607:T:C	1.60384e-61	4.71778	0.900814	1.06111e-13	6.55672	1.16684
69052609	chr14:69052609:C:G	1.56964e-64	-1.31236e-09	-1.31072	1.2731e-17	-1.31236e-09	-1.30463
69054628	chr14:69054628:G:A	1.34428e-65	-2.47735	-1.29094	4.37393e-16	3.54798	-1.31582
69055661	chr14:69055661:TC:T	1.61584e-64	-1.31236e-09	-1.28171	1.27472e-17	-1.31236e-09	-1.30337
69055692	chr14:69055692:G:A	1.71449e-64	-1.31236e-09	-1.22244	1.49937e-17	-1.31236e-09	-1.14105
69056164	chr14:69056164:A:C	1.56206e-64	-1.31236e-09	-1.31555	1.26537e-17	-1.31236e-09	-1.31073
69056685	chr14:69056685:C:T	6.60321e-65	-1.12802	-1.04857	1.6941e-18	-2.2015	-1.12003
69056829	chr14:69056829:A:AT	2.35342e-64	-1.31236e-09	-0.90569	1.98628e-17	-1.31236e-09	-0.859828
69057101	chr14:69057101:C:T	2.09854e-64	-1.31236e-09	-1.02032	1.62232e-17	-1.31236e-09	-1.06223
69058092	chr14:69058092:G:A	5.57319e-62	5.30715	-0.745575	1.43729e-18	-2.7334	-0.752519
69058285	chr14:69058285:G:A	2.24747e-64	-1.31236e-09	-0.951756	1.89386e-17	-1.31236e-09	-0.907478
69058427	chr14:69058427:G:A	1.90735e-64	-1.31236e-09	-1.11585	1.73093e-17	-1.31236e-09	-0.997433
69059219	chr14:69059219:A:G	2.43386e-62	4.45568	-0.722593	1.70188e-18	-2.77772	-0.539226
69059367	chr14:69059367:G:A	1.74315e-64	-1.31236e-09	-1.20587	1.49116e-17	-1.31236e-09	-1.14654
69059590	chr14:69059590:C:T	1.67662e-64	-1.31236e-09	-1.24478	1.44606e-17	-1.31236e-09	-1.17725
69060307	chr14:69060307:A:G	1.61273e-61	4.98727	0.636856	1.09883e-13	6.86858	0.889909
69060396	chr14:69060396:T:C	3.76062e-65	-2.73956	-3.24751e-10	1.34345e-17	-1.25085	-3.24751e-10
69060418	chr14:69060418:C:T	1.86982e-64	-1.31236e-09	-1.13572	1.6895e-17	-1.31236e-09	-1.02166
69060693	chr14:69060693:G:A	1.98135e-64	-1.31236e-09	-1.07778	1.51116e-17	-1.31236e-09	-1.13321
69061864	chr14:69061864:T:C	2.07512e-64	-1.31236e-09	-1.03154	1.65028e-17	-1.31236e-09	-1.04515
69062314	chr14:69062314:T:C	8.30806e-65	-0.894248	-1.05267	1.95429e-18	-2.0552	-1.12346
69062665	chr14:69062665:AAG:A	1.88769e-64	-1.31236e-09	-1.12621	1.70891e-17	-1.31236e-09	-1.01024
69062775	chr14:69062775:A:G	1.80235e-64	-1.31236e-09	-1.17247	1.46628e-17	-1.31236e-09	-1.16337
69062779	chr14:69062779:C:G	7.80952e-61	5.94579	1.25575	1.36572e-16	-0.203053	1.27122
69063108	chr14:69063108:G:C	4.97203e-61	5.83982	0.910201	4.98953e-13	8.08755	1.18404
69064129	chr14:69064129:A:T	1.73156e-61	5.20486	0.490353	1.53375e-13	7.35319	0.738773
69064332	chr14:69064332:C:T	1.70676e-64	-1.31236e-09	-1.22696	1.43007e-17	-1.31236e-09	-1.18837
69065021	chr14:69065021:A:G	1.60802e-64	-1.31236e-09	-1.28656	1.32333e-17	-1.31236e-09	-1.26594
69065229	chr14:69065229:T:C	1.15503e-62	-1.31236e-09	2.98774	1.11056e-15	-1.31236e-09	3.16395
69065253	chr14:69065253:T:C	1.85252e-64	-1.31236e-09	-1.14502	1.62755e-17	-1.31236e-09	-1.05902
69065374	chr14:69065374:C:T	2.64018e-65	-2.71571	-0.377594	3.82237e-18	-2.30122	-0.206587
69065674	chr14:69065674:G:A	3.07519e-65	-1.62638	-1.3144	3.12933e-18	-1.39566	-1.3122
69065823	chr14:69065823:T:C	2.14704e-64	-1.31236e-09	-0.99747	1.74624e-17	-1.31236e-09	-0.988625
69066292	chr14:69066292:G:A	1.57341e-64	-1.31236e-09	-1.30832	1.28815e-17	-1.31236e-09	-1.29288
69066625	chr14:69066625:G:A	2.00644e-63	-1.31236e-09	1.23738	1.77348e-16	-1.31236e-09	1.32944
69066668	chr14:69066668:T:C	3.32472e-64	-0.560178	-3.24751e-10	1.70517e-17	-1.01242	-3.24751e-10
69067093	chr14:69067093:C:G	1.56735e-64	-1.31236e-09	-1.31218	1.27447e-17	-1.31236e-09	-1.30356
69067120	chr14:69067120:T:C	1.48901e-62	4.02339	-0.781667	1.36093e-18	-2.78196	-0.758546
69067156	chr14:69067156:A:T	1.56152e-64	-1.31236e-09	-1.3159	1.29567e-17	-1.31236e-09	-1.28706
69067656	chr14:69067656:T:C	1.5689e-64	-1.31236e-09	-1.31119	1.25648e-17	-1.31236e-09	-1.31778
69068265	chr14:69068265:T:A	2.67883e-62	4.53026	-0.701268	1.43573e-18	-2.77585	-0.711149
69068344	chr14:69068344:G:A	1.92577e-64	-1.31236e-09	-1.10623	1.56439e-17	-1.31236e-09	-1.0986
69068405	chr14:69068405:G:A	8.47029e-65	-1.92758	-3.24751e-10	7.16067e-17	0.422511	-3.24751e-10
69068497	chr14:69068497:G:A	1.63228e-64	-1.31236e-09	-1.27158	1.34218e-17	-1.31236e-09	-1.2518
69068639	chr14:69068639:G:A	1.96222e-64	-1.31236e-09	-1.08749	1.63737e-17	-1.31236e-09	-1.053
69068835	chr14:69068835:A:G	1.57025e-64	-1.31236e-09	-1.31033	1.25667e-17	-1.31236e-09	-1.31763
69069098	chr14:69069098:T:C	9.71243e-66	-2.77942	-1.3139	9.49416e-19	-2.60762	-1.29296
69070050	chr14:69070050:G:C	1.82183e-64	-1.31236e-09	-1.16172	1.63391e-17	-1.31236e-09	-1.05512
69070436	chr14:69070436:T:C	1.74297e-64	-1.31236e-09	-1.20597	1.36579e-17	-1.31236e-09	-1.23436
69070492	chr14:69070492:G:A	1.77578e-62	4.41881	-1.00096	1.07051e-18	-2.77848	-1.00206
69071061	chr14:69071061:G:A	2.13311e-64	-1.31236e-09	-1.00398	1.73464e-17	-1.31236e-09	-0.99529
69072426	chr14:69072426:A:G	1.81029e-64	-1.31236e-09	-1.16808	1.61956e-17	-1.31236e-09	-1.06394
69072723	chr14:69072723:C:T	1.12835e-65	-2.72649	-1.2169	6.62465e-18	-0.789772	-1.16811
69072800	chr14:69072800:A:T	1.5871e-64	-1.31236e-09	-1.29965	1.26182e-17	-1.31236e-09	-1.31353
69073763	chr14:69073763:C:T	1.66889e-65	-2.74377	-0.808219	1.39324e-18	-2.67756	-0.839483
69073882	chr14:69073882:G:A	1.76025e-64	-1.31236e-09	-1.19611	1.41182e-17	-1.31236e-09	-1.20121
69074034	chr14:69074034:C:T	9.74983e-66	-2.77582	-1.31366	9.28725e-19	-2.63025	-1.29237
69074102	chr14:69074102:AG:A	2.15103e-64	-1.31236e-09	-0.995614	1.74943e-17	-1.31236e-09	-0.9868
69074837	chr14:69074837:C:T	1.55933e-64	-1.31236e-09	-1.3173	1.26378e-17	-1.31236e-09	-1.31198
69074844	chr14:69074844:G:C	2.15036e-64	-1.31236e-09	-0.995928	1.74896e-17	-1.31236e-09	-0.987071
69075239	chr14:69075239:A:G	1.12276e-65	-2.76481	-1.18355	1.01734e-18	-2.58172	-1.24977
69076183	chr14:69076183:G:C	6.24661e-65	-1.17426	-1.05785	1.66768e-18	-2.20925	-1.12799
69076265	chr14:69076265:A:G	1.68898e-64	-1.31236e-09	-1.23744	1.41399e-17	-1.31236e-09	-1.19968
69076349	chr14:69076349:G:C	2.66883e-64	-1.31236e-09	-0.779922	2.3647e-17	-1.31236e-09	-0.68544
69076365	chr14:69076365:T:C	3.75472e-65	-2.74113	-3.24751e-10	3.4552e-18	-2.6088	-3.24751e-10
69076467	chr14:69076467:T:C	2.45554e-62	4.75741	-1.01546	1.06649e-18	-2.76727	-1.01704
69076507	chr14:69076507:G:A	2.07469e-62	4.59859	-1.02517	1.04881e-18	-2.77426	-1.02676
69076726	chr14:69076726:T:C	1.5584e-64	-1.31236e-09	-1.3179	1.26477e-17	-1.31236e-09	-1.3112
69076771	chr14:69076771:G:T	1.57171e-64	-1.31236e-09	-1.3094	1.28256e-17	-1.31236e-09	-1.29724
69077336	chr14:69077336:G:A	1.55878e-64	-1.31236e-09	-1.31766	1.26023e-17	-1.31236e-09	-1.3148
69077556	chr14:69077556:T:G	6.67417e-65	-1.10765	-1.05825	1.73286e-18	-2.17055	-1.12836
69078351	chr14:69078351:T:A	1.56415e-64	-1.31236e-09	-1.31422	1.25629e-17	-1.31236e-09	-1.31793
69078976	chr14:69078976:C:G	6.23253e-65	-1.20328	-1.03109	1.67627e-18	-2.22681	-1.1053
69079049	chr14:69079049:C:T	9.66673e-66	-2.78009	-1.31795	9.38005e-19	-2.60302	-1.30965
69079081	chr14:69079081:GC:G	6.02744e-64	-0.386126	0.420887	2.58363e-17	-1.05071	0.453814
69079292	chr14:69079292:C:CTG	1.56615e-64	-1.31236e-09	-1.31294	1.25653e-17	-1.31236e-09	-1.31774
69079734	chr14:69079734:G:C	1.6086e-64	-1.31236e-09	-1.2862	1.33438e-17	-1.31236e-09	-1.25763
69079757	chr14:69079757:C:T	1.62531e-64	-1.31236e-09	-1.27586	1.34295e-17	-1.31236e-09	-1.25122
69079900	chr14:69079900:G:T	2.36992e-64	-1.31236e-09	-0.898705	2.00472e-17	-1.31236e-09	-0.85059
69079905	chr14:69079905:C:T	2.38189e-64	-1.31236e-09	-0.893666	2.01541e-17	-1.31236e-09	-0.845271
69079944	chr14:69079944:G:A	2.36076e-60	5.90462	2.40315	1.30463e-12	7.62325	2.60951
69079970	chr14:69079970:C:T	2.15202e-64	-1.31236e-09	-0.995156	1.75028e-17	-1.31236e-09	-0.986316
69080095	chr14:69080095:T:C	1.89699e-64	-1.31236e-09	-1.12129	1.54545e-17	-1.31236e-09	-1.11077
69080331	chr14:69080331:C:T	9.74598e-66	-2.77624	-1.31364	9.31078e-19	-2.62778	-1.29231
69080502	chr14:69080502:A:G	2.36575e-64	-1.31236e-09	-0.900468	2.00107e-17	-1.31236e-09	-0.852409
69081602	chr14:69081602:G:A	1.77999e-64	-1.31236e-09	-1.18496	1.4564e-17	-1.31236e-09	-1.17012
69082168	chr14:69082168:T:G	2.76781e-62	4.54022	-0.678558	1.46886e-18	-2.7757	-0.688498
69082287	chr14:69082287:C:T	1.78221e-63	2.34703	-1.22816	3.73626e-16	3.18346	-1.10889
69082722	chr14:69082722:T:C	2.07312e-64	-1.31236e-09	-1.03251	1.7327e-17	-1.31236e-09	-0.99641
69082892	chr14:69082892:T:C	6.27585e-64	-1.31236e-09	0.075147	5.52435e-17	-1.31236e-09	0.163074
69082988	chr14:69082988:C:T	1.83853e-64	-1.31236e-09	-1.15259	1.49649e-17	-1.31236e-09	-1.14297
69083023	chr14:69083023:T:C	3.31119e-65	-1.5879	-1.27894	3.17659e-18	-1.42059	-1.27228
69083247	chr14:69083247:C:T	2.6701e-62	4.53534	-0.709619	1.42475e-18	-2.77593	-0.718745
69083299	chr14:69083299:A:G	1.64582e-64	-1.31236e-09	-1.26332	1.36226e-17	-1.31236e-09	-1.23695
69083610	chr14:69083610:T:C	1.5609e-64	-1.31236e-09	-1.3163	1.27261e-17	-1.31236e-09	-1.30502
69084465	chr14:69084465:T:C	1.73437e-64	-1.31236e-09	-1.21092	1.35998e-17	-1.31236e-09	-1.23862
69084544	chr14:69084544:T:A	1.59139e-64	-1.31236e-09	-1.29696	1.32154e-17	-1.31236e-09	-1.2673
69085433	chr14:69085433:A:C	1.14174e-64	-1.62901	-3.24751e-10	3.47743e-18	-2.60238	-3.24751e-10
69085640	chr14:69085640:T:C	4.13977e-65	-2.64351	-3.24751e-10	4.43513e-18	-2.35912	-3.24751e-10
69086410	chr14:69086410:A:G	5.22993e-65	-1.42168	-0.988064	4.25427e-18	-1.29327	-1.10748
69086474	chr14:69086474:A:G	2.09916e-64	-1.31236e-09	-1.02003	1.7067e-17	-1.31236e-09	-1.01153
69086564	chr14:69086564:G:A	3.65064e-65	-2.76924	-3.24751e-10	1.13718e-17	-1.41754	-3.24751e-10
69086622	chr14:69086622:A:T	9.68383e-62	5.11407	-3.24751e-10	2.96015e-18	-2.76344	-3.24751e-10
69086703	chr14:69086703:T:C	5.04714e-65	-1.4426	-1.00273	4.10257e-18	-1.31824	-1.11883
69086721	chr14:69086721:G:A	1.83774e-63	2.39644	-1.24688	3.84425e-16	3.24125	-1.13818
69086960	chr14:69086960:C:A	3.98801e-65	-2.68085	-3.24751e-10	4.10546e-18	-2.43636	-3.24751e-10
69087086	chr14:69087086:G:A	1.80956e-64	-1.31236e-09	-1.16848	1.44922e-17	-1.31236e-09	-1.17506
69087456	chr14:69087456:G:C	3.04903e-61	5.3671	0.893914	2.25056e-13	7.31158	1.16385
69087617	chr14:69087617:G:T	4.05705e-65	-2.66369	-3.24751e-10	4.23495e-18	-2.40531	-3.24751e-10
69088144	chr14:69088144:T:A	7.52522e-64	-0.327792	0.584491	2.82132e-17	-1.10544	0.596555
69088275	chr14:69088275:G:T	2.20331e-64	-1.31236e-09	-0.971603	1.66143e-17	-1.31236e-09	-1.03841
69089149	chr14:69089149:G:C	2.29727e-62	4.37899	-0.703661	1.4276e-18	-2.77925	-0.713431
69089224	chr14:69089224:T:C	2.21641e-62	4.34059	-0.701092	1.4303e-18	-2.77994	-0.710853
69089466	chr14:69089466:TTGTC:T	8.48747e-64	-1.31236e-09	0.377029	7.55718e-17	-1.31236e-09	0.476406
69089469	chr14:69089469:T:C	1.60166e-64	-1.31236e-09	-1.29052	1.30629e-17	-1.31236e-09	-1.2789
69089555	chr14:69089555:A:G	1.74241e-64	-1.31236e-09	-1.20629	1.36542e-17	-1.31236e-09	-1.23463
69089988	chr14:69089988:A:G	1.57221e-64	-1.31236e-09	-1.30908	1.25946e-17	-1.31236e-09	-1.31541
69090033	chr14:69090033:T:G	2.62878e-64	-1.31236e-09	-0.795042	2.10879e-17	-1.31236e-09	-0.79998
69090447	chr14:69090447:G:T	2.15202e-64	-1.31236e-09	-0.995156	1.75028e-17	-1.31236e-09	-0.986316
69090885	chr14:69090885:G:C	3.91859e-65	-2.69842	-3.24751e-10	2.9582e-18	-2.7641	-3.24751e-10
69092255	chr14:69092255:A:C	1.56681e-64	-1.31236e-09	-1.31252	1.25626e-17	-1.31236e-09	-1.31795
69092801	chr14:69092801:G:T	1.04933e-62	3.99407	-1.10231	9.45752e-19	-2.78088	-1.12357
69092813	chr14:69092813:G:C	2.40276e-61	5.30148	0.721336	1.73178e-13	7.23428	0.979115
69092844	chr14:69092844:T:C	1.63548e-64	-1.31236e-09	-1.26963	1.36325e-17	-1.31236e-09	-1.23622
69094476	chr14:69094476:A:G	1.46599e-63	2.24116	-1.31761	2.98954e-16	3.14205	-1.29044
69094787	chr14:69094787:T:TA	2.14779e-64	-1.31236e-09	-0.997123	1.82543e-17	-1.31236e-09	-0.944276
69095978	chr14:69095978:T:C	6.7785e-64	-1.31236e-09	0.152193	6.24327e-17	-1.31236e-09	0.285412
69096208	chr14:69096208:T:C	1.59603e-64	-1.31236e-09	-1.29404	1.31053e-17	-1.31236e-09	-1.27566
69096250	chr14:69096250:C:G	8.49574e-64	-1.31236e-09	0.378003	7.56388e-17	-1.31236e-09	0.477292
69096380	chr14:69096380:C:T	1.8766e-64	-1.31236e-09	-1.1321	1.66756e-17	-1.31236e-09	-1.03473
69096578	chr14:69096578:A:G	8.49791e-63	3.4845	-0.803655	1.50643e-18	-2.76677	-0.672163
69097091	chr14:69097091:G:A	1.72287e-64	-1.31236e-09	-1.21757	1.38248e-17	-1.31236e-09	-1.22221
69097148	chr14:69097148:G:A	1.74023e-64	-1.31236e-09	-1.20754	1.48728e-17	-1.31236e-09	-1.14914
69097211	chr14:69097211:G:A	4.18174e-64	-1.31236e-09	-0.330834	2.78574e-17	-1.31236e-09	-0.521577
69097556	chr14:69097556:T:G	1.74968e-64	-1.31236e-09	-1.20213	1.40302e-17	-1.31236e-09	-1.20747
69097587	chr14:69097587:T:A	9.90408e-64	0.531386	-3.24751e-10	1.35332e-17	-1.24353	-3.24751e-10
69097589	chr14:69097589:T:A	2.24572e-65	-2.74236	-0.512757	2.05095e-18	-2.78194	-0.348433
69097591	chr14:69097591:T:A	2.12366e-65	-2.73264	-0.578369	2.17017e-18	-2.51556	-0.55831
69097966	chr14:69097966:A:G	6.65954e-65	-1.19302	-0.975077	1.76988e-18	-2.2215	-1.05626
69098476	chr14:69098476:T:G	3.02351e-65	-1.64725	-1.31048	3.3634e-18	-1.31775	-1.31798
69098980	chr14:69098980:C:T	1.55865e-64	-1.31236e-09	-1.31774	1.26277e-17	-1.31236e-09	-1.31278
69099174	chr14:69099174:C:T	2.95108e-64	-1.31236e-09	-0.679391	2.66921e-17	-1.31236e-09	-0.564309
69099594	chr14:69099594:T:A	2.07589e-62	4.30593	-0.731931	1.38699e-18	-2.78074	-0.740798
69099685	chr14:69099685:G:C	5.78398e-65	-2.30906	-3.24751e-10	3.54864e-18	-2.58211	-3.24751e-10
69100153	chr14:69100153:A:T	1.74087e-64	-1.31236e-09	-1.20718	1.36436e-17	-1.31236e-09	-1.23541
69100391	chr14:69100391:AT:A	2.15545e-64	-1.31236e-09	-0.993563	1.75307e-17	-1.31236e-09	-0.984721
69100472	chr14:69100472:T:A	5.01095e-65	-1.45175	-1.00077	4.08617e-18	-1.32388	-1.11719
69100986	chr14:69100986:T:G	2.10658e-64	-1.31236e-09	-1.0165	1.71287e-17	-1.31236e-09	-1.00792
69101245	chr14:69101245:T:C	1.87713e-64	-1.31236e-09	-1.13182	1.5615e-17	-1.31236e-09	-1.10044
69101439	chr14:69101439:C:G	8.10484e-65	-1.10049	-0.871192	3.3107e-18	-1.6865	-0.965017
69102025	chr14:69102025:A:G	8.14868e-63	3.48874	-0.849858	1.43039e-18	-2.76672	-0.724004
69102087	chr14:69102087:T:C	2.16149e-64	-1.31236e-09	-0.990766	1.75877e-17	-1.31236e-09	-0.981476
69102246	chr14:69102246:T:C	1.82435e-64	-1.31236e-09	-1.16034	1.63813e-17	-1.31236e-09	-1.05254
69102313	chr14:69102313:T:C	9.67214e-66	-2.7795	-1.31798	9.34907e-19	-2.6071	-1.30889
69102868	chr14:69102868:AAC:A	1.7669e-64	-1.31236e-09	-1.19233	1.51523e-17	-1.31236e-09	-1.13053
69103745	chr14:69103745:C:G	1.4251e-65	-2.56859	-1.14131	7.44138e-16	3.96702	-1.20347
69104322	chr14:69104322:T:C	1.82244e-64	-1.31236e-09	-1.16138	1.42014e-17	-1.31236e-09	-1.19534
69104455	chr14:69104455:G:C	2.15201e-64	-1.31236e-09	-0.995161	1.75028e-17	-1.31236e-09	-0.986316
69104640	chr14:69104640:G:C	1.59424e-64	-1.31236e-09	-1.29517	1.30858e-17	-1.31236e-09	-1.27715
69104734	chr14:69104734:G:A	1.21272e-65	-2.78193	-1.08935	4.81278e-18	-1.15648	-1.12092
69104793	chr14:69104793:G:T	1.70555e-64	-1.31236e-09	-1.22768	1.43036e-17	-1.31236e-09	-1.18816
69104818	chr14:69104818:T:C	9.69887e-66	-2.77953	-1.31519	9.29553e-19	-2.60566	-1.31607
69104881	chr14:69104881:A:G	2.04218e-64	-1.31236e-09	-1.04754	1.55305e-17	-1.31236e-09	-1.10587
69105039	chr14:69105039:T:G	6.43402e-64	-1.31236e-09	0.100037	5.65104e-17	-1.31236e-09	0.185747
69105240	chr14:69105240:C:T	2.17361e-64	-1.31236e-09	-0.985174	1.76891e-17	-1.31236e-09	-0.975731
69106378	chr14:69106378:T:A	2.56842e-62	4.52633	-0.739428	1.38365e-18	-2.776	-0.747954
69106821	chr14:69106821:C:T	2.00869e-64	-1.31236e-09	-1.06408	1.53063e-17	-1.31236e-09	-1.12041
69107346	chr14:69107346:T:C	1.63498e-64	-1.31236e-09	-1.26993	1.36963e-17	-1.31236e-09	-1.23155
69107561	chr14:69107561:C:T	1.73463e-64	-1.31236e-09	-1.21077	1.46627e-17	-1.31236e-09	-1.16337
69107637	chr14:69107637:GCT:G	2.94738e-64	-1.31236e-09	-0.680646	2.66035e-17	-1.31236e-09	-0.567633
69107717	chr14:69107717:G:A	3.95674e-64	-1.31236e-09	-0.386141	2.65144e-17	-1.31236e-09	-0.570989
69107739	chr14:69107739:G:A	2.03245e-64	-1.31236e-09	-1.05232	1.54403e-17	-1.31236e-09	-1.1117
69107926	chr14:69107926:C:T	2.03519e-64	-1.31236e-09	-1.05097	1.6533e-17	-1.31236e-09	-1.04332
69108134	chr14:69108134:T:G	2.07046e-64	-1.31236e-09	-1.03379	1.57219e-17	-1.31236e-09	-1.09362
69108282	chr14:69108282:A:G	2.87067e-62	4.5193	-0.621146	1.55636e-18	-2.77598	-0.63035
69108337	chr14:69108337:A:G	7.29638e-65	-1.32382	-0.75295	5.99255e-18	-1.16107	-0.897089
69108344	chr14:69108344:C:T	1.69645e-65	-2.78106	-0.754547	1.08356e-17	-0.839516	-0.626324
69108400	chr14:69108400:G:C	6.4703e-65	-1.06311	-1.13381	1.65893e-18	-2.15077	-1.19174
69108800	chr14:69108800:C:A	5.33174e-64	-1.31236e-09	-0.0878839	3.53292e-17	-1.31236e-09	-0.283967
69109312	chr14:69109312:C:T	1.47167e-64	-0.355215	-1.01995	1.36253e-17	-0.126214	-1.11054
69109955	chr14:69109955:T:C	1.90184e-64	-1.31236e-09	-1.11874	1.65564e-17	-1.31236e-09	-1.0419
69110357	chr14:69110357:C:G	1.11403e-63	-0.306297	0.955308	4.04434e-17	-1.11802	0.969249
69110423	chr14:69110423:G:A	1.26991e-65	-2.52263	-1.30256	5.15355e-16	3.71413	-1.31795
69110503	chr14:69110503:T:C	1.33405e-65	-2.69063	-1.08529	1.50759e-18	-2.31692	-1.12125
69111132	chr14:69111132:C:T	1.7682e-64	-1.31236e-09	-1.1916	1.51659e-17	-1.31236e-09	-1.12963
69111965	chr14:69111965:A:G	1.57034e-64	-1.31236e-09	-1.31027	1.26022e-17	-1.31236e-09	-1.31481
69112134	chr14:69112134:A:G	1.6115e-64	-1.31236e-09	-1.2844	1.34281e-17	-1.31236e-09	-1.25133
69113051	chr14:69113051:A:C	1.18411e-63	-0.255966	0.965979	3.86428e-17	-1.17472	0.980406
69113098	chr14:69113098:T:C	1.7118e-64	-1.31236e-09	-1.22401	1.43671e-17	-1.31236e-09	-1.18373
69113197	chr14:69113197:G:A	1.60125e-64	-1.31236e-09	-1.29078	1.33398e-17	-1.31236e-09	-1.25793
69113447	chr14:69113447:CAT:C	1.64873e-64	-1.31236e-09	-1.26155	1.36515e-17	-1.31236e-09	-1.23483
69114267	chr14:69114267:T:C	1.76939e-64	-1.31236e-09	-1.19093	1.42644e-17	-1.31236e-09	-1.19091
69115862	chr14:69115862:G:C	5.07243e-64	-1.31236e-09	-0.137742	3.37779e-17	-1.31236e-09	-0.328871
69116546	chr14:69116546:T:C	2.07365e-64	-1.31236e-09	-1.03225	1.57435e-17	-1.31236e-09	-1.09225
69117245	chr14:69117245:C:T	8.19298e-64	-1.31236e-09	0.341716	7.62449e-17	-1.31236e-09	0.485273
69118304	chr14:69118304:G:A	1.74222e-64	-1.31236e-09	-1.2064	1.3653e-17	-1.31236e-09	-1.23472
69118939	chr14:69118939:T:C	1.82761e-64	-1.31236e-09	-1.15855	1.36732e-17	-1.31236e-09	-1.23324
69119678	chr14:69119678:G:T	3.48884e-64	-1.31236e-09	-0.511992	2.96486e-17	-1.31236e-09	-0.459264
69119862	chr14:69119862:G:A	1.29742e-65	-2.70508	-1.09868	1.43847e-18	-2.35239	-1.1327
69119880	chr14:69119880:T:A	1.03209e-65	-2.7785	-1.25405	8.32958e-19	-2.73034	-1.3011
69120046	chr14:69120046:CTTTT:C	3.90281e-65	-2.70245	-3.24751e-10	1.63096e-17	-1.05693	-3.24751e-10
69120224	chr14:69120224:C:T	9.7179e-66	-2.77899	-1.31377	9.47635e-19	-2.60983	-1.29263
69120263	chr14:69120263:T:A	7.17964e-65	-0.91633	-1.17657	5.15263e-17	1.26962	-1.17621
69120276	chr14:69120276:G:C	2.06972e-64	-1.31236e-09	-1.03415	1.68252e-17	-1.31236e-09	-1.0258
69121328	chr14:69121328:G:A	1.48394e-65	-2.5183	-1.15114	5.66428e-16	3.70175	-1.21108
69121596	chr14:69121596:T:G	8.47935e-65	-1.92651	-3.24751e-10	7.11885e-17	0.416654	-3.24751e-10
69122532	chr14:69122532:G:A	1.62261e-65	-2.28952	-1.29059	2.16567e-18	-1.79768	-1.27827
69122872	chr14:69122872:T:TA	8.54374e-63	3.52202	-0.8358	1.46108e-18	-2.76883	-0.700666
69122941	chr14:69122941:T:G	1.3426e-65	-2.45702	-1.31252	3.92889e-16	3.44094	-1.31609
69123443	chr14:69123443:G:C	1.56151e-64	-1.31236e-09	-1.31591	1.26974e-17	-1.31236e-09	-1.30728
69124212	chr14:69124212:T:C	3.91329e-65	-2.69977	-3.24751e-10	2.96109e-18	-2.76312	-3.24751e-10
69124795	chr14:69124795:C:T	1.59747e-64	-1.31236e-09	-1.29314	1.32086e-17	-1.31236e-09	-1.26781
69124999	chr14:69124999:A:C	1.69335e-64	-1.31236e-09	-1.23485	1.4361e-17	-1.31236e-09	-1.18416
69125492	chr14:69125492:A:G	1.45273e-65	-2.51644	-1.17427	5.54887e-16	3.69967	-1.22958
69125999	chr14:69125999:A:C	7.0571e-64	-1.31236e-09	0.192472	6.20755e-17	-1.31236e-09	0.279675
69126022	chr14:69126022:G:A	6.73564e-65	-1.39878	-0.757955	2.91465e-18	-1.91582	-0.863103
69126064	chr14:69126064:T:C	2.23782e-62	4.39723	-0.748116	1.36699e-18	-2.77909	-0.756983
69126735	chr14:69126735:G:A	1.28021e-63	1.64016	-0.852112	4.14226e-16	2.82426	-0.646523
69127194	chr14:69127194:T:C	2.95164e-64	-1.31236e-09	-0.679201	2.66453e-17	-1.31236e-09	-0.566064
69127259	chr14:69127259:T:C	1.55952e-64	-1.31236e-09	-1.31718	1.25654e-17	-1.31236e-09	-1.31773
69127276	chr14:69127276:G:A	1.59615e-61	4.37023	1.24356	5.46877e-16	1.15081	1.30474
69127465	chr14:69127465:A:G	1.46954e-65	-2.52709	-1.15211	5.94916e-16	3.75176	-1.21202
69127480	chr14:69127480:T:A	1.51253e-65	-2.50023	-1.15014	5.21789e-16	3.61886	-1.21027
69127814	chr14:69127814:C:T	1.45801e-65	-2.53883	-1.14824	6.32017e-16	3.80915	-1.20891
69128196	chr14:69128196:T:C	1.46611e-65	-2.56915	-1.11238	7.54272e-16	3.95647	-1.17939
69128234	chr14:69128234:C:T	1.42468e-65	-2.51537	-1.19483	5.3658e-16	3.68135	-1.24482
69128378	chr14:69128378:A:G	1.36028e-63	2.07278	-1.22406	2.81426e-16	2.89461	-1.10342
69128432	chr14:69128432:C:T	1.62671e-62	2.66719	0.662976	1.429e-14	5.28781	0.430831
69128710	chr14:69128710:G:A	7.51508e-63	3.4011	-0.843168	1.45753e-18	-2.76219	-0.709739
69128721	chr14:69128721:T:A	1.75709e-64	-1.31236e-09	-1.1979	1.40935e-17	-1.31236e-09	-1.20297
69128814	chr14:69128814:C:T	2.03796e-64	-1.31236e-09	-1.04961	1.55027e-17	-1.31236e-09	-1.10766
69129366	chr14:69129366:A:G	4.22903e-61	5.17855	1.40961	3.11319e-13	7.09316	1.70674
69129898	chr14:69129898:A:G	9.69319e-66	-2.78162	-1.31369	9.75282e-19	-2.58129	-1.29242
69131553	chr14:69131553:A:C	1.7435e-64	-1.31236e-09	-1.20567	1.36616e-17	-1.31236e-09	-1.23409
69132163	chr14:69132163:T:C	1.69137e-64	-1.31236e-09	-1.23602	1.43399e-17	-1.31236e-09	-1.18563
69132429	chr14:69132429:T:C	1.86432e-64	-1.31236e-09	-1.13867	1.51841e-17	-1.31236e-09	-1.12843
69132452	chr14:69132452:T:C	1.74368e-64	-1.31236e-09	-1.20556	1.34931e-17	-1.31236e-09	-1.2465
69132766	chr14:69132766:G:T	3.72215e-65	-1.44736	-1.30249	3.59443e-18	-1.2711	-1.29819
69132853	chr14:69132853:T:C	1.10724e-62	3.78983	-0.844353	1.43378e-18	-2.77759	-0.710775
69133000	chr14:69133000:T:C	1.64582e-64	-1.31236e-09	-1.26332	1.36226e-17	-1.31236e-09	-1.23695
69133049	chr14:69133049:G:GA	3.51663e-61	5.55283	0.850872	2.64604e-13	7.52006	1.11725
69133539	chr14:69133539:T:A	1.84357e-64	-1.31236e-09	-1.14986	1.61062e-17	-1.31236e-09	-1.06947
69133872	chr14:69133872:T:G	3.47582e-64	-1.31236e-09	-0.515731	3.05022e-17	-1.31236e-09	-0.43088
69133918	chr14:69133918:A:G	4.56171e-65	-2.54645	-3.24751e-10	1.42572e-17	-1.19142	-3.24751e-10
69134177	chr14:69134177:G:A	1.76065e-64	-1.31236e-09	-1.19588	1.41898e-17	-1.31236e-09	-1.19616
69134370	chr14:69134370:G:A	9.71198e-66	-2.7798	-1.31357	9.53989e-19	-2.60362	-1.29216
69134492	chr14:69134492:C:T	1.00379e-65	-2.77945	-1.28092	1.00272e-18	-2.60626	-1.2397
69134500	chr14:69134500:T:A	1.86546e-64	-1.31236e-09	-1.13805	1.61644e-17	-1.31236e-09	-1.06586
69134823	chr14:69134823:T:G	2.82725e-64	-0.722258	-3.24751e-10	1.06865e-17	-1.4797	-3.24751e-10
69135033	chr14:69135033:G:C	3.14662e-64	-1.31236e-09	-0.615232	2.74673e-17	-1.31236e-09	-0.53568
69135491	chr14:69135491:A:G	2.16562e-64	-1.31236e-09	-0.988855	1.76156e-17	-1.31236e-09	-0.979892
69135686	chr14:69135686:A:G	1.70619e-64	-1.31236e-09	-1.2273	1.38673e-17	-1.31236e-09	-1.21914
69136044	chr14:69136044:TAAGG:T	1.70128e-64	-1.31236e-09	-1.23018	1.44467e-17	-1.31236e-09	-1.17821
69136314	chr14:69136314:C:T	6.57096e-64	-1.31236e-09	0.121099	6.0435e-17	-1.31236e-09	0.25289
69136793	chr14:69136793:C:G	9.70693e-66	-2.77592	-1.31798	9.14381e-19	-2.62917	-1.30902
69136979	chr14:69136979:A:G	1.64582e-64	-1.31236e-09	-1.26332	1.36226e-17	-1.31236e-09	-1.23695
69137256	chr14:69137256:G:A	1.59472e-64	-1.31236e-09	-1.29486	1.30909e-17	-1.31236e-09	-1.27676
69139049	chr14:69139049:G:A	1.58016e-64	-1.31236e-09	-1.30403	1.28366e-17	-1.31236e-09	-1.29638
69139411	chr14:69139411:G:C	1.88026e-64	-1.31236e-09	-1.13015	1.56427e-17	-1.31236e-09	-1.09867
69139750	chr14:69139750:C:T	1.55831e-64	-1.31236e-09	-1.31796	1.26106e-17	-1.31236e-09	-1.31414
69140079	chr14:69140079:G:A	1.30398e-63	2.12045	-1.31401	2.67231e-16	3.01323	-1.2738
69140191	chr14:69140191:C:T	3.14971e-64	-1.31236e-09	-0.614251	2.74956e-17	-1.31236e-09	-0.534652
69140753	chr14:69140753:T:C	5.97819e-64	-1.31236e-09	0.0265557	5.42205e-17	-1.31236e-09	0.144382
69141354	chr14:69141354:TTTTTC:T	2.99022e-62	5.25436	-1.31541	1.28401e-16	2.32116	-1.31468
69142106	chr14:69142106:G:A	2.36992e-64	-1.31236e-09	-0.898705	2.00472e-17	-1.31236e-09	-0.85059
69142127	chr14:69142127:T:C	1.84482e-64	-1.31236e-09	-1.14918	1.66918e-17	-1.31236e-09	-1.03376
69142141	chr14:69142141:T:A	7.09511e-62	5.17031	-0.367295	4.39425e-14	7.06406	-0.222097
69142780	chr14:69142780:G:C	2.54002e-64	-1.31236e-09	-0.829391	2.19919e-17	-1.31236e-09	-0.758002
69142781	chr14:69142781:T:C	1.53553e-65	-2.48914	-1.14613	4.96604e-16	3.56636	-1.20725
69143651	chr14:69143651:G:C	9.69845e-66	-2.77768	-1.31709	9.41801e-19	-2.60634	-1.3023
69143761	chr14:69143761:A:G	2.0626e-62	4.30572	-0.738143	1.37896e-18	-2.78068	-0.746672
69144008	chr14:69144008:T:C	8.58624e-63	3.57062	-0.87944	1.38902e-18	-2.77061	-0.749464
69144293	chr14:69144293:C:A	1.10539e-64	-1.66136	-3.24751e-10	4.43566e-18	-2.359	-3.24751e-10
69144294	chr14:69144294:C:T	1.10649e-64	-1.66037	-3.24751e-10	4.43319e-18	-2.35956	-3.24751e-10
69144302	chr14:69144302:G:A	1.09191e-64	-1.67364	-3.24751e-10	4.47272e-18	-2.35068	-3.24751e-10
69144304	chr14:69144304:G:A	1.09189e-64	-1.67365	-3.24751e-10	4.47274e-18	-2.35068	-3.24751e-10
69144504	chr14:69144504:G:A	2.35272e-64	-1.31236e-09	-0.905991	2.11761e-17	-1.31236e-09	-0.795806
69144563	chr14:69144563:C:T	1.73393e-64	-1.31236e-09	-1.21117	1.47934e-17	-1.31236e-09	-1.15449
69145388	chr14:69145388:A:G	1.02893e-62	3.73083	-0.858702	1.41347e-18	-2.77655	-0.726086
69145667	chr14:69145667:AT:A	9.89785e-63	3.81321	-0.979869	1.23156e-18	-2.77849	-0.861905
69146010	chr14:69146010:T:C	4.06324e-65	-2.66216	-3.24751e-10	4.46948e-18	-2.35141	-3.24751e-10
69146234	chr14:69146234:T:C	1.04329e-62	3.75285	-0.866863	1.39948e-18	-2.77763	-0.734943
69146544	chr14:69146544:T:G	7.04141e-64	-1.31236e-09	0.190247	6.1932e-17	-1.31236e-09	0.27736
69146758	chr14:69146758:T:C	2.22023e-64	-1.31236e-09	-0.96395	1.80732e-17	-1.31236e-09	-0.95425
69147048	chr14:69147048:T:C	7.84453e-65	-2.00433	-3.24751e-10	2.94143e-18	-2.76978	-3.24751e-10
69147085	chr14:69147085:C:T	1.56391e-64	-1.31236e-09	-1.31438	1.25983e-17	-1.31236e-09	-1.31512
69147750	chr14:69147750:A:G	2.05075e-64	-1.31236e-09	-1.04336	1.55891e-17	-1.31236e-09	-1.10211
69147910	chr14:69147910:G:A	2.22238e-64	-1.31236e-09	-0.962983	1.77557e-17	-1.31236e-09	-0.971971
69148262	chr14:69148262:G:A	1.53411e-65	-2.51338	-1.12282	5.66465e-16	3.67688	-1.18614
69148706	chr14:69148706:A:C	5.39547e-65	-2.37859	-3.24751e-10	2.97062e-18	-2.75991	-3.24751e-10
69148819	chr14:69148819:T:C	4.70133e-64	-1.31236e-09	-0.213717	3.15206e-17	-1.31236e-09	-0.398034
69149124	chr14:69149124:T:C	1.11271e-65	-2.78155	-1.17581	1.18406e-18	-2.58323	-1.0965
69149737	chr14:69149737:A:C	1.56668e-64	-1.31236e-09	-1.31261	1.27821e-17	-1.31236e-09	-1.30063
69149870	chr14:69149870:A:C	2.14878e-64	-1.31236e-09	-0.996662	1.74762e-17	-1.31236e-09	-0.98784
69149916	chr14:69149916:T:A	1.58574e-64	-1.31236e-09	-1.30051	1.28924e-17	-1.31236e-09	-1.29204
69150445	chr14:69150445:AAT:A	8.95531e-62	4.80565	0.230202	1.38946e-16	0.821102	0.264307
69150480	chr14:69150480:C:A	1.74241e-64	-1.31236e-09	-1.20629	1.36542e-17	-1.31236e-09	-1.23463
69150698	chr14:69150698:C:A	1.01109e-65	-2.75263	-1.30049	7.93779e-19	-2.76251	-1.31711
69150746	chr14:69150746:C:G	1.91432e-64	-1.31236e-09	-1.1122	1.55821e-17	-1.31236e-09	-1.10255
69150998	chr14:69150998:C:T	4.19705e-65	-1.53831	-1.09146	3.4655e-18	-1.41908	-1.18674
69151219	chr14:69151219:G:C	1.56552e-65	-2.50149	-1.11444	5.38615e-16	3.61932	-1.179
69151255	chr14:69151255:A:G	1.1024e-62	4.06821	-1.12712	9.24385e-19	-2.78174	-1.14557
69151397	chr14:69151397:G:A	1.63293e-64	-1.31236e-09	-1.27118	1.33389e-17	-1.31236e-09	-1.25799
69151706	chr14:69151706:G:A	4.03831e-61	4.97732	1.5647	2.93252e-13	6.86724	1.87287
69152203	chr14:69152203:C:G	9.94288e-62	5.14047	-3.24751e-10	3.11618e-14	6.49827	-3.24751e-10
69152726	chr14:69152726:G:A	6.57866e-63	2.42485	-3.24751e-10	1.04265e-15	3.10085	-3.24751e-10
69153308	chr14:69153308:G:T	1.6219e-64	-1.31236e-09	-1.27796	1.34907e-17	-1.31236e-09	-1.24668
69153840	chr14:69153840:A:G	1.70972e-64	-1.31236e-09	-1.22523	1.34334e-17	-1.31236e-09	-1.25094
69153887	chr14:69153887:G:A	9.74785e-66	-2.7719	-1.31779	6.92944e-18	-0.600606	-1.31229
69153922	chr14:69153922:G:A	2.86993e-64	-1.31236e-09	-0.707276	2.48918e-17	-1.31236e-09	-0.634138
69154203	chr14:69154203:A:G	9.22677e-64	-0.592383	1.05293	5.43144e-17	-0.91924	1.06535
69154613	chr14:69154613:AAAAG:A	2.34293e-64	-1.31236e-09	-0.910159	1.82491e-17	-1.31236e-09	-0.944562
69154754	chr14:69154754:C:G	3.17273e-64	-1.31236e-09	-0.606969	2.60271e-17	-1.31236e-09	-0.589538
69156181	chr14:69156181:A:G	1.70319e-64	-1.31236e-09	-1.22906	1.44761e-17	-1.31236e-09	-1.17618
69156821	chr14:69156821:A:G	2.60678e-64	-1.31236e-09	-0.803445	2.21464e-17	-1.31236e-09	-0.751004
69157562	chr14:69157562:T:C	2.32703e-64	-1.31236e-09	-0.916969	1.94083e-17	-1.31236e-09	-0.882974
69158074	chr14:69158074:A:G	1.57128e-64	-1.31236e-09	-1.30967	1.28127e-17	-1.31236e-09	-1.29824
69158092	chr14:69158092:G:A	2.57452e-64	-1.31236e-09	-0.815898	2.18583e-17	-1.31236e-09	-0.764097
69158237	chr14:69158237:A:T	1.60867e-64	-1.31236e-09	-1.28616	1.32588e-17	-1.31236e-09	-1.26402
69158360	chr14:69158360:C:A	2.68993e-64	-1.31236e-09	-0.772048	2.28573e-17	-1.31236e-09	-0.719405
69158483	chr14:69158483:C:T	1.62626e-64	-1.31236e-09	-1.27528	1.35877e-17	-1.31236e-09	-1.23951
69158806	chr14:69158806:C:T	4.93698e-62	5.34214	-0.901777	1.24624e-18	-2.72315	-0.905396
69159300	chr14:69159300:T:C	9.54539e-65	-1.97832	0.170228	4.11073e-18	-2.38223	-0.0528505
69159416	chr14:69159416:AC:A	4.61414e-65	-2.53502	-3.24751e-10	3.15561e-18	-2.6995	-3.24751e-10
69159557	chr14:69159557:A:G	9.95861e-66	-2.75032	-1.31797	1.18846e-18	-2.36837	-1.30764
69160444	chr14:69160444:T:A	4.08828e-63	3.22153	-1.27239	8.27389e-16	4.07921	-1.20962
69160558	chr14:69160558:AC:A	2.5752e-64	-1.31236e-09	-0.815635	2.18641e-17	-1.31236e-09	-0.763831
69160605	chr14:69160605:TAGTC:T	2.56199e-64	-1.31236e-09	-0.820776	1.98267e-17	-1.31236e-09	-0.86165
69161047	chr14:69161047:A:G	1.59956e-64	-1.31236e-09	-1.29183	1.32577e-17	-1.31236e-09	-1.2641
69161262	chr14:69161262:G:T	2.35389e-64	-1.31236e-09	-0.905493	1.96077e-17	-1.31236e-09	-0.872757
69161291	chr14:69161291:A:T	1.61197e-64	-1.31236e-09	-1.2841	1.3442e-17	-1.31236e-09	-1.25029
69161489	chr14:69161489:G:A	4.64244e-62	5.22432	-0.845472	1.3934e-18	-2.72794	-0.788992
69162112	chr14:69162112:A:G	1.72522e-64	-1.31236e-09	-1.21621	1.34564e-17	-1.31236e-09	-1.24922
69162340	chr14:69162340:A:C	2.07318e-61	4.86638	1.0089	1.28948e-13	6.63724	1.28124
69162634	chr14:69162634:G:C	1.57384e-64	-1.31236e-09	-1.30804	1.28781e-17	-1.31236e-09	-1.29315
69162762	chr14:69162762:C:A	2.3946e-64	-1.31236e-09	-0.888346	2.02674e-17	-1.31236e-09	-0.839665
69164630	chr14:69164630:A:C	4.40208e-65	-2.58207	-3.24751e-10	4.87859e-18	-2.26382	-3.24751e-10
69164857	chr14:69164857:A:G	1.56157e-64	-1.31236e-09	-1.31587	1.26792e-17	-1.31236e-09	-1.30872
69165381	chr14:69165381:G:A	1.61832e-64	-1.31236e-09	-1.28017	1.36246e-17	-1.31236e-09	-1.2368
69165428	chr14:69165428:G:A	1.60115e-64	-1.31236e-09	-1.29084	1.33506e-17	-1.31236e-09	-1.25711
69165856	chr14:69165856:A:G	1.64669e-64	-1.31236e-09	-1.26279	1.3107e-17	-1.31236e-09	-1.27553
69165952	chr14:69165952:A:T	1.62329e-64	-1.31236e-09	-1.2771	1.2952e-17	-1.31236e-09	-1.28743
69166014	chr14:69166014:T:A	1.68941e-64	-1.31236e-09	-1.23718	1.42092e-17	-1.31236e-09	-1.19479
69166160	chr14:69166160:A:G	1.40646e-65	-2.41286	-1.31021	2.31682e-16	2.91346	-1.31677
69166323	chr14:69166323:T:C	2.1982e-64	-1.31236e-09	-0.973922	1.83541e-17	-1.31236e-09	-0.938822
69166670	chr14:69166670:G:A	7.98801e-65	-1.12568	-0.860529	6.66024e-18	-0.984221	-0.9683
69166970	chr14:69166970:G:A	1.55844e-64	-1.31236e-09	-1.31788	1.25963e-17	-1.31236e-09	-1.31528
69166991	chr14:69166991:T:A	1.65698e-64	-1.31236e-09	-1.25657	1.38691e-17	-1.31236e-09	-1.21902
69167517	chr14:69167517:G:A	1.04395e-62	2.88662	-3.24751e-10	2.06418e-17	-0.821361	-3.24751e-10
69167723	chr14:69167723:G:A	1.55882e-64	-1.31236e-09	-1.31763	1.27078e-17	-1.31236e-09	-1.30646
69167796	chr14:69167796:A:G	1.8465e-64	-1.31236e-09	-1.14827	1.52691e-17	-1.31236e-09	-1.12284
69167914	chr14:69167914:G:A	2.62945e-64	-1.31236e-09	-0.794785	2.23147e-17	-1.31236e-09	-0.743433
69168969	chr14:69168969:A:G	3.61047e-65	-2.78031	-3.24751e-10	1.86554e-17	-0.922539	-3.24751e-10
69169321	chr14:69169321:TATAG:T	2.92187e-64	-1.31236e-09	-0.689337	2.38996e-17	-1.31236e-09	-0.674815
69169358	chr14:69169358:G:C	2.56988e-64	-1.31236e-09	-0.817704	2.1895e-17	-1.31236e-09	-0.762421
69169545	chr14:69169545:T:C	1.62894e-64	-1.31236e-09	-1.27363	1.3666e-17	-1.31236e-09	-1.23376
69170164	chr14:69170164:A:G	2.61519e-64	-1.31236e-09	-0.800226	2.21914e-17	-1.31236e-09	-0.748974
69170185	chr14:69170185:C:T	2.59804e-64	-1.31236e-09	-0.806803	1.9998e-17	-1.31236e-09	-0.853046
69170535	chr14:69170535:A:G	2.72096e-62	4.66877	-0.824174	1.29034e-18	-2.76611	-0.827655
69170655	chr14:69170655:T:C	4.18596e-64	-1.31236e-09	-0.329825	2.78698e-17	-1.31236e-09	-0.521133
69171431	chr14:69171431:G:A	2.69349e-64	-1.31236e-09	-0.770723	2.07019e-17	-1.31236e-09	-0.81845
69171514	chr14:69171514:G:A	1.92102e-64	-1.31236e-09	-1.10871	1.4726e-17	-1.31236e-09	-1.15906
69171521	chr14:69171521:C:A	2.56041e-64	-1.31236e-09	-0.821396	2.17327e-17	-1.31236e-09	-0.769861
69171791	chr14:69171791:C:T	2.0528e-64	-1.31236e-09	-1.04236	1.58395e-17	-1.31236e-09	-1.08617
69171984	chr14:69171984:C:A	3.97582e-65	-2.68392	-3.24751e-10	2.94193e-18	-2.76961	-3.24751e-10
69172031	chr14:69172031:G:T	5.60951e-62	4.34456	0.223511	2.10876e-16	1.23468	0.267915
69172036	chr14:69172036:G:T	2.59294e-64	-1.31236e-09	-0.808768	1.99635e-17	-1.31236e-09	-0.85477
69172201	chr14:69172201:T:C	5.16326e-65	-2.42258	-3.24751e-10	3.41367e-18	-2.62089	-3.24751e-10
69172569	chr14:69172569:G:C	1.81505e-64	-1.31236e-09	-1.16545	1.57883e-17	-1.31236e-09	-1.08941
69172716	chr14:69172716:C:T	1.7809e-64	-1.31236e-09	-1.18444	1.52771e-17	-1.31236e-09	-1.12232
69173017	chr14:69173017:C:T	1.76398e-64	-1.31236e-09	-1.19399	1.41551e-17	-1.31236e-09	-1.1986
69173058	chr14:69173058:T:C	1.6286e-64	-1.31236e-09	-1.27384	1.29889e-17	-1.31236e-09	-1.28458
69173269	chr14:69173269:G:A	3.79572e-65	-2.73027	-3.24751e-10	3.70033e-18	-2.54026	-3.24751e-10
69173400	chr14:69173400:C:A	2.17413e-65	-2.55023	-0.737293	8.5179e-16	3.74919	-0.850526
69173611	chr14:69173611:T:C	2.00818e-65	-2.56446	-0.802457	8.65339e-16	3.82378	-0.909335
69173649	chr14:69173649:TG:T	2.8064e-64	-1.31236e-09	-0.729661	2.40091e-17	-1.31236e-09	-0.670243
69173986	chr14:69173986:CT:C	2.99038e-64	-1.31236e-09	-0.66616	2.4462e-17	-1.31236e-09	-0.651555
69174058	chr14:69174058:A:G	8.29859e-62	3.69699	1.2627	4.44698e-14	5.31658	1.5373
69174399	chr14:69174399:A:G	3.70746e-64	-1.31236e-09	-0.451215	3.24931e-17	-1.31236e-09	-0.367649
69174527	chr14:69174527:G:T	1.9998e-64	-1.31236e-09	-1.06851	1.6149e-17	-1.31236e-09	-1.06682
69174943	chr14:69174943:G:A	4.72274e-64	-1.31236e-09	-0.209173	3.11633e-17	-1.31236e-09	-0.409438
69175090	chr14:69175090:G:A	5.85871e-65	-1.07507	-1.22115	6.03535e-18	-0.845909	-1.20513
69175134	chr14:69175134:A:G	2.88957e-64	-1.31236e-09	-0.700454	2.47668e-17	-1.31236e-09	-0.639172
69175174	chr14:69175174:T:G	3.00829e-64	-0.66019	-3.24751e-10	1.33174e-17	-1.2596	-3.24751e-10
69175599	chr14:69175599:C:T	7.38054e-65	-2.0653	-3.24751e-10	4.09176e-18	-2.4397	-3.24751e-10
69175717	chr14:69175717:C:T	2.59854e-64	-1.31236e-09	-0.806612	2.20798e-17	-1.31236e-09	-0.754013
69175965	chr14:69175965:T:A	4.41418e-64	-0.27674	-3.24751e-10	2.65142e-17	-0.570998	-3.24751e-10
69176217	chr14:69176217:C:T	3.02278e-64	-1.31236e-09	-0.655385	2.47453e-17	-1.31236e-09	-0.640041
69176984	chr14:69176984:G:A	5.34816e-65	-2.38739	-3.24751e-10	2.97719e-18	-2.7577	-3.24751e-10
69177240	chr14:69177240:A:T	2.57437e-64	-1.31236e-09	-0.815957	2.19747e-17	-1.31236e-09	-0.758785
69177593	chr14:69177593:G:A	1.70903e-64	-1.31236e-09	-1.22563	1.42604e-17	-1.31236e-09	-1.19119
69177693	chr14:69177693:AC:A	1.81788e-64	-1.31236e-09	-1.16389	1.57348e-17	-1.31236e-09	-1.0928
69177799	chr14:69177799:G:A	3.02292e-64	-1.31236e-09	-0.655338	2.73521e-17	-1.31236e-09	-0.539882
69177848	chr14:69177848:G:A	4.36224e-64	-1.31236e-09	-0.288576	2.9006e-17	-1.31236e-09	-0.481173
69179057	chr14:69179057:A:G	2.60649e-64	-1.31236e-09	-0.803559	2.21727e-17	-1.31236e-09	-0.749816
69179555	chr14:69179555:A:G	1.3696e-63	-0.533322	1.38886	7.33597e-17	-0.949888	1.39659
69179576	chr14:69179576:A:G	2.42809e-64	-1.31236e-09	-0.874458	2.04124e-17	-1.31236e-09	-0.832535
69179606	chr14:69179606:C:T	2.0274e-64	-1.31236e-09	-1.05481	1.79883e-17	-1.31236e-09	-0.958956
69179970	chr14:69179970:C:T	1.83706e-64	-1.31236e-09	-1.1534	1.50297e-17	-1.31236e-09	-1.13865
69180106	chr14:69180106:G:A	3.09697e-64	-1.31236e-09	-0.631138	2.53603e-17	-1.31236e-09	-0.615493
69180205	chr14:69180205:G:A	2.54932e-64	-1.31236e-09	-0.825736	2.16423e-17	-1.31236e-09	-0.774027
69180567	chr14:69180567:C:T	2.62862e-64	-1.31236e-09	-0.795101	2.23517e-17	-1.31236e-09	-0.741777
69180637	chr14:69180637:C:A	2.73438e-64	-1.31236e-09	-0.755658	2.09933e-17	-1.31236e-09	-0.804474
69180777	chr14:69180777:T:C	1.72694e-64	-1.31236e-09	-1.21521	1.4508e-17	-1.31236e-09	-1.17398
69180867	chr14:69180867:C:T	3.02278e-64	-1.31236e-09	-0.655385	2.47453e-17	-1.31236e-09	-0.640041
69180982	chr14:69180982:T:G	1.50185e-65	-2.75006	-0.907386	1.5498e-18	-2.48093	-0.929622
69181057	chr14:69181057:G:A	4.83773e-62	5.21611	-0.796059	1.36858e-18	-2.73325	-0.801654
69181084	chr14:69181084:T:C	4.54324e-62	5.11546	-0.758214	1.41027e-18	-2.74088	-0.764014
69181183	chr14:69181183:CA:C	2.84239e-60	5.55962	2.93381	1.30301e-12	7.09615	3.13536
69182017	chr14:69182017:G:A	2.62862e-64	-1.31236e-09	-0.795101	2.23517e-17	-1.31236e-09	-0.741777
69182029	chr14:69182029:T:G	1.26115e-61	3.9947	1.38352	6.65038e-14	5.59521	1.66113
69183084	chr14:69183084:C:G	3.85054e-62	5.02393	-0.832109	1.30169e-18	-2.74683	-0.83818
69183381	chr14:69183381:G:T	2.01906e-64	-1.31236e-09	-1.05893	1.78996e-17	-1.31236e-09	-0.963898
69183683	chr14:69183683:A:G	2.23182e-64	-1.31236e-09	-0.958743	1.61971e-17	-1.31236e-09	-1.06385
69184128	chr14:69184128:A:G	1.47653e-65	-2.43718	-1.23728	3.29546e-16	3.23915	-1.29011
69184670	chr14:69184670:C:T	1.61693e-64	-1.31236e-09	-1.28103	1.35232e-17	-1.31236e-09	-1.24427
69184744	chr14:69184744:C:T	1.75492e-64	-1.31236e-09	-1.19914	1.44948e-17	-1.31236e-09	-1.17489
69184973	chr14:69184973:G:A	4.58885e-64	-1.31236e-09	-0.237932	3.03312e-17	-1.31236e-09	-0.4365
69185069	chr14:69185069:T:C	2.92874e-64	-1.31236e-09	-0.68699	2.51175e-17	-1.31236e-09	-0.625113
69185201	chr14:69185201:C:T	3.21881e-64	-1.31236e-09	-0.592549	2.80692e-17	-1.31236e-09	-0.514003
69185202	chr14:69185202:G:A	2.30198e-64	-1.31236e-09	-0.92779	1.89722e-17	-1.31236e-09	-0.905702
69185221	chr14:69185221:G:T	2.98628e-64	-1.31236e-09	-0.667533	2.67092e-17	-1.31236e-09	-0.563671
69185274	chr14:69185274:C:T	1.58962e-64	-1.31236e-09	-1.29807	1.31242e-17	-1.31236e-09	-1.27422
69185354	chr14:69185354:G:A	8.13825e-65	-0.829521	-1.13805	1.95259e-18	-1.98458	-1.19494
69186228	chr14:69186228:C:T	2.58703e-64	-1.31236e-09	-0.81105	2.19418e-17	-1.31236e-09	-0.760284
69186531	chr14:69186531:G:A	1.81962e-64	-1.16293	-3.24751e-10	2.45275e-17	-0.648883	-3.24751e-10
69186556	chr14:69186556:T:A	1.95984e-64	-1.31236e-09	-1.0887	1.63133e-17	-1.31236e-09	-1.05669
69186599	chr14:69186599:C:T	1.88481e-64	-1.31236e-09	-1.12773	1.40914e-17	-1.31236e-09	-1.20311
69186935	chr14:69186935:C:T	1.08587e-64	-1.67918	-3.24751e-10	4.11924e-18	-2.43301	-3.24751e-10
69187116	chr14:69187116:T:C	5.00203e-62	5.26972	-0.816273	1.34724e-18	-2.7279	-0.822725
69187171	chr14:69187171:T:C	2.46658e-64	-1.31236e-09	-0.858728	2.05975e-17	-1.31236e-09	-0.823508
69188447	chr14:69188447:TCCTTCCTTCCTTCCTC:T	1.56693e-64	-1.31236e-09	-1.31244	1.27282e-17	-1.31236e-09	-1.30486
69188491	chr14:69188491:C:T	1.78937e-64	-1.31236e-09	-1.1797	1.38734e-17	-1.31236e-09	-1.2187
69188927	chr14:69188927:T:A	2.43674e-65	-2.37865	-0.794838	5.3134e-18	-1.50756	-0.670882
69189853	chr14:69189853:A:C	3.242e-64	-1.31236e-09	-0.58537	2.91491e-17	-1.31236e-09	-0.476252
69190152	chr14:69190152:C:T	1.02663e-65	-2.73395	-1.30392	1.24728e-18	-2.31014	-1.31757
69190246	chr14:69190246:T:G	1.57281e-64	-1.31236e-09	-1.30869	1.28392e-17	-1.31236e-09	-1.29618
69191983	chr14:69191983:C:T	1.56495e-64	-1.31236e-09	-1.31371	1.27334e-17	-1.31236e-09	-1.30445
69192016	chr14:69192016:T:A	3.9762e-64	-0.122997	-0.258239	9.04421e-18	-1.38884	-0.257712
69192052	chr14:69192052:C:T	1.85333e-64	-1.31236e-09	-1.14458	1.65503e-17	-1.31236e-09	-1.04227
69192295	chr14:69192295:A:G	6.76451e-64	-1.31236e-09	0.150128	5.54102e-17	-1.31236e-09	0.166086
69192317	chr14:69192317:C:T	2.68574e-64	-1.31236e-09	-0.773606	2.2518e-17	-1.31236e-09	-0.734363
69192503	chr14:69192503:CAG:C	5.24692e-64	0.0386284	-0.14255	8.66908e-18	-1.52215	-0.166767
69192509	chr14:69192509:T:A	9.30992e-65	-1.83307	-3.24751e-10	2.90582e-18	-2.78196	-3.24751e-10
69192647	chr14:69192647:T:G	2.98394e-64	-1.31236e-09	-0.668315	2.55787e-17	-1.31236e-09	-0.606915
69192902	chr14:69192902:G:A	1.71527e-64	-1.31236e-09	-1.22199	1.3511e-17	-1.31236e-09	-1.24517
69192942	chr14:69192942:G:A	5.45097e-64	0.0740925	-0.139861	8.44886e-18	-1.54925	-0.165399
69193040	chr14:69193040:A:C	4.99312e-64	0.0047708	-0.158272	8.65021e-18	-1.50756	-0.183534
69193118	chr14:69193118:G:A	2.70021e-64	-1.31236e-09	-0.768232	2.16578e-17	-1.31236e-09	-0.77331
69193128	chr14:69193128:A:G	5.74361e-64	0.0424351	-0.0559093	9.37472e-18	-1.52875	-0.0819127
69193279	chr14:69193279:A:G	5.66771e-64	0.0515007	-0.0782764	9.10844e-18	-1.53495	-0.104521
69193661	chr14:69193661:G:A	4.38909e-65	-2.58503	-3.24751e-10	3.14777e-18	-2.70198	-3.24751e-10
69193825	chr14:69193825:TA:T	2.9143e-64	-1.31236e-09	-0.691932	2.49528e-17	-1.31236e-09	-0.631693
69193863	chr14:69193863:A:G	2.11961e-64	-1.31236e-09	-1.01033	1.71021e-17	-1.31236e-09	-1.00948
69194345	chr14:69194345:T:C	1.67012e-63	-0.280952	1.33487	5.07239e-17	-1.22203	1.29975
69194946	chr14:69194946:C:T	1.68115e-64	-1.31236e-09	-1.24208	1.3712e-17	-1.31236e-09	-1.23041
69194954	chr14:69194954:T:C	4.03931e-64	-0.289151	-0.0763374	1.1637e-17	-1.25314	-0.141344
69194989	chr14:69194989:C:T	1.56559e-64	-1.31236e-09	-1.3133	1.27855e-17	-1.31236e-09	-1.30037
69194990	chr14:69194990:G:A	2.10792e-64	-1.31236e-09	-1.01586	1.70076e-17	-1.31236e-09	-1.01502
69195094	chr14:69195094:G:A	7.79482e-65	-2.01069	-3.24751e-10	4.76191e-18	-2.28803	-3.24751e-10
69195204	chr14:69195204:G:A	3.74677e-64	-0.292828	-0.14784	1.09445e-17	-1.2804	-0.175438
69195229	chr14:69195229:AAAAG:A	3.67605e-64	-0.166076	-0.293646	8.6971e-18	-1.35531	-0.330374
69195356	chr14:69195356:C:T	3.15662e-64	-1.31236e-09	-0.612058	2.57907e-17	-1.31236e-09	-0.598664
69195388	chr14:69195388:A:G	4.37124e-64	-0.146349	-0.140166	9.82188e-18	-1.36061	-0.203457
69195400	chr14:69195400:C:T	4.27416e-64	-0.180158	-0.128815	1.0161e-17	-1.33772	-0.192404
69195608	chr14:69195608:G:A	3.98669e-64	-0.1864	-0.192199	9.59729e-18	-1.33272	-0.254479
69195893	chr14:69195893:A:G	4.34169e-64	-0.213195	-0.080104	1.09162e-17	-1.31299	-0.145445
69196375	chr14:69196375:C:T	4.22917e-64	-0.188494	-0.131062	1.01848e-17	-1.33314	-0.19464
69196689	chr14:69196689:T:A	1.64112e-64	-1.31236e-09	-1.26618	1.37013e-17	-1.31236e-09	-1.23119
69196833	chr14:69196833:G:A	3.95196e-63	3.13671	-1.22147	3.64541e-17	0.968319	-1.22094
69197412	chr14:69197412:T:C	2.22513e-63	-0.418879	1.75972	8.54815e-17	-1.08969	1.68931
69197676	chr14:69197676:G:A	1.60845e-64	-1.31236e-09	-1.28629	1.33436e-17	-1.31236e-09	-1.25764
69197781	chr14:69197781:CT:C	3.60516e-65	-2.78178	-3.24751e-10	1.62417e-17	-1.0611	-3.24751e-10
69198137	chr14:69198137:T:C	6.43152e-64	-1.31236e-09	0.0996488	5.50201e-17	-1.31236e-09	0.159022
69198418	chr14:69198418:C:T	2.24993e-62	4.6394	-0.984889	1.09456e-18	-2.76224	-0.996088
69198525	chr14:69198525:T:C	2.57854e-64	-1.31236e-09	-0.81434	2.18734e-17	-1.31236e-09	-0.763408
69198762	chr14:69198762:C:T	2.59406e-64	-1.31236e-09	-0.808337	2.20116e-17	-1.31236e-09	-0.75711
69199041	chr14:69199041:C:T	1.60628e-64	-1.31236e-09	-1.28764	1.33116e-17	-1.31236e-09	-1.26004
69199115	chr14:69199115:A:G	1.99993e-63	-0.776945	2.01108	1.19029e-16	-0.953137	1.88382
69199192	chr14:69199192:C:T	6.47906e-64	-1.31236e-09	0.107013	5.54353e-17	-1.31236e-09	0.166539
69199208	chr14:69199208:C:A	1.71361e-65	-2.41341	-1.11213	3.00162e-18	-1.65602	-1.0935
69199358	chr14:69199358:T:C	2.59406e-64	-1.31236e-09	-0.808337	2.20116e-17	-1.31236e-09	-0.75711
69199754	chr14:69199754:A:G	2.5868e-64	-1.31236e-09	-0.811141	2.19462e-17	-1.31236e-09	-0.760085
69199775	chr14:69199775:A:G	2.59406e-64	-1.31236e-09	-0.808337	2.20116e-17	-1.31236e-09	-0.75711
69199854	chr14:69199854:A:G	2.70135e-64	-1.31236e-09	-0.76781	2.29662e-17	-1.31236e-09	-0.714654
69199889	chr14:69199889:A:C	2.59227e-64	-1.31236e-09	-0.809028	2.19957e-17	-1.31236e-09	-0.757831
69199955	chr14:69199955:A:G	1.10842e-63	-0.923279	1.56724	8.60489e-17	-0.835024	1.44126
69200157	chr14:69200157:G:A	2.59406e-64	-1.31236e-09	-0.808337	2.20116e-17	-1.31236e-09	-0.75711
69200385	chr14:69200385:G:A	6.43009e-64	-1.31236e-09	0.0994274	5.26537e-17	-1.31236e-09	0.115058
69200799	chr14:69200799:C:T	6.17212e-64	-1.31236e-09	0.0584808	5.26213e-17	-1.31236e-09	0.114444
69200904	chr14:69200904:T:C	2.99363e-64	-1.31236e-09	-0.665075	2.44869e-17	-1.31236e-09	-0.650537
69200978	chr14:69200978:G:A	1.55898e-64	-1.31236e-09	-1.31753	1.25852e-17	-1.31236e-09	-1.31616
69201132	chr14:69201132:G:A	2.08108e-62	4.51714	-0.940641	1.13626e-18	-2.76788	-0.953055
69201147	chr14:69201147:G:A	6.14769e-64	-1.31236e-09	0.0545142	5.25395e-17	-1.31236e-09	0.112889
69201344	chr14:69201344:A:G	2.7991e-64	-1.31236e-09	-0.732264	2.38399e-17	-1.31236e-09	-0.677315
69201519	chr14:69201519:A:G	1.72014e-64	-1.31236e-09	-1.21916	1.40519e-17	-1.31236e-09	-1.20592
69202043	chr14:69202043:C:T	3.00664e-64	-1.31236e-09	-0.660738	2.45812e-17	-1.31236e-09	-0.646695
69202275	chr14:69202275:G:T	2.57852e-64	-1.31236e-09	-0.814344	2.18392e-17	-1.31236e-09	-0.76497
69202471	chr14:69202471:C:T	2.05007e-65	-2.44308	-0.903193	4.11981e-16	3.17375	-1.00145
69202690	chr14:69202690:C:G	2.04384e-63	-0.715473	1.97132	1.07795e-16	-1.01335	1.8449
69202877	chr14:69202877:T:C	2.97898e-64	-1.31236e-09	-0.669979	2.43519e-17	-1.31236e-09	-0.656067
69203157	chr14:69203157:C:T	2.56873e-64	-1.31236e-09	-0.818148	2.17862e-17	-1.31236e-09	-0.767401
69203402	chr14:69203402:C:G	1.73247e-64	-1.31236e-09	-1.21201	1.362e-17	-1.31236e-09	-1.23714
69203595	chr14:69203595:A:G	2.60392e-64	-1.31236e-09	-0.804544	2.20994e-17	-1.31236e-09	-0.753128
69203738	chr14:69203738:T:C	2.9103e-64	-1.31236e-09	-0.693307	2.37853e-17	-1.31236e-09	-0.679611
69203941	chr14:69203941:C:T	3.16926e-64	-1.31236e-09	-0.608062	2.5925e-17	-1.31236e-09	-0.59347
69203955	chr14:69203955:C:G	2.63755e-64	-1.31236e-09	-0.791711	2.23987e-17	-1.31236e-09	-0.739675
69204219	chr14:69204219:A:G	3.67325e-64	-0.550814	0.0903298	1.37073e-17	-1.22089	-0.00986021
69204392	chr14:69204392:T:A	2.63558e-64	-1.31236e-09	-0.792459	2.23804e-17	-1.31236e-09	-0.74049
69204669	chr14:69204669:G:A	1.79231e-64	-1.31236e-09	-1.17805	1.54051e-17	-1.31236e-09	-1.11398
69205032	chr14:69205032:T:C	2.94486e-63	-0.408296	2.02938	1.10699e-16	-1.09839	1.95653
69205215	chr14:69205215:T:C	1.58847e-64	-1.31236e-09	-1.29879	1.3251e-17	-1.31236e-09	-1.2646
69205416	chr14:69205416:C:G	1.57365e-64	-1.31236e-09	-1.30816	1.29339e-17	-1.31236e-09	-1.28883
69205486	chr14:69205486:A:T	9.45146e-63	2.78719	-3.24751e-10	1.22083e-17	-1.34656	-3.24751e-10
69205629	chr14:69205629:C:T	1.71406e-64	-1.31236e-09	-1.2227	1.3494e-17	-1.31236e-09	-1.24643
69205794	chr14:69205794:A:G	3.00933e-64	-1.31236e-09	-0.659844	2.46038e-17	-1.31236e-09	-0.645778
69205992	chr14:69205992:C:T	1.59901e-64	-1.31236e-09	-1.29218	1.33916e-17	-1.31236e-09	-1.25405
69206964	chr14:69206964:C:T	2.53936e-64	-1.31236e-09	-0.829648	2.15247e-17	-1.31236e-09	-0.779474
69207339	chr14:69207339:C:T	1.57965e-64	-1.31236e-09	-1.30436	1.2613e-17	-1.31236e-09	-1.31395
69207369	chr14:69207369:C:A	1.68283e-64	-1.31236e-09	-1.24109	1.37264e-17	-1.31236e-09	-1.22936
69207473	chr14:69207473:G:A	1.88367e-64	-1.31236e-09	-1.12834	1.5042e-17	-1.31236e-09	-1.13783
69207635	chr14:69207635:G:A	1.72949e-62	4.45074	-1.05931	9.83547e-19	-2.77257	-1.09269
69207972	chr14:69207972:G:C	2.62233e-64	-1.31236e-09	-0.797498	2.22416e-17	-1.31236e-09	-0.746715
69208296	chr14:69208296:C:T	9.3094e-65	-1.83312	-3.24751e-10	2.90583e-18	-2.78196	-3.24751e-10
69208356	chr14:69208356:G:A	1.10227e-65	-2.74899	-1.21778	1.21031e-18	-2.38995	-1.26785
69208559	chr14:69208559:C:G	2.65671e-64	-1.31236e-09	-0.784475	1.89139e-17	-1.31236e-09	-0.908782
69208651	chr14:69208651:A:G	3.24888e-64	-1.31236e-09	-0.583252	2.99989e-17	-1.31236e-09	-0.447517
69208805	chr14:69208805:G:C	4.01897e-63	-0.179904	2.11195	9.70123e-17	-1.31431	2.04047
69208891	chr14:69208891:C:T	1.58218e-64	-1.31236e-09	-1.30276	1.31588e-17	-1.31236e-09	-1.27159
69209366	chr14:69209366:T:G	1.14901e-65	-2.73298	-1.19226	1.29998e-18	-2.33713	-1.2492
69209874	chr14:69209874:C:T	4.34318e-65	-2.59554	-3.24751e-10	2.90657e-18	-2.7817	-3.24751e-10
69210246	chr14:69210246:C:G	2.46566e-64	-1.31236e-09	-0.859103	2.08859e-17	-1.31236e-09	-0.809604
69210263	chr14:69210263:C:T	1.73805e-64	-1.31236e-09	-1.2088	1.36721e-17	-1.31236e-09	-1.23332
69211815	chr14:69211815:G:A	2.46293e-64	-1.31236e-09	-0.860208	2.08608e-17	-1.31236e-09	-0.810803
69211880	chr14:69211880:G:A	1.70458e-64	-1.31236e-09	-1.22824	1.4031e-17	-1.31236e-09	-1.20741
69211927	chr14:69211927:A:G	2.89292e-64	-1.31236e-09	-0.699296	2.36282e-17	-1.31236e-09	-0.686237
69212920	chr14:69212920:G:A	2.46726e-64	-1.31236e-09	-0.858455	2.09027e-17	-1.31236e-09	-0.808799
69212958	chr14:69212958:G:A	1.34073e-64	-0.151099	-1.31725	1.49125e-17	0.169429	-1.31591
69213054	chr14:69213054:G:A	1.74339e-64	-1.31236e-09	-1.20573	1.42944e-17	-1.31236e-09	-1.18881
69213312	chr14:69213312:C:T	2.44505e-64	-1.31236e-09	-0.867497	2.07066e-17	-1.31236e-09	-0.818225
69213808	chr14:69213808:T:C	2.49066e-64	-1.31236e-09	-0.849013	2.11085e-17	-1.31236e-09	-0.799001
69214037	chr14:69214037:ATT:A	2.54018e-64	-1.31236e-09	-0.829326	2.15503e-17	-1.31236e-09	-0.778285
69214111	chr14:69214111:C:T	1.11816e-64	-1.64987	-3.24751e-10	5.94577e-18	-2.066	-3.24751e-10
69214226	chr14:69214226:A:T	5.63771e-65	-2.33467	-3.24751e-10	3.59453e-18	-2.56926	-3.24751e-10
69214781	chr14:69214781:T:G	1.73287e-64	-1.31236e-09	-1.21178	1.38379e-17	-1.31236e-09	-1.22126
69214986	chr14:69214986:T:A	2.41492e-64	-1.31236e-09	-0.879894	2.04424e-17	-1.31236e-09	-0.831068
69215001	chr14:69215001:T:G	1.43233e-65	-2.3873	-1.31754	2.28168e-16	2.89128	-1.30987
69215134	chr14:69215134:A:G	4.49974e-64	-1.31236e-09	-0.257542	3.83258e-17	-1.31236e-09	-0.202554
69215162	chr14:69215162:C:T	4.52877e-64	-1.31236e-09	-0.251111	3.8576e-17	-1.31236e-09	-0.196046
69215243	chr14:69215243:G:A	1.37528e-62	4.26867	-1.1064	9.5554e-19	-2.77643	-1.11772
69215285	chr14:69215285:A:G	1.6804e-65	-2.46983	-1.07528	3.17097e-18	-1.7003	-0.994344
69215360	chr14:69215360:G:A	2.64137e-64	-1.31236e-09	-0.790262	2.24721e-17	-1.31236e-09	-0.736402
69215366	chr14:69215366:C:T	1.73226e-64	-1.31236e-09	-1.21213	1.36322e-17	-1.31236e-09	-1.23624
69215409	chr14:69215409:G:A	2.51215e-64	-1.31236e-09	-0.840423	2.13008e-17	-1.31236e-09	-0.789931
69215443	chr14:69215443:G:T	1.91288e-64	-1.31236e-09	-1.11295	1.72313e-17	-1.31236e-09	-1.00195
69215505	chr14:69215505:A:G	2.52896e-61	3.74884	2.32516	1.1827e-13	5.26491	2.56713
69215865	chr14:69215865:T:A	4.59059e-64	-1.31236e-09	-0.237553	3.76392e-17	-1.31236e-09	-0.22063
69215895	chr14:69215895:G:A	1.60722e-64	-1.31236e-09	-1.28705	1.31622e-17	-1.31236e-09	-1.27133
69216070	chr14:69216070:T:C	1.57348e-65	-2.75574	-0.855116	1.53347e-18	-2.51153	-0.909616
69216305	chr14:69216305:T:C	2.45968e-64	-1.31236e-09	-0.861532	2.08319e-17	-1.31236e-09	-0.812192
69216607	chr14:69216607:C:T	1.55951e-64	-1.31236e-09	-1.31719	1.26144e-17	-1.31236e-09	-1.31384
69216739	chr14:69216739:A:G	3.15288e-63	-0.373299	2.06264	1.07197e-16	-1.16267	1.98867
69216946	chr14:69216946:A:G	1.73447e-64	-1.31236e-09	-1.21086	1.36511e-17	-1.31236e-09	-1.23486
69218305	chr14:69218305:A:G	1.6338e-64	-1.31236e-09	-1.27065	1.28062e-17	-1.31236e-09	-1.29875
69218507	chr14:69218507:T:G	1.58047e-64	-1.31236e-09	-1.30384	1.27505e-17	-1.31236e-09	-1.30311
69218593	chr14:69218593:G:T	2.51391e-64	-1.31236e-09	-0.839721	2.1315e-17	-1.31236e-09	-0.789268
69219220	chr14:69219220:T:G	1.61074e-64	-1.31236e-09	-1.28487	1.33584e-17	-1.31236e-09	-1.25653
69219551	chr14:69219551:T:C	4.87727e-64	-1.31236e-09	-0.176975	4.15556e-17	-1.31236e-09	-0.121644
69219878	chr14:69219878:G:A	2.51524e-64	-1.31236e-09	-0.839192	2.13275e-17	-1.31236e-09	-0.788681
69220030	chr14:69220030:T:A	3.63291e-65	-2.77411	-3.24751e-10	5.11357e-18	-2.21678	-3.24751e-10
69220357	chr14:69220357:A:G	1.29516e-62	-0.553872	3.65612	4.39582e-16	-1.33479	3.57193
69220652	chr14:69220652:T:C	2.36416e-64	-1.31236e-09	-0.901139	1.99933e-17	-1.31236e-09	-0.85328
69220783	chr14:69220783:C:T	2.63323e-64	-1.31236e-09	-0.793351	2.14902e-17	-1.31236e-09	-0.781079
69221230	chr14:69221230:C:T	2.52309e-64	-1.31236e-09	-0.836077	2.13968e-17	-1.31236e-09	-0.785434
69221329	chr14:69221329:C:T	2.51524e-64	-1.31236e-09	-0.839192	2.13275e-17	-1.31236e-09	-0.788681
69221490	chr14:69221490:T:C	3.37618e-63	-0.290174	2.04794	9.86004e-17	-1.23115	1.97354
69221539	chr14:69221539:A:T	2.54891e-64	-1.31236e-09	-0.825898	2.16248e-17	-1.31236e-09	-0.774835
69221709	chr14:69221709:A:G	2.52002e-64	-1.31236e-09	-0.837296	2.05889e-17	-1.31236e-09	-0.823926
69221760	chr14:69221760:C:A	2.53078e-64	-1.31236e-09	-0.833034	2.14682e-17	-1.31236e-09	-0.782102
69221960	chr14:69221960:C:T	1.61614e-64	-1.28152	-3.24751e-10	3.95852e-18	-2.47281	-3.24751e-10
69222207	chr14:69222207:T:G	4.62878e-65	-1.43998	-1.09187	1.4378e-18	-2.33255	-1.15301
69222325	chr14:69222325:G:T	3.52229e-63	-0.249242	2.04938	9.5688e-17	-1.26314	1.97555
69222630	chr14:69222630:A:G	2.37412e-61	3.67106	2.33976	1.10147e-13	5.17933	2.58157
69222760	chr14:69222760:G:T	2.47448e-64	-1.31236e-09	-0.855533	2.0965e-17	-1.31236e-09	-0.805823
69223312	chr14:69223312:C:T	1.60638e-64	-1.31236e-09	-1.28758	1.33128e-17	-1.31236e-09	-1.25995
69224623	chr14:69224623:AT:A	3.9807e-65	-2.68269	-3.24751e-10	6.45088e-18	-1.98446	-3.24751e-10
69224848	chr14:69224848:G:A	2.61133e-64	-1.31236e-09	-0.801701	2.1897e-17	-1.31236e-09	-0.762326
69224944	chr14:69224944:A:C	1.70716e-64	-1.31236e-09	-1.22673	1.40442e-17	-1.31236e-09	-1.20647
69225002	chr14:69225002:C:T	2.09747e-64	-1.31236e-09	-1.02083	1.63929e-17	-1.31236e-09	-1.05183
69225484	chr14:69225484:C:T	2.43617e-64	-1.31236e-09	-0.871134	2.01085e-17	-1.31236e-09	-0.847536
69225582	chr14:69225582:A:G	1.38407e-62	4.23379	-1.06515	9.93043e-19	-2.77742	-1.07824
69225614	chr14:69225614:T:A	6.02824e-65	-2.26769	-3.24751e-10	3.68134e-18	-2.5454	-3.24751e-10
69225848	chr14:69225848:A:G	2.04483e-64	-1.31236e-09	-1.04625	1.60976e-17	-1.31236e-09	-1.07001
69225977	chr14:69225977:A:C	2.58072e-64	-1.31236e-09	-0.813493	2.19006e-17	-1.31236e-09	-0.762165
69226101	chr14:69226101:A:G	2.54851e-64	-1.31236e-09	-0.826052	2.16149e-17	-1.31236e-09	-0.775296
69227145	chr14:69227145:C:T	1.74458e-64	-1.31236e-09	-1.20505	1.39269e-17	-1.31236e-09	-1.21485
69227646	chr14:69227646:G:A	2.2068e-64	-1.31236e-09	-0.970019	2.02206e-17	-1.31236e-09	-0.841976
69227656	chr14:69227656:T:C	2.67256e-64	-1.31236e-09	-0.778524	2.2721e-17	-1.31236e-09	-0.725388
69227829	chr14:69227829:A:G	9.85835e-64	-0.158114	0.684872	2.15227e-17	-1.35727	0.577701
69228488	chr14:69228488:A:G	8.11346e-63	-0.19878	2.83333	1.99669e-16	-1.29789	2.74588
69228630	chr14:69228630:T:C	2.54654e-64	-1.31236e-09	-0.826828	2.15978e-17	-1.31236e-09	-0.776086
69228693	chr14:69228693:C:T	1.61451e-64	-1.31236e-09	-1.28253	1.34037e-17	-1.31236e-09	-1.25315
69229075	chr14:69229075:G:A	1.28272e-63	-0.699339	1.48934	6.06688e-17	-1.11064	1.36739
69229455	chr14:69229455:T:C	1.86768e-62	4.52163	-1.05332	1.01923e-18	-2.76693	-1.0627
69229619	chr14:69229619:C:G	1.73165e-62	4.52622	-1.13354	9.3953e-19	-2.76696	-1.14409
69230212	chr14:69230212:C:T	1.75088e-64	-1.31236e-09	-1.20144	1.49759e-17	-1.31236e-09	-1.14224
69230468	chr14:69230468:T:C	6.6689e-65	-2.16669	-3.24751e-10	4.34905e-17	-0.0761337	-3.24751e-10
69230572	chr14:69230572:G:A	1.02438e-62	2.86769	-3.24751e-10	1.27364e-17	-1.30421	-3.24751e-10
69230736	chr14:69230736:C:G	9.78756e-65	-1.27835	-0.504689	8.54204e-18	-1.17333	-0.530344
69230847	chr14:69230847:G:A	7.55326e-63	-0.356697	2.9197	2.46258e-16	-1.17392	2.83163
69230883	chr14:69230883:A:G	4.89237e-62	4.43129	-3.24751e-10	4.01463e-17	-0.156147	-3.24751e-10
69230931	chr14:69230931:C:T	8.34093e-65	-1.94297	-3.24751e-10	5.15073e-18	-2.20954	-3.24751e-10
69231164	chr14:69231164:T:C	1.17981e-62	4.15483	-1.14587	9.16323e-19	-2.77999	-1.15607
69231372	chr14:69231372:G:A	2.54807e-64	-1.31236e-09	-0.826227	2.16114e-17	-1.31236e-09	-0.775455
69231414	chr14:69231414:G:A	2.5845e-64	-1.31236e-09	-0.812028	2.19276e-17	-1.31236e-09	-0.760931
69231510	chr14:69231510:A:G	1.98726e-64	-1.31236e-09	-1.0748	1.76209e-17	-1.31236e-09	-0.979592
69231721	chr14:69231721:G:C	2.46249e-64	-1.31236e-09	-0.860391	2.08494e-17	-1.31236e-09	-0.81135
69232616	chr14:69232616:G:C	1.60423e-64	-1.31236e-09	-1.28892	1.32821e-17	-1.31236e-09	-1.26226
69232806	chr14:69232806:A:G	2.83225e-64	-1.31236e-09	-0.720491	2.32675e-17	-1.31236e-09	-0.701618
69232842	chr14:69232842:T:C	1.75333e-64	-1.31236e-09	-1.20005	1.41409e-17	-1.31236e-09	-1.19961
69233062	chr14:69233062:T:C	2.27807e-64	-1.31236e-09	-0.938234	1.91974e-17	-1.31236e-09	-0.893901
69233153	chr14:69233153:G:A	2.47358e-64	-1.31236e-09	-0.855897	2.09392e-17	-1.31236e-09	-0.807052
69233431	chr14:69233431:T:A	2.48177e-64	-1.31236e-09	-0.852591	2.09381e-17	-1.31236e-09	-0.807105
69233857	chr14:69233857:C:T	1.7474e-64	-1.31236e-09	-1.20343	1.4092e-17	-1.31236e-09	-1.20307
69234082	chr14:69234082:T:A	1.28665e-63	0.793068	-3.24751e-10	1.05242e-17	-1.495	-3.24751e-10
69234204	chr14:69234204:T:C	2.39587e-64	-1.31236e-09	-0.887815	2.0256e-17	-1.31236e-09	-0.840228
69235066	chr14:69235066:G:A	1.60119e-64	-1.31236e-09	-1.29081	1.32471e-17	-1.31236e-09	-1.2649
69235097	chr14:69235097:T:C	2.47957e-64	-1.31236e-09	-0.853475	1.9965e-17	-1.31236e-09	-0.854695
69235611	chr14:69235611:T:C	3.11576e-65	-2.66733	-0.260339	2.05913e-18	-2.76741	-0.358983
69235875	chr14:69235875:G:A	2.45095e-64	-1.31236e-09	-0.865084	2.07368e-17	-1.31236e-09	-0.816768
69236441	chr14:69236441:A:G	1.77374e-64	-1.31236e-09	-1.18847	1.42986e-17	-1.31236e-09	-1.18851
69236871	chr14:69236871:G:C	2.11919e-63	-0.845613	2.13767	1.24917e-16	-0.926663	1.90564
69237335	chr14:69237335:A:G	1.51172e-65	-2.37016	-1.28074	2.12711e-16	2.82375	-1.3125
69237836	chr14:69237836:G:T	5.29148e-63	-0.640206	2.84733	2.26613e-16	-1.11893	2.6935
69237945	chr14:69237945:G:A	1.13733e-65	-2.72968	-1.20579	1.28542e-18	-2.33856	-1.25903
69237950	chr14:69237950:G:T	2.37861e-64	-1.31236e-09	-0.895046	2.01022e-17	-1.31236e-09	-0.84785
69238305	chr14:69238305:C:T	2.70112e-64	-1.31236e-09	-0.767896	2.01803e-17	-1.31236e-09	-0.843971
69238757	chr14:69238757:C:G	2.37764e-64	-1.31236e-09	-0.895454	2.00929e-17	-1.31236e-09	-0.848312
69239242	chr14:69239242:G:A	2.22661e-64	-1.31236e-09	-0.961083	1.82677e-17	-1.31236e-09	-0.943545
69239459	chr14:69239459:C:T	2.37865e-64	-1.31236e-09	-0.895029	2.01026e-17	-1.31236e-09	-0.84783
69239679	chr14:69239679:T:G	1.6604e-64	-1.31236e-09	-1.25451	1.35858e-17	-1.31236e-09	-1.23965
69239686	chr14:69239686:C:A	1.28659e-63	0.793016	-3.24751e-10	1.03278e-17	-1.51384	-3.24751e-10
69239858	chr14:69239858:T:C	2.52533e-64	-1.31236e-09	-0.83519	2.14686e-17	-1.31236e-09	-0.782085
69240638	chr14:69240638:G:A	3.61742e-64	-1.31236e-09	-0.4758	2.72164e-17	-1.31236e-09	-0.544858
69241070	chr14:69241070:C:T	2.44275e-64	-1.31236e-09	-0.868436	2.06737e-17	-1.31236e-09	-0.819817
69241524	chr14:69241524:G:A	3.38317e-65	-2.61528	-0.230053	2.15331e-18	-2.74488	-0.336787
69241526	chr14:69241526:A:C	2.39098e-64	-1.31236e-09	-0.889859	1.90175e-17	-1.31236e-09	-0.903317
69241661	chr14:69241661:T:C	2.46329e-64	-1.31236e-09	-0.860064	2.03264e-17	-1.31236e-09	-0.836759
69241750	chr14:69241750:T:C	1.57478e-64	-1.31236e-09	-1.30745	1.25853e-17	-1.31236e-09	-1.31614
69243212	chr14:69243212:C:T	3.37741e-65	-2.64802	-0.19902	2.39505e-18	-2.75151	-0.223764
69243249	chr14:69243249:C:T	2.36435e-64	-1.31236e-09	-0.90106	1.99744e-17	-1.31236e-09	-0.854223
69243445	chr14:69243445:G:A	2.44504e-64	-1.31236e-09	-0.867501	2.06933e-17	-1.31236e-09	-0.818865
69243470	chr14:69243470:C:T	1.70185e-64	-1.31236e-09	-1.22984	1.44139e-17	-1.31236e-09	-1.18048
69243540	chr14:69243540:C:G	1.2179e-65	-2.63938	-1.22763	1.65997e-18	-2.13082	-1.21106
69244079	chr14:69244079:A:C	1.79006e-64	-1.31236e-09	-1.17931	1.49218e-17	-1.31236e-09	-1.14586
69244211	chr14:69244211:T:A	2.37111e-64	-1.31236e-09	-0.898204	2.00341e-17	-1.31236e-09	-0.851244
69244260	chr14:69244260:T:A	1.56149e-64	-1.31236e-09	-1.31592	1.26969e-17	-1.31236e-09	-1.30732
69244483	chr14:69244483:G:A	1.39524e-65	-2.43992	-1.29116	2.8748e-16	3.12847	-1.31599
69244832	chr14:69244832:G:A	1.90761e-64	-1.31236e-09	-1.11571	1.60601e-17	-1.31236e-09	-1.07234
69245047	chr14:69245047:C:T	2.2904e-64	-1.31236e-09	-0.932835	2.10974e-17	-1.31236e-09	-0.799529
69245231	chr14:69245231:G:A	1.11198e-65	-2.7099	-1.2481	1.31873e-18	-2.28393	-1.28808
69245346	chr14:69245346:G:T	2.17858e-64	-1.31236e-09	-0.98289	1.82976e-17	-1.31236e-09	-0.941905
69245603	chr14:69245603:G:A	2.34019e-64	-1.31236e-09	-0.911331	1.8232e-17	-1.31236e-09	-0.945497
69245605	chr14:69245605:G:T	3.31824e-64	-1.31236e-09	-0.562128	2.45094e-17	-1.31236e-09	-0.64962
69245864	chr14:69245864:C:T	2.52712e-64	-1.31236e-09	-0.834483	2.37387e-17	-1.31236e-09	-0.681571
69245980	chr14:69245980:T:G	2.78026e-64	-1.31236e-09	-0.739016	2.28825e-17	-1.31236e-09	-0.718304
69246212	chr14:69246212:T:G	2.03708e-64	-1.31236e-09	-1.05005	1.80416e-17	-1.31236e-09	-0.955997
69246218	chr14:69246218:A:G	1.91955e-64	-1.80487	0.695403	1.89235e-17	-1.62971	0.721439
69246882	chr14:69246882:T:C	3.56527e-64	0.07265	-0.562972	1.5499e-18	-2.78076	-0.629726
69247173	chr14:69247173:G:A	1.66177e-64	-1.31236e-09	-1.25368	1.38749e-17	-1.31236e-09	-1.21859
69247305	chr14:69247305:T:C	2.58028e-65	-2.72214	-0.394107	3.16302e-18	-2.3761	-0.321044
69247577	chr14:69247577:A:C	4.00032e-65	-1.83506	-0.84271	3.12629e-18	-2.0026	-0.706232
69247677	chr14:69247677:T:C	2.55291e-65	-2.73175	-0.395161	3.08072e-18	-2.40137	-0.322139
69247824	chr14:69247824:A:G	1.60887e-64	-1.31236e-09	-1.28603	1.31048e-17	-1.31236e-09	-1.2757
69248287	chr14:69248287:T:C	2.55878e-65	-2.7281	-0.39651	3.1056e-18	-2.39185	-0.323622
69248433	chr14:69248433:C:T	1.56356e-64	-1.31236e-09	-1.31459	1.25652e-17	-1.31236e-09	-1.31774
69248491	chr14:69248491:C:T	2.6084e-65	-2.6916	-0.413811	3.338e-18	-2.30177	-0.341536
69249073	chr14:69249073:A:C	1.43838e-64	-0.102623	-1.29542	1.35751e-16	2.36428	-1.30214
69249153	chr14:69249153:G:C	1.78379e-65	-2.40901	-1.07639	2.62341e-18	-1.88476	-0.999445
69249456	chr14:69249456:C:T	2.22065e-64	-1.31236e-09	-0.963763	2.12589e-17	-1.31236e-09	-0.791902
69249543	chr14:69249543:A:C	2.62403e-65	-2.72049	-0.378949	3.23273e-18	-2.37174	-0.30361
69249721	chr14:69249721:C:T	4.85335e-63	3.3664	-1.2457	8.72398e-19	-2.72108	-1.26411
69250091	chr14:69250091:TTCCCTC:T	2.57837e-65	-2.7232	-0.393788	3.16507e-18	-2.37791	-0.318587
69250155	chr14:69250155:C:T	2.23589e-64	-1.16021	0.203291	1.02379e-17	-1.47978	-0.0428012
69250293	chr14:69250293:C:T	3.64623e-65	-2.77045	-3.24751e-10	6.01616e-18	-2.05423	-3.24751e-10
69250300	chr14:69250300:T:C	2.68937e-65	-2.70207	-0.372776	3.41627e-18	-2.32296	-0.297169
69250425	chr14:69250425:C:T	1.58088e-64	-1.31236e-09	-1.30358	1.26211e-17	-1.31236e-09	-1.31331
69250851	chr14:69250851:G:A	3.97012e-65	-1.83868	-0.846669	3.13117e-18	-2.01208	-0.695191
69251167	chr14:69251167:AG:A	2.63369e-65	-2.71807	-0.37769	3.26072e-18	-2.36545	-0.301285
69251245	chr14:69251245:T:C	1.23733e-64	-0.341402	-1.20721	1.11053e-17	-0.315379	-1.12587
69251734	chr14:69251734:G:A	4.84042e-65	-2.48715	-3.24751e-10	3.25147e-18	-2.66957	-3.24751e-10
69252302	chr14:69252302:CA:C	4.92581e-65	-1.32657	-1.14309	3.01882e-18	-1.56715	-1.17666
69252446	chr14:69252446:T:A	2.37751e-65	-2.73396	-0.46413	2.93541e-18	-2.37784	-0.393987
69253254	chr14:69253254:CT:C	2.20859e-65	-2.74212	-0.529673	2.67808e-18	-2.40201	-0.461563
69253319	chr14:69253319:C:G	1.55944e-64	-1.31236e-09	-1.31724	1.2575e-17	-1.31236e-09	-1.31697
69253921	chr14:69253921:T:C	2.08389e-65	-2.73893	-0.590984	2.53435e-18	-2.39284	-0.525899
69254785	chr14:69254785:A:AGATATTTAGC	2.13348e-65	-2.73669	-0.569702	2.61327e-18	-2.38531	-0.502769
69255063	chr14:69255063:C:T	2.13878e-65	-2.73734	-0.566571	2.61828e-18	-2.38706	-0.4991
69255543	chr14:69255543:A:C	5.13369e-65	-1.68736	-0.740958	7.48053e-18	-1.19908	-0.63729
69256063	chr14:69256063:T:A	5.5641e-65	-2.34781	-3.24751e-10	9.14737e-18	-1.63521	-3.24751e-10
69256238	chr14:69256238:T:C	3.94787e-64	-1.31236e-09	-0.388386	2.64674e-17	-1.31236e-09	-0.572762
69256923	chr14:69256923:A:G	2.33221e-64	-1.31236e-09	-0.914744	2.02498e-17	-1.31236e-09	-0.840532
69257464	chr14:69257464:T:C	1.03496e-63	1.4913	-0.915911	1.54276e-18	-2.71804	-0.697066
69257891	chr14:69257891:G:A	1.69911e-64	-1.31236e-09	-1.23146	1.41757e-17	-1.31236e-09	-1.19715
69257902	chr14:69257902:T:G	1.60489e-63	2.14785	-1.13378	1.19778e-18	-2.54921	-1.119
69258313	chr14:69258313:C:T	3.60015e-64	-1.31236e-09	-0.480587	3.23105e-17	-1.31236e-09	-0.373285
69258719	chr14:69258719:T:G	2.39399e-64	-1.31236e-09	-0.888602	2.07227e-17	-1.31236e-09	-0.81745
69258758	chr14:69258758:A:G	1.90484e-64	-1.31236e-09	-1.11716	1.45361e-17	-1.31236e-09	-1.17205
69258930	chr14:69258930:C:A	1.72312e-64	-1.31236e-09	-1.21743	1.33365e-17	-1.31236e-09	-1.25817
69258970	chr14:69258970:C:G	1.68536e-64	-1.31236e-09	-1.23958	1.31157e-17	-1.31236e-09	-1.27486
69259449	chr14:69259449:A:G	9.89002e-65	-0.47334	-1.29928	2.10847e-18	-1.79717	-1.30554
69259711	chr14:69259711:C:A	4.4183e-64	-0.275806	-3.24751e-10	2.34888e-17	-0.692152	-3.24751e-10
69259867	chr14:69259867:G:A	4.9781e-64	-1.31236e-09	-0.156514	3.96358e-17	-1.31236e-09	-0.168944
69260044	chr14:69260044:A:G	1.61996e-64	-1.31236e-09	-1.27916	1.26446e-17	-1.31236e-09	-1.31144
69260068	chr14:69260068:C:A	6.09413e-65	-2.25682	-3.24751e-10	2.02082e-17	-0.84259	-3.24751e-10
69260404	chr14:69260404:G:A	5.07181e-65	-2.44045	-3.24751e-10	4.65477e-18	-2.31078	-3.24751e-10
69260477	chr14:69260477:C:A	6.811e-64	1.34368	-1.1867	4.31066e-18	-1.21615	-1.17144
69260569	chr14:69260569:C:G	2.55272e-64	0.338243	-1.16264	8.39441e-18	-0.54517	-1.17594
69260856	chr14:69260856:C:T	1.64252e-64	-1.31236e-09	-1.26533	1.27209e-17	-1.31236e-09	-1.30543
69260873	chr14:69260873:G:C	3.79776e-65	-2.72974	-3.24751e-10	4.07498e-18	-2.44381	-3.24751e-10
69261101	chr14:69261101:C:T	3.72482e-65	-2.74913	-3.24751e-10	3.86621e-18	-2.4964	-3.24751e-10
69261142	chr14:69261142:G:C	5.29222e-64	1.15105	-1.24637	3.11576e-18	-1.46011	-1.25209
69261486	chr14:69261486:C:T	1.73497e-64	-1.31236e-09	-1.21057	1.41577e-17	-1.31236e-09	-1.19842
69261770	chr14:69261770:A:G	5.34907e-64	1.217	-1.30164	2.86373e-18	-1.4987	-1.29786
69261846	chr14:69261846:G:A	3.78693e-65	-2.73259	-3.24751e-10	4.05413e-18	-2.44894	-3.24751e-10
69262042	chr14:69262042:G:T	1.97197e-64	-1.31236e-09	-1.08253	1.69023e-17	-1.31236e-09	-1.02123
69262130	chr14:69262130:G:C	2.13508e-64	-1.31236e-09	-1.00306	1.71824e-17	-1.31236e-09	-1.00479
69262174	chr14:69262174:A:G	1.57929e-64	-1.31236e-09	-1.30459	1.25626e-17	-1.31236e-09	-1.31795
69262181	chr14:69262181:G:A	4.27516e-65	-2.23468	-0.37664	3.48231e-18	-2.54619	-0.0547863
69262199	chr14:69262199:C:T	1.72684e-64	-1.31236e-09	-1.21527	1.4088e-17	-1.31236e-09	-1.20335
69262278	chr14:69262278:C:T	4.7848e-64	-1.31236e-09	-0.196118	3.81826e-17	-1.31236e-09	-0.206297
69262390	chr14:69262390:G:T	5.4122e-64	0.981033	-1.05394	3.1396e-18	-1.64881	-1.05578
69263627	chr14:69263627:C:T	1.55903e-64	-1.31236e-09	-1.31749	1.26357e-17	-1.31236e-09	-1.31215
69263768	chr14:69263768:A:T	1.559e-64	-1.31236e-09	-1.31752	1.26368e-17	-1.31236e-09	-1.31207
69263899	chr14:69263899:A:G	1.55857e-64	-1.31236e-09	-1.31779	1.27906e-17	-1.31236e-09	-1.29997
69263901	chr14:69263901:C:T	1.57773e-64	-1.31236e-09	-1.30557	1.26286e-17	-1.31236e-09	-1.31271
69264014	chr14:69264014:T:C	2.71744e-64	-1.31236e-09	-0.761871	2.42352e-17	-1.31236e-09	-0.660872
69264155	chr14:69264155:C:T	8.18634e-65	-1.07774	-0.883938	1.58521e-18	-2.44549	-0.942472
69264513	chr14:69264513:A:G	1.56251e-64	-1.31236e-09	-1.31527	1.26195e-17	-1.31236e-09	-1.31343
69265210	chr14:69265210:G:C	2.22748e-63	1.7738	-0.431901	3.03166e-18	-2.5742	-0.165368
69265402	chr14:69265402:A:C	1.11817e-65	-2.76022	-1.19223	1.66805e-14	6.9886	-1.11528
69265648	chr14:69265648:C:T	1.74036e-64	-1.31236e-09	-1.20747	1.47044e-17	-1.31236e-09	-1.16053
69265800	chr14:69265800:T:C	4.85891e-65	-2.48333	-3.24751e-10	6.54028e-18	-1.9707	-3.24751e-10
69265844	chr14:69265844:T:C	4.21653e-64	0.989285	-1.31183	3.05899e-18	-1.41272	-1.31787
69265871	chr14:69265871:C:T	1.55967e-64	-1.31236e-09	-1.31709	1.2649e-17	-1.31236e-09	-1.3111
69266082	chr14:69266082:T:C	1.60658e-64	-1.31236e-09	-1.28746	1.26958e-17	-1.31236e-09	-1.30741
69266127	chr14:69266127:T:C	3.94786e-64	0.861246	-1.24963	2.62799e-18	-1.64694	-1.23552
69266501	chr14:69266501:C:T	2.57353e-64	-1.31236e-09	-0.816283	2.29292e-17	-1.31236e-09	-0.716268
69267268	chr14:69267268:C:T	1.13156e-65	-2.73943	-1.20112	2.57925e-14	7.43643	-1.12727
69267583	chr14:69267583:G:T	6.05582e-64	1.35742	-1.31796	4.07928e-18	-1.13228	-1.31048
69268475	chr14:69268475:C:T	1.65569e-64	-1.31236e-09	-1.25734	1.3834e-17	-1.31236e-09	-1.22155
69268605	chr14:69268605:G:A	2.3487e-64	-1.31236e-09	-0.907698	2.05187e-17	-1.31236e-09	-0.827339
69268672	chr14:69268672:TG:T	4.02478e-63	2.46523	-0.531736	3.05184e-18	-2.45386	-0.279067
69269033	chr14:69269033:G:A	5.81429e-64	-1.31236e-09	-0.00124304	5.00513e-17	-1.31236e-09	0.0643711
69269487	chr14:69269487:G:A	5.94244e-64	-1.31236e-09	0.0205584	4.25002e-17	-1.31236e-09	-0.0991674
69269525	chr14:69269525:C:T	8.93948e-64	1.74671	-1.31779	5.13579e-18	-0.896175	-1.31627
69269756	chr14:69269756:G:A	2.81766e-64	0.510764	-1.23642	2.51132e-18	-1.69009	-1.23778
69269808	chr14:69269808:GTT:G	1.57469e-64	-1.31236e-09	-1.30751	1.27933e-17	-1.31236e-09	-1.29976
69269818	chr14:69269818:G:A	3.88085e-64	-0.68888	0.283372	3.28079e-17	-0.802062	0.444054
69269840	chr14:69269840:G:A	4.36179e-64	1.02204	-1.31071	3.54285e-18	-1.28441	-1.29934
69270728	chr14:69270728:C:T	1.8622e-64	0.0101661	-1.14997	6.93273e-18	-0.747181	-1.16524
69270955	chr14:69270955:T:TGAA	1.10174e-65	-2.7687	-1.19855	1.33043e-14	6.77118	-1.12401
69271165	chr14:69271165:G:A	2.16694e-64	-1.31236e-09	-0.988247	1.83981e-17	-1.31236e-09	-0.936427
69271344	chr14:69271344:G:C	5.86152e-65	-2.29574	-3.24751e-10	4.69134e-18	-2.30296	-3.24751e-10
69271362	chr14:69271362:G:A	3.52701e-65	-2.61357	-0.190123	8.54784e-17	0.74018	-0.140594
69271603	chr14:69271603:G:C	5.68703e-64	-1.31236e-09	-0.0233736	5.30359e-17	-1.31236e-09	0.122293
69272111	chr14:69272111:G:A	2.41628e-65	-1.94212	-1.23979	3.36296e-18	-1.38243	-1.25343
69272319	chr14:69272319:T:C	9.89295e-66	-2.76729	-1.30761	1.17199e-14	6.78867	-1.2683
69272648	chr14:69272648:C:T	3.10215e-64	-0.918491	0.289025	2.64148e-17	-1.02445	0.449696
69272746	chr14:69272746:A:G	2.32234e-64	-1.31236e-09	-0.918987	2.01817e-17	-1.31236e-09	-0.843901
69272768	chr14:69272768:G:A	3.09788e-65	-2.28425	-0.649178	2.2613e-18	-2.52991	-0.502826
69273022	chr14:69273022:G:A	2.2577e-64	-1.31236e-09	-0.947214	1.92214e-17	-1.31236e-09	-0.892651
69273176	chr14:69273176:G:T	1.20924e-65	-2.7709	-1.10326	9.69061e-19	-2.70008	-1.18003
69273229	chr14:69273229:TG:T	3.43361e-64	-0.80327	0.27532	2.91106e-17	-0.91291	0.435336
69273263	chr14:69273263:G:A	1.73485e-64	-1.31236e-09	-1.21064	1.34382e-17	-1.31236e-09	-1.25057
69273388	chr14:69273388:T:C	6.54522e-65	-2.18541	-3.24751e-10	1.23938e-17	-1.33148	-3.24751e-10
69273691	chr14:69273691:A:G	4.54231e-64	-1.31236e-09	-0.248126	3.13297e-17	-1.31236e-09	-0.40411
69273766	chr14:69273766:T:G	1.15297e-65	-2.75819	-1.16362	1.78861e-14	7.02293	-1.07983
69273820	chr14:69273820:T:C	2.09942e-64	-1.31236e-09	-1.0199	1.70068e-17	-1.31236e-09	-1.01506
69273848	chr14:69273848:A:G	6.78585e-65	-2.14931	-3.24751e-10	3.20216e-18	-2.68485	-3.24751e-10
69274311	chr14:69274311:T:C	1.75478e-64	-1.31236e-09	-1.19922	1.35376e-17	-1.31236e-09	-1.24321
69275109	chr14:69275109:C:T	1.50529e-64	-0.601213	-0.751361	1.23612e-17	-0.738289	-0.595825
69275143	chr14:69275143:G:A	6.17462e-64	-1.31236e-09	0.058886	4.44752e-17	-1.31236e-09	-0.0537447
69275427	chr14:69275427:G:T	1.9739e-64	0.203448	-1.285	3.0295e-18	-1.45677	-1.28351
69275435	chr14:69275435:T:C	8.5834e-65	-1.91432	-3.24751e-10	2.94529e-18	-2.76847	-3.24751e-10
69275597	chr14:69275597:C:T	2.06769e-64	-1.31236e-09	-1.03513	1.75152e-17	-1.31236e-09	-0.985607
69276121	chr14:69276121:C:T	1.56362e-64	-1.31236e-09	-1.31456	1.269e-17	-1.31236e-09	-1.30786
69276151	chr14:69276151:G:A	1.2916e-65	-2.49197	-1.3163	1.09797e-18	-2.46013	-1.29508
69276165	chr14:69276165:A:G	8.65452e-65	-1.90606	-3.24751e-10	2.65807e-17	-0.568493	-3.24751e-10
69276203	chr14:69276203:T:C	9.94715e-66	-2.7804	-1.28905	8.93546e-19	-2.67181	-1.28943
69276410	chr14:69276410:C:T	5.70138e-64	-1.31236e-09	-0.0208534	5.24415e-17	-1.31236e-09	0.111021
69276457	chr14:69276457:C:T	1.73733e-64	-1.31236e-09	-1.20921	1.40608e-17	-1.31236e-09	-1.20528
69276458	chr14:69276458:G:A	1.60042e-64	-1.31236e-09	-1.29129	1.29186e-17	-1.31236e-09	-1.29001
69276863	chr14:69276863:G:A	1.52777e-64	-0.651768	-0.685984	1.2615e-17	-0.79233	-0.521464
69277245	chr14:69277245:T:C	1.55867e-64	-1.31236e-09	-1.31773	1.26051e-17	-1.31236e-09	-1.31457
69277630	chr14:69277630:A:T	3.59597e-64	-1.31236e-09	-0.481748	2.89934e-17	-1.31236e-09	-0.481608
69277796	chr14:69277796:C:T	1.71918e-64	-1.31236e-09	-1.21971	1.33236e-17	-1.31236e-09	-1.25914
69278031	chr14:69278031:C:T	1.80089e-64	-1.31236e-09	-1.17328	1.40622e-17	-1.31236e-09	-1.20519
69278225	chr14:69278225:T:G	1.59408e-64	-1.31236e-09	-1.29526	1.28649e-17	-1.31236e-09	-1.29418
69278308	chr14:69278308:A:G	1.6314e-64	-1.31236e-09	-1.27213	1.34828e-17	-1.31236e-09	-1.24726
69278697	chr14:69278697:C:T	1.75988e-64	-1.31236e-09	-1.19632	1.38275e-17	-1.31236e-09	-1.22202
69279042	chr14:69279042:C:T	2.0148e-64	-1.31236e-09	-1.06104	1.70337e-17	-1.31236e-09	-1.01348
69279076	chr14:69279076:C:T	9.69396e-65	-1.79264	-3.24751e-10	5.5504e-18	-2.13481	-3.24751e-10
69279080	chr14:69279080:C:T	1.35326e-64	-0.663956	-0.795088	1.10741e-17	-0.800525	-0.643543
69279232	chr14:69279232:A:G	1.58701e-64	-1.31236e-09	-1.29971	1.27948e-17	-1.31236e-09	-1.29964
69279532	chr14:69279532:G:A	4.46462e-65	-1.30022	-1.26774	3.30439e-17	0.937278	-1.28812
69279558	chr14:69279558:A:G	1.66345e-64	-1.31236e-09	-1.25267	1.38157e-17	-1.31236e-09	-1.22287
69279628	chr14:69279628:A:G	1.40536e-65	-2.74829	-0.975571	1.67237e-14	6.95473	-1.07883
69279639	chr14:69279639:G:A	2.33203e-64	-1.31236e-09	-0.914823	1.79013e-17	-1.31236e-09	-0.963805
69279898	chr14:69279898:C:T	2.32716e-64	0.126209	-1.04312	4.02768e-18	-1.48251	-0.972978
69280007	chr14:69280007:T:C	1.71647e-64	-1.31236e-09	-1.22129	1.33075e-17	-1.31236e-09	-1.26035
69280033	chr14:69280033:A:G	1.2947e-65	-2.76094	-1.04493	1.23457e-18	-2.49254	-1.14542
69280174	chr14:69280174:C:T	2.3843e-65	-2.03156	-1.16368	3.3383e-15	5.45586	-1.19132
69280202	chr14:69280202:C:T	6.326e-64	-1.31236e-09	0.0831068	4.53711e-17	-1.31236e-09	-0.0338023
69280329	chr14:69280329:G:A	3.14371e-65	-2.63961	-0.279131	7.32895e-16	2.7684	-0.0200753
69280415	chr14:69280415:A:G	1.55839e-64	-1.31236e-09	-1.31791	1.2613e-17	-1.31236e-09	-1.31395
69280456	chr14:69280456:C:T	2.0313e-64	-1.31236e-09	-1.05289	1.61326e-17	-1.31236e-09	-1.06784
69280616	chr14:69280616:C:T	1.63467e-64	-1.31236e-09	-1.27012	1.3524e-17	-1.31236e-09	-1.24421
69280799	chr14:69280799:C:A	1.70671e-64	-1.31236e-09	-1.22699	1.41527e-17	-1.31236e-09	-1.19877
69281017	chr14:69281017:G:A	2.03588e-64	-1.31236e-09	-1.05064	1.59644e-17	-1.31236e-09	-1.07832
69281148	chr14:69281148:T:C	1.2188e-64	-0.908626	-0.655065	4.97474e-18	-1.63338	-0.610929
69281611	chr14:69281611:TG:T	2.0858e-64	-1.31236e-09	-1.02641	1.66177e-17	-1.31236e-09	-1.03821
69281824	chr14:69281824:C:T	3.07233e-64	-1.31236e-09	-0.639125	2.85279e-17	-1.31236e-09	-0.497794
69281915	chr14:69281915:A:G	1.64118e-64	-1.31236e-09	-1.26615	1.352e-17	-1.31236e-09	-1.24451
69281993	chr14:69281993:A:T	1.5993e-64	-1.31236e-09	-1.29199	1.31899e-17	-1.31236e-09	-1.26922
69282149	chr14:69282149:G:A	5.05737e-65	-1.152	-1.29131	1.95088e-18	-1.88183	-1.29857
69282324	chr14:69282324:G:T	1.56637e-64	-1.31236e-09	-1.3128	1.273e-17	-1.31236e-09	-1.30472
69282328	chr14:69282328:T:C	1.56827e-64	-1.31236e-09	-1.31159	1.27542e-17	-1.31236e-09	-1.30281
69282380	chr14:69282380:C:T	1.37521e-65	-2.45434	-1.29121	8.12647e-17	1.86435	-1.31532
69282755	chr14:69282755:T:A	1.25796e-64	-1.1848	-0.347267	5.42133e-18	-2.01577	-0.142569
69282801	chr14:69282801:A:G	1.45468e-65	-2.40494	-1.28442	6.65257e-17	1.59981	-1.2509
69282981	chr14:69282981:A:G	3.14835e-64	-1.31236e-09	-0.614684	2.93463e-17	-1.31236e-09	-0.469512
69283224	chr14:69283224:C:T	4.11091e-65	-2.6505	-3.24751e-10	3.17824e-18	-2.69235	-3.24751e-10
69283461	chr14:69283461:G:A	1.48688e-62	3.75327	-0.51298	4.30243e-18	-1.78132	-0.60818
69283473	chr14:69283473:C:T	2.22412e-64	-1.31236e-09	-0.962202	1.76926e-17	-1.31236e-09	-0.975532
69283785	chr14:69283785:C:A	5.23708e-64	-0.332613	0.226815	3.94093e-17	-0.78923	0.614555
69283987	chr14:69283987:A:G	4.57225e-65	-1.88982	-0.654324	3.50517e-18	-1.92267	-0.671765
69284429	chr14:69284429:C:T	1.64495e-64	-1.31236e-09	-1.26385	1.35497e-17	-1.31236e-09	-1.24231
69284532	chr14:69284532:A:G	3.26837e-64	-1.31236e-09	-0.577269	2.46209e-17	-1.31236e-09	-0.645082
69284565	chr14:69284565:G:A	6.07414e-64	-0.326814	0.369293	4.49615e-17	-0.809559	0.76669
69284605	chr14:69284605:G:A	1.9761e-64	-1.31236e-09	-1.08044	1.55008e-17	-1.31236e-09	-1.10779
69284734	chr14:69284734:A:C	5.50251e-63	-1.31236e-09	2.24623	4.82479e-16	-1.31236e-09	2.33026
69284736	chr14:69284736:C:A	2.05498e-64	-1.31236e-09	-1.04129	1.61078e-17	-1.31236e-09	-1.06938
69284813	chr14:69284813:T:C	2.29681e-64	-0.227164	-0.702876	1.07516e-17	-0.923503	-0.550115
69284923	chr14:69284923:G:A	1.87199e-62	3.98021	-0.509596	4.61752e-18	-1.71224	-0.606583
69285102	chr14:69285102:A:G	1.76296e-65	-2.45398	-1.04318	1.04434e-16	1.75027	-0.950392
69285442	chr14:69285442:G:A	3.17376e-65	-1.65216	-1.25707	1.55188e-17	0.180517	-1.28714
69285444	chr14:69285444:CAT:C	2.99571e-65	-1.68672	-1.28024	1.45072e-17	0.129224	-1.30326
69285703	chr14:69285703:C:T	1.01651e-65	-2.73997	-1.3078	2.17611e-14	7.45694	-1.31773
69285784	chr14:69285784:G:A	1.05916e-65	-2.77659	-1.23008	2.71467e-18	-1.66622	-1.18378
69285886	chr14:69285886:C:T	4.75559e-65	-1.71023	-0.794591	2.18963e-17	0.0441476	-0.806506
69286058	chr14:69286058:C:A	1.29443e-62	3.60915	-0.507473	4.19113e-18	-1.81273	-0.602977
69286135	chr14:69286135:G:A	2.1527e-65	-2.13212	-1.1653	3.93338e-15	5.57139	-1.14281
69286154	chr14:69286154:A:G	1.56085e-64	-1.31236e-09	-1.31633	1.26448e-17	-1.31236e-09	-1.31143
69286249	chr14:69286249:G:A	1.79374e-65	-2.34693	-1.13292	1.16561e-18	-2.70913	-0.986308
69286267	chr14:69286267:A:C	1.57065e-64	-1.31236e-09	-1.31007	1.27858e-17	-1.31236e-09	-1.30034
69286652	chr14:69286652:T:G	1.14002e-64	-0.45177	-1.17875	8.40251e-18	-0.693283	-1.02686
69286877	chr14:69286877:C:T	1.60534e-64	-1.31236e-09	-1.28823	1.27e-17	-1.31236e-09	-1.30707
69286949	chr14:69286949:C:A	3.60689e-65	-2.7813	-3.24751e-10	3.8137e-18	-2.51008	-3.24751e-10
69287366	chr14:69287366:C:T	1.82361e-64	-1.31236e-09	-1.16074	1.55224e-17	-1.31236e-09	-1.10639
69287461	chr14:69287461:G:A	1.66504e-64	-1.31236e-09	-1.25171	1.39307e-17	-1.31236e-09	-1.21458
69287575	chr14:69287575:C:T	1.93226e-64	-1.31236e-09	-1.10287	1.68222e-17	-1.31236e-09	-1.02598
69287595	chr14:69287595:C:T	3.00013e-64	-1.31236e-09	-0.662906	2.13468e-17	-1.31236e-09	-0.787778
69287785	chr14:69287785:A:G	1.20368e-63	0.898984	-0.172577	6.95948e-17	0.336422	0.05759
69288056	chr14:69288056:G:A	1.08011e-65	-2.75283	-1.23425	1.6193e-14	7.1112	-1.26754
69288160	chr14:69288160:G:T	2.00787e-64	-1.31236e-09	-1.06449	1.75968e-17	-1.31236e-09	-0.980963
69288454	chr14:69288454:C:A	1.58329e-64	-1.31236e-09	-1.30206	1.29954e-17	-1.31236e-09	-1.28408
69288716	chr14:69288716:A:G	1.59197e-64	-1.31236e-09	-1.29659	1.31271e-17	-1.31236e-09	-1.274
69288720	chr14:69288720:T:A	1.90474e-64	-1.31236e-09	-1.11722	1.6343e-17	-1.31236e-09	-1.05488
69288737	chr14:69288737:C:G	1.04404e-63	0.831177	-0.24706	5.89268e-17	0.219952	0.00766627
69288753	chr14:69288753:A:G	2.15937e-65	-2.03582	-1.2585	1.02898e-16	2.01175	-1.22669
69289104	chr14:69289104:T:C	1.1837e-64	-0.623015	-0.969902	3.46401e-18	-1.67067	-0.93558
69289144	chr14:69289144:C:T	5.09462e-65	-1.89436	-0.541607	8.16659e-18	-1.41466	-0.333966
69289338	chr14:69289338:A:G	1.57925e-64	-1.31236e-09	-1.30461	1.28263e-17	-1.31236e-09	-1.29718
69289592	chr14:69289592:T:C	6.29761e-65	-1.76352	-0.46046	1.04848e-17	-1.25982	-0.238933
69289918	chr14:69289918:T:A	5.88635e-65	-1.86189	-0.429616	9.5962e-18	-1.38257	-0.204744
69290472	chr14:69290472:T:C	1.88703e-63	1.14172	0.0343037	1.04478e-16	0.477064	0.323233
69290501	chr14:69290501:G:A	1.6233e-64	-1.31236e-09	-1.2771	1.34809e-17	-1.31236e-09	-1.2474
69290749	chr14:69290749:T:G	1.55828e-64	-1.31236e-09	-1.31798	1.25777e-17	-1.31236e-09	-1.31676
69290786	chr14:69290786:C:A	1.55935e-64	-1.31236e-09	-1.31729	1.26617e-17	-1.31236e-09	-1.31009
69291545	chr14:69291545:T:A	2.8524e-64	-1.31236e-09	-0.713403	2.59189e-17	-1.31236e-09	-0.593706
69291707	chr14:69291707:T:C	1.57807e-64	-1.31236e-09	-1.30536	1.29642e-17	-1.31236e-09	-1.28648
69292059	chr14:69292059:T:C	1.95861e-64	-1.31236e-09	-1.08932	1.69138e-17	-1.31236e-09	-1.02055
69292186	chr14:69292186:C:T	1.6659e-64	-1.31236e-09	-1.2512	1.37163e-17	-1.31236e-09	-1.23009
69292234	chr14:69292234:A:T	1.68943e-64	-1.31236e-09	-1.23717	1.39374e-17	-1.31236e-09	-1.2141
69293300	chr14:69293300:G:A	2.15669e-65	-2.04095	-1.25462	9.08522e-19	-2.77756	-1.16705
69293677	chr14:69293677:T:C	1.00498e-65	-2.76635	-1.29283	2.59121e-16	3.00232	-1.2937
69294035	chr14:69294035:T:C	1.36933e-65	-2.72741	-1.02242	1.97297e-16	2.38477	-0.948733
69294232	chr14:69294232:T:C	1.00521e-65	-2.75777	-1.30118	2.20434e-16	2.84811	-1.30119
69294289	chr14:69294289:G:A	2.05872e-64	-1.31236e-09	-1.03948	1.65233e-17	-1.31236e-09	-1.04391
69294683	chr14:69294683:A:G	2.18265e-64	-1.31236e-09	-0.981021	1.71235e-17	-1.31236e-09	-1.00822
69294806	chr14:69294806:A:G	4.99137e-65	-1.42999	-1.02645	7.86024e-18	-0.81319	-0.97367
69295277	chr14:69295277:T:C	3.88975e-64	-1.31236e-09	-0.403217	3.03293e-17	-1.31236e-09	-0.436563
69295481	chr14:69295481:A:T	1.35311e-65	-2.57828	-1.18345	8.96195e-18	-0.458345	-1.19735
69295653	chr14:69295653:G:T	1.23278e-65	-2.55973	-1.29514	2.0232e-18	-1.89846	-1.24554
69295715	chr14:69295715:A:G	1.20022e-65	-2.60195	-1.2797	5.1833e-14	8.30077	-1.29366
69296217	chr14:69296217:T:C	1.27681e-65	-2.76769	-1.05209	5.71791e-15	5.88633	-1.08365
69296320	chr14:69296320:A:G	3.73724e-65	-2.29138	-0.454419	2.52353e-15	4.32417	-0.339438
69296459	chr14:69296459:C:T	1.96468e-65	-2.34056	-1.04826	1.24487e-18	-2.73011	-0.899536
69296697	chr14:69296697:CAAAAT:C	1.1875e-64	-0.360428	-1.22928	8.83555e-18	-0.52653	-1.14336
69296905	chr14:69296905:A:T	1.20993e-64	-0.34307	-1.22793	9.01303e-18	-0.508171	-1.14183
69296996	chr14:69296996:A:G	3.82442e-65	-2.72274	-3.24751e-10	8.05551e-18	-1.76232	-3.24751e-10
69297004	chr14:69297004:G:A	3.42176e-64	-1.31236e-09	-0.531407	2.90818e-17	-1.31236e-09	-0.478566
69297299	chr14:69297299:A:G	1.04337e-65	-2.7721	-1.24959	9.26835e-19	-2.71786	-1.20679
69297356	chr14:69297356:C:T	1.6108e-64	-1.31236e-09	-1.28483	1.32933e-17	-1.31236e-09	-1.26142
69297741	chr14:69297741:G:GT	1.20455e-64	-0.345773	-1.22968	8.96007e-18	-0.511621	-1.14428
69298008	chr14:69298008:A:G	1.84862e-64	-1.31236e-09	-1.14712	1.46399e-17	-1.31236e-09	-1.16493
69298360	chr14:69298360:G:A	2.16715e-64	-1.31206	0.323911	3.57921e-17	-0.607879	0.33693
69298425	chr14:69298425:G:A	1.27522e-64	-1.35605	-0.162392	2.38278e-17	-0.542013	-0.135811
69298818	chr14:69298818:G:A	3.29222e-64	-1.31236e-09	-0.57	2.46286e-17	-1.31236e-09	-0.644771
69298819	chr14:69298819:G:C	3.29222e-64	-1.31236e-09	-0.57	2.46286e-17	-1.31236e-09	-0.644771
69298927	chr14:69298927:A:G	1.39282e-65	-2.75032	-0.982497	9.34244e-15	6.34076	-1.04711
69299134	chr14:69299134:A:G	1.61857e-64	-1.31236e-09	-1.28002	1.28936e-17	-1.31236e-09	-1.29194
69299298	chr14:69299298:T:C	1.76791e-64	-1.31236e-09	-1.19176	1.45917e-17	-1.31236e-09	-1.16822
69299670	chr14:69299670:C:T	1.5654e-64	-1.31236e-09	-1.31342	1.27991e-17	-1.31236e-09	-1.2993
69299738	chr14:69299738:A:G	1.61278e-64	-1.42342	0.139814	3.17007e-17	-0.542925	0.150585
69299754	chr14:69299754:G:A	1.03999e-65	-2.71026	-1.31467	1.2265e-18	-2.33131	-1.31321
69299914	chr14:69299914:G:A	1.5776e-64	-1.31236e-09	-1.30565	1.2901e-17	-1.31236e-09	-1.29138
69300501	chr14:69300501:C:T	2.07361e-65	-2.20927	-1.12558	3.69672e-18	-1.47358	-1.06766
69300602	chr14:69300602:G:T	1.55841e-64	-1.31236e-09	-1.3179	1.26195e-17	-1.31236e-09	-1.31343
69301168	chr14:69301168:A:G	6.10408e-65	-1.67059	-0.584599	6.39199e-18	-1.46232	-0.531312
69301176	chr14:69301176:A:G	1.98938e-64	0.162417	-1.23616	2.98532e-17	0.742259	-1.19464
69301197	chr14:69301197:C:A	3.07758e-65	-1.74097	-1.19904	4.58452e-13	10.38	-1.19307
69301299	chr14:69301299:A:C	1.95532e-65	-2.39107	-1.00253	7.96337e-15	6.02869	-0.894762
69301377	chr14:69301377:G:A	2.6984e-64	-1.31236e-09	-0.768902	2.35707e-17	-1.31236e-09	-0.688671
69301714	chr14:69301714:C:T	1.6746e-64	-1.31236e-09	-1.24599	1.37453e-17	-1.31236e-09	-1.22798
69301900	chr14:69301900:G:C	6.65855e-64	-1.31236e-09	0.134341	5.54006e-17	-1.31236e-09	0.165913
69302300	chr14:69302300:A:G	1.76098e-64	-1.31236e-09	-1.19569	1.3861e-17	-1.31236e-09	-1.2196
69302328	chr14:69302328:A:T	1.71202e-64	-1.31236e-09	-1.22389	1.41386e-17	-1.31236e-09	-1.19977
69302441	chr14:69302441:ATT:A	2.71043e-65	-1.99718	-1.06986	4.33328e-14	7.91134	-1.08335
69302518	chr14:69302518:T:A	4.19448e-64	0.483643	-0.811435	3.21562e-17	0.291731	-0.669802
69303652	chr14:69303652:CT:C	1.92293e-64	-1.31236e-09	-1.10771	1.60575e-17	-1.31236e-09	-1.0725
69303723	chr14:69303723:C:T	6.73567e-65	-1.80215	-0.354581	1.15262e-14	5.71829	-0.214589
69303852	chr14:69303852:G:A	1.84895e-64	-1.31236e-09	-1.14694	1.54435e-17	-1.31236e-09	-1.11149
69303853	chr14:69303853:G:A	2.28935e-64	-1.31236e-09	-0.933292	1.69047e-17	-1.31236e-09	-1.02108
69304166	chr14:69304166:A:G	2.11392e-64	-1.31236e-09	-1.01302	1.87547e-17	-1.31236e-09	-0.917233
69304222	chr14:69304222:C:T	5.82881e-65	-1.84848	-0.452858	3.08744e-18	-2.33244	-0.388898
69304247	chr14:69304247:T:C	7.12172e-64	-1.31236e-09	0.201588	5.06384e-17	-1.31236e-09	0.076032
69304392	chr14:69304392:C:T	3.42678e-65	-1.53604	-1.29649	1.33149e-16	2.32826	-1.28547
69304496	chr14:69304496:T:G	6.49127e-65	-1.85186	-0.341829	3.49539e-18	-2.32037	-0.276862
69304580	chr14:69304580:C:G	1.69166e-64	-0.0315893	-1.20426	2.59622e-17	0.560883	-1.15292
69305119	chr14:69305119:C:T	5.28534e-64	0.681088	-0.777713	4.30361e-17	0.533102	-0.619741
69305219	chr14:69305219:G:A	5.47905e-64	0.725454	-0.786085	3.97738e-17	0.464979	-0.630447
69306181	chr14:69306181:A:G	5.30725e-64	0.700805	-0.793294	3.90346e-17	0.454422	-0.638652
69306370	chr14:69306370:C:T	5.93337e-64	-1.31236e-09	0.0190307	4.14653e-17	-1.31236e-09	-0.12382
69306449	chr14:69306449:A:G	4.22743e-65	-2.62255	-3.24751e-10	3.88983e-18	-2.49031	-3.24751e-10
69306505	chr14:69306505:G:A	1.56741e-64	-1.31236e-09	-1.31214	1.25662e-17	-1.31236e-09	-1.31767
69306700	chr14:69306700:A:G	1.73546e-64	-1.31236e-09	-1.21029	1.44982e-17	-1.31236e-09	-1.17465
69307074	chr14:69307074:A:C	5.0979e-64	0.655687	-0.78842	3.70881e-17	0.397324	-0.632706
69307206	chr14:69307206:C:T	5.80303e-63	2.2994	-3.24751e-10	6.86095e-17	0.379753	-3.24751e-10
69307268	chr14:69307268:C:T	4.71508e-64	0.582981	-0.793777	3.48428e-17	0.34074	-0.638572
69307291	chr14:69307291:C:G	6.02257e-65	-1.7293	-0.539334	3.07257e-18	-2.24853	-0.477636
69307557	chr14:69307557:A:G	4.81363e-64	0.599693	-0.789804	3.51633e-17	0.345689	-0.634363
69307702	chr14:69307702:C:T	4.95312e-64	0.663627	-0.825171	3.58876e-17	0.406693	-0.674978
69308282	chr14:69308282:T:C	2.57154e-65	-2.25407	-0.865577	3.98992e-17	0.545745	-0.708066
69308299	chr14:69308299:A:T	6.0826e-64	0.84516	-0.80129	4.54759e-17	0.616573	-0.648068
69308458	chr14:69308458:A:G	1.03006e-65	-2.73967	-1.29486	2.88712e-16	3.12782	-1.31106
69308561	chr14:69308561:G:C	1.03319e-65	-2.73027	-1.30122	3.18712e-16	3.22984	-1.31423
69308676	chr14:69308676:A:T	6.59087e-64	-1.31236e-09	0.124124	5.46799e-17	-1.31236e-09	0.152819
69309143	chr14:69309143:A:G	1.52543e-65	-2.48538	-1.15649	1.97628e-15	4.93186	-1.19156
69309274	chr14:69309274:T:C	1.73201e-65	-2.33564	-1.17923	2.18732e-18	-1.84524	-1.22076
69310165	chr14:69310165:T:C	1.78126e-65	-2.31343	-1.1734	2.27472e-18	-1.8111	-1.21572
69310480	chr14:69310480:A:C	1.75944e-64	-1.31236e-09	-1.19656	1.50338e-17	-1.31236e-09	-1.13838
69310499	chr14:69310499:A:G	4.37874e-65	-1.6278	-0.959585	7.63254e-14	8.36389	-0.969805
69310641	chr14:69310641:C:A	1.23149e-65	-2.58513	-1.27079	9.83279e-19	-2.63545	-1.23009
69310856	chr14:69310856:G:A	1.68354e-64	-1.31236e-09	-1.24066	1.3195e-17	-1.31236e-09	-1.26884
69311138	chr14:69311138:T:C	9.86466e-66	-2.76953	-1.30825	4.82947e-16	3.63118	-1.29995
69311653	chr14:69311653:C:T	1.57888e-64	-1.31236e-09	-1.30484	1.29441e-17	-1.31236e-09	-1.28804
69311732	chr14:69311732:T:C	1.56244e-64	-1.31236e-09	-1.31531	1.25628e-17	-1.31236e-09	-1.31793
69311952	chr14:69311952:C:T	4.10115e-63	-1.31236e-09	1.95229	3.66123e-16	-1.31236e-09	2.05429
69312076	chr14:69312076:T:C	2.71022e-65	-1.75904	-1.30807	2.0197e-17	0.473132	-1.31627
69312260	chr14:69312260:T:A	2.16326e-64	-1.31236e-09	-0.989945	1.68667e-17	-1.31236e-09	-1.02334
69312510	chr14:69312510:A:G	3.52794e-65	-1.65309	-1.15034	7.57106e-14	8.544	-1.15801
69312744	chr14:69312744:A:G	1.22221e-65	-2.59784	-1.26564	9.75505e-19	-2.65025	-1.22322
69312947	chr14:69312947:G:A	5.50657e-64	0.707019	-0.762638	4.13016e-17	0.461851	-0.589628
69312981	chr14:69312981:G:A	2.04488e-64	-1.31236e-09	-1.04622	1.60004e-17	-1.31236e-09	-1.07606
69313117	chr14:69313117:G:T	1.60277e-64	-1.31236e-09	-1.28983	1.29207e-17	-1.31236e-09	-1.28985
69313135	chr14:69313135:G:A	1.28056e-65	-2.56791	-1.24894	1.02476e-18	-2.62281	-1.20141
69313238	chr14:69313238:A:G	6.37949e-64	-1.31236e-09	0.0915267	5.2933e-17	-1.31236e-09	0.120351
69313443	chr14:69313443:G:T	4.57078e-65	-1.80278	-0.741685	2.34916e-18	-2.30014	-0.694484
69313961	chr14:69313961:C:T	1.57639e-64	-1.31236e-09	-1.30642	1.25935e-17	-1.31236e-09	-1.31549
69314059	chr14:69314059:G:C	1.66742e-64	-1.31236e-09	-1.25028	1.31017e-17	-1.31236e-09	-1.27593
69314306	chr14:69314306:A:G	1.93848e-64	-1.31236e-09	-1.09966	1.52168e-17	-1.31236e-09	-1.12628
69314869	chr14:69314869:C:A	2.04703e-65	-2.03303	-1.31472	1.3105e-18	-2.27118	-1.30709
69315284	chr14:69315284:A:C	6.55656e-64	0.930125	-0.811221	4.84234e-17	0.689743	-0.658437
69315294	chr14:69315294:A:G	1.56608e-64	-1.31236e-09	-1.31299	1.2564e-17	-1.31236e-09	-1.31784
69315654	chr14:69315654:A:G	5.75575e-65	-2.31395	-3.24751e-10	6.26637e-18	-2.01348	-3.24751e-10
69315810	chr14:69315810:A:T	3.19089e-64	-1.31236e-09	-0.601263	2.76332e-17	-1.31236e-09	-0.529659
69315811	chr14:69315811:A:T	3.74794e-64	-1.31236e-09	-0.440356	3.06639e-17	-1.31236e-09	-0.425592
69316091	chr14:69316091:T:C	1.62717e-64	-1.31236e-09	-1.27472	1.28609e-17	-1.31236e-09	-1.29449
69316206	chr14:69316206:C:T	1.53384e-65	-2.46538	-1.17099	1.94842e-18	-2.04342	-1.13823
69316620	chr14:69316620:G:A	1.7345e-65	-2.46186	-1.05156	2.25205e-18	-2.03348	-1.00336
69316799	chr14:69316799:C:T	3.75257e-64	-1.31236e-09	-0.439121	3.33681e-17	-1.31236e-09	-0.341078
69317188	chr14:69317188:A:C	2.11648e-64	-1.31236e-09	-1.01181	1.78777e-17	-1.31236e-09	-0.965123
69317390	chr14:69317390:C:T	9.93125e-66	-2.77504	-1.296	9.09572e-19	-2.67267	-1.27078
69317461	chr14:69317461:T:C	1.78768e-65	-2.1864	-1.29683	1.47251e-18	-2.1517	-1.31001
69317696	chr14:69317696:G:A	1.78794e-65	-2.16581	-1.31727	1.21149e-18	-2.34544	-1.31139
69317771	chr14:69317771:T:C	1.88643e-65	-2.21777	-1.21169	1.62395e-18	-2.10929	-1.25452
69317797	chr14:69317797:A:G	1.75599e-64	-1.31236e-09	-1.19853	1.33223e-17	-1.31236e-09	-1.25924
69318482	chr14:69318482:A:C	1.82496e-65	-2.23271	-1.22988	2.05001e-18	-1.91941	-1.21142
69318866	chr14:69318866:CA:C	3.60487e-65	-2.78186	-3.24751e-10	4.16235e-18	-2.4226	-3.24751e-10
69318982	chr14:69318982:C:T	2.1015e-65	-2.33774	-0.983754	7.2294e-17	1.33551	-0.903447
69319346	chr14:69319346:A:G	1.65822e-64	-1.25581	-3.24751e-10	7.26272e-18	-1.86592	-3.24751e-10
69319758	chr14:69319758:G:A	2.35182e-64	-1.31236e-09	-0.90637	1.83637e-17	-1.31236e-09	-0.9383
69320872	chr14:69320872:C:T	3.67586e-65	-2.76236	-3.24751e-10	2.91755e-18	-2.77793	-3.24751e-10
69321032	chr14:69321032:T:C	2.63999e-65	-2.29967	-0.793706	2.0053e-18	-2.3432	-0.809685
69321564	chr14:69321564:G:A	2.09563e-64	-1.31236e-09	-1.02171	1.73875e-17	-1.31236e-09	-0.992923
69321690	chr14:69321690:G:A	1.86127e-64	-1.31236e-09	-1.1403	1.46334e-17	-1.31236e-09	-1.16537
69321880	chr14:69321880:A:G	2.52571e-64	-1.31236e-09	-0.835041	1.76844e-17	-1.31236e-09	-0.975996
69322186	chr14:69322186:A:G	1.83925e-64	-1.31236e-09	-1.1522	1.60519e-17	-1.31236e-09	-1.07285
69322198	chr14:69322198:T:C	1.76779e-64	-1.31236e-09	-1.19183	1.46952e-17	-1.31236e-09	-1.16115
69322213	chr14:69322213:C:T	7.48878e-65	-2.01188	-0.0388571	3.22989e-18	-2.49693	-0.179296
69322527	chr14:69322527:A:T	2.99761e-64	-1.31236e-09	-0.663747	2.23951e-17	-1.31236e-09	-0.739837
69322558	chr14:69322558:G:A	3.00147e-64	-1.31236e-09	-0.662459	2.24232e-17	-1.31236e-09	-0.73858
69322853	chr14:69322853:C:T	3.89948e-65	-2.59429	-0.109018	2.42327e-18	-2.77387	-0.189689
69323038	chr14:69323038:T:G	1.94769e-64	-1.09492	-3.24751e-10	1.73425e-17	-0.995515	-3.24751e-10
69323659	chr14:69323659:C:T	3.80597e-65	-2.72758	-3.24751e-10	3.87629e-18	-2.4938	-3.24751e-10
69323672	chr14:69323672:C:T	4.46295e-65	-1.90191	-0.666425	2.32256e-18	-2.32559	-0.680423
69323763	chr14:69323763:T:C	1.3327e-64	-1.01976	-0.454589	8.04675e-18	-1.42812	-0.335285
69323953	chr14:69323953:A:G	1.4608e-65	-2.78195	-0.903216	1.31313e-16	1.96028	-0.931366
69324061	chr14:69324061:G:T	3.41147e-64	-1.55407	1.01965	9.31495e-17	-0.470749	1.15628
69324247	chr14:69324247:T:G	1.49524e-65	-2.3466	-1.31527	4.15721e-15	5.79378	-1.30986
69324346	chr14:69324346:C:T	2.35317e-64	-1.31236e-09	-0.905799	1.82286e-17	-1.31236e-09	-0.945685
69324358	chr14:69324358:G:A	1.58201e-64	-1.31236e-09	-1.30286	1.28771e-17	-1.31236e-09	-1.29323
69324390	chr14:69324390:T:C	3.88906e-65	-2.69056	-0.015414	4.04238e-16	1.97309	0.180234
69324396	chr14:69324396:T:C	3.83555e-65	-2.55804	-0.16179	6.22049e-16	2.73048	-0.146144
69324496	chr14:69324496:G:C	1.66459e-64	-1.85435	0.602371	7.36289e-18	-2.53212	0.6799
69324591	chr14:69324591:T:A	6.39851e-65	-2.66186	0.453783	1.2484e-15	2.6053	0.675636
69324814	chr14:69324814:A:G	2.4212e-64	-1.31236e-09	-0.877297	1.78154e-17	-1.31236e-09	-0.968614
69325217	chr14:69325217:A:G	1.55843e-64	-1.31236e-09	-1.31789	1.25667e-17	-1.31236e-09	-1.31762
69325427	chr14:69325427:G:C	2.69903e-64	-1.31236e-09	-0.768668	2.31571e-17	-1.31236e-09	-0.706377
69325521	chr14:69325521:C:T	2.66435e-63	1.52098	-3.24751e-10	1.18402e-16	0.925408	-3.24751e-10
69325612	chr14:69325612:G:A	1.96342e-64	-1.31236e-09	-1.08688	1.64522e-17	-1.31236e-09	-1.04822
69325616	chr14:69325616:T:A	2.48084e-65	-2.71801	-0.437541	2.01416e-18	-2.62178	-0.526696
69325779	chr14:69325779:C:T	9.72623e-66	-2.77821	-1.31369	1.40997e-18	-2.18799	-1.31711
69325842	chr14:69325842:C:G	1.27859e-65	-2.73693	-1.08146	1.96549e-18	-2.0404	-1.13254
69325852	chr14:69325852:A:G	4.05783e-65	-1.8937	-0.769797	1.5e-18	-2.62212	-0.821097
69326183	chr14:69326183:C:T	1.9182e-64	-1.31236e-09	-1.11017	1.49002e-17	-1.31236e-09	-1.1473
69326798	chr14:69326798:T:C	1.6217e-64	-1.31236e-09	-1.27809	1.27645e-17	-1.31236e-09	-1.30201
69326890	chr14:69326890:C:T	2.50931e-64	-1.31236e-09	-0.841552	1.94692e-17	-1.31236e-09	-0.879843
69327209	chr14:69327209:G:A	1.8222e-64	-0.587766	-0.57375	6.25251e-18	-1.41426	-0.601435
69327559	chr14:69327559:A:G	1.55843e-64	-1.31236e-09	-1.31789	1.25804e-17	-1.31236e-09	-1.31654
69327834	chr14:69327834:C:T	2.97905e-65	-2.06412	-0.908419	2.37095e-18	-2.13092	-0.854471
69328451	chr14:69328451:G:A	3.18004e-64	-1.31236e-09	-0.604669	2.49669e-17	-1.31236e-09	-0.631125
69328482	chr14:69328482:G:A	1.92853e-64	-1.02713	-0.0776748	3.77449e-18	-2.49356	-0.0268544
69328579	chr14:69328579:A:G	2.03498e-64	-1.31236e-09	-1.05108	1.65727e-17	-1.31236e-09	-1.04092
69329125	chr14:69329125:G:A	4.66437e-65	-1.56092	-0.963271	2.137e-18	-2.076	-1.01328
69329935	chr14:69329935:T:C	1.62127e-64	-1.31236e-09	-1.27835	1.29693e-17	-1.31236e-09	-1.28609
69330590	chr14:69330590:T:C	5.61742e-65	-2.23183	-0.106444	9.93837e-18	-1.50871	-0.0435632
69330740	chr14:69330740:A:C	1.38982e-65	-2.62651	-1.10846	1.00534e-18	-2.73667	-1.10668
69330899	chr14:69330899:C:T	6.60488e-65	-1.15595	-1.02039	1.16475e-18	-2.67977	-1.01641
69330902	chr14:69330902:G:T	1.27137e-65	-2.78062	-1.04343	1.06374e-18	-2.77303	-1.01386
69331448	chr14:69331448:C:A	2.17433e-64	-1.31236e-09	-0.98484	1.59918e-17	-1.31236e-09	-1.0766
69331566	chr14:69331566:C:T	2.81821e-64	-1.31236e-09	-0.725459	2.17376e-17	-1.31236e-09	-0.769632
69331567	chr14:69331567:G:A	1.46635e-64	-0.397416	-0.981367	1.13521e-18	-2.76513	-0.95673
69332331	chr14:69332331:C:A	1.62672e-64	-1.31236e-09	-1.27499	1.34191e-17	-1.31236e-09	-1.252
69332374	chr14:69332374:AC:A	6.3927e-65	-2.18775	-0.0212398	8.12839e-18	-1.64033	-0.112987
69332522	chr14:69332522:G:A	4.11492e-64	-1.31236e-09	-0.346942	3.60874e-17	-1.31236e-09	-0.262733
69332828	chr14:69332828:T:TC	1.94037e-64	-1.02557	-0.0731114	2.53214e-18	-2.76959	-0.150026
69333089	chr14:69333089:C:T	1.66564e-65	-2.27034	-1.2836	9.48821e-19	-2.6187	-1.28251
69333175	chr14:69333175:A:G	1.97908e-64	-0.186149	-0.892783	1.42228e-18	-2.62524	-0.871172
69333297	chr14:69333297:T:C	1.02631e-64	-1.08594	-0.649653	1.48749e-18	-2.77389	-0.677695
69333650	chr14:69333650:C:T	3.03796e-64	-1.31236e-09	-0.650374	2.50644e-17	-1.31236e-09	-0.627229
69334220	chr14:69334220:G:A	1.91909e-64	-1.31236e-09	-1.10971	1.55993e-17	-1.31236e-09	-1.10145
69334376	chr14:69334376:G:A	3.22487e-64	-1.31236e-09	-0.590669	2.66514e-17	-1.31236e-09	-0.565836
69334666	chr14:69334666:G:C	2.43138e-65	-2.13189	-1.04379	1.2227e-18	-2.58732	-1.06029
69334770	chr14:69334770:C:T	2.9005e-64	-1.31236e-09	-0.696677	2.39238e-17	-1.31236e-09	-0.673803
69334816	chr14:69334816:T:A	1.7374e-65	-2.1938	-1.31795	9.52397e-19	-2.58013	-1.31732
69335271	chr14:69335271:A:G	1.83574e-65	-2.13964	-1.31706	9.93394e-19	-2.54095	-1.31436
69335549	chr14:69335549:CAG:C	1.65081e-64	-1.31236e-09	-1.2603	1.34544e-17	-1.31236e-09	-1.24937
69335712	chr14:69335712:C:T	2.04382e-65	-2.39967	-0.949662	1.3748e-18	-2.60367	-0.9267
69335741	chr14:69335741:A:G	1.6779e-65	-2.40327	-1.14333	1.07915e-18	-2.61877	-1.15373
69335992	chr14:69335992:T:C	2.56441e-65	-1.81465	-1.30777	9.09549e-19	-2.63345	-1.31004
69336167	chr14:69336167:G:T	2.61683e-65	-1.78881	-1.31338	9.14566e-19	-2.62309	-1.31489
69336179	chr14:69336179:T:C	2.69405e-65	-1.75925	-1.31385	9.26111e-19	-2.61016	-1.31528
69336271	chr14:69336271:G:A	2.56998e-65	-1.80434	-1.31591	9.07414e-19	-2.62896	-1.31687
69336345	chr14:69336345:C:T	2.8295e-65	-1.70697	-1.31708	9.41294e-19	-2.59321	-1.31597
69336348	chr14:69336348:G:A	2.57268e-65	-1.8069	-1.3123	9.0877e-19	-2.63032	-1.31402
69336355	chr14:69336355:A:G	2.69557e-65	-1.76066	-1.31188	9.26619e-19	-2.61126	-1.31363
69336376	chr14:69336376:G:T	2.67326e-65	-1.76567	-1.31517	9.21237e-19	-2.61441	-1.31631
69336391	chr14:69336391:C:T	2.55097e-65	-1.81307	-1.31461	9.05613e-19	-2.63196	-1.31586
69336416	chr14:69336416:T:C	2.27403e-65	-1.92803	-1.31457	8.67713e-19	-2.67473	-1.31584
69336457	chr14:69336457:A:G	5.62622e-65	-2.33671	-3.24751e-10	5.71922e-18	-2.10485	-3.24751e-10
69336483	chr14:69336483:G:A	7.33087e-65	-1.99885	-0.0731981	2.51154e-18	-2.76126	-0.166518
69336696	chr14:69336696:T:TTTTA	2.63269e-65	-1.78143	-1.31471	9.16782e-19	-2.61961	-1.31596
69336722	chr14:69336722:A:T	1.54019e-64	-0.490312	-0.839343	1.29736e-18	-2.73014	-0.858206
69336774	chr14:69336774:A:T	2.79471e-65	-1.72213	-1.31429	9.41581e-19	-2.59326	-1.31561
69336816	chr14:69336816:C:T	2.12515e-64	0.236464	-1.24418	1.73326e-17	0.266058	-1.26215
69336834	chr14:69336834:T:TCTC	2.54723e-65	-1.81416	-1.31498	9.05233e-19	-2.63207	-1.31617
69336852	chr14:69336852:A:G	2.59357e-65	-1.79804	-1.31307	9.1169e-19	-2.62649	-1.31464
69336867	chr14:69336867:G:A	5.0953e-65	-2.43583	-3.24751e-10	4.1099e-17	-0.132692	-3.24751e-10
69336871	chr14:69336871:C:A	5.08515e-65	-2.43782	-3.24751e-10	4.0796e-17	-0.140093	-3.24751e-10
69336934	chr14:69336934:C:G	1.65811e-64	-1.31236e-09	-1.25588	1.32538e-17	-1.31236e-09	-1.26439
69336969	chr14:69336969:T:C	2.92828e-65	-1.67356	-1.31617	9.62331e-19	-2.57208	-1.31499
69337007	chr14:69337007:G:A	4.51294e-65	-1.44479	-1.1124	1.20326e-18	-2.59405	-1.06959
69337277	chr14:69337277:A:G	2.87738e-65	-1.68945	-1.31782	9.52522e-19	-2.57934	-1.31798
69337977	chr14:69337977:A:G	1.6728e-64	-1.31236e-09	-1.24706	1.34471e-17	-1.31236e-09	-1.24991
69338207	chr14:69338207:C:T	1.49241e-64	-0.766605	-0.594562	1.51837e-18	-2.75934	-0.6717
69338291	chr14:69338291:T:C	3.66623e-65	-2.76498	-3.24751e-10	3.03378e-18	-2.73887	-3.24751e-10
69338306	chr14:69338306:T:G	2.10521e-64	-1.31236e-09	-1.01715	1.71431e-17	-1.31236e-09	-1.00708
69338578	chr14:69338578:G:A	2.71467e-64	-1.31236e-09	-0.762892	2.23651e-17	-1.31236e-09	-0.741174
69338695	chr14:69338695:G:A	1.77248e-64	-1.31236e-09	-1.18918	1.43547e-17	-1.31236e-09	-1.1846
69339018	chr14:69339018:G:A	4.60553e-64	-1.31236e-09	-0.234305	3.79748e-17	-1.31236e-09	-0.211756
69339308	chr14:69339308:C:T	1.47704e-62	3.17683	0.0568196	3.83718e-18	-2.65955	0.15561
69339338	chr14:69339338:A:T	1.78208e-64	-0.952378	-0.231404	2.10897e-18	-2.77495	-0.327528
69339991	chr14:69339991:A:G	1.56363e-64	-1.31236e-09	-1.31455	1.26311e-17	-1.31236e-09	-1.31252
69340180	chr14:69340180:C:G	2.55483e-64	-1.31236e-09	-0.823577	1.9716e-17	-1.31236e-09	-0.867244
69340533	chr14:69340533:G:A	1.75448e-64	-1.31236e-09	-1.19939	1.36986e-17	-1.31236e-09	-1.23139
69340602	chr14:69340602:G:A	7.48151e-65	-0.757294	-1.29442	8.2802e-19	-2.75579	-1.28161
69340810	chr14:69340810:G:C	1.56668e-64	-1.31236e-09	-1.3126	1.26896e-17	-1.31236e-09	-1.30789
69341244	chr14:69341244:C:T	6.02397e-65	-2.2684	-3.24751e-10	4.06288e-18	-2.44679	-3.24751e-10
69342768	chr14:69342768:G:A	1.6299e-64	-1.31236e-09	-1.27304	1.30828e-17	-1.31236e-09	-1.27738
69342904	chr14:69342904:A:G	2.84435e-65	-2.04156	-0.977255	2.22902e-18	-2.03523	-1.01189
69342982	chr14:69342982:A:G	1.50406e-65	-2.45435	-1.20164	1.20771e-18	-2.48086	-1.17909
69343364	chr14:69343364:T:A	1.76967e-63	2.35049	-1.23867	9.82335e-19	-2.66512	-1.20138
69343637	chr14:69343637:G:T	1.91533e-65	-2.39498	-1.01927	1.55551e-18	-2.41555	-0.991326
69344035	chr14:69344035:A:G	7.31159e-65	-2.07469	-3.24751e-10	5.29323e-18	-2.18225	-3.24751e-10
69344043	chr14:69344043:G:A	1.71812e-65	-2.39285	-1.13007	1.393e-18	-2.4169	-1.10032
69344191	chr14:69344191:T:A	1.65603e-65	-2.24512	-1.31461	1.06252e-18	-2.47734	-1.31069
69345012	chr14:69345012:G:A	1.85438e-65	-2.38097	-1.06563	1.52115e-18	-2.39499	-1.03422
69345562	chr14:69345562:G:A	1.21922e-64	-0.994392	-0.568962	1.85352e-18	-2.72325	-0.508341
69346653	chr14:69346653:A:G	2.84995e-65	-2.11257	-0.904274	1.32593e-18	-2.69002	-0.876544
69346961	chr14:69346961:A:G	1.99773e-65	-2.07295	-1.29919	1.65416e-18	-2.06902	-1.27636
69347430	chr14:69347430:G:C	1.61145e-64	-1.31236e-09	-1.28443	1.27462e-17	-1.31236e-09	-1.30345
69347952	chr14:69347952:C:T	1.55881e-64	-1.31236e-09	-1.31764	1.2592e-17	-1.31236e-09	-1.31562
69349073	chr14:69349073:G:A	1.59243e-64	-1.31236e-09	-1.2963	1.29119e-17	-1.31236e-09	-1.29053
69349563	chr14:69349563:A:G	1.0405e-65	-2.75216	-1.27229	8.31882e-19	-2.74919	-1.28355
69349627	chr14:69349627:G:A	2.05891e-65	-2.13567	-1.2063	9.99814e-19	-2.67768	-1.17118
69349683	chr14:69349683:C:T	1.5528e-65	-2.77698	-0.847108	1.38729e-18	-2.67065	-0.850676
69349935	chr14:69349935:T:C	2.13821e-65	-2.06332	-1.24086	1.55865e-18	-2.15657	-1.24829
69350014	chr14:69350014:C:T	1.86418e-65	-2.78193	-0.659398	1.58082e-18	-2.71772	-0.673013
69350166	chr14:69350166:C:T	1.77924e-64	-1.31236e-09	-1.18538	1.42798e-17	-1.31236e-09	-1.18983
69350448	chr14:69350448:T:C	1.73362e-64	-1.31236e-09	-1.21135	1.37804e-17	-1.31236e-09	-1.22543
69351013	chr14:69351013:G:A	1.66119e-65	-2.27238	-1.28424	1.37841e-18	-2.24217	-1.28557
69351050	chr14:69351050:G:A	3.46779e-64	-1.31236e-09	-0.518044	3.02611e-17	-1.31236e-09	-0.438815
69351133	chr14:69351133:A:G	4.25731e-65	-2.67559	0.0600761	3.98667e-18	-2.64075	0.175024
69351580	chr14:69351580:G:A	1.87912e-65	-2.41133	-1.02202	2.1488e-18	-2.12774	-0.956026
69351742	chr14:69351742:G:A	3.60625e-65	-2.78148	-3.24751e-10	2.97192e-18	-2.75947	-3.24751e-10
69351771	chr14:69351771:G:T	6.71168e-65	-2.1603	-3.24751e-10	3.09411e-18	-2.71918	-3.24751e-10
69352129	chr14:69352129:C:T	1.55878e-64	-1.31236e-09	-1.31766	1.25649e-17	-1.31236e-09	-1.31777
69352384	chr14:69352384:G:A	9.90676e-66	-2.77447	-1.29905	1.11706e-17	-0.125247	-1.31014
69352400	chr14:69352400:A:C	2.13632e-64	-1.31236e-09	-1.00248	1.64941e-17	-1.31236e-09	-1.04567
69352593	chr14:69352593:A:G	1.8748e-64	-1.8615	0.728439	4.11318e-17	-0.665886	0.533989
69352611	chr14:69352611:GGA:G	2.25015e-64	-1.31236e-09	-0.950567	1.92672e-17	-1.31236e-09	-0.890274
69353095	chr14:69353095:A:G	3.62593e-64	-1.31236e-09	-0.47345	2.68978e-17	-1.31236e-09	-0.556632
69353123	chr14:69353123:A:G	9.85257e-65	-2.73942	0.963007	7.49535e-17	-0.532481	1.00067
69353209	chr14:69353209:C:T	5.15487e-65	-2.17806	-0.24615	5.21647e-16	2.74686	-0.338546
69353533	chr14:69353533:T:C	2.92909e-64	-1.31236e-09	-0.686868	2.16072e-17	-1.31236e-09	-0.77565
69353851	chr14:69353851:C:T	1.03328e-65	-2.77725	-1.25416	1.01273e-17	-0.290885	-1.24256
69354439	chr14:69354439:C:A	2.34553e-64	-0.909052	-3.24751e-10	3.52049e-17	-0.287492	-3.24751e-10
69354594	chr14:69354594:G:A	4.96489e-65	-2.12998	-0.331772	5.59454e-16	2.8987	-0.42042
69354812	chr14:69354812:T:C	1.06517e-65	-2.72722	-1.27379	1.72149e-17	0.262734	-1.26563
69354822	chr14:69354822:C:T	4.23641e-65	-2.62043	-3.24751e-10	2.90731e-18	-2.78145	-3.24751e-10
69354828	chr14:69354828:G:A	1.86446e-64	-1.31236e-09	-1.13859	1.5131e-17	-1.31236e-09	-1.13193
69354841	chr14:69354841:T:G	1.07574e-64	-1.68855	-3.24751e-10	2.24571e-17	-0.737069	-3.24751e-10
69355188	chr14:69355188:C:T	1.73905e-64	-1.31236e-09	-1.20822	1.41085e-17	-1.31236e-09	-1.2019
69355444	chr14:69355444:C:T	1.51813e-65	-2.32944	-1.31723	1.06649e-18	-2.47224	-1.31206
69355466	chr14:69355466:C:G	2.13754e-65	-2.53112	-0.773372	2.24024e-18	-2.36227	-0.679826
69355676	chr14:69355676:G:A	6.84967e-64	-1.31236e-09	0.162639	6.10786e-17	-1.31236e-09	0.263485
69355896	chr14:69355896:G:A	3.00926e-65	-2.07242	-0.890033	5.55016e-18	-1.30361	-0.831246
69356042	chr14:69356042:T:C	1.62315e-64	-1.31236e-09	-1.27719	1.30101e-17	-1.31236e-09	-1.28295
69356210	chr14:69356210:T:G	9.61426e-65	-2.66387	0.862972	1.21995e-16	0.0392474	0.916052
69356324	chr14:69356324:C:T	9.02296e-65	-2.65733	0.792951	1.16092e-16	0.0627677	0.842935
69356801	chr14:69356801:C:T	1.01891e-64	-2.17832	0.435492	1.04979e-15	2.78799	0.319685
69356874	chr14:69356874:ATT:A	2.1009e-65	-2.58928	-0.732499	2.14466e-18	-2.45064	-0.635061
69356957	chr14:69356957:A:G	1.12247e-65	-2.72876	-1.21985	1.83753e-17	0.268229	-1.2059
69357159	chr14:69357159:A:T	2.31765e-65	-2.37179	-0.851805	2.09338e-18	-2.34587	-0.764028
69357661	chr14:69357661:A:G	1.1159e-64	-2.11403	0.462125	2.16603e-17	-1.05971	0.286518
69358008	chr14:69358008:CA:C	1.17402e-64	-2.15119	0.550062	2.23631e-17	-1.10837	0.367099
69359383	chr14:69359383:C:T	8.59921e-65	-2.64466	0.732182	1.16633e-16	0.129797	0.780556
69359442	chr14:69359442:G:A	8.53406e-65	-2.685	0.764914	9.06802e-18	-2.44443	0.800505
69359691	chr14:69359691:A:G	1.168e-64	-2.12885	0.522583	2.25176e-17	-1.07351	0.339133
69359794	chr14:69359794:G:A	1.94393e-64	-1.31236e-09	-1.09685	1.55891e-17	-1.31236e-09	-1.1021
69359887	chr14:69359887:G:A	4.45345e-65	-2.57047	-3.24751e-10	1.84804e-17	-0.931965	-3.24751e-10
69359983	chr14:69359983:T:C	7.95092e-65	-2.72786	0.737006	7.43969e-17	-0.330386	0.791122
69360012	chr14:69360012:G:A	1.06892e-64	-2.16526	0.470351	2.02134e-17	-1.13281	0.290478
69360140	chr14:69360140:C:T	1.58135e-64	-1.31236e-09	-1.30328	1.26857e-17	-1.31236e-09	-1.3082
69360263	chr14:69360263:G:A	1.74858e-65	-2.6517	-0.853638	1.6939e-18	-2.55386	-0.767785
69360345	chr14:69360345:C:A	1.05033e-64	-2.17751	0.465058	1.97505e-17	-1.15212	0.28662
69360394	chr14:69360394:G:A	1.03043e-64	-2.17052	0.438933	1.95297e-17	-1.1386	0.261861
69360457	chr14:69360457:A:G	8.14943e-65	-2.70861	0.742409	8.4754e-18	-2.48769	0.776181
69360642	chr14:69360642:AGAGAG:A	2.12211e-65	-2.51885	-0.79288	2.56365e-18	-2.17451	-0.732738
69361438	chr14:69361438:G:A	1.04046e-64	-2.18305	0.461152	1.93503e-17	-1.16903	0.283057
69361828	chr14:69361828:G:A	1.14475e-65	-2.77195	-1.15701	3.62737e-18	-1.42313	-1.13704
69361939	chr14:69361939:G:A	1.7774e-64	-1.18641	-3.24751e-10	1.31526e-17	-1.27206	-3.24751e-10
69361941	chr14:69361941:A:G	1.7426e-65	-2.65245	-0.856318	1.68831e-18	-2.5543	-0.770654
69362153	chr14:69362153:G:A	1.56389e-64	-1.31236e-09	-1.31438	1.26094e-17	-1.31236e-09	-1.31423
69362545	chr14:69362545:A:G	1.56353e-64	-1.31236e-09	-1.31461	1.26024e-17	-1.31236e-09	-1.31479
69362869	chr14:69362869:T:C	3.8623e-65	-2.71288	-3.24751e-10	3.20503e-18	-2.68396	-3.24751e-10
69363205	chr14:69363205:T:A	2.64345e-65	-2.46454	-0.627519	4.20162e-18	-1.68073	-0.732475
69363466	chr14:69363466:C:T	2.77854e-65	-2.49258	-0.549644	4.29154e-18	-1.73578	-0.656251
69363774	chr14:69363774:T:C	2.87858e-65	-2.53473	-0.472117	4.29181e-18	-1.80798	-0.583989
69363794	chr14:69363794:G:A	1.04408e-65	-2.78117	-1.23984	8.85557e-19	-2.74219	-1.22803
69363813	chr14:69363813:GC:G	2.70847e-65	-2.53239	-0.53537	4.14962e-18	-1.79003	-0.635626
69364320	chr14:69364320:A:G	3.03069e-65	-2.56256	-0.392798	4.36879e-18	-1.86438	-0.509816
69364730	chr14:69364730:C:A	3.2003e-65	-2.54495	-0.355956	4.69326e-18	-1.82251	-0.480037
69364851	chr14:69364851:G:A	2.54476e-64	-1.31236e-09	-0.827524	2.03525e-17	-1.31236e-09	-0.835474
69364861	chr14:69364861:A:G	1.18739e-64	-2.2057	0.615892	2.17709e-17	-1.1995	0.431396
69365124	chr14:69365124:T:C	1.15006e-65	-2.73524	-1.18909	1.65688e-17	0.133609	-1.17476
69365590	chr14:69365590:T:C	2.6393e-65	-2.5293	-0.564329	3.73094e-18	-1.86324	-0.668772
69365836	chr14:69365836:TATC:T	1.58255e-64	-1.31236e-09	-1.30252	1.27436e-17	-1.31236e-09	-1.30365
69365947	chr14:69365947:G:A	1.29224e-64	-2.24522	0.740037	2.28348e-17	-1.26956	0.549163
69366001	chr14:69366001:A:G	2.05638e-65	-2.22369	-1.11951	1.72058e-18	-2.23918	-1.06684
69366095	chr14:69366095:T:C	3.69722e-65	-2.75657	-3.24751e-10	8.13367e-18	-1.75266	-3.24751e-10
69368020	chr14:69368020:A:C	1.32132e-65	-2.68238	-1.10314	1.28549e-18	-2.55535	-1.04219
69368205	chr14:69368205:T:C	3.50257e-64	-1.31236e-09	-0.508065	2.81891e-17	-1.31236e-09	-0.509742
69368757	chr14:69368757:G:A	2.25475e-64	-1.31236e-09	-0.948525	1.83648e-17	-1.31236e-09	-0.938242
69369143	chr14:69369143:T:C	6.43639e-65	-2.20218	-3.24751e-10	1.81197e-17	-0.951676	-3.24751e-10
69369530	chr14:69369530:C:T	2.30513e-64	-1.31236e-09	-0.926425	1.84307e-17	-1.31236e-09	-0.93466
69369594	chr14:69369594:AG:A	1.79512e-64	-1.31236e-09	-1.17649	1.45914e-17	-1.31236e-09	-1.16824
69369624	chr14:69369624:T:C	1.9428e-64	-1.31236e-09	-1.09743	1.58238e-17	-1.31236e-09	-1.08716
69370459	chr14:69370459:T:C	2.04897e-64	-1.31236e-09	-1.04423	1.73501e-17	-1.31236e-09	-0.995077
69370695	chr14:69370695:T:A	2.28658e-65	-2.45534	-0.781745	2.87651e-18	-2.07171	-0.720386
69370806	chr14:69370806:T:C	1.56012e-64	-1.31236e-09	-1.3168	1.25674e-17	-1.31236e-09	-1.31757
69371199	chr14:69371199:T:G	1.56022e-64	-1.31236e-09	-1.31674	1.25679e-17	-1.31236e-09	-1.31753
69371900	chr14:69371900:T:C	1.63081e-64	-1.31236e-09	-1.27248	1.32327e-17	-1.31236e-09	-1.26599
69372058	chr14:69372058:T:G	1.6481e-64	-1.31236e-09	-1.26194	1.33824e-17	-1.31236e-09	-1.25474
69372067	chr14:69372067:C:T	6.03109e-65	-2.78188	0.51466	5.0612e-18	-2.69595	0.468875
69372085	chr14:69372085:G:A	1.6207e-64	-1.31236e-09	-1.2787	1.31448e-17	-1.31236e-09	-1.27265
69372153	chr14:69372153:G:C	3.62045e-64	-1.31236e-09	-0.474962	2.68711e-17	-1.31236e-09	-0.557625
69372290	chr14:69372290:T:C	1.62203e-64	-1.31236e-09	-1.27788	1.31564e-17	-1.31236e-09	-1.27177
69372351	chr14:69372351:T:C	1.58481e-64	-1.31236e-09	-1.3011	1.28225e-17	-1.31236e-09	-1.29748
69372443	chr14:69372443:T:C	1.37986e-65	-2.58446	-1.15771	3.43185e-17	0.832127	-1.14512
69372526	chr14:69372526:T:C	1.61908e-64	-1.31236e-09	-1.2797	1.31275e-17	-1.31236e-09	-1.27397
69372665	chr14:69372665:C:T	1.59345e-64	-1.31236e-09	-1.29566	1.29054e-17	-1.31236e-09	-1.29103
69372674	chr14:69372674:C:A	1.59101e-64	-1.31236e-09	-1.29719	1.28836e-17	-1.31236e-09	-1.29273
69372735	chr14:69372735:TA:T	1.62234e-64	-1.31236e-09	-1.27769	1.31592e-17	-1.31236e-09	-1.27155
69372761	chr14:69372761:C:T	1.61944e-64	-1.31236e-09	-1.27948	1.31367e-17	-1.31236e-09	-1.27327
69372780	chr14:69372780:A:G	1.62169e-64	-1.31236e-09	-1.27809	1.31535e-17	-1.31236e-09	-1.27199
69372806	chr14:69372806:T:C	1.0859e-65	-2.78197	-1.19977	9.11875e-19	-2.77132	-1.16961
69372810	chr14:69372810:A:G	1.62133e-64	-1.31236e-09	-1.27832	1.31504e-17	-1.31236e-09	-1.27223
69373150	chr14:69373150:T:A	1.58133e-64	-1.31236e-09	-1.3033	1.27354e-17	-1.31236e-09	-1.30429
69373312	chr14:69373312:C:T	1.62133e-64	-1.31236e-09	-1.27832	1.31504e-17	-1.31236e-09	-1.27223
69373392	chr14:69373392:C:T	3.80492e-65	-2.60719	-0.120665	4.52411e-17	0.054333	-0.0910037
69373934	chr14:69373934:C:T	1.62133e-64	-1.31236e-09	-1.27832	1.31504e-17	-1.31236e-09	-1.27223
69374080	chr14:69374080:C:T	1.72195e-64	-1.31236e-09	-1.2181	1.3734e-17	-1.31236e-09	-1.2288
69374185	chr14:69374185:A:G	1.11071e-63	-2.78162	3.42764	8.15512e-17	-2.67432	3.22687
69374300	chr14:69374300:C:T	1.62133e-64	-1.31236e-09	-1.27832	1.31504e-17	-1.31236e-09	-1.27223
69374331	chr14:69374331:T:C	1.62074e-64	-1.31236e-09	-1.27868	1.31452e-17	-1.31236e-09	-1.27262
69374641	chr14:69374641:C:T	1.62133e-64	-1.31236e-09	-1.27832	1.31504e-17	-1.31236e-09	-1.27223
69374645	chr14:69374645:G:A	3.67407e-65	-2.61027	-0.15258	4.32376e-17	0.0403973	-0.122363
69374691	chr14:69374691:T:C	1.13959e-65	-2.78166	-1.15182	2.39259e-18	-1.87653	-1.09977
69374919	chr14:69374919:CATG:C	1.57195e-64	-1.31236e-09	-1.30925	1.26671e-17	-1.31236e-09	-1.30967
69374929	chr14:69374929:A:C	1.65972e-64	-1.31236e-09	-1.25491	1.34807e-17	-1.31236e-09	-1.24742
69375068	chr14:69375068:G:T	1.6205e-64	-1.31236e-09	-1.27883	1.31432e-17	-1.31236e-09	-1.27277
69375087	chr14:69375087:C:T	2.44334e-65	-2.4351	-0.735679	3.11876e-18	-2.03767	-0.673575
69375226	chr14:69375226:T:G	1.43162e-64	-1.40276	-3.24751e-10	3.1841e-17	-0.387923	-3.24751e-10
69375560	chr14:69375560:G:A	1.36214e-65	-2.69009	-1.065	1.33585e-18	-2.56149	-0.997625
69375613	chr14:69375613:A:T	2.19125e-64	-1.31236e-09	-0.97709	1.74025e-17	-1.31236e-09	-0.992061
69375707	chr14:69375707:C:T	2.24263e-64	-1.31236e-09	-0.953912	1.93679e-17	-1.31236e-09	-0.88506
69375943	chr14:69375943:A:T	9.49372e-65	-2.3547	0.541184	9.70259e-18	-2.10224	0.525957
69376233	chr14:69376233:A:G	1.62131e-64	-1.31236e-09	-1.27833	1.31502e-17	-1.31236e-09	-1.27224
69376236	chr14:69376236:C:T	1.61038e-64	-1.31236e-09	-1.28509	1.30547e-17	-1.31236e-09	-1.27953
69376393	chr14:69376393:A:T	1.87544e-64	-1.31236e-09	-1.13272	1.50077e-17	-1.31236e-09	-1.14011
69376470	chr14:69376470:ACT:A	1.6225e-64	-1.31236e-09	-1.27759	1.31607e-17	-1.31236e-09	-1.27145
69376527	chr14:69376527:C:T	1.62189e-64	-1.31236e-09	-1.27797	1.31552e-17	-1.31236e-09	-1.27186
69376832	chr14:69376832:C:T	3.46777e-65	-2.71108	-0.109553	1.62681e-17	-0.906943	-0.15253
69377044	chr14:69377044:T:C	1.62165e-64	-1.31236e-09	-1.27812	1.31531e-17	-1.31236e-09	-1.27202
69377063	chr14:69377063:G:A	1.32778e-65	-2.62684	-1.1538	2.78527e-17	0.620244	-1.14199
69377359	chr14:69377359:T:TA	1.62097e-64	-1.31236e-09	-1.27854	1.31472e-17	-1.31236e-09	-1.27247
69377522	chr14:69377522:T:C	1.15199e-65	-2.64987	-1.27279	1.37497e-17	0.0577212	-1.28538
69377581	chr14:69377581:T:C	1.55947e-64	-1.31236e-09	-1.31721	1.27332e-17	-1.31236e-09	-1.30446
69378166	chr14:69378166:T:G	3.12343e-65	-2.39931	-0.525908	5.41692e-18	-1.52979	-0.629361
69378203	chr14:69378203:T:C	1.58321e-64	-1.31236e-09	-1.30211	1.27559e-17	-1.31236e-09	-1.30269
69378353	chr14:69378353:G:T	1.62133e-64	-1.31236e-09	-1.27832	1.31504e-17	-1.31236e-09	-1.27223
69378475	chr14:69378475:G:A	6.74046e-65	-2.15602	-3.24751e-10	7.703e-17	0.495518	-3.24751e-10
69378543	chr14:69378543:GCT:G	6.66052e-64	-1.31236e-09	0.134636	4.88686e-17	-1.31236e-09	0.0404582
69378569	chr14:69378569:T:C	2.47437e-65	-2.3089	-0.849256	3.26133e-18	-1.87099	-0.795554
69378584	chr14:69378584:T:C	1.61955e-64	-1.31236e-09	-1.27942	1.3135e-17	-1.31236e-09	-1.27339
69378775	chr14:69378775:G:A	1.60333e-64	-1.31236e-09	-1.28948	1.29927e-17	-1.31236e-09	-1.28429
69378876	chr14:69378876:T:G	1.36338e-65	-2.671	-1.08318	1.34364e-18	-2.53498	-1.01831
69378890	chr14:69378890:A:G	1.62179e-64	-1.31236e-09	-1.27803	1.31544e-17	-1.31236e-09	-1.27192
69379100	chr14:69379100:C:T	1.65001e-64	-1.31236e-09	-1.26078	1.3402e-17	-1.31236e-09	-1.25327
69379220	chr14:69379220:G:A	1.62826e-64	-1.31236e-09	-1.27405	1.29652e-17	-1.31236e-09	-1.28641
69379256	chr14:69379256:TTTGG:T	1.58203e-64	-1.31236e-09	-1.30285	1.27037e-17	-1.31236e-09	-1.30678
69379585	chr14:69379585:C:T	1.62146e-64	-1.31236e-09	-1.27823	1.31515e-17	-1.31236e-09	-1.27214
69379743	chr14:69379743:A:G	1.62211e-64	-1.31236e-09	-1.27783	1.31572e-17	-1.31236e-09	-1.27171
69379756	chr14:69379756:T:C	1.38561e-65	-2.61122	-1.12679	3.2379e-17	0.742156	-1.11332
69379815	chr14:69379815:C:T	1.62085e-64	-1.31236e-09	-1.27861	1.31461e-17	-1.31236e-09	-1.27255
69379887	chr14:69379887:A:G	1.59455e-64	-1.31236e-09	-1.29497	1.29124e-17	-1.31236e-09	-1.29049
69379942	chr14:69379942:TAA:T	1.6155e-64	-1.31236e-09	-1.28192	1.30998e-17	-1.31236e-09	-1.27608
69379945	chr14:69379945:T:C	1.60666e-64	-1.31236e-09	-1.2874	1.30231e-17	-1.31236e-09	-1.28195
69380052	chr14:69380052:A:T	6.18382e-65	-2.24221	-3.24751e-10	4.36098e-18	-2.37598	-3.24751e-10
69380104	chr14:69380104:A:G	1.35712e-64	-2.77499	1.31879	1.19898e-17	-2.61646	1.25184
69380317	chr14:69380317:A:C	1.62244e-64	-1.31236e-09	-1.27763	1.31601e-17	-1.31236e-09	-1.27149
69380791	chr14:69380791:G:A	1.68464e-64	-1.31236e-09	-1.24001	1.34652e-17	-1.31236e-09	-1.24857
69380866	chr14:69380866:T:C	1.61566e-64	-1.31236e-09	-1.28182	1.31017e-17	-1.31236e-09	-1.27594
69380886	chr14:69380886:T:G	1.76987e-64	-1.31236e-09	-1.19066	1.43417e-17	-1.31236e-09	-1.1855
69381057	chr14:69381057:T:TG	1.6151e-64	-1.31236e-09	-1.28216	1.30966e-17	-1.31236e-09	-1.27633
69381129	chr14:69381129:A:G	1.82222e-64	-1.31236e-09	-1.16151	1.47656e-17	-1.31236e-09	-1.15638
69381174	chr14:69381174:A:G	1.60786e-64	-1.31236e-09	-1.28666	1.30364e-17	-1.31236e-09	-1.28094
69381190	chr14:69381190:G:A	1.61465e-64	-1.31236e-09	-1.28245	1.30924e-17	-1.31236e-09	-1.27665
69381194	chr14:69381194:T:C	1.61365e-64	-1.31236e-09	-1.28306	1.30838e-17	-1.31236e-09	-1.2773
69381267	chr14:69381267:A:AAAAAAC	1.61471e-64	-1.31236e-09	-1.28241	1.3093e-17	-1.31236e-09	-1.2766
69381573	chr14:69381573:A:G	1.55865e-64	-1.31236e-09	-1.31774	1.25658e-17	-1.31236e-09	-1.3177
69381729	chr14:69381729:C:T	1.6159e-64	-1.31236e-09	-1.28167	1.31037e-17	-1.31236e-09	-1.27578
69381958	chr14:69381958:T:C	1.18588e-65	-2.62652	-1.26714	1.5819e-17	0.193224	-1.28069
69382263	chr14:69382263:T:C	2.9253e-64	-1.31236e-09	-0.688165	2.28871e-17	-1.31236e-09	-0.718103
69382563	chr14:69382563:G:C	6.65607e-65	-2.16862	-3.24751e-10	6.40998e-18	-1.99082	-3.24751e-10
69382663	chr14:69382663:C:A	1.43295e-65	-2.57694	-1.12747	3.7859e-17	0.900138	-1.11495
69382707	chr14:69382707:C:T	1.56035e-64	-1.31236e-09	-1.31665	1.25764e-17	-1.31236e-09	-1.31686
69382731	chr14:69382731:C:T	1.33021e-65	-2.59653	-1.18228	3.28843e-17	0.815895	-1.17158
69382732	chr14:69382732:G:A	2.59358e-64	-0.808522	-3.24751e-10	2.23958e-17	-0.739804	-3.24751e-10
69382768	chr14:69382768:G:A	3.72327e-64	-1.31236e-09	-0.44696	2.78237e-17	-1.31236e-09	-0.522787
69383378	chr14:69383378:A:G	1.60313e-64	-1.31236e-09	-1.2896	1.29908e-17	-1.31236e-09	-1.28444
69383432	chr14:69383432:G:A	1.57176e-64	-1.31236e-09	-1.30936	1.26656e-17	-1.31236e-09	-1.30978
69383474	chr14:69383474:T:G	1.62064e-64	-1.31236e-09	-1.27874	1.31443e-17	-1.31236e-09	-1.27269
69383496	chr14:69383496:T:G	1.62096e-64	-1.31236e-09	-1.27854	1.31472e-17	-1.31236e-09	-1.27247
69383781	chr14:69383781:G:T	1.62133e-64	-1.31236e-09	-1.27832	1.31504e-17	-1.31236e-09	-1.27223
69383904	chr14:69383904:T:C	1.93407e-64	-1.10194	-3.24751e-10	2.84976e-17	-0.498859	-3.24751e-10
69384031	chr14:69384031:A:C	1.62284e-64	-1.31236e-09	-1.27738	1.31637e-17	-1.31236e-09	-1.27121
69384558	chr14:69384558:G:A	4.04038e-64	-1.31236e-09	-0.365223	2.96508e-17	-1.31236e-09	-0.45919
69384708	chr14:69384708:AACAAC:A	1.31861e-65	-2.6896	-1.09797	1.28652e-18	-2.5619	-1.03483
69385134	chr14:69385134:G:A	1.62133e-64	-1.31236e-09	-1.27832	1.31504e-17	-1.31236e-09	-1.27223
69385374	chr14:69385374:C:T	2.48952e-64	-1.31236e-09	-0.849473	1.88029e-17	-1.31236e-09	-0.914665
69385375	chr14:69385375:T:C	1.65096e-64	-1.31236e-09	-1.26021	1.31645e-17	-1.31236e-09	-1.27115
69385392	chr14:69385392:T:C	1.61163e-64	-1.31236e-09	-1.28431	1.30656e-17	-1.31236e-09	-1.27869
69385606	chr14:69385606:C:A	3.29729e-65	-2.40196	-0.469088	5.70401e-18	-1.53178	-0.575724
69385762	chr14:69385762:C:T	1.62165e-64	-1.31236e-09	-1.27812	1.31533e-17	-1.31236e-09	-1.27201
69385779	chr14:69385779:A:C	1.62078e-64	-1.31236e-09	-1.27866	1.31456e-17	-1.31236e-09	-1.27259
69385863	chr14:69385863:G:A	1.96824e-64	-1.31236e-09	-1.08442	1.61329e-17	-1.31236e-09	-1.06782
69386015	chr14:69386015:A:G	1.62096e-64	-1.31236e-09	-1.27855	1.3147e-17	-1.31236e-09	-1.27248
69386121	chr14:69386121:G:A	4.41075e-64	-1.31236e-09	-0.277518	3.07634e-17	-1.31236e-09	-0.422352
69386223	chr14:69386223:T:C	1.78103e-64	-2.77913	1.59476	1.5301e-17	-2.64305	1.52229
69386302	chr14:69386302:C:T	1.62133e-64	-1.31236e-09	-1.27832	1.31504e-17	-1.31236e-09	-1.27223
69386356	chr14:69386356:T:C	1.33645e-65	-2.77621	-0.997919	3.71375e-18	-1.61214	-0.9245
69386658	chr14:69386658:A:G	1.62167e-64	-1.31236e-09	-1.27811	1.31533e-17	-1.31236e-09	-1.272
69386709	chr14:69386709:GGC:G	1.62133e-64	-1.31236e-09	-1.27832	1.31504e-17	-1.31236e-09	-1.27223
69386713	chr14:69386713:C:G	1.62171e-64	-1.31236e-09	-1.27808	1.31536e-17	-1.31236e-09	-1.27198
69386803	chr14:69386803:A:T	1.62183e-64	-1.31236e-09	-1.27801	1.31548e-17	-1.31236e-09	-1.27189
69386908	chr14:69386908:C:A	1.62133e-64	-1.31236e-09	-1.27832	1.31504e-17	-1.31236e-09	-1.27223
69387105	chr14:69387105:A:T	1.62133e-64	-1.31236e-09	-1.27831	1.31503e-17	-1.31236e-09	-1.27223
69387308	chr14:69387308:G:A	1.62059e-64	-1.31236e-09	-1.27877	1.31444e-17	-1.31236e-09	-1.27268
69387314	chr14:69387314:TG:T	2.04634e-64	-1.31236e-09	-1.04551	1.74118e-17	-1.31236e-09	-0.991528
69387493	chr14:69387493:G:A	1.62867e-64	-1.31236e-09	-1.2738	1.32105e-17	-1.31236e-09	-1.26767
69387506	chr14:69387506:T:C	1.62183e-64	-1.31236e-09	-1.27801	1.31548e-17	-1.31236e-09	-1.27189
69387607	chr14:69387607:G:A	1.61265e-64	-1.31236e-09	-1.28368	1.3075e-17	-1.31236e-09	-1.27798
69387691	chr14:69387691:A:G	1.61037e-64	-1.31236e-09	-1.2851	1.30568e-17	-1.31236e-09	-1.27937
69387827	chr14:69387827:G:A	2.34868e-65	-2.62194	-0.588357	2.57033e-18	-2.19564	-0.709004
69387871	chr14:69387871:T:C	1.58679e-64	-1.31236e-09	-1.29985	1.28454e-17	-1.31236e-09	-1.29569
69387872	chr14:69387872:G:A	1.61236e-64	-1.31236e-09	-1.28387	1.30745e-17	-1.31236e-09	-1.27802
69387919	chr14:69387919:A:G	1.24238e-65	-2.53091	-1.3162	1.20677e-17	-0.0456503	-1.31249
69387995	chr14:69387995:G:A	1.56207e-64	-1.31236e-09	-1.31555	1.25907e-17	-1.31236e-09	-1.31572
69388035	chr14:69388035:ACT:A	3.37707e-64	-1.31236e-09	-0.544553	2.85779e-17	-1.31236e-09	-0.496042
69388077	chr14:69388077:T:C	1.62548e-64	-1.31236e-09	-1.27576	1.31867e-17	-1.31236e-09	-1.26947
69388094	chr14:69388094:T:G	3.73139e-65	-2.58484	-0.162525	4.91987e-17	0.180849	-0.133658
69388246	chr14:69388246:G:A	1.68278e-64	-1.31236e-09	-1.24111	1.36802e-17	-1.31236e-09	-1.23273
69388328	chr14:69388328:T:C	1.62124e-64	-1.31236e-09	-1.27837	1.31498e-17	-1.31236e-09	-1.27227
69388351	chr14:69388351:A:C	1.6196e-64	-1.31236e-09	-1.27938	1.31354e-17	-1.31236e-09	-1.27337
69388732	chr14:69388732:T:G	1.61988e-64	-1.31236e-09	-1.27921	1.31378e-17	-1.31236e-09	-1.27319
69388754	chr14:69388754:C:A	1.62078e-64	-1.31236e-09	-1.27865	1.31457e-17	-1.31236e-09	-1.27258
69388796	chr14:69388796:A:C	1.35226e-65	-2.67069	-1.09169	1.32839e-18	-2.53669	-1.02802
69388842	chr14:69388842:A:C	1.63948e-64	-1.31236e-09	-1.26718	1.33078e-17	-1.31236e-09	-1.26032
69388857	chr14:69388857:C:T	1.13696e-65	-2.73631	-1.19948	1.12742e-18	-2.53678	-1.19197
69389023	chr14:69389023:T:C	1.42277e-65	-2.64023	-1.07132	1.42198e-18	-2.49171	-1.00492
69389045	chr14:69389045:T:C	4.8392e-65	-2.4874	-3.24751e-10	3.23994e-18	-2.67312	-3.24751e-10
69389068	chr14:69389068:T:C	1.62176e-64	-1.31236e-09	-1.27805	1.3154e-17	-1.31236e-09	-1.27195
69389187	chr14:69389187:C:T	7.84246e-65	-2.27769	0.273092	1.40179e-17	-1.32332	0.114982
69389323	chr14:69389323:G:A	1.61318e-64	-1.31236e-09	-1.28335	1.30876e-17	-1.31236e-09	-1.27701
69389399	chr14:69389399:C:T	1.62184e-64	-1.31236e-09	-1.278	1.31548e-17	-1.31236e-09	-1.27189
69389494	chr14:69389494:C:G	1.62133e-64	-1.31236e-09	-1.27832	1.31504e-17	-1.31236e-09	-1.27223
69389606	chr14:69389606:T:C	1.62133e-64	-1.31236e-09	-1.27832	1.31504e-17	-1.31236e-09	-1.27223
69389687	chr14:69389687:G:A	1.24309e-63	-1.31236e-09	0.758622	9.9669e-17	-1.31236e-09	0.753178
69389771	chr14:69389771:G:T	1.62845e-64	-1.31236e-09	-1.27394	1.32126e-17	-1.31236e-09	-1.26751
69389837	chr14:69389837:T:C	7.2539e-65	-2.08261	-3.24751e-10	6.37487e-17	0.306272	-3.24751e-10
69389880	chr14:69389880:T:G	1.7538e-64	-1.31236e-09	-1.19978	1.42495e-17	-1.31236e-09	-1.19195
69389943	chr14:69389943:G:C	1.6214e-64	-1.31236e-09	-1.27827	1.31511e-17	-1.31236e-09	-1.27217
69390142	chr14:69390142:T:C	1.80685e-65	-2.77866	-0.6939	6.66686e-15	5.54132	-0.585089
69390878	chr14:69390878:T:C	1.62201e-64	-1.31236e-09	-1.2779	1.31565e-17	-1.31236e-09	-1.27176
69390908	chr14:69390908:G:A	1.62309e-64	-1.31236e-09	-1.27723	1.31658e-17	-1.31236e-09	-1.27106
69390944	chr14:69390944:ATACCT:A	1.62164e-64	-1.31236e-09	-1.27812	1.31532e-17	-1.31236e-09	-1.27201
69391028	chr14:69391028:G:T	1.33727e-65	-2.58872	-1.1848	3.33398e-17	0.832202	-1.17413
69391063	chr14:69391063:T:C	2.32826e-65	-2.41882	-0.800211	2.96906e-18	-2.01927	-0.741167
69391414	chr14:69391414:G:A	1.38638e-65	-2.67395	-1.0635	1.366e-18	-2.54037	-0.99642
69391465	chr14:69391465:G:C	1.62016e-64	-1.31236e-09	-1.27904	1.31402e-17	-1.31236e-09	-1.273
69391466	chr14:69391466:T:C	1.62176e-64	-1.31236e-09	-1.27805	1.3154e-17	-1.31236e-09	-1.27195
69391813	chr14:69391813:A:G	2.89099e-64	-1.31236e-09	-0.699961	2.42245e-17	-1.31236e-09	-0.661312
69391883	chr14:69391883:C:T	1.62546e-64	-1.31236e-09	-1.27577	1.31884e-17	-1.31236e-09	-1.26934
69391985	chr14:69391985:C:T	3.37092e-65	-2.58546	-0.263497	4.40173e-17	0.171729	-0.235822
69392155	chr14:69392155:A:T	1.56537e-64	-1.31236e-09	-1.31344	1.26434e-17	-1.31236e-09	-1.31154
69392275	chr14:69392275:ATTATT:A	1.72882e-64	-1.31236e-09	-1.21412	1.33852e-17	-1.31236e-09	-1.25453
69392327	chr14:69392327:C:T	1.62197e-64	-1.31236e-09	-1.27792	1.31558e-17	-1.31236e-09	-1.27182
69392346	chr14:69392346:G:A	1.34835e-64	-1.46268	-3.24751e-10	2.9312e-17	-0.47068	-3.24751e-10
69392619	chr14:69392619:G:A	1.36076e-65	-2.68382	-1.07228	1.32254e-18	-2.562	-1.00712
69392835	chr14:69392835:G:C	1.63678e-64	-1.31236e-09	-1.26883	1.32845e-17	-1.31236e-09	-1.26208
69392963	chr14:69392963:TC:T	1.62179e-64	-1.31236e-09	-1.27803	1.31543e-17	-1.31236e-09	-1.27192
69393138	chr14:69393138:G:A	1.62133e-64	-1.31236e-09	-1.27832	1.31504e-17	-1.31236e-09	-1.27223
69393215	chr14:69393215:A:G	1.60186e-64	-1.31236e-09	-1.29039	1.29796e-17	-1.31236e-09	-1.2853
69393300	chr14:69393300:A:T	1.62068e-64	-1.31236e-09	-1.27871	1.31447e-17	-1.31236e-09	-1.27266
69393620	chr14:69393620:G:C	3.75181e-64	-1.31236e-09	-0.439322	2.9871e-17	-1.31236e-09	-0.451788
69393646	chr14:69393646:T:C	4.35619e-65	-2.59255	-3.24751e-10	2.90951e-18	-2.78069	-3.24751e-10
69393910	chr14:69393910:A:G	7.95614e-65	-1.9902	-3.24751e-10	3.79197e-18	-2.51579	-3.24751e-10
69393942	chr14:69393942:G:A	1.61935e-64	-1.31236e-09	-1.27954	1.31333e-17	-1.31236e-09	-1.27353
69393983	chr14:69393983:T:C	1.62259e-64	-1.31236e-09	-1.27754	1.31612e-17	-1.31236e-09	-1.2714
69394065	chr14:69394065:A:G	1.26126e-64	-1.52945	-3.24751e-10	2.6811e-17	-0.559865	-3.24751e-10
69394149	chr14:69394149:T:C	1.62101e-64	-1.31236e-09	-1.27851	1.31475e-17	-1.31236e-09	-1.27244
69394270	chr14:69394270:C:T	1.36454e-64	-1.45075	-3.24751e-10	2.9732e-17	-0.456453	-3.24751e-10
69394292	chr14:69394292:A:T	1.62133e-64	-1.31236e-09	-1.27832	1.31504e-17	-1.31236e-09	-1.27223
69394323	chr14:69394323:G:A	4.87406e-64	-1.31236e-09	-0.177634	3.38808e-17	-1.31236e-09	-0.325827
69394325	chr14:69394325:T:C	1.621e-64	-1.31236e-09	-1.27852	1.31476e-17	-1.31236e-09	-1.27244
69394327	chr14:69394327:C:G	2.22854e-64	-1.31236e-09	-0.960217	1.78395e-17	-1.31236e-09	-0.967261
69394450	chr14:69394450:T:G	1.62395e-64	-1.31236e-09	-1.2767	1.31729e-17	-1.31236e-09	-1.27051
69394462	chr14:69394462:G:A	1.66093e-64	-1.31236e-09	-1.25418	1.32656e-17	-1.31236e-09	-1.26351
69394464	chr14:69394464:C:T	1.50651e-65	-2.7766	-0.87775	4.23062e-18	-1.62029	-0.786035
69394526	chr14:69394526:G:A	1.62133e-64	-1.31236e-09	-1.27832	1.31504e-17	-1.31236e-09	-1.27223
69394541	chr14:69394541:A:G	1.62238e-64	-1.31236e-09	-1.27767	1.31595e-17	-1.31236e-09	-1.27154
69394661	chr14:69394661:T:A	1.62164e-64	-1.31236e-09	-1.27812	1.31532e-17	-1.31236e-09	-1.27201
69394682	chr14:69394682:A:T	1.62133e-64	-1.31236e-09	-1.27832	1.31504e-17	-1.31236e-09	-1.27223
69394767	chr14:69394767:GA:G	1.62184e-64	-1.31236e-09	-1.278	1.31548e-17	-1.31236e-09	-1.27189
69395089	chr14:69395089:A:C	1.57463e-64	-1.31236e-09	-1.30754	1.2693e-17	-1.31236e-09	-1.30763
69395132	chr14:69395132:T:C	1.40133e-65	-2.58093	-1.1458	3.61354e-17	0.872204	-1.13361
69395272	chr14:69395272:C:T	1.61019e-64	-1.31236e-09	-1.28521	1.30527e-17	-1.31236e-09	-1.27968
69395421	chr14:69395421:A:C	1.62133e-64	-1.31236e-09	-1.27832	1.31504e-17	-1.31236e-09	-1.27223
69395656	chr14:69395656:C:T	1.62133e-64	-1.31236e-09	-1.27832	1.31504e-17	-1.31236e-09	-1.27223
69395786	chr14:69395786:C:A	1.56662e-64	-1.31236e-09	-1.31264	1.2653e-17	-1.31236e-09	-1.31078
69395974	chr14:69395974:C:T	1.1974e-65	-2.78195	-1.10204	1.01689e-18	-2.77003	-1.06189
69395989	chr14:69395989:C:A	1.62133e-64	-1.31236e-09	-1.27832	1.31504e-17	-1.31236e-09	-1.27223
69396011	chr14:69396011:G:C	1.62133e-64	-1.31236e-09	-1.27832	1.31504e-17	-1.31236e-09	-1.27223
69396596	chr14:69396596:A:T	1.8033e-65	-2.77849	-0.696039	6.64551e-15	5.54043	-0.587407
69396772	chr14:69396772:A:G	1.62133e-64	-1.31236e-09	-1.27832	1.31504e-17	-1.31236e-09	-1.27223
69396992	chr14:69396992:TATA:T	1.62146e-64	-1.31236e-09	-1.27824	1.31514e-17	-1.31236e-09	-1.27215
69397494	chr14:69397494:A:G	1.61829e-64	-1.31236e-09	-1.28019	1.31218e-17	-1.31236e-09	-1.2744
69397675	chr14:69397675:T:C	9.94312e-65	-1.76727	-3.24751e-10	6.62702e-18	-1.95752	-3.24751e-10
69397769	chr14:69397769:T:C	3.40611e-65	-2.63122	-0.207354	3.90383e-17	-0.00557659	-0.178557
69397830	chr14:69397830:A:G	1.64575e-64	-1.31236e-09	-1.26337	1.33577e-17	-1.31236e-09	-1.25658
69398152	chr14:69398152:G:A	2.03174e-64	-1.31236e-09	-1.05267	1.66609e-17	-1.31236e-09	-1.03561
69398326	chr14:69398326:G:A	1.57273e-64	-1.31236e-09	-1.30875	1.26776e-17	-1.31236e-09	-1.30884
69398564	chr14:69398564:C:G	1.40057e-65	-2.65221	-1.07505	1.38995e-18	-2.51002	-1.00938
69399941	chr14:69399941:T:C	1.70086e-64	-1.31236e-09	-1.23043	1.38257e-17	-1.31236e-09	-1.22215
69400121	chr14:69400121:G:A	1.32392e-65	-2.71012	-1.07343	1.28664e-18	-2.58885	-1.0078
69400130	chr14:69400130:C:T	1.69901e-64	-1.31236e-09	-1.23151	1.38103e-17	-1.31236e-09	-1.22327
69400772	chr14:69400772:T:C	4.187e-65	-2.60108	-0.031083	5.08039e-17	0.0779602	0.00133554
69401036	chr14:69401036:C:A	1.11421e-65	-2.72125	-1.23475	1.00704e-18	-2.61962	-1.22204
69401333	chr14:69401333:C:G	2.29591e-65	-2.43004	-0.802973	2.91225e-18	-2.0356	-0.744148
69401434	chr14:69401434:T:A	1.34158e-65	-2.583	-1.1873	3.41924e-17	0.859776	-1.17645
69402370	chr14:69402370:T:C	1.36279e-65	-2.59455	-1.16006	3.34877e-17	0.810658	-1.14816
69402729	chr14:69402729:A:G	3.60694e-65	-2.78129	-3.24751e-10	3.16974e-18	-2.69503	-3.24751e-10
69402861	chr14:69402861:T:C	1.77575e-64	-1.31236e-09	-1.18734	1.44606e-17	-1.31236e-09	-1.17725
69402954	chr14:69402954:T:C	3.44648e-65	-2.59493	-0.23186	4.23774e-17	0.100955	-0.203018
69403155	chr14:69403155:CCTGTTTGG:C	3.7694e-65	-2.73723	-3.24751e-10	3.22768e-18	-2.67691	-3.24751e-10
69403570	chr14:69403570:G:GA	1.69819e-64	-1.31236e-09	-1.232	1.38032e-17	-1.31236e-09	-1.22378
69403997	chr14:69403997:T:C	2.30733e-64	-1.31236e-09	-0.925469	1.98565e-17	-1.31236e-09	-0.860145
69404083	chr14:69404083:G:A	3.42298e-65	-2.3959	-0.437732	5.9459e-18	-1.52	-0.545971
69404139	chr14:69404139:T:C	1.89356e-64	-1.31236e-09	-1.1231	1.55465e-17	-1.31236e-09	-1.10484
69404159	chr14:69404159:A:G	1.36637e-65	-2.69214	-1.05984	1.34406e-18	-2.56036	-0.992622
69404227	chr14:69404227:A:G	4.71707e-64	-2.78151	2.57114	3.87884e-17	-2.66773	2.47717
69404338	chr14:69404338:G:T	1.6558e-64	-1.31236e-09	-1.25728	1.32211e-17	-1.31236e-09	-1.26687
69404633	chr14:69404633:G:A	1.36244e-65	-2.59779	-1.15708	3.31784e-17	0.798457	-1.14524
69405833	chr14:69405833:A:C	3.84258e-65	-1.91817	-0.799838	7.59863e-18	-1.08381	-0.736902
69405860	chr14:69405860:C:T	3.2121e-65	-2.40848	-0.488744	5.53355e-18	-1.54397	-0.59388
69406300	chr14:69406300:A:G	2.95817e-65	-2.40939	-0.570186	5.13026e-18	-1.5427	-0.670825
69406343	chr14:69406343:C:T	2.37184e-65	-2.40027	-0.800211	3.05162e-18	-1.99184	-0.741167
69406549	chr14:69406549:G:A	1.90102e-64	-1.31236e-09	-1.11917	1.54046e-17	-1.31236e-09	-1.11401
69406618	chr14:69406618:T:G	1.72456e-64	-1.31236e-09	-1.21659	1.40338e-17	-1.31236e-09	-1.20721
69407499	chr14:69407499:C:T	1.56829e-64	-1.31236e-09	-1.31158	1.26419e-17	-1.31236e-09	-1.31166
69407518	chr14:69407518:GT:G	1.61106e-64	-1.31236e-09	-1.28467	1.30461e-17	-1.31236e-09	-1.28019
69407701	chr14:69407701:C:T	2.09465e-64	-1.31236e-09	-1.02218	1.78561e-17	-1.31236e-09	-0.966331
69408136	chr14:69408136:C:A	7.62269e-65	-2.03302	-3.24751e-10	1.35582e-17	-1.24168	-3.24751e-10
69408151	chr14:69408151:T:G	1.61258e-64	-1.31236e-09	-1.28373	1.30591e-17	-1.31236e-09	-1.27919
69408674	chr14:69408674:C:T	7.03401e-65	-2.11339	-3.24751e-10	7.70232e-17	0.49543	-3.24751e-10
69409071	chr14:69409071:A:G	1.8231e-64	-1.31236e-09	-1.16102	1.41599e-17	-1.31236e-09	-1.19827
69409161	chr14:69409161:A:G	1.61196e-64	-1.31236e-09	-1.28411	1.30537e-17	-1.31236e-09	-1.2796
69409812	chr14:69409812:A:C	3.47412e-65	-2.57064	-0.248168	4.71459e-17	0.224185	-0.219615
69409983	chr14:69409983:G:T	1.60785e-64	-1.31236e-09	-1.28666	1.30183e-17	-1.31236e-09	-1.28232
69410030	chr14:69410030:A:G	1.59875e-64	-1.31236e-09	-1.29234	1.29418e-17	-1.31236e-09	-1.28822
69410358	chr14:69410358:C:CT	3.72076e-65	-2.75022	-3.24751e-10	3.27529e-18	-2.66227	-3.24751e-10
69410495	chr14:69410495:GC:G	1.75975e-64	-1.31236e-09	-1.19639	1.43012e-17	-1.31236e-09	-1.18834
69410724	chr14:69410724:T:C	2.15306e-64	-1.31236e-09	-0.99467	1.83951e-17	-1.31236e-09	-0.936595
69411404	chr14:69411404:G:A	1.61196e-64	-1.31236e-09	-1.28411	1.30537e-17	-1.31236e-09	-1.2796
69411500	chr14:69411500:C:T	1.57322e-64	-1.31236e-09	-1.30844	1.26815e-17	-1.31236e-09	-1.30854
69411613	chr14:69411613:T:A	1.21984e-65	-2.70332	-1.16211	1.16341e-18	-2.58326	-1.11406
69411724	chr14:69411724:G:A	1.35795e-65	-2.71141	-1.04675	1.31386e-18	-2.59629	-0.979416
69411738	chr14:69411738:G:A	2.41536e-64	-2.7807	1.90099	2.0364e-17	-2.65705	1.82215
69412063	chr14:69412063:G:A	4.75418e-65	-2.50512	-3.24751e-10	3.33363e-18	-2.64462	-3.24751e-10
69412128	chr14:69412128:G:A	1.3376e-65	-2.60653	-1.16673	3.2531e-17	0.788081	-1.15456
69412499	chr14:69412499:T:C	1.56576e-64	-1.31236e-09	-1.31319	1.25993e-17	-1.31236e-09	-1.31504
69412698	chr14:69412698:A:G	1.61158e-64	-1.31236e-09	-1.28435	1.30505e-17	-1.31236e-09	-1.27985
69412865	chr14:69412865:A:G	1.58905e-64	-1.31236e-09	-1.29843	1.28547e-17	-1.31236e-09	-1.29497
69412939	chr14:69412939:T:C	1.59465e-64	-1.31236e-09	-1.29491	1.28673e-17	-1.31236e-09	-1.29399
69413072	chr14:69413072:C:A	1.13399e-65	-2.63609	-1.30231	1.44727e-17	0.1306	-1.30701
69413079	chr14:69413079:A:G	3.57519e-65	-2.57123	-0.218902	4.82531e-17	0.217328	-0.189545
69413122	chr14:69413122:C:T	5.0865e-65	-2.43756	-3.24751e-10	2.91439e-18	-2.77902	-3.24751e-10
69413281	chr14:69413281:G:A	1.7669e-64	-1.31236e-09	-1.19233	1.34656e-17	-1.31236e-09	-1.24854
69413414	chr14:69413414:G:A	1.32278e-65	-2.62007	-1.16434	2.98292e-17	0.699379	-1.15257
69413446	chr14:69413446:A:G	1.81374e-64	-1.31236e-09	-1.16617	1.47452e-17	-1.31236e-09	-1.15776
69413767	chr14:69413767:G:C	6.57787e-65	-2.18044	-3.24751e-10	9.06536e-17	0.658369	-3.24751e-10
69413972	chr14:69413972:A:G	1.81586e-64	-1.31236e-09	-1.165	1.47637e-17	-1.31236e-09	-1.1565
69414695	chr14:69414695:G:A	1.61233e-64	-1.31236e-09	-1.28388	1.30569e-17	-1.31236e-09	-1.27936
69414923	chr14:69414923:T:G	6.423e-65	-2.22998	0.0257163	1.22068e-17	-1.2375	-0.109185
69414961	chr14:69414961:G:A	1.37131e-65	-2.75248	-0.995899	7.63737e-18	-0.805373	-1.01025
69415063	chr14:69415063:A:G	1.23822e-65	-2.61869	-1.23178	1.68211e-17	0.221959	-1.248
69415507	chr14:69415507:C:T	1.61196e-64	-1.31236e-09	-1.28411	1.30537e-17	-1.31236e-09	-1.2796
69415675	chr14:69415675:A:G	4.02036e-65	-2.50319	-0.169582	6.54122e-17	0.468711	-0.136679
69415716	chr14:69415716:C:G	2.62947e-64	-1.31236e-09	-0.79478	2.00728e-17	-1.31236e-09	-0.849311
69415982	chr14:69415982:A:G	2.03174e-64	-1.31236e-09	-1.05267	1.66609e-17	-1.31236e-09	-1.03561
69416241	chr14:69416241:G:A	5.99755e-65	-2.2728	-3.24751e-10	2.94036e-18	-2.77014	-3.24751e-10
69416469	chr14:69416469:G:T	1.61199e-64	-1.31236e-09	-1.28409	1.3054e-17	-1.31236e-09	-1.27958
69417001	chr14:69417001:T:G	3.62799e-65	-2.77547	-3.24751e-10	3.12638e-18	-2.7088	-3.24751e-10
69417412	chr14:69417412:C:T	1.61176e-64	-1.31236e-09	-1.28424	1.3052e-17	-1.31236e-09	-1.27974
69417455	chr14:69417455:A:G	1.61196e-64	-1.31236e-09	-1.28411	1.30537e-17	-1.31236e-09	-1.2796
69417952	chr14:69417952:C:T	1.56051e-64	-1.31236e-09	-1.31655	1.25849e-17	-1.31236e-09	-1.31618
69417995	chr14:69417995:C:G	1.61182e-64	-1.31236e-09	-1.2842	1.30525e-17	-1.31236e-09	-1.2797
69418530	chr14:69418530:A:G	1.6121e-64	-1.31236e-09	-1.28402	1.3055e-17	-1.31236e-09	-1.27951
69418684	chr14:69418684:A:G	1.55831e-64	-1.31236e-09	-1.31796	1.25624e-17	-1.31236e-09	-1.31797
69418713	chr14:69418713:A:G	1.34735e-65	-2.70988	-1.05612	1.30891e-18	-2.59137	-0.988114
69418903	chr14:69418903:T:A	1.61196e-64	-1.31236e-09	-1.28411	1.30537e-17	-1.31236e-09	-1.2796
69419319	chr14:69419319:A:G	3.60507e-65	-2.56654	-0.215267	4.92701e-17	0.234043	-0.185403
69419372	chr14:69419372:A:G	1.63959e-64	-1.31236e-09	-1.26712	1.32905e-17	-1.31236e-09	-1.26163
69419384	chr14:69419384:G:A	1.96919e-64	-1.31236e-09	-1.08394	1.61493e-17	-1.31236e-09	-1.0668
69419596	chr14:69419596:T:C	1.28801e-65	-2.77289	-1.03816	3.68112e-18	-1.57596	-0.969501
69419718	chr14:69419718:G:T	1.8155e-64	-1.31236e-09	-1.1652	1.476e-17	-1.31236e-09	-1.15676
69420357	chr14:69420357:T:C	3.49851e-64	-1.31236e-09	-0.509224	2.81285e-17	-1.31236e-09	-0.511894
69420703	chr14:69420703:ACT:A	3.31439e-64	-1.31236e-09	-0.563289	2.80064e-17	-1.31236e-09	-0.516243
69421150	chr14:69421150:G:T	2.92507e-65	-2.4288	-0.562024	4.97798e-18	-1.58054	-0.663112
69421278	chr14:69421278:T:C	1.61196e-64	-1.31236e-09	-1.28411	1.30537e-17	-1.31236e-09	-1.2796
69421312	chr14:69421312:T:G	1.61196e-64	-1.31236e-09	-1.28411	1.30537e-17	-1.31236e-09	-1.2796
69421345	chr14:69421345:C:T	1.61184e-64	-1.31236e-09	-1.28419	1.30527e-17	-1.31236e-09	-1.27969
69421423	chr14:69421423:C:T	3.54063e-65	-2.59117	-0.208667	4.55854e-17	0.150514	-0.179604
69421464	chr14:69421464:C:G	1.14759e-65	-2.78167	-1.14481	9.66842e-19	-2.77406	-1.10834
69421604	chr14:69421604:C:G	1.57273e-64	-1.31236e-09	-1.30875	1.26776e-17	-1.31236e-09	-1.30884
69421619	chr14:69421619:C:T	2.78091e-65	-2.43349	-0.607881	4.73442e-18	-1.58755	-0.706264
69421716	chr14:69421716:G:A	9.66648e-65	-1.79548	-3.24751e-10	5.02454e-18	-2.23434	-3.24751e-10
69422012	chr14:69422012:T:C	1.61251e-64	-1.31236e-09	-1.28377	1.30585e-17	-1.31236e-09	-1.27924
69422664	chr14:69422664:A:G	3.56881e-65	-2.56554	-0.226377	4.90551e-17	0.241161	-0.196893
69423318	chr14:69423318:T:C	1.61274e-64	-1.31236e-09	-1.28363	1.30602e-17	-1.31236e-09	-1.27911
69423515	chr14:69423515:C:T	1.61213e-64	-1.31236e-09	-1.28401	1.30552e-17	-1.31236e-09	-1.27949
69423597	chr14:69423597:A:G	1.76282e-64	-1.31236e-09	-1.19464	1.42864e-17	-1.31236e-09	-1.18937
69423951	chr14:69423951:A:G	2.66563e-64	-1.31236e-09	-0.781121	2.1135e-17	-1.31236e-09	-0.797746
69423971	chr14:69423971:G:A	1.64648e-64	-1.31236e-09	-1.26292	1.33452e-17	-1.31236e-09	-1.25752
69424069	chr14:69424069:A:G	2.13196e-64	-1.31236e-09	-1.00452	1.72792e-17	-1.31236e-09	-0.999173
69424638	chr14:69424638:C:T	1.39768e-65	-2.5516	-1.17773	3.96968e-17	0.999082	-1.16649
69425376	chr14:69425376:C:A	1.38452e-65	-2.57597	-1.16282	3.63781e-17	0.896339	-1.15105
69425828	chr14:69425828:A:G	2.07591e-64	-1.31236e-09	-1.03116	1.76288e-17	-1.31236e-09	-0.979143
69425917	chr14:69425917:G:A	2.03079e-64	-1.31236e-09	-1.05314	1.60015e-17	-1.31236e-09	-1.07599
69426007	chr14:69426007:T:A	1.36538e-65	-2.68018	-1.07253	1.34532e-18	-2.54518	-1.00687
69426108	chr14:69426108:A:G	1.65103e-64	-1.31236e-09	-1.26016	1.3388e-17	-1.31236e-09	-1.25432
69426228	chr14:69426228:T:C	9.23443e-65	-2.23376	0.392554	1.69063e-17	-1.2492	0.228211
69426342	chr14:69426342:G:A	1.61162e-64	-1.31236e-09	-1.28432	1.30508e-17	-1.31236e-09	-1.27983
69426400	chr14:69426400:AAGGATACAGATAAAC:A	1.39916e-63	-2.77858	3.65548	1.04488e-16	-2.64882	3.44921
69426715	chr14:69426715:CAGG:C	1.38035e-65	-2.57778	-1.16403	3.60392e-17	0.888217	-1.15229
69426740	chr14:69426740:T:C	1.61245e-64	-1.31236e-09	-1.28381	1.30579e-17	-1.31236e-09	-1.27928
69426799	chr14:69426799:G:A	2.11548e-64	-1.31236e-09	-1.01228	1.80369e-17	-1.31236e-09	-0.956258
69426929	chr14:69426929:C:T	5.96706e-65	-2.27789	-3.24751e-10	1.14497e-16	0.891875	-3.24751e-10
69427092	chr14:69427092:C:T	1.56489e-64	-1.31236e-09	-1.31375	1.26147e-17	-1.31236e-09	-1.31382
69427207	chr14:69427207:T:C	1.99558e-64	-1.31236e-09	-1.07062	1.68339e-17	-1.31236e-09	-1.02528
69427559	chr14:69427559:C:T	1.61829e-64	-1.31236e-09	-1.28019	1.31793e-17	-1.31236e-09	-1.27003
69427659	chr14:69427659:T:C	1.80018e-64	-1.31236e-09	-1.17368	1.46268e-17	-1.31236e-09	-1.16582
69428208	chr14:69428208:C:T	1.65425e-64	-1.31236e-09	-1.25822	1.32247e-17	-1.31236e-09	-1.26659
69428297	chr14:69428297:T:C	1.39485e-65	-2.67876	-1.0526	1.38017e-18	-2.54212	-0.984354
69428456	chr14:69428456:A:G	8.87342e-65	-2.26447	0.383387	1.59311e-17	-1.29983	0.219419
69428572	chr14:69428572:A:G	1.32752e-65	-2.75247	-1.02836	7.39257e-18	-0.807786	-1.04042
69428695	chr14:69428695:A:AGT	1.61224e-64	-1.31236e-09	-1.28394	1.30562e-17	-1.31236e-09	-1.27941
69429365	chr14:69429365:G:A	3.6478e-65	-2.59432	-0.175702	4.59505e-17	0.127469	-0.148582
69429483	chr14:69429483:G:T	1.21491e-65	-2.64356	-1.22591	1.52049e-17	0.106876	-1.23393
69429582	chr14:69429582:G:A	3.71059e-65	-2.75296	-3.24751e-10	3.23844e-18	-2.67358	-3.24751e-10
69430418	chr14:69430418:T:G	3.53399e-65	-2.57308	-0.228639	4.7843e-17	0.218883	-0.199635
69430775	chr14:69430775:T:C	1.89282e-64	-1.31236e-09	-1.1235	1.62027e-17	-1.31236e-09	-1.0635
69431131	chr14:69431131:G:T	2.16542e-64	-1.31236e-09	-0.988945	1.85005e-17	-1.31236e-09	-0.930881
69431371	chr14:69431371:T:C	1.56225e-64	-1.31236e-09	-1.31544	1.26138e-17	-1.31236e-09	-1.31388
69431459	chr14:69431459:T:G	1.88336e-64	-1.31236e-09	-1.1285	1.5288e-17	-1.31236e-09	-1.12161
69431631	chr14:69431631:C:T	3.35721e-65	-2.57621	-0.276827	4.46689e-17	0.199082	-0.248482
69431926	chr14:69431926:G:A	2.59224e-65	-2.41425	-0.697377	3.32891e-18	-2.01246	-0.633578
69432499	chr14:69432499:T:A	1.30319e-63	-1.31236e-09	0.805837	1.00721e-16	-1.31236e-09	0.763675
69432539	chr14:69432539:G:A	1.61088e-64	-1.31236e-09	-1.28478	1.30446e-17	-1.31236e-09	-1.2803
69432570	chr14:69432570:G:A	1.5733e-64	-1.31236e-09	-1.30839	1.27095e-17	-1.31236e-09	-1.30633
69433210	chr14:69433210:G:A	1.61242e-64	-1.31236e-09	-1.28382	1.30577e-17	-1.31236e-09	-1.2793
69433259	chr14:69433259:A:G	6.95674e-64	-1.31236e-09	0.17815	5.08331e-17	-1.31236e-09	0.0798704
69433277	chr14:69433277:C:A	7.13444e-65	-2.09921	-3.24751e-10	2.62208e-17	-0.582125	-3.24751e-10
69433291	chr14:69433291:C:T	3.44433e-64	-1.31236e-09	-0.524832	2.51934e-17	-1.31236e-09	-0.622094
69433320	chr14:69433320:G:T	1.7393e-64	-1.31236e-09	-1.20808	1.38927e-17	-1.31236e-09	-1.21731
69433542	chr14:69433542:A:G	3.21738e-65	-2.59665	-0.298934	4.0629e-17	0.126504	-0.2707
69433560	chr14:69433560:G:A	2.38457e-64	-1.31236e-09	-0.892544	1.90895e-17	-1.31236e-09	-0.899541
69433707	chr14:69433707:T:C	1.92984e-64	-1.31236e-09	-1.10413	1.65804e-17	-1.31236e-09	-1.04045
69433920	chr14:69433920:A:C	2.14459e-64	-1.31236e-09	-0.998613	1.82341e-17	-1.31236e-09	-0.945385
69433922	chr14:69433922:C:T	1.36473e-65	-2.66024	-1.09295	1.35582e-18	-2.51425	-1.03003
69433957	chr14:69433957:G:A	1.72396e-64	-1.31236e-09	-1.21694	1.37782e-17	-1.31236e-09	-1.22559
69434516	chr14:69434516:T:C	1.59183e-64	-1.31236e-09	-1.29668	1.30765e-17	-1.31236e-09	-1.27786
69434582	chr14:69434582:GAC:G	1.56276e-64	-1.31236e-09	-1.31511	1.26132e-17	-1.31236e-09	-1.31393
69434749	chr14:69434749:G:A	1.57284e-64	-1.31236e-09	-1.30868	1.26784e-17	-1.31236e-09	-1.30878
69434791	chr14:69434791:T:C	1.56639e-64	-1.31236e-09	-1.31279	1.26025e-17	-1.31236e-09	-1.31478
69435380	chr14:69435380:G:A	1.59687e-64	-1.31236e-09	-1.29352	1.2941e-17	-1.31236e-09	-1.28828
69435829	chr14:69435829:C:T	2.89735e-64	-1.31236e-09	-0.697764	2.17855e-17	-1.31236e-09	-0.767431
69436704	chr14:69436704:T:C	3.30986e-65	-2.59858	-0.268658	4.12653e-17	0.111391	-0.240045
69436953	chr14:69436953:C:T	2.32561e-64	-1.31236e-09	-0.917579	1.99893e-17	-1.31236e-09	-0.853478
69436961	chr14:69436961:G:A	1.75484e-64	-1.31236e-09	-1.19918	1.40133e-17	-1.31236e-09	-1.20867
69437288	chr14:69437288:G:A	1.84312e-64	-1.31236e-09	-1.1501	1.51354e-17	-1.31236e-09	-1.13164
69437292	chr14:69437292:G:A	3.36949e-65	-2.61179	-0.237598	4.03766e-17	0.0583284	-0.208756
69437590	chr14:69437590:G:T	1.77784e-64	-1.31236e-09	-1.18616	1.44455e-17	-1.31236e-09	-1.1783
69437683	chr14:69437683:G:A	1.9747e-64	-1.08115	-3.24751e-10	2.94228e-17	-0.466907	-3.24751e-10
69437766	chr14:69437766:T:C	1.27482e-64	-1.51876	-3.24751e-10	2.72516e-17	-0.543565	-3.24751e-10
69437995	chr14:69437995:T:C	1.57358e-64	-1.31236e-09	-1.30821	1.26845e-17	-1.31236e-09	-1.3083
69438017	chr14:69438017:C:T	3.11755e-64	-1.31236e-09	-0.624515	2.28776e-17	-1.31236e-09	-0.718518
69438246	chr14:69438246:A:G	1.34741e-65	-2.60949	-1.15647	3.18224e-17	0.756533	-1.14504
69438247	chr14:69438247:C:T	1.92916e-64	-1.31236e-09	-1.10448	1.56643e-17	-1.31236e-09	-1.09729
69438419	chr14:69438419:G:A	8.34443e-65	-2.30114	0.358586	1.46241e-17	-1.36186	0.195854
69438491	chr14:69438491:T:G	1.80307e-64	-1.31236e-09	-1.17207	1.46512e-17	-1.31236e-09	-1.16415
69438917	chr14:69438917:T:C	4.88827e-65	-1.54666	-0.930645	1.04817e-17	-0.580226	-0.918821
69438970	chr14:69438970:C:G	3.51002e-65	-2.58181	-0.226719	4.58072e-17	0.173847	-0.198083
69439008	chr14:69439008:G:A	3.47839e-65	-2.58139	-0.236186	4.54293e-17	0.175142	-0.207662
69439413	chr14:69439413:C:G	4.25794e-64	-2.78188	2.4691	3.43956e-17	-2.68868	2.37793
69439536	chr14:69439536:A:G	2.15873e-64	-1.31236e-09	-0.992044	1.8431e-17	-1.31236e-09	-0.934645
69440334	chr14:69440334:A:G	6.67698e-64	-1.31236e-09	0.137103	4.88816e-17	-1.31236e-09	0.0407247
69440336	chr14:69440336:C:T	1.64835e-64	-1.31236e-09	-1.26179	1.32682e-17	-1.31236e-09	-1.26331
69440472	chr14:69440472:A:C	1.55834e-64	-1.31236e-09	-1.31794	1.25696e-17	-1.31236e-09	-1.3174
69440820	chr14:69440820:C:T	4.00691e-64	-1.31236e-09	-0.373541	3.10162e-17	-1.31236e-09	-0.414167
69440960	chr14:69440960:G:C	1.68922e-65	-2.75312	-0.786759	1.52617e-18	-2.73945	-0.686462
69441017	chr14:69441017:A:G	1.26461e-65	-2.65325	-1.17613	2.53388e-17	0.548335	-1.16468
69441618	chr14:69441618:T:G	4.13978e-65	-2.5875	-0.0560068	5.42457e-17	0.167775	-0.0229281
69441717	chr14:69441717:A:G	1.42005e-65	-2.61991	-1.09355	3.23295e-17	0.705388	-1.07809
69441785	chr14:69441785:G:C	1.61196e-64	-1.31236e-09	-1.28411	1.30537e-17	-1.31236e-09	-1.2796
69442037	chr14:69442037:A:G	1.73759e-64	-1.31236e-09	-1.20906	1.38797e-17	-1.31236e-09	-1.21825
69443083	chr14:69443083:T:C	1.29938e-65	-2.70915	-1.0931	1.25607e-18	-2.59134	-1.02935
69443108	chr14:69443108:C:T	3.60449e-65	-2.78197	-3.24751e-10	1.44731e-17	-1.17638	-3.24751e-10
69443270	chr14:69443270:C:A	1.57303e-64	-1.31236e-09	-1.30856	1.268e-17	-1.31236e-09	-1.30865
69443490	chr14:69443490:T:C	3.90198e-65	-2.62481	-0.0778489	4.43489e-17	-0.011489	-0.0450999
69443901	chr14:69443901:T:C	1.75502e-64	-1.31236e-09	-1.19908	1.42735e-17	-1.31236e-09	-1.19027
69443907	chr14:69443907:C:G	2.47333e-64	-0.855997	-3.24751e-10	1.68413e-17	-1.02484	-3.24751e-10
69443911	chr14:69443911:C:T	7.9422e-65	-2.29694	0.304981	1.41189e-17	-1.34868	0.147524
69443922	chr14:69443922:A:G	4.79425e-64	-1.31236e-09	-0.194144	3.3471e-17	-1.31236e-09	-0.337998
69444044	chr14:69444044:A:G	1.38313e-64	-1.43722	-3.24751e-10	1.06647e-17	-1.48174	-3.24751e-10
69444448	chr14:69444448:A:G	1.61196e-64	-1.31236e-09	-1.28411	1.30537e-17	-1.31236e-09	-1.2796
69444574	chr14:69444574:A:G	1.55836e-64	-1.31236e-09	-1.31793	1.25628e-17	-1.31236e-09	-1.31794
69444593	chr14:69444593:T:C	1.4867e-65	-2.69636	-0.971229	1.90107e-18	-2.22702	-0.979242
69444770	chr14:69444770:G:A	3.62872e-64	-1.31236e-09	-0.472681	2.89001e-17	-1.31236e-09	-0.484831
69444803	chr14:69444803:A:G	4.69677e-65	-2.51727	-3.24751e-10	6.89446e-16	2.68721	-3.24751e-10
69445183	chr14:69445183:A:G	1.43357e-65	-2.56302	-1.14095	4.03671e-17	0.977772	-1.12843
69445291	chr14:69445291:A:G	2.51779e-65	-2.65447	-0.486293	2.45207e-17	-0.154192	-0.494966
69445668	chr14:69445668:G:A	1.40669e-65	-2.60441	-1.1185	3.39202e-17	0.779509	-1.10418
69445714	chr14:69445714:G:A	1.58283e-64	-1.31236e-09	-1.30235	1.27586e-17	-1.31236e-09	-1.30247
69445862	chr14:69445862:C:T	1.75627e-64	-1.31236e-09	-1.19837	1.33992e-17	-1.31236e-09	-1.25348
69446598	chr14:69446598:C:T	1.55902e-64	-1.31236e-09	-1.31751	1.25693e-17	-1.31236e-09	-1.31742
69447698	chr14:69447698:G:T	1.21443e-65	-2.6948	-1.17507	1.16909e-18	-2.56902	-1.12343
69447927	chr14:69447927:A:AG	1.60635e-64	-1.31236e-09	-1.2876	1.30054e-17	-1.31236e-09	-1.28332
69447947	chr14:69447947:A:G	1.60063e-64	-1.31236e-09	-1.29116	1.29573e-17	-1.31236e-09	-1.28702
69448423	chr14:69448423:A:C	4.98937e-65	-2.45684	-3.24751e-10	3.68636e-18	-2.54404	-3.24751e-10
69448474	chr14:69448474:A:G	1.5716e-64	-1.31236e-09	-1.30947	1.28025e-17	-1.31236e-09	-1.29904
69449024	chr14:69449024:T:G	1.64768e-64	-1.31236e-09	-1.26219	1.31432e-17	-1.31236e-09	-1.27278
69449370	chr14:69449370:T:C	1.8203e-64	-1.31236e-09	-1.16256	1.47948e-17	-1.31236e-09	-1.1544
69450572	chr14:69450572:T:A	1.57398e-64	-1.31236e-09	-1.30795	1.26875e-17	-1.31236e-09	-1.30806
69450671	chr14:69450671:A:G	1.64867e-64	-1.31236e-09	-1.26159	1.33036e-17	-1.31236e-09	-1.26065
69450983	chr14:69450983:T:C	1.57772e-64	-1.31236e-09	-1.30558	1.2753e-17	-1.31236e-09	-1.30291
69451299	chr14:69451299:G:A	8.66211e-65	-2.30067	0.395484	1.51595e-17	-1.36055	0.230501
69451392	chr14:69451392:A:G	2.44082e-64	-0.869227	-3.24751e-10	4.10886e-17	-0.132947	-3.24751e-10
69451415	chr14:69451415:G:T	3.48461e-65	-2.58005	-0.235736	4.56428e-17	0.179762	-0.207593
69451604	chr14:69451604:T:C	3.71113e-64	-1.31236e-09	-0.450225	2.95831e-17	-1.31236e-09	-0.461473
69452344	chr14:69452344:T:G	5.24385e-64	-1.31236e-09	-0.104506	3.64257e-17	-1.31236e-09	-0.253404
69452351	chr14:69452351:C:T	1.59992e-64	-1.31236e-09	-1.2916	1.295e-17	-1.31236e-09	-1.28758
69452396	chr14:69452396:C:T	1.46705e-65	-2.77028	-0.910611	4.35303e-18	-1.55498	-0.822824
69452473	chr14:69452473:C:T	3.30134e-64	-1.31236e-09	-0.567233	2.78213e-17	-1.31236e-09	-0.522874
69452519	chr14:69452519:G:A	6.14329e-65	-2.23685	-0.0119328	1.24547e-17	-1.18094	-0.145639
69452538	chr14:69452538:CA:C	1.3498e-65	-2.61149	-1.1527	3.12505e-17	0.734193	-1.14083
69452600	chr14:69452600:G:T	1.29194e-65	-2.71359	-1.09441	1.24596e-18	-2.59833	-1.03045
69453112	chr14:69453112:G:A	1.57732e-64	-1.31236e-09	-1.30584	1.27494e-17	-1.31236e-09	-1.30319
69453461	chr14:69453461:T:C	1.57767e-64	-1.31236e-09	-1.30561	1.27525e-17	-1.31236e-09	-1.30295
69453534	chr14:69453534:G:A	1.58327e-64	-1.31236e-09	-1.30207	1.28054e-17	-1.31236e-09	-1.29881
69453641	chr14:69453641:A:C	1.56151e-64	-1.31236e-09	-1.31591	1.26052e-17	-1.31236e-09	-1.31457
69453694	chr14:69453694:T:C	2.03142e-64	-1.31236e-09	-1.05283	1.66587e-17	-1.31236e-09	-1.03575
69454013	chr14:69454013:A:G	3.61138e-65	-2.58694	-0.193112	4.66722e-17	0.157118	-0.162647
69454044	chr14:69454044:G:A	3.75052e-65	-2.74225	-3.24751e-10	7.222e-18	-1.87154	-3.24751e-10
69454262	chr14:69454262:A:G	1.57747e-64	-1.31236e-09	-1.30574	1.27508e-17	-1.31236e-09	-1.30309
69454957	chr14:69454957:T:C	1.42582e-65	-2.57351	-1.13589	3.75328e-17	0.899442	-1.1229
69455319	chr14:69455319:G:T	1.75338e-64	-1.31236e-09	-1.20002	1.40732e-17	-1.31236e-09	-1.2044
69456022	chr14:69456022:C:T	1.5875e-64	-1.31236e-09	-1.2994	1.2839e-17	-1.31236e-09	-1.29619
69456301	chr14:69456301:C:T	3.84591e-65	-1.91086	-0.806277	7.63444e-18	-1.07205	-0.743962
69456317	chr14:69456317:G:A	1.57757e-64	-1.31236e-09	-1.30567	1.27516e-17	-1.31236e-09	-1.30302
69456479	chr14:69456479:C:T	2.6712e-64	-1.31236e-09	-0.779032	2.0076e-17	-1.31236e-09	-0.849155
69456985	chr14:69456985:T:C	1.26389e-65	-2.65271	-1.17725	2.44767e-17	0.515465	-1.16642
69457185	chr14:69457185:C:T	2.00081e-65	-2.16535	-1.20524	5.4121e-18	-0.974408	-1.18563
69457187	chr14:69457187:C:T	5.21021e-65	-2.60513	0.191605	5.91858e-17	-0.0223041	0.254308
69457632	chr14:69457632:G:T	3.75002e-65	-2.74239	-3.24751e-10	3.34025e-18	-2.64263	-3.24751e-10
69457712	chr14:69457712:T:G	4.2453e-64	-2.78183	2.46608	3.47692e-17	-2.67475	2.37481
69457755	chr14:69457755:C:T	2.23246e-64	-0.958457	-3.24751e-10	1.12625e-17	-1.4272	-3.24751e-10
69458012	chr14:69458012:C:G	1.59505e-64	-1.31236e-09	-1.29466	1.28922e-17	-1.31236e-09	-1.29206
69458404	chr14:69458404:G:A	1.83525e-64	-1.31236e-09	-1.15438	1.38471e-17	-1.31236e-09	-1.2206
69458652	chr14:69458652:C:T	2.25478e-64	-1.31236e-09	-0.948509	1.92964e-17	-1.31236e-09	-0.88876
```
