## Supplementary material for "Characterization of shared and ancestry-specific signals driving complex traits using multi-ancestry fine-mapping": susiex_nc3.cs80.cs

```
CS_ID	SNP	BP	REF_ALLELE	ALT_ALLELE	REF_FRQ	BETA	SE	-LOG10P	CS_PIP	OVRL_PIP
1	chr14:68958750:T:C	68958750	C,NA	T,NA	1,NA	inf,NA	inf,NA	57.5396,NA	1	1
2	chr14:68875533:C:T	68875533	T,T	C,C	1,1	-inf,-inf	inf,inf	10.8577,1.23078	0.999614	0.999614
3	chr14:67947052:G:T	67947052	T,T	G,G	1,1	inf,inf	inf,inf	5.53969,3.28279	0.0702692	0.0702692
3	chr14:67922326:T:A	67922326	A,A	T,T	1,1	inf,inf	inf,inf	5.42305,3.41833	0.0657755	0.0657755
3	chr14:67916918:G:A	67916918	A,A	G,G	1,1	inf,inf	inf,inf	5.4143,3.42059	0.0650412	0.0650412
3	chr14:67983560:C:A	67983560	A,A	C,C	1,1	inf,inf	inf,inf	5.46094,3.32064	0.0616508	0.0616508
3	chr14:67951165:T:G	67951165	G,G	T,T	1,1	inf,inf	inf,inf	5.43879,3.33098	0.0599978	0.0599978
3	chr14:67984531:A:C	67984531	C,C	A,A	1,1	inf,inf	inf,inf	5.52138,3.17585	0.053828	0.053828
3	chr14:68001175:G:A	68001175	A,A	G,G	1,1	inf,inf	inf,inf	5.38637,3.29125	0.0414022	0.0414022
3	chr14:67987788:G:A	67987788	A,A	G,G	1,1	inf,inf	inf,inf	5.42351,3.13708	0.0387398	0.0387398
3	chr14:68012456:C:T	68012456	T,T	C,C	1,1	inf,inf	inf,inf	5.3769,3.21296	0.0352983	0.0352983
3	chr14:68034237:C:T	68034237	T,T	C,C	1,1	inf,inf	inf,inf	5.54623,2.97775	0.0331345	0.0331345
3	chr14:68007222:T:C	68007222	C,C	T,T	1,1	inf,inf	inf,inf	5.32904,3.22062	0.0316085	0.0316085
3	chr14:67999645:G:A	67999645	A,A	G,G	1,1	inf,inf	inf,inf	5.23016,3.34055	0.0315297	0.0315297
3	chr14:68034997:C:A	68034997	A,A	C,C	1,1	inf,inf	inf,inf	5.44817,3.04033	0.0303828	0.0303828
3	chr14:68026441:G:A	68026441	A,A	G,G	1,1	inf,inf	inf,inf	5.39567,3.09453	0.0288425	0.0288425
3	chr14:68054189:G:A	68054189	A,A	G,G	1,1	inf,inf	inf,inf	5.29136,3.16754	0.026287	0.026287
3	chr14:67999521:T:C	67999521	C,C	T,T	1,1	inf,inf	inf,inf	5.34371,3.09743	0.0253438	0.0253438
3	chr14:67984739:C:T	67984739	T,T	C,C	1,1	inf,inf	inf,inf	5.57969,2.69111	0.0241596	0.0241596
3	chr14:68021607:C:T	68021607	T,T	C,C	1,1	inf,inf	inf,inf	5.40126,2.99279	0.0237395	0.0237395
3	chr14:68023385:G:C	68023385	C,C	G,G	1,1	inf,inf	inf,inf	5.31141,3.10065	0.0234074	0.0234074
3	chr14:68016173:A:G	68016173	G,G	A,A	1,1	inf,inf	inf,inf	5.25058,3.16586	0.0232935	0.0232935
3	chr14:68053938:C:G	68053938	G,G	C,C	1,1	inf,inf	inf,inf	5.31687,3.05455	0.0221723	0.0221723
```
