## Supplementary material for "Characterization of shared and ancestry-specific signals driving complex traits using multi-ancestry fine-mapping": susiex_nc3.cs80.snp (part 1 of 2)

```
BP	SNP	PIP(CS1)	LogBF(CS1,Pop1)	LogBF(CS1,Pop2)	PIP(CS2)	LogBF(CS2,Pop1)	LogBF(CS2,Pop2)	PIP(CS3)	LogBF(CS3,Pop1)	LogBF(CS3,Pop2)
67259204	chr14:67259204:CAT:C	2.50281e-67	-2.18405	-1.16658	8.26573e-18	-1.38503	-1.15791	5.97264e-10	-1.51191	-1.19443
67259269	chr14:67259269:C:T	3.14214e-66	-1.31236e-09	-0.820559	4.65142e-17	-1.31236e-09	-0.815294	4.20903e-09	-1.31236e-09	-0.753709
67259484	chr14:67259484:C:T	3.92165e-67	-2.35686	-0.544677	3.21661e-17	-0.618575	-0.565563	1.25479e-09	-1.41024	-0.55374
67259948	chr14:67259948:C:T	1.65494e-66	-0.656859	-0.804839	1.02257e-16	0.781684	-0.809249	8.27414e-09	0.839992	-0.917799
67260893	chr14:67260893:A:G	2.07454e-66	-1.31236e-09	-1.23572	3.07657e-17	-1.31236e-09	-1.22865	2.55675e-09	-1.31236e-09	-1.25221
67261308	chr14:67261308:C:T	4.51699e-67	-2.7602	-3.24751e-10	6.62634e-18	-2.764	-3.24751e-10	5.57399e-10	-2.77542	-3.24751e-10
67261579	chr14:67261579:T:C	2.01394e-66	-1.31236e-09	-1.26537	2.93491e-17	-1.31236e-09	-1.27579	2.57276e-09	-1.31236e-09	-1.24596
67261654	chr14:67261654:T:C	5.95822e-67	-2.48328	-3.24751e-10	1.61677e-17	-1.87204	-3.24751e-10	1.39752e-09	-1.85624	-3.24751e-10
67261989	chr14:67261989:C:G	1.95413e-66	-1.31236e-09	-1.29552	2.87396e-17	-1.31236e-09	-1.29678	2.44077e-09	-1.31236e-09	-1.29863
67262117	chr14:67262117:A:G	5.63787e-67	-2.53854	-3.24751e-10	7.91607e-18	-2.58616	-3.24751e-10	7.07513e-10	-2.53694	-3.24751e-10
67262565	chr14:67262565:T:C	1.69914e-66	-0.649662	-0.785677	1.04358e-16	0.782673	-0.789896	8.45591e-09	0.843914	-0.89999
67262731	chr14:67262731:A:G	7.53804e-67	-2.24809	-3.24751e-10	2.37149e-17	-1.48895	-3.24751e-10	2.10928e-09	-1.4446	-3.24751e-10
67262968	chr14:67262968:C:G	4.57347e-66	-1.31236e-09	-0.445191	6.71875e-17	-1.31236e-09	-0.447563	5.13959e-09	-1.31236e-09	-0.55397
67262988	chr14:67262988:C:A	1.95406e-66	-1.31236e-09	-1.29555	2.87386e-17	-1.31236e-09	-1.29681	2.44067e-09	-1.31236e-09	-1.29867
67263305	chr14:67263305:A:G	2.07639e-66	-1.31236e-09	-1.23483	3.04125e-17	-1.31236e-09	-1.2402	2.58883e-09	-1.31236e-09	-1.23974
67263329	chr14:67263329:T:C	2.05367e-66	-1.31236e-09	-1.24583	3.06312e-17	-1.31236e-09	-1.23303	2.58424e-09	-1.31236e-09	-1.24151
67263445	chr14:67263445:T:C	3.11523e-66	-1.31236e-09	-0.829159	4.59214e-17	-1.31236e-09	-0.82812	3.89005e-09	-1.31236e-09	-0.83252
67263681	chr14:67263681:C:G	2.5294e-66	-1.31236e-09	-1.03748	3.74579e-17	-1.31236e-09	-1.03183	3.13205e-09	-1.31236e-09	-1.04926
67264220	chr14:67264220:C:T	2.15802e-66	-1.31236e-09	-1.19627	3.18566e-17	-1.31236e-09	-1.1938	2.62337e-09	-1.31236e-09	-1.22648
67264243	chr14:67264243:G:C	4.82205e-66	-1.31236e-09	-0.392263	7.08675e-17	-1.31236e-09	-0.394239	5.40509e-09	-1.31236e-09	-0.5036
67264558	chr14:67264558:G:T	2.57368e-66	-1.31236e-09	-1.02013	3.78445e-17	-1.31236e-09	-1.02156	2.94997e-09	-1.31236e-09	-1.10915
67264592	chr14:67264592:T:A	1.64738e-65	-1.31236e-09	0.836307	2.47172e-16	-1.31236e-09	0.855035	1.83775e-08	-1.31236e-09	0.720185
67264730	chr14:67264730:A:G	2.51231e-67	-2.20327	-1.14358	8.06502e-18	-1.43375	-1.13377	5.84438e-10	-1.555	-1.17304
67264931	chr14:67264931:CAT:C	7.82077e-67	-2.21126	-3.24751e-10	2.51014e-17	-1.43213	-3.24751e-10	2.23489e-09	-1.38675	-3.24751e-10
67264954	chr14:67264954:A:C	2.6802e-67	-2.17464	-1.10752	8.8484e-18	-1.37656	-1.09825	6.34937e-10	-1.50324	-1.14193
67265778	chr14:67265778:A:T	1.75067e-65	-1.31236e-09	0.897119	2.59084e-16	-1.31236e-09	0.902102	2.24766e-08	-1.31236e-09	0.921534
67266032	chr14:67266032:T:A	7.15854e-67	-1.00533	-1.29441	3.52963e-18	-2.0929	-1.30096	2.08363e-10	-2.48442	-1.275
67266144	chr14:67266144:G:A	7.6937e-67	-1.79093	-0.436717	7.17026e-18	-2.24156	-0.443553	4.37367e-10	-2.49984	-0.518088
67266230	chr14:67266230:C:T	4.86022e-66	-1.31236e-09	-0.384379	7.15194e-17	-1.31236e-09	-0.385081	5.46348e-09	-1.31236e-09	-0.492856
67266247	chr14:67266247:A:T	6.15551e-67	-1.89379	-0.556915	6.8239e-18	-2.16196	-0.572659	4.14371e-10	-2.44073	-0.631203
67266249	chr14:67266249:G:A	1.91043e-66	-1.31236e-09	-1.31814	2.8148e-17	-1.31236e-09	-1.31757	2.39474e-09	-1.31236e-09	-1.31767
67266746	chr14:67266746:GTAAA:G	2.63478e-66	-1.31236e-09	-0.996663	3.87576e-17	-1.31236e-09	-0.997722	3.01021e-09	-1.31236e-09	-1.08893
67266812	chr14:67266812:A:G	3.55393e-67	-2.42906	-0.570929	3.79925e-17	-0.415385	-0.602276	1.41134e-09	-1.25843	-0.587979
67266864	chr14:67266864:T:C	6.13443e-67	-1.80809	-0.646039	5.86311e-18	-2.22636	-0.660012	3.63671e-10	-2.48792	-0.714526
67267008	chr14:67267008:G:C	8.17362e-67	-2.16714	-3.24751e-10	2.66997e-17	-1.3704	-3.24751e-10	2.38116e-09	-1.32335	-3.24751e-10
67267296	chr14:67267296:T:C	1.91262e-66	-1.31236e-09	-1.31699	2.82036e-17	-1.31236e-09	-1.3156	2.3992e-09	-1.31236e-09	-1.31581
67267607	chr14:67267607:G:A	2.25211e-66	-1.31236e-09	-1.15359	3.35031e-17	-1.31236e-09	-1.14341	2.86189e-09	-1.31236e-09	-1.13946
67268159	chr14:67268159:C:A	4.95768e-66	-1.31236e-09	-0.364524	7.29772e-17	-1.31236e-09	-0.364904	5.56757e-09	-1.31236e-09	-0.473984
67268322	chr14:67268322:G:A	5.90053e-67	-2.493	-3.24751e-10	8.25457e-18	-2.54428	-3.24751e-10	7.40884e-10	-2.49085	-3.24751e-10
67268535	chr14:67268535:G:A	6.02664e-67	-2.47186	-3.24751e-10	8.40042e-18	-2.52677	-3.24751e-10	7.56837e-10	-2.46955	-3.24751e-10
67268594	chr14:67268594:G:A	2.51047e-66	-1.31236e-09	-1.04499	3.71728e-17	-1.31236e-09	-1.03947	3.11017e-09	-1.31236e-09	-1.05627
67268651	chr14:67268651:G:A	4.79763e-66	-1.31236e-09	-0.397341	7.05825e-17	-1.31236e-09	-0.398268	5.39128e-09	-1.31236e-09	-0.506159
67269129	chr14:67269129:T:C	1.91046e-66	-1.31236e-09	-1.31812	2.81493e-17	-1.31236e-09	-1.31753	2.39488e-09	-1.31236e-09	-1.31761
67269217	chr14:67269217:C:T	2.57487e-66	-1.31236e-09	-1.01966	3.81369e-17	-1.31236e-09	-1.01387	3.18814e-09	-1.31236e-09	-1.0315
67269744	chr14:67269744:C:CT	2.13178e-66	-1.31236e-09	-1.20851	3.19223e-17	-1.31236e-09	-1.19175	2.63121e-09	-1.31236e-09	-1.2235
67269962	chr14:67269962:A:T	1.60671e-66	-0.599481	-0.891792	9.75805e-17	0.822206	-0.896579	8.05626e-09	0.888952	-0.993444
67270010	chr14:67270010:C:T	4.44362e-67	-2.77658	-3.24751e-10	7.13437e-18	-2.69013	-3.24751e-10	6.4721e-10	-2.62603	-3.24751e-10
67270223	chr14:67270223:C:T	2.88e-66	-1.31236e-09	-0.907673	4.20214e-17	-1.31236e-09	-0.916871	3.49654e-09	-1.31236e-09	-0.939169
67270262	chr14:67270262:T:C	1.91026e-66	-1.31236e-09	-1.31822	2.81384e-17	-1.31236e-09	-1.31792	2.394e-09	-1.31236e-09	-1.31798
67270392	chr14:67270392:T:C	2.20293e-66	-1.31236e-09	-1.17568	3.27443e-17	-1.31236e-09	-1.16632	2.72086e-09	-1.31236e-09	-1.18999
67270542	chr14:67270542:A:G	4.7075e-67	-2.71889	-3.24751e-10	9.39056e-18	-2.41535	-3.24751e-10	7.82028e-10	-2.43681	-3.24751e-10
67270748	chr14:67270748:T:C	1.03676e-66	-0.716805	-1.21256	6.24622e-17	0.69874	-1.21923	5.41674e-09	0.758425	-1.25987
67271165	chr14:67271165:G:A	4.97433e-67	-2.66376	-3.24751e-10	6.69527e-18	-2.75365	-3.24751e-10	5.99796e-10	-2.70211	-3.24751e-10
67271177	chr14:67271177:G:A	4.91313e-66	-1.31236e-09	-0.373551	7.22282e-17	-1.31236e-09	-0.375219	5.49934e-09	-1.31236e-09	-0.486313
67271419	chr14:67271419:G:A	3.6475e-66	-1.31236e-09	-0.671421	5.39095e-17	-1.31236e-09	-0.667744	4.54548e-09	-1.31236e-09	-0.676809
67271741	chr14:67271741:G:A	4.93145e-66	-1.31236e-09	-0.36983	7.25019e-17	-1.31236e-09	-0.371438	5.51669e-09	-1.31236e-09	-0.483164
67271810	chr14:67271810:C:T	1.35998e-66	-0.826827	-0.831169	2.93413e-18	-2.72523	-0.85341	2.75022e-10	-2.59797	-0.883877
67272252	chr14:67272252:C:T	3.78168e-66	-1.31236e-09	-0.635295	5.53983e-17	-1.31236e-09	-0.640502	4.1832e-09	-1.31236e-09	-0.759865
67272399	chr14:67272399:C:T	3.18739e-67	-2.37082	-0.738022	2.83233e-17	-0.545868	-0.765496	1.06441e-09	-1.37	-0.758522
67272568	chr14:67272568:T:C	1.53838e-66	-0.768075	-0.766658	3.15615e-18	-2.714	-0.791695	2.97496e-10	-2.5784	-0.824897
67272721	chr14:67272721:C:T	4.89806e-66	-1.31236e-09	-0.376624	7.19944e-17	-1.31236e-09	-0.378462	5.48089e-09	-1.31236e-09	-0.489675
67272816	chr14:67272816:G:A	5.83475e-67	-2.50422	-3.24751e-10	8.16223e-18	-2.55553	-3.24751e-10	7.328e-10	-2.50182	-3.24751e-10
67272859	chr14:67272859:G:A	4.40857e-65	-1.31236e-09	1.82067	6.48312e-16	-1.31236e-09	1.81932	5.35407e-08	-1.31236e-09	1.7895
67272910	chr14:67272910:C:A	2.35345e-66	-1.10958	-3.24751e-10	9.48324e-17	-0.102939	-3.24751e-10	4.93655e-09	-0.594275	-3.24751e-10
67273317	chr14:67273317:C:T	1.99363e-66	-1.31236e-09	-1.2755	2.90718e-17	-1.31236e-09	-1.28528	2.5412e-09	-1.31236e-09	-1.25831
67273474	chr14:67273474:A:G	1.91026e-66	-1.31236e-09	-1.31822	2.81382e-17	-1.31236e-09	-1.31792	2.394e-09	-1.31236e-09	-1.31798
67273584	chr14:67273584:T:C	5.07517e-66	-1.31236e-09	-0.341101	7.45897e-17	-1.31236e-09	-0.343049	5.67301e-09	-1.31236e-09	-0.455223
67273661	chr14:67273661:T:C	2.2903e-66	-1.31236e-09	-1.13678	3.3527e-17	-1.31236e-09	-1.1427	2.74547e-09	-1.31236e-09	-1.18099
67273679	chr14:67273679:A:G	1.09784e-66	-0.641412	-1.2307	6.75906e-17	0.794997	-1.23658	5.90395e-09	0.857682	-1.273
67273784	chr14:67273784:G:A	2.01015e-66	-1.31236e-09	-1.26725	2.94133e-17	-1.31236e-09	-1.2736	2.5602e-09	-1.31236e-09	-1.25086
67274159	chr14:67274159:G:A	2.02122e-66	-1.26176	-3.24751e-10	7.13854e-17	-0.386957	-3.24751e-10	3.79074e-09	-0.858381	-3.24751e-10
67274327	chr14:67274327:A:C	1.91026e-66	-1.31236e-09	-1.31822	2.81354e-17	-1.31236e-09	-1.31802	2.39379e-09	-1.31236e-09	-1.31806
67274457	chr14:67274457:C:T	1.54167e-64	3.07257	-3.24751e-10	9.30517e-18	-2.42448	-3.24751e-10	5.94303e-10	-2.71131	-3.24751e-10
67274534	chr14:67274534:A:G	1.66376e-66	-0.721828	-0.734552	3.2851e-18	-2.70532	-0.760332	3.11256e-10	-2.56332	-0.794762
67274713	chr14:67274713:A:G	5.92185e-67	-2.4894	-3.24751e-10	1.24355e-17	-2.13449	-3.24751e-10	8.62085e-10	-2.33934	-3.24751e-10
67274879	chr14:67274879:T:A	7.39655e-67	-2.26703	-3.24751e-10	2.29194e-17	-1.52306	-3.24751e-10	2.04166e-09	-1.47718	-3.24751e-10
67274995	chr14:67274995:T:C	1.47065e-66	-0.609271	-0.970488	9.04209e-17	0.822203	-0.972779	7.34561e-09	0.885785	-1.08262
67275054	chr14:67275054:G:A	5.33616e-66	-0.290957	-3.24751e-10	3.82766e-16	1.29237	-3.24751e-10	3.3565e-08	1.32254	-3.24751e-10
67275204	chr14:67275204:G:C	2.14833e-66	-1.31236e-09	-1.20077	3.19208e-17	-1.31236e-09	-1.19179	2.64299e-09	-1.31236e-09	-1.21903
67275552	chr14:67275552:A:G	4.265e-66	-1.31236e-09	-0.51502	6.28045e-17	-1.31236e-09	-0.515024	4.77311e-09	-1.31236e-09	-0.627943
67275706	chr14:67275706:C:T	1.37041e-66	-0.879107	-0.771246	3.08299e-18	-2.73308	-0.796065	2.8661e-10	-2.6123	-0.828275
67275729	chr14:67275729:T:C	2.37142e-66	-1.31236e-09	-1.10197	3.52446e-17	-1.31236e-09	-1.09274	2.88869e-09	-1.31236e-09	-1.13014
67275806	chr14:67275806:T:C	3.49291e-66	-1.31236e-09	-0.714726	5.15185e-17	-1.31236e-09	-0.713109	4.38063e-09	-1.31236e-09	-0.713749
67275825	chr14:67275825:G:A	5.31548e-66	-0.29484	-3.24751e-10	3.80233e-16	1.28574	-3.24751e-10	3.33767e-08	1.31692	-3.24751e-10
67275971	chr14:67275971:C:G	4.98541e-66	-1.31236e-09	-0.358947	7.32753e-17	-1.31236e-09	-0.360827	5.57874e-09	-1.31236e-09	-0.471979
67276199	chr14:67276199:G:A	4.85482e-66	-1.31236e-09	-0.385491	7.13452e-17	-1.31236e-09	-0.38752	5.44225e-09	-1.31236e-09	-0.49675
67276200	chr14:67276200:TA:T	4.95636e-66	-1.31236e-09	-0.364791	7.28358e-17	-1.31236e-09	-0.366843	5.54904e-09	-1.31236e-09	-0.477316
67276382	chr14:67276382:G:A	2.00654e-66	-1.31236e-09	-1.26905	2.95223e-17	-1.31236e-09	-1.2699	2.49504e-09	-1.31236e-09	-1.27664
67277349	chr14:67277349:C:G	4.69959e-66	-1.31236e-09	-0.417987	6.90492e-17	-1.31236e-09	-0.420231	5.27612e-09	-1.31236e-09	-0.527751
67277990	chr14:67277990:G:A	3.16069e-66	-1.31236e-09	-0.814671	4.58926e-17	-1.31236e-09	-0.828747	3.86805e-09	-1.31236e-09	-0.838191
67278319	chr14:67278319:A:G	4.5315e-66	-1.31236e-09	-0.454409	6.58374e-17	-1.31236e-09	-0.467863	5.20945e-09	-1.31236e-09	-0.540468
67278332	chr14:67278332:G:A	4.01745e-66	-1.31236e-09	-0.574816	6.17074e-17	-1.31236e-09	-0.532647	5.68547e-09	-1.31236e-09	-0.453028
67278402	chr14:67278402:CA:C	7.55289e-67	-1.59628	-0.649837	9.96604e-18	-1.66146	-0.694411	5.35753e-10	-2.18769	-0.627332
67279348	chr14:67279348:C:T	2.10528e-66	-1.31236e-09	-1.22101	3.13658e-17	-1.31236e-09	-1.20933	2.49417e-09	-1.31236e-09	-1.27699
67279713	chr14:67279713:A:G	2.12457e-66	-1.31236e-09	-1.21189	3.08087e-17	-1.31236e-09	-1.22725	2.75231e-09	-1.31236e-09	-1.1785
67280054	chr14:67280054:A:G	1.95577e-66	-1.31236e-09	-1.29468	2.87702e-17	-1.31236e-09	-1.29571	2.59968e-09	-1.31236e-09	-1.23555
67280752	chr14:67280752:T:A	4.16325e-66	-1.31236e-09	-0.539166	6.1133e-17	-1.31236e-09	-0.541999	4.71557e-09	-1.31236e-09	-0.640072
67280894	chr14:67280894:T:C	1.9452e-66	-1.31236e-09	-1.3001	2.87671e-17	-1.31236e-09	-1.29582	2.41347e-09	-1.31236e-09	-1.30987
67281957	chr14:67281957:G:A	1.99426e-66	-1.31236e-09	-1.27519	2.9381e-17	-1.31236e-09	-1.2747	2.50481e-09	-1.31236e-09	-1.27273
67282550	chr14:67282550:G:C	1.97091e-66	-1.31236e-09	-1.28697	2.91137e-17	-1.31236e-09	-1.28384	2.44118e-09	-1.31236e-09	-1.29846
67282707	chr14:67282707:AG:A	7.15567e-67	-1.3787	-0.921448	6.38383e-18	-1.84847	-0.952812	3.60419e-10	-2.32405	-0.88738
67283472	chr14:67283472:A:G	4.86943e-66	-1.31236e-09	-0.382486	7.15716e-17	-1.31236e-09	-0.384352	5.4547e-09	-1.31236e-09	-0.494465
67283693	chr14:67283693:TAGTC:T	6.0163e-67	-2.47358	-3.24751e-10	8.39817e-18	-2.52704	-3.24751e-10	7.5572e-10	-2.47103	-3.24751e-10
67284865	chr14:67284865:A:G	4.66967e-66	-0.424373	-3.24751e-10	3.2263e-16	1.12145	-3.24751e-10	2.82193e-08	1.14907	-3.24751e-10
67284892	chr14:67284892:G:A	2.38848e-66	-1.31236e-09	-1.0948	3.51681e-17	-1.31236e-09	-1.09491	2.84168e-09	-1.31236e-09	-1.14655
67285223	chr14:67285223:A:G	2.65988e-66	-1.31236e-09	-0.987181	3.87284e-17	-1.31236e-09	-0.998477	3.27669e-09	-1.31236e-09	-1.00411
67285288	chr14:67285288:A:G	1.925e-66	-1.31236e-09	-1.31054	2.85025e-17	-1.31236e-09	-1.30506	2.45131e-09	-1.31236e-09	-1.29432
67285418	chr14:67285418:G:GT	1.51135e-66	-0.555322	-0.997139	9.41951e-17	0.889653	-0.999336	7.6881e-09	0.953524	-1.10479
67285595	chr14:67285595:T:TC	5.03811e-66	-1.31236e-09	-0.348431	7.40343e-17	-1.31236e-09	-0.350522	5.63311e-09	-1.31236e-09	-0.46228
67285660	chr14:67285660:G:A	6.51809e-67	-2.39347	-3.24751e-10	9.02967e-18	-2.45453	-3.24751e-10	8.18386e-10	-2.39136	-3.24751e-10
67285978	chr14:67285978:C:A	4.69979e-66	-1.31236e-09	-0.417945	6.91162e-17	-1.31236e-09	-0.419261	5.2875e-09	-1.31236e-09	-0.525596
67286350	chr14:67286350:C:T	9.72358e-67	-0.751969	-1.24152	5.79798e-17	0.652224	-1.24718	5.05887e-09	0.711007	-1.28081
67286460	chr14:67286460:C:T	1.5318e-67	-2.60284	-1.23877	5.32871e-18	-1.74158	-1.24036	3.69615e-10	-1.97061	-1.21563
67286695	chr14:67286695:A:G	1.84589e-66	-1.3525	-3.24751e-10	1.37957e-17	-2.03069	-3.24751e-10	1.23646e-09	-1.97869	-3.24751e-10
67286813	chr14:67286813:C:T	2.01072e-66	-1.31236e-09	-1.26697	2.95931e-17	-1.31236e-09	-1.26751	2.50573e-09	-1.31236e-09	-1.27236
67287068	chr14:67287068:A:G	4.84106e-66	-1.31236e-09	-0.388329	7.11694e-17	-1.31236e-09	-0.389988	5.42243e-09	-1.31236e-09	-0.500398
67287799	chr14:67287799:G:A	4.82818e-66	-1.31236e-09	-0.390993	7.09691e-17	-1.31236e-09	-0.392805	5.41158e-09	-1.31236e-09	-0.502401
67288039	chr14:67288039:C:T	5.14371e-66	-1.31236e-09	-0.327689	7.56428e-17	-1.31236e-09	-0.329028	5.74586e-09	-1.31236e-09	-0.442462
67288457	chr14:67288457:C:T	6.11275e-67	-2.45767	-3.24751e-10	8.52195e-18	-2.51241	-3.24751e-10	7.67962e-10	-2.45496	-3.24751e-10
67289519	chr14:67289519:T:C	1.92838e-66	-1.31236e-09	-1.30878	2.8416e-17	-1.31236e-09	-1.3081	2.46369e-09	-1.31236e-09	-1.28928
67289871	chr14:67289871:C:T	2.10263e-66	-1.31236e-09	-1.22227	3.09635e-17	-1.31236e-09	-1.22224	2.60392e-09	-1.31236e-09	-1.23392
67290018	chr14:67290018:C:T	5.62093e-66	-1.31236e-09	-0.238965	8.26005e-17	-1.31236e-09	-0.241034	6.2489e-09	-1.31236e-09	-0.358536
67290064	chr14:67290064:G:T	5.19527e-66	-1.31236e-09	-0.317714	7.63406e-17	-1.31236e-09	-0.319845	5.80062e-09	-1.31236e-09	-0.432977
67290273	chr14:67290273:T:G	3.91448e-67	-2.26434	-0.639024	2.48526e-17	-0.771497	-0.670592	9.81238e-10	-1.54629	-0.663596
67290732	chr14:67290732:G:A	3.97249e-66	-1.31236e-09	-0.586069	5.80253e-17	-1.31236e-09	-0.594172	4.65945e-09	-1.31236e-09	-0.652043
67290766	chr14:67290766:C:G	2.38467e-66	-1.31236e-09	-1.0964	3.5051e-17	-1.31236e-09	-1.09825	2.77053e-09	-1.31236e-09	-1.1719
67291346	chr14:67291346:G:A	4.99241e-66	-1.31236e-09	-0.357544	7.33805e-17	-1.31236e-09	-0.359392	5.58034e-09	-1.31236e-09	-0.471692
67291352	chr14:67291352:C:T	2.45076e-66	-1.06907	-3.24751e-10	1.00048e-16	-0.0494011	-3.24751e-10	5.19053e-09	-0.544105	-3.24751e-10
67291473	chr14:67291473:C:T	5.68009e-66	-1.31236e-09	-0.228496	8.40696e-17	-1.31236e-09	-0.223405	7.03755e-09	-1.31236e-09	-0.239682
67291505	chr14:67291505:G:A	2.24637e-66	-1.31236e-09	-1.15615	3.31786e-17	-1.31236e-09	-1.15314	2.71765e-09	-1.31236e-09	-1.19118
67291773	chr14:67291773:A:G	5.07825e-66	-1.31236e-09	-0.340495	7.4629e-17	-1.31236e-09	-0.342521	5.67385e-09	-1.31236e-09	-0.455075
67291891	chr14:67291891:T:C	5.17246e-66	-1.31236e-09	-0.322115	7.59982e-17	-1.31236e-09	-0.324341	5.77717e-09	-1.31236e-09	-0.437028
67292146	chr14:67292146:A:G	5.80794e-67	-2.50882	-3.24751e-10	8.13613e-18	-2.55874	-3.24751e-10	7.29263e-10	-2.50666	-3.24751e-10
67292488	chr14:67292488:G:C	5.97851e-67	-2.47988	-3.24751e-10	8.3461e-18	-2.53326	-3.24751e-10	7.50643e-10	-2.47777	-3.24751e-10
67293125	chr14:67293125:C:T	1.91935e-66	-1.31236e-09	-1.31347	2.83876e-17	-1.31236e-09	-1.3091	2.43844e-09	-1.31236e-09	-1.29958
67293821	chr14:67293821:T:G	1.75699e-67	-2.39778	-1.30666	4.76499e-17	0.516835	-1.308	3.07132e-09	0.230217	-1.29905
67294093	chr14:67294093:A:G	6.98096e-67	-1.44552	-0.879341	3.18579e-18	-2.61342	-0.882929	4.06692e-10	-2.3261	-0.764538
67294594	chr14:67294594:C:A	5.05854e-66	-1.31236e-09	-0.344384	7.44539e-17	-1.31236e-09	-0.34487	5.65798e-09	-1.31236e-09	-0.457875
67295832	chr14:67295832:C:A	5.21242e-66	-1.31236e-09	-0.314417	7.66571e-17	-1.31236e-09	-0.315708	5.82249e-09	-1.31236e-09	-0.429213
67295945	chr14:67295945:A:C	9.71808e-67	-0.700274	-1.29378	5.82976e-17	0.707153	-1.29664	5.18921e-09	0.770945	-1.31531
67296416	chr14:67296416:T:C	3.43627e-66	-1.31236e-09	-0.731077	5.06198e-17	-1.31236e-09	-0.730708	3.93092e-09	-1.31236e-09	-0.822068
67296424	chr14:67296424:T:C	4.18385e-66	-1.31236e-09	-0.534232	6.13549e-17	-1.31236e-09	-0.538375	4.83318e-09	-1.31236e-09	-0.615437
67296739	chr14:67296739:A:C	5.03638e-66	-1.31236e-09	-0.348775	7.40852e-17	-1.31236e-09	-0.349835	5.63974e-09	-1.31236e-09	-0.461105
67297040	chr14:67297040:C:A	5.69639e-67	-2.52822	-3.24751e-10	6.59547e-18	-2.76867	-3.24751e-10	6.29059e-10	-2.65447	-3.24751e-10
67297192	chr14:67297192:A:G	5.18084e-66	-1.31236e-09	-0.320495	7.6146e-17	-1.31236e-09	-0.322398	5.78834e-09	-1.31236e-09	-0.435096
67297443	chr14:67297443:T:C	3.02549e-66	-1.31236e-09	-0.858389	4.4086e-17	-1.31236e-09	-0.868909	3.66128e-09	-1.31236e-09	-0.893129
67297710	chr14:67297710:G:GTC	1.98654e-66	-1.31236e-09	-1.27907	2.93337e-17	-1.31236e-09	-1.27631	2.46318e-09	-1.31236e-09	-1.28949
67297862	chr14:67297862:T:C	5.11194e-66	-1.31236e-09	-0.333884	7.515e-17	-1.31236e-09	-0.335565	5.71875e-09	-1.31236e-09	-0.447191
67298018	chr14:67298018:G:A	5.31419e-66	-1.31236e-09	-0.295082	7.81278e-17	-1.31236e-09	-0.296704	5.93838e-09	-1.31236e-09	-0.409505
67299202	chr14:67299202:T:C	5.20752e-66	-1.31236e-09	-0.315359	7.65415e-17	-1.31236e-09	-0.317217	5.82461e-09	-1.31236e-09	-0.42885
67299215	chr14:67299215:G:A	2.3914e-66	-1.31236e-09	-1.09359	3.51504e-17	-1.31236e-09	-1.09541	2.7772e-09	-1.31236e-09	-1.1695
67299334	chr14:67299334:G:A	4.75266e-66	-1.31236e-09	-0.406759	6.98979e-17	-1.31236e-09	-0.408014	5.33981e-09	-1.31236e-09	-0.515751
67299356	chr14:67299356:CAA:C	5.10648e-66	-1.31236e-09	-0.334953	7.51074e-17	-1.31236e-09	-0.336131	5.70862e-09	-1.31236e-09	-0.448965
67299507	chr14:67299507:G:T	7.46377e-67	-2.25799	-3.24751e-10	2.33601e-17	-1.50402	-3.24751e-10	2.07175e-09	-1.46255	-3.24751e-10
67299585	chr14:67299585:T:C	4.94343e-66	-1.31236e-09	-0.367403	7.25808e-17	-1.31236e-09	-0.370349	5.7775e-09	-1.31236e-09	-0.43697
67299735	chr14:67299735:A:G	5.3419e-66	-0.289881	-3.24751e-10	6.58763e-17	-0.467272	-3.24751e-10	5.18022e-09	-0.546094	-3.24751e-10
67299799	chr14:67299799:G:A	4.70175e-66	-1.31236e-09	-0.417528	6.9126e-17	-1.31236e-09	-0.41912	5.28171e-09	-1.31236e-09	-0.526691
67300255	chr14:67300255:T:C	4.90443e-66	-1.31236e-09	-0.375323	7.21213e-17	-1.31236e-09	-0.3767	5.50386e-09	-1.31236e-09	-0.485493
67300263	chr14:67300263:A:G	2.23318e-66	-1.31236e-09	-1.16204	3.32391e-17	-1.31236e-09	-1.15132	2.74656e-09	-1.31236e-09	-1.18059
67300935	chr14:67300935:G:A	1.63386e-66	-0.722875	-0.751641	9.9026e-17	0.703877	-0.763546	8.20012e-09	0.734738	-0.821531
67301250	chr14:67301250:A:C	4.44264e-66	-1.31236e-09	-0.474213	6.5429e-17	-1.31236e-09	-0.474085	4.96051e-09	-1.31236e-09	-0.589434
67301375	chr14:67301375:T:C	1.9103e-66	-1.31236e-09	-1.3182	2.81332e-17	-1.31236e-09	-1.3181	2.39358e-09	-1.31236e-09	-1.31815
67302235	chr14:67302235:G:C	7.04056e-67	-2.31636	-3.24751e-10	2.13369e-17	-1.59461	-3.24751e-10	1.88624e-09	-1.55636	-3.24751e-10
67302297	chr14:67302297:T:A	2.62125e-66	-1.31236e-09	-1.00181	3.85342e-17	-1.31236e-09	-1.0035	2.99834e-09	-1.31236e-09	-1.09288
67302328	chr14:67302328:G:A	4.45168e-66	-1.31236e-09	-0.472181	6.5592e-17	-1.31236e-09	-0.471597	4.96891e-09	-1.31236e-09	-0.587742
67302460	chr14:67302460:A:C	5.60158e-66	-1.31236e-09	-0.242413	8.23193e-17	-1.31236e-09	-0.244445	6.24181e-09	-1.31236e-09	-0.359672
67302872	chr14:67302872:G:C	1.29492e-66	-1.70702	-3.24751e-10	9.31202e-18	-2.42374	-3.24751e-10	1.12079e-09	-2.07691	-3.24751e-10
67303699	chr14:67303699:A:AATAGAG	4.31791e-66	-1.31236e-09	-0.502692	6.36152e-17	-1.31236e-09	-0.502198	4.82983e-09	-1.31236e-09	-0.61613
67304240	chr14:67304240:G:A	1.08211e-66	-0.911589	-0.974957	6.11345e-17	0.434886	-0.97686	4.89979e-09	0.484193	-1.08594
67304246	chr14:67304246:T:C	6.10256e-67	-2.45934	-3.24751e-10	8.50007e-18	-2.51498	-3.24751e-10	7.66302e-10	-2.45712	-3.24751e-10
67304285	chr14:67304285:C:A	5.06325e-66	-1.31236e-09	-0.343453	7.44304e-17	-1.31236e-09	-0.345186	5.67012e-09	-1.31236e-09	-0.455732
67304448	chr14:67304448:T:C	5.19667e-66	-1.31236e-09	-0.317444	7.64357e-17	-1.31236e-09	-0.318601	5.81314e-09	-1.31236e-09	-0.430821
67304817	chr14:67304817:A:AAC	4.97047e-66	-1.31236e-09	-0.361949	7.30861e-17	-1.31236e-09	-0.363412	5.57129e-09	-1.31236e-09	-0.473315
67304977	chr14:67304977:A:C	4.36658e-66	-1.31236e-09	-0.491484	6.43117e-17	-1.31236e-09	-0.491308	4.87993e-09	-1.31236e-09	-0.605811
67305179	chr14:67305179:A:G	4.4711e-67	-2.77041	-3.24751e-10	7.20287e-18	-2.68057	-3.24751e-10	6.23919e-10	-2.66268	-3.24751e-10
67305317	chr14:67305317:A:G	5.08008e-66	-1.31236e-09	-0.340136	7.46813e-17	-1.31236e-09	-0.341821	5.66444e-09	-1.31236e-09	-0.456734
67305761	chr14:67305761:A:G	4.427e-67	-2.78033	-3.24751e-10	6.91875e-18	-2.72082	-3.24751e-10	5.98016e-10	-2.70508	-3.24751e-10
67306217	chr14:67306217:G:A	5.44204e-66	-1.31236e-09	-0.271308	7.97976e-17	-1.31236e-09	-0.275557	6.04551e-09	-1.31236e-09	-0.391626
67306265	chr14:67306265:C:T	2.37108e-66	-1.31236e-09	-1.10212	3.48691e-17	-1.31236e-09	-1.10345	2.81766e-09	-1.31236e-09	-1.15504
67306562	chr14:67306562:T:C	2.03946e-65	2.14033	-1.09052	1.79162e-17	-0.671122	-1.09822	2.78116e-09	-0.0152452	-1.15283
67307075	chr14:67307075:CTT:C	5.08895e-66	-1.31236e-09	-0.338392	7.48497e-17	-1.31236e-09	-0.339568	5.69213e-09	-1.31236e-09	-0.451857
67307307	chr14:67307307:TATA:T	4.70315e-66	-1.31236e-09	-0.41723	6.91792e-17	-1.31236e-09	-0.41835	5.28499e-09	-1.31236e-09	-0.526071
67308151	chr14:67308151:T:C	5.27732e-66	-1.31236e-09	-0.302044	7.7719e-17	-1.31236e-09	-0.301951	5.86372e-09	-1.31236e-09	-0.422158
67308154	chr14:67308154:A:C	4.6011e-66	-1.31236e-09	-0.439167	6.75911e-17	-1.31236e-09	-0.441575	5.39084e-09	-1.31236e-09	-0.506241
67308254	chr14:67308254:G:A	4.42882e-67	-2.77992	-3.24751e-10	6.93309e-18	-2.71874	-3.24751e-10	5.99158e-10	-2.70317	-3.24751e-10
67309488	chr14:67309488:G:C	5.46548e-67	-2.5696	-3.24751e-10	7.70534e-18	-2.61314	-3.24751e-10	6.871e-10	-2.56622	-3.24751e-10
67309490	chr14:67309490:G:A	4.75405e-66	-1.31236e-09	-0.406466	6.99413e-17	-1.31236e-09	-0.407394	5.33819e-09	-1.31236e-09	-0.516056
67309670	chr14:67309670:T:C	3.0031e-65	-1.31236e-09	1.43677	4.42272e-16	-1.31236e-09	1.43687	3.65935e-08	-1.31236e-09	1.40893
67309779	chr14:67309779:G:C	4.82015e-66	-1.31236e-09	-0.392657	7.08917e-17	-1.31236e-09	-0.393897	5.40689e-09	-1.31236e-09	-0.503268
67310038	chr14:67310038:T:TATTA	2.08537e-66	-1.31236e-09	-1.23051	3.09683e-17	-1.31236e-09	-1.22209	2.58545e-09	-1.31236e-09	-1.24104
67310379	chr14:67310379:C:T	5.67437e-66	-1.31236e-09	-0.229503	8.39884e-17	-1.31236e-09	-0.224371	7.02999e-09	-1.31236e-09	-0.240756
67310525	chr14:67310525:T:C	2.23762e-66	-1.31236e-09	-1.16005	3.30466e-17	-1.31236e-09	-1.15713	2.70693e-09	-1.31236e-09	-1.19513
67310784	chr14:67310784:A:C	1.99538e-66	-1.31236e-09	-1.27463	2.93598e-17	-1.31236e-09	-1.27542	2.48196e-09	-1.31236e-09	-1.28189
67311498	chr14:67311498:T:C	4.54826e-66	-1.31236e-09	-0.450717	6.68971e-17	-1.31236e-09	-0.451895	5.12231e-09	-1.31236e-09	-0.557337
67311670	chr14:67311670:G:A	4.42365e-66	-1.31236e-09	-0.478496	6.49606e-17	-1.31236e-09	-0.48127	5.18881e-09	-1.31236e-09	-0.544438
67311684	chr14:67311684:G:A	4.51511e-66	-1.31236e-09	-0.458032	6.64119e-17	-1.31236e-09	-0.459174	5.08386e-09	-1.31236e-09	-0.564871
67312049	chr14:67312049:A:G	4.69173e-66	-1.31236e-09	-0.419661	6.90199e-17	-1.31236e-09	-0.420656	5.27832e-09	-1.31236e-09	-0.527334
67312364	chr14:67312364:G:A	5.91406e-66	-1.31236e-09	-0.18813	8.75423e-17	-1.31236e-09	-0.182928	7.32521e-09	-1.31236e-09	-0.19962
67312492	chr14:67312492:CATTTATT:C	5.47377e-66	-0.265494	-3.24751e-10	3.93338e-17	-0.982966	-3.24751e-10	2.16266e-09	-1.4196	-3.24751e-10
67312789	chr14:67312789:C:T	4.58012e-66	-1.31236e-09	-0.443737	6.72514e-17	-1.31236e-09	-0.446613	5.36507e-09	-1.31236e-09	-0.511033
67313553	chr14:67313553:G:C	4.69009e-66	-1.31236e-09	-0.420011	6.8988e-17	-1.31236e-09	-0.421117	5.27186e-09	-1.31236e-09	-0.528558
67314260	chr14:67314260:T:C	5.1188e-66	-1.31236e-09	-0.332542	7.51807e-17	-1.31236e-09	-0.335156	5.71244e-09	-1.31236e-09	-0.448296
67314705	chr14:67314705:A:G	4.82427e-66	-1.31236e-09	-0.391802	7.09619e-17	-1.31236e-09	-0.392907	5.41132e-09	-1.31236e-09	-0.502449
67314904	chr14:67314904:C:G	4.99323e-66	-1.31236e-09	-0.357379	7.27125e-17	-1.31236e-09	-0.368538	5.64862e-09	-1.31236e-09	-0.45953
67315164	chr14:67315164:A:G	4.42869e-67	-2.77994	-3.24751e-10	6.73586e-18	-2.7476	-3.24751e-10	6.0077e-10	-2.70048	-3.24751e-10
67316009	chr14:67316009:C:T	5.38299e-67	-2.5848	-3.24751e-10	7.59936e-18	-2.62699	-3.24751e-10	6.76831e-10	-2.58128	-3.24751e-10
67316264	chr14:67316264:G:A	4.82605e-66	-1.31236e-09	-0.391434	7.09789e-17	-1.31236e-09	-0.392668	5.41591e-09	-1.31236e-09	-0.501602
67316491	chr14:67316491:A:C	4.82578e-67	-1.43109	-1.26299	2.58331e-17	-0.138019	-1.26537	2.04759e-09	-0.252079	-1.2222
67317288	chr14:67317288:T:C	4.98374e-66	-1.31236e-09	-0.359282	7.32664e-17	-1.31236e-09	-0.360948	5.58224e-09	-1.31236e-09	-0.471353
67317354	chr14:67317354:T:C	2.45996e-66	-1.31236e-09	-1.06532	3.62168e-17	-1.31236e-09	-1.06553	2.91749e-09	-1.31236e-09	-1.12022
67317972	chr14:67317972:A:G	4.92334e-66	-1.31236e-09	-0.371475	7.23802e-17	-1.31236e-09	-0.373117	5.51784e-09	-1.31236e-09	-0.482955
67318332	chr14:67318332:AAAAT:A	4.95029e-66	-1.31236e-09	-0.366016	7.27691e-17	-1.31236e-09	-0.367759	5.54658e-09	-1.31236e-09	-0.47776
67318430	chr14:67318430:T:C	7.13169e-67	-2.3035	-3.24751e-10	2.13841e-17	-1.59241	-3.24751e-10	1.92799e-09	-1.53446	-3.24751e-10
67318565	chr14:67318565:G:A	2.01226e-66	-1.31236e-09	-1.2662	2.96062e-17	-1.31236e-09	-1.26707	2.50122e-09	-1.31236e-09	-1.27416
67318606	chr14:67318606:AGAG:A	1.91368e-66	-1.31236e-09	-1.31643	2.81993e-17	-1.31236e-09	-1.31575	2.39341e-09	-1.31236e-09	-1.31822
67319633	chr14:67319633:C:T	2.88076e-66	-1.31236e-09	-0.907407	4.20448e-17	-1.31236e-09	-0.916315	3.4897e-09	-1.31236e-09	-0.941126
67319672	chr14:67319672:C:T	2.22646e-66	-1.31236e-09	-1.16505	3.33015e-17	-1.31236e-09	-1.14945	2.931e-09	-1.31236e-09	-1.1156
67320207	chr14:67320207:A:G	4.90855e-66	-1.31236e-09	-0.374483	7.21816e-17	-1.31236e-09	-0.375865	5.50184e-09	-1.31236e-09	-0.48586
67320590	chr14:67320590:A:G	5.93198e-66	-1.31236e-09	-0.185104	8.69698e-17	-1.31236e-09	-0.189489	6.98917e-09	-1.31236e-09	-0.246581
67320603	chr14:67320603:T:A	4.7951e-67	-1.4217	-1.27875	2.57647e-17	-0.125272	-1.28077	2.02697e-09	-0.240768	-1.24363
67320713	chr14:67320713:G:GA	4.90236e-66	-1.31236e-09	-0.375745	7.20721e-17	-1.31236e-09	-0.377383	5.49582e-09	-1.31236e-09	-0.486954
67320845	chr14:67320845:AACTATT:A	2.45899e-66	-1.31236e-09	-1.06571	3.68691e-17	-1.31236e-09	-1.04768	3.32242e-09	-1.31236e-09	-0.99025
67321451	chr14:67321451:T:C	6.78132e-66	-1.31236e-09	-0.051291	9.86326e-17	-1.31236e-09	-0.0636486	9.95517e-09	-1.31236e-09	0.10715
67321592	chr14:67321592:T:G	4.69543e-66	-1.31236e-09	-0.418873	6.90678e-17	-1.31236e-09	-0.419962	5.27469e-09	-1.31236e-09	-0.528022
67321800	chr14:67321800:T:A	4.84189e-66	-1.31236e-09	-0.388158	7.11746e-17	-1.31236e-09	-0.389915	5.43162e-09	-1.31236e-09	-0.498705
67322404	chr14:67322404:A:G	1.91046e-66	-1.31236e-09	-1.31812	2.81489e-17	-1.31236e-09	-1.31754	2.39485e-09	-1.31236e-09	-1.31762
67322766	chr14:67322766:A:AC	5.01144e-66	-1.31236e-09	-0.353738	7.36744e-17	-1.31236e-09	-0.355396	5.61252e-09	-1.31236e-09	-0.465942
67322840	chr14:67322840:G:A	2.49629e-66	-1.31236e-09	-1.05066	3.67422e-17	-1.31236e-09	-1.05112	2.95505e-09	-1.31236e-09	-1.10743
67322929	chr14:67322929:G:A	4.99362e-66	-1.31236e-09	-0.357302	7.33999e-17	-1.31236e-09	-0.359128	5.59181e-09	-1.31236e-09	-0.469639
67323267	chr14:67323267:A:G	2.05382e-66	-1.24576	-3.24751e-10	1.59371e-17	-1.8864	-3.24751e-10	8.37504e-10	-2.36827	-3.24751e-10
67323666	chr14:67323666:G:A	4.38851e-65	-1.31236e-09	1.81611	6.45829e-16	-1.31236e-09	1.81548	5.32782e-08	-1.31236e-09	1.78459
67323819	chr14:67323819:T:G	1.92205e-66	-1.31236e-09	-1.31207	2.83818e-17	-1.31236e-09	-1.3093	2.40463e-09	-1.31236e-09	-1.31355
67324180	chr14:67324180:C:T	1.15988e-66	-0.842058	-0.975083	6.71277e-17	0.528512	-0.976966	5.36319e-09	0.574648	-1.08603
67324316	chr14:67324316:A:T	5.05506e-66	-1.31236e-09	-0.345073	7.43121e-17	-1.31236e-09	-0.346777	5.65786e-09	-1.31236e-09	-0.457896
67324319	chr14:67324319:G:A	1.24643e-66	-1.74518	-3.24751e-10	9.10804e-18	-2.44589	-3.24751e-10	7.83361e-10	-2.4351	-3.24751e-10
67324496	chr14:67324496:G:A	7.90263e-67	-0.916368	-1.28448	4.4817e-17	0.435288	-1.28775	3.89478e-09	0.480249	-1.31155
67324535	chr14:67324535:G:A	5.99603e-67	-1.59058	-0.886372	8.01969e-18	-1.65321	-0.919943	4.32621e-10	-2.18068	-0.848154
67325650	chr14:67325650:G:A	4.84156e-66	-1.31236e-09	-0.388225	7.11211e-17	-1.31236e-09	-0.390667	5.42415e-09	-1.31236e-09	-0.500081
67325894	chr14:67325894:C:T	4.57268e-66	-1.31236e-09	-0.445362	6.73256e-17	-1.31236e-09	-0.445511	5.11128e-09	-1.31236e-09	-0.559492
67326067	chr14:67326067:C:T	6.18479e-66	-1.31236e-09	-0.143369	9.08827e-17	-1.31236e-09	-0.145481	6.82622e-09	-1.31236e-09	-0.270171
67326121	chr14:67326121:G:A	1.27393e-65	-1.31236e-09	0.579228	1.88729e-16	-1.31236e-09	0.585263	1.63455e-08	-1.31236e-09	0.603009
67326495	chr14:67326495:C:A	5.53964e-66	-1.31236e-09	-0.253532	8.15321e-17	-1.31236e-09	-0.254053	6.17842e-09	-1.31236e-09	-0.369879
67326703	chr14:67326703:G:A	2.64611e-66	-1.31236e-09	-0.992372	3.88529e-17	-1.31236e-09	-0.995268	3.07483e-09	-1.31236e-09	-1.06769
67326896	chr14:67326896:C:T	1.31963e-65	-1.31236e-09	0.614472	1.94657e-16	-1.31236e-09	0.616191	1.41577e-08	-1.31236e-09	0.459319
67326912	chr14:67326912:C:T	2.67225e-67	-2.74848	-0.536646	4.72361e-18	-2.61432	-0.488154	4.35707e-10	-2.4697	-0.552026
67326950	chr14:67326950:A:G	2.10553e-66	-1.31236e-09	-1.22089	3.11697e-17	-1.31236e-09	-1.2156	2.59124e-09	-1.31236e-09	-1.2388
67327024	chr14:67327024:A:G	5.32364e-67	-2.59589	-3.24751e-10	7.5494e-18	-2.63358	-3.24751e-10	6.71307e-10	-2.58947	-3.24751e-10
67327172	chr14:67327172:A:G	2.21294e-66	-1.31236e-09	-1.17114	3.27462e-17	-1.31236e-09	-1.16626	2.71692e-09	-1.31236e-09	-1.19144
67327375	chr14:67327375:G:A	2.90613e-66	-1.31236e-09	-0.898639	4.31167e-17	-1.31236e-09	-0.89114	3.86701e-09	-1.31236e-09	-0.83846
67327429	chr14:67327429:G:A	1.927e-66	-1.31236e-09	-1.3095	2.85375e-17	-1.31236e-09	-1.30383	2.45653e-09	-1.31236e-09	-1.29219
67327447	chr14:67327447:C:T	2.91071e-66	-1.31236e-09	-0.897065	4.24787e-17	-1.31236e-09	-0.906047	3.52446e-09	-1.31236e-09	-0.931214
67327596	chr14:67327596:C:T	2.02565e-66	-1.31236e-09	-1.25957	2.98113e-17	-1.31236e-09	-1.26016	2.50226e-09	-1.31236e-09	-1.27375
67327654	chr14:67327654:A:G	1.74328e-66	-0.741933	-0.667763	1.56072e-17	-1.24657	-0.660743	7.40568e-10	-1.70835	-0.782929
67328080	chr14:67328080:C:G	5.10702e-66	-1.31236e-09	-0.334846	7.50742e-17	-1.31236e-09	-0.336573	5.71412e-09	-1.31236e-09	-0.448001
67328437	chr14:67328437:A:G	2.01686e-66	-1.31236e-09	-1.26392	3.00486e-17	-1.31236e-09	-1.25224	2.54256e-09	-1.31236e-09	-1.25777
67328799	chr14:67328799:A:G	8.47678e-67	-2.13072	-3.24751e-10	1.20243e-14	4.73963	-3.24751e-10	1.06575e-07	2.47791	-3.24751e-10
67328881	chr14:67328881:C:A	1.51471e-66	-1.55024	-3.24751e-10	5.43743e-17	-0.65916	-3.24751e-10	2.95182e-09	-1.10852	-3.24751e-10
67328959	chr14:67328959:A:G	2.15935e-66	-1.31236e-09	-1.19566	3.20399e-17	-1.31236e-09	-1.18807	2.638e-09	-1.31236e-09	-1.22092
67329467	chr14:67329467:A:C	5.14289e-66	-1.31236e-09	-0.327846	7.56314e-17	-1.31236e-09	-0.329178	5.74718e-09	-1.31236e-09	-0.442232
67329577	chr14:67329577:C:T	4.87683e-66	-1.31236e-09	-0.380966	7.17015e-17	-1.31236e-09	-0.382539	5.46439e-09	-1.31236e-09	-0.49269
67329911	chr14:67329911:C:A	6.71468e-67	-2.36375	-3.24751e-10	1.96269e-17	-1.67815	-3.24751e-10	1.74904e-09	-1.63187	-3.24751e-10
67329957	chr14:67329957:G:GA	6.58976e-67	-1.48776	-0.894775	7.15692e-18	-1.76016	-0.926816	3.9475e-10	-2.26082	-0.859628
67330072	chr14:67330072:A:G	8.00759e-67	-0.910737	-1.27692	4.55105e-17	0.442257	-1.27936	3.93921e-09	0.488084	-1.30805
67330148	chr14:67330148:AATAATAATT:A	1.31096e-66	-0.780476	-0.91423	7.83615e-17	0.618943	-0.912661	6.15239e-09	0.661993	-1.03609
67330153	chr14:67330153:TA:T	3.66795e-66	-1.31236e-09	-0.665829	5.40089e-17	-1.31236e-09	-0.665901	4.31156e-09	-1.31236e-09	-0.729642
67330156	chr14:67330156:T:TAA	4.96551e-67	-2.66553	-3.24751e-10	7.04399e-18	-2.70288	-3.24751e-10	6.15463e-10	-2.67632	-3.24751e-10
67330194	chr14:67330194:T:C	1.21981e-66	-0.819459	-0.947311	7.14077e-17	0.558971	-0.945615	5.66055e-09	0.60599	-1.06341
67330480	chr14:67330480:T:C	4.28689e-66	-1.31236e-09	-0.509901	6.31339e-17	-1.31236e-09	-0.509793	4.81927e-09	-1.31236e-09	-0.61832
67330646	chr14:67330646:T:C	1.96105e-66	-1.31236e-09	-1.29198	2.89521e-17	-1.31236e-09	-1.28941	2.43577e-09	-1.31236e-09	-1.30068
67330738	chr14:67330738:C:A	4.98934e-66	-1.31236e-09	-0.35816	7.33527e-17	-1.31236e-09	-0.359771	5.58384e-09	-1.31236e-09	-0.471066
67330759	chr14:67330759:T:C	5.13823e-66	-1.31236e-09	-0.328754	7.55551e-17	-1.31236e-09	-0.330189	5.74062e-09	-1.31236e-09	-0.443374
67330793	chr14:67330793:G:C	1.93803e-66	-1.31236e-09	-1.30379	2.87444e-17	-1.31236e-09	-1.29661	2.47928e-09	-1.31236e-09	-1.28298
67330825	chr14:67330825:G:A	5.02017e-66	-1.31236e-09	-0.351999	7.38183e-17	-1.31236e-09	-0.353444	5.61627e-09	-1.31236e-09	-0.465274
67330830	chr14:67330830:G:A	5.31823e-66	-1.31236e-09	-0.294321	7.83032e-17	-1.31236e-09	-0.294461	5.94309e-09	-1.31236e-09	-0.408713
67331041	chr14:67331041:G:T	5.4213e-66	-1.31236e-09	-0.275127	7.9779e-17	-1.31236e-09	-0.27579	6.04984e-09	-1.31236e-09	-0.39091
67331076	chr14:67331076:A:G	5.63203e-66	-1.31236e-09	-0.236993	8.28796e-17	-1.31236e-09	-0.237662	6.25214e-09	-1.31236e-09	-0.358018
67331155	chr14:67331155:A:C	7.97304e-67	-0.909056	-1.28293	4.54649e-17	0.447071	-1.28518	3.95549e-09	0.495058	-1.3109
67331195	chr14:67331195:C:T	3.88849e-66	-0.607442	-3.24751e-10	2.56351e-16	0.891499	-3.24751e-10	2.21432e-08	0.906588	-3.24751e-10
67331256	chr14:67331256:G:A	5.22412e-67	-2.05875	-0.55601	1.86101e-17	-1.1414	-0.589946	8.32222e-10	-1.81619	-0.558409
67331550	chr14:67331550:T:C	2.14759e-66	-1.31236e-09	-1.20112	3.14501e-17	-1.31236e-09	-1.20665	2.41877e-09	-1.31236e-09	-1.30768
67331677	chr14:67331677:G:C	5.04329e-66	-1.31236e-09	-0.347404	7.41352e-17	-1.31236e-09	-0.34916	5.64072e-09	-1.31236e-09	-0.46093
67331688	chr14:67331688:A:G	4.14796e-67	-2.28075	-0.564681	2.6665e-17	-0.771926	-0.599774	1.11059e-09	-1.52204	-0.564007
67331921	chr14:67331921:C:T	2.12967e-66	-1.31236e-09	-1.20949	3.16318e-17	-1.31236e-09	-1.20089	2.63499e-09	-1.31236e-09	-1.22206
67332206	chr14:67332206:T:G	5.19867e-66	-1.31236e-09	-0.31706	7.65357e-17	-1.31236e-09	-0.317293	5.81509e-09	-1.31236e-09	-0.430485
67332361	chr14:67332361:G:A	1.97467e-66	-1.31236e-09	-1.28506	2.90627e-17	-1.31236e-09	-1.28559	2.45805e-09	-1.31236e-09	-1.29157
67332440	chr14:67332440:A:G	1.13122e-66	-1.84217	-3.24751e-10	2.8003e-17	-1.32274	-3.24751e-10	2.12422e-09	-1.43754	-3.24751e-10
67333008	chr14:67333008:A:G	5.2185e-67	-1.33703	-1.27881	2.913e-17	-0.00245127	-1.28083	2.27498e-09	-0.12525	-1.24372
67333391	chr14:67333391:G:A	2.65505e-66	-1.31236e-09	-0.989	3.93628e-17	-1.31236e-09	-0.98223	3.30586e-09	-1.31236e-09	-0.995246
67333599	chr14:67333599:G:A	4.76021e-66	-1.31236e-09	-0.405171	6.98668e-17	-1.31236e-09	-0.408459	5.56524e-09	-1.31236e-09	-0.474402
67333814	chr14:67333814:C:CTG	4.29676e-66	-1.31236e-09	-0.507601	6.3292e-17	-1.31236e-09	-0.507292	4.80394e-09	-1.31236e-09	-0.621506
67334098	chr14:67334098:G:A	2.07257e-66	-1.31236e-09	-1.23668	3.07457e-17	-1.31236e-09	-1.2293	2.5601e-09	-1.31236e-09	-1.25089
67334315	chr14:67334315:G:A	1.02783e-66	-1.93801	-3.24751e-10	1.51288e-17	-1.93845	-3.24751e-10	1.17319e-09	-2.03121	-3.24751e-10
67334539	chr14:67334539:T:G	6.98772e-67	-2.32389	-3.24751e-10	2.08431e-17	-1.61803	-3.24751e-10	1.85771e-09	-1.5716	-3.24751e-10
67334573	chr14:67334573:TTA:T	5.29541e-67	-2.60121	-3.24751e-10	7.51118e-18	-2.63866	-3.24751e-10	6.67703e-10	-2.59485	-3.24751e-10
67334581	chr14:67334581:C:T	8.94649e-67	-1.32739	-0.749395	7.12702e-18	-1.90438	-0.786782	3.97966e-10	-2.37072	-0.741609
67334999	chr14:67334999:T:C	4.95762e-66	-1.31236e-09	-0.364537	7.1746e-17	-1.31236e-09	-0.381918	5.45941e-09	-1.31236e-09	-0.4936
67335795	chr14:67335795:AT:A	1.9697e-66	-1.31236e-09	-1.28758	2.89896e-17	-1.31236e-09	-1.28811	2.45275e-09	-1.31236e-09	-1.29373
67335962	chr14:67335962:C:G	8.04844e-66	1.17605	-1.05603	8.60867e-18	-1.43531	-1.06697	1.13212e-09	-0.929178	-1.13767
67336037	chr14:67336037:T:A	2.2003e-66	-1.31236e-09	-1.17687	3.27116e-17	-1.31236e-09	-1.16732	2.71768e-09	-1.31236e-09	-1.19116
67336855	chr14:67336855:C:T	2.47767e-66	-1.31236e-09	-1.05814	3.6562e-17	-1.31236e-09	-1.05604	2.85988e-09	-1.31236e-09	-1.14016
67336965	chr14:67336965:T:C	4.95178e-66	-1.31236e-09	-0.365715	7.26611e-17	-1.31236e-09	-0.369244	5.78178e-09	-1.31236e-09	-0.43623
67337405	chr14:67337405:G:A	4.42701e-67	-2.78032	-3.24751e-10	6.71919e-18	-2.75008	-3.24751e-10	5.96078e-10	-2.70833	-3.24751e-10
67337443	chr14:67337443:C:T	1.9711e-66	-1.31236e-09	-1.28687	2.90104e-17	-1.31236e-09	-1.2874	2.4541e-09	-1.31236e-09	-1.29318
67337606	chr14:67337606:A:T	5.26634e-66	-1.31236e-09	-0.304127	7.74396e-17	-1.31236e-09	-0.305552	5.87679e-09	-1.31236e-09	-0.41993
67337658	chr14:67337658:C:T	4.56594e-67	-1.47067	-1.27875	1.89891e-17	-0.430414	-1.28077	1.56349e-09	-0.500392	-1.24363
67338132	chr14:67338132:C:T	5.62311e-66	-0.238577	-3.24751e-10	4.09526e-16	1.35995	-3.24751e-10	3.58975e-08	1.38973	-3.24751e-10
67338536	chr14:67338536:A:C	5.70603e-66	-1.31236e-09	-0.22394	8.39916e-17	-1.31236e-09	-0.224334	6.35513e-09	-1.31236e-09	-0.34168
67338819	chr14:67338819:T:G	9.40433e-67	-2.02688	-3.24751e-10	1.09053e-17	-2.2658	-3.24751e-10	8.76174e-10	-2.32313	-3.24751e-10
67339293	chr14:67339293:A:G	2.19947e-66	-1.31236e-09	-1.17725	3.27295e-17	-1.31236e-09	-1.16677	2.6877e-09	-1.31236e-09	-1.20225
67339336	chr14:67339336:G:A	9.88756e-67	-0.716639	-1.26013	5.95294e-17	0.694438	-1.26302	5.17795e-09	0.752352	-1.29888
67339512	chr14:67339512:T:A	7.48694e-66	-1.31236e-09	0.0476978	1.09792e-16	-1.31236e-09	0.0435363	8.13039e-09	-1.31236e-09	-0.0953324
67340243	chr14:67340243:C:T	1.83686e-66	-1.35741	-3.24751e-10	7.40456e-17	-0.350369	-3.24751e-10	3.67528e-09	-0.889312	-3.24751e-10
67340549	chr14:67340549:G:T	1.97687e-66	-1.31236e-09	-1.28395	2.90954e-17	-1.31236e-09	-1.28447	2.46047e-09	-1.31236e-09	-1.29059
67340561	chr14:67340561:C:T	7.27475e-67	-2.28364	-3.24751e-10	2.234e-17	-1.54867	-3.24751e-10	1.99439e-09	-1.5006	-3.24751e-10
67340885	chr14:67340885:A:G	5.90704e-66	-1.31236e-09	-0.189317	8.69261e-17	-1.31236e-09	-0.189993	6.55946e-09	-1.31236e-09	-0.310034
67341087	chr14:67341087:A:G	4.11464e-66	-1.31236e-09	-0.550912	6.07338e-17	-1.31236e-09	-0.548549	4.73659e-09	-1.31236e-09	-0.635624
67341242	chr14:67341242:C:T	7.50003e-67	-2.25314	-3.24751e-10	2.34442e-17	-1.50043	-3.24751e-10	2.10657e-09	-1.44588	-3.24751e-10
67341363	chr14:67341363:G:A	2.08351e-66	-1.31236e-09	-1.23141	3.11927e-17	-1.31236e-09	-1.21487	2.60469e-09	-1.31236e-09	-1.23363
67341698	chr14:67341698:C:T	6.23204e-66	-1.31236e-09	-0.135759	9.13662e-17	-1.31236e-09	-0.140174	7.32484e-09	-1.31236e-09	-0.199671
67341734	chr14:67341734:G:A	7.54856e-67	-2.24669	-3.24751e-10	2.36868e-17	-1.49013	-3.24751e-10	2.11403e-09	-1.44235	-3.24751e-10
67342007	chr14:67342007:A:G	5.4597e-66	-1.31236e-09	-0.268068	8.03661e-17	-1.31236e-09	-0.268458	6.08106e-09	-1.31236e-09	-0.385763
67342206	chr14:67342206:AAAT:A	5.49661e-66	-1.31236e-09	-0.261331	8.07959e-17	-1.31236e-09	-0.263124	6.13233e-09	-1.31236e-09	-0.377367
67342221	chr14:67342221:AAT:A	1.97144e-66	-1.31236e-09	-1.2867	2.91302e-17	-1.31236e-09	-1.28328	2.59173e-09	-1.31236e-09	-1.23862
67342301	chr14:67342301:G:A	5.44554e-67	-2.57325	-3.24751e-10	7.67678e-18	-2.61685	-3.24751e-10	6.84529e-10	-2.56997	-3.24751e-10
67342323	chr14:67342323:T:C	7.32118e-67	-2.27728	-3.24751e-10	2.25677e-17	-1.53853	-3.24751e-10	2.01014e-09	-1.49274	-3.24751e-10
67342700	chr14:67342700:A:G	1.60132e-66	-0.520398	-0.974235	1.0167e-16	0.939056	-0.972372	8.22268e-09	1.00138	-1.08542
67343273	chr14:67343273:A:G	5.46243e-67	-2.57015	-3.24751e-10	7.69844e-18	-2.61403	-3.24751e-10	6.86731e-10	-2.56675	-3.24751e-10
67343316	chr14:67343316:C:T	2.13146e-66	-1.31236e-09	-1.20866	3.16718e-17	-1.31236e-09	-1.19962	2.62517e-09	-1.31236e-09	-1.22579
67343634	chr14:67343634:G:A	7.21518e-67	-2.29186	-3.24751e-10	2.20698e-17	-1.56084	-3.24751e-10	1.96725e-09	-1.5143	-3.24751e-10
67344021	chr14:67344021:G:A	3.04467e-66	-1.31236e-09	-0.852069	4.43611e-17	-1.31236e-09	-0.862687	3.68074e-09	-1.31236e-09	-0.887829
67344105	chr14:67344105:T:A	6.47662e-66	-1.31236e-09	-0.0972636	9.49691e-17	-1.31236e-09	-0.101499	7.60846e-09	-1.31236e-09	-0.16168
67344168	chr14:67344168:G:T	4.92187e-67	-2.67436	-3.24751e-10	8.37856e-18	-2.52937	-3.24751e-10	6.86811e-10	-2.56664	-3.24751e-10
67344244	chr14:67344244:C:G	1.96948e-66	-1.31236e-09	-1.28769	2.89868e-17	-1.31236e-09	-1.28821	2.45228e-09	-1.31236e-09	-1.29393
67344915	chr14:67344915:A:G	4.1436e-67	-2.28056	-0.565919	2.68655e-17	-0.762904	-0.601305	1.10837e-09	-1.51871	-0.569348
67344991	chr14:67344991:C:T	1.95241e-66	-1.31236e-09	-1.2964	2.87373e-17	-1.31236e-09	-1.29685	2.43242e-09	-1.31236e-09	-1.30205
67345160	chr14:67345160:T:G	3.88976e-67	-2.47011	-0.439595	4.88416e-17	-0.288094	-0.478374	1.80411e-09	-1.1526	-0.448273
67345191	chr14:67345191:G:C	2.5615e-66	-1.31236e-09	-1.02487	3.76593e-17	-1.31236e-09	-1.02647	2.93891e-09	-1.31236e-09	-1.1129
67345298	chr14:67345298:T:G	2.21678e-66	-1.31236e-09	-1.16941	3.29988e-17	-1.31236e-09	-1.15858	2.7387e-09	-1.31236e-09	-1.18346
67345587	chr14:67345587:G:A	2.61057e-66	-1.31236e-09	-1.00589	3.84343e-17	-1.31236e-09	-1.0061	3.07443e-09	-1.31236e-09	-1.06782
67345757	chr14:67345757:T:C	5.36622e-66	-1.31236e-09	-0.285339	7.89051e-17	-1.31236e-09	-0.286805	5.98133e-09	-1.31236e-09	-0.402299
67345914	chr14:67345914:A:G	5.30541e-66	-1.31236e-09	-0.296736	7.80126e-17	-1.31236e-09	-0.29818	5.91557e-09	-1.31236e-09	-0.413355
67346226	chr14:67346226:C:T	1.74777e-67	-2.63817	-1.07153	2.28883e-18	-2.75629	-1.07072	2.45512e-10	-2.78198	-0.813366
67347039	chr14:67347039:T:C	5.65499e-66	-1.31236e-09	-0.232924	8.32806e-17	-1.31236e-09	-0.232834	6.3045e-09	-1.31236e-09	-0.349678
67347658	chr14:67347658:A:G	5.19212e-67	-1.33997	-1.28093	2.895e-17	-0.00655162	-1.28293	2.26602e-09	-0.126466	-1.24645
67347803	chr14:67347803:A:G	6.10237e-66	-1.31236e-09	-0.156785	8.97816e-17	-1.31236e-09	-0.157671	6.76092e-09	-1.31236e-09	-0.279782
67348297	chr14:67348297:C:T	4.69921e-67	-1.80741	-0.913239	9.66439e-18	-1.44137	-0.945236	4.93347e-10	-2.02274	-0.874741
67348434	chr14:67348434:T:C	9.15495e-67	-2.05375	-3.24751e-10	9.02699e-18	-2.45483	-3.24751e-10	7.58669e-10	-2.46713	-3.24751e-10
67348615	chr14:67348615:G:A	3.49275e-65	-1.31236e-09	1.58781	5.09679e-16	-1.31236e-09	1.57873	3.66799e-08	-1.31236e-09	1.41129
67348741	chr14:67348741:C:T	2.01158e-66	-1.31236e-09	-1.26654	2.9703e-17	-1.31236e-09	-1.2638	2.50494e-09	-1.31236e-09	-1.27268
67348772	chr14:67348772:G:A	9.99256e-67	-0.663138	-1.30307	1.79263e-18	-2.76263	-1.30874	1.74326e-10	-2.64999	-1.28778
67349266	chr14:67349266:T:G	5.08791e-66	-1.31236e-09	-0.338596	7.48032e-17	-1.31236e-09	-0.340189	5.68846e-09	-1.31236e-09	-0.452503
67349802	chr14:67349802:C:T	1.95211e-66	-1.31236e-09	-1.29655	2.87337e-17	-1.31236e-09	-1.29698	2.43318e-09	-1.31236e-09	-1.30174
67350044	chr14:67350044:C:A	4.86946e-67	-2.68506	-3.24751e-10	8.24098e-18	-2.54593	-3.24751e-10	6.77678e-10	-2.58003	-3.24751e-10
67350792	chr14:67350792:C:T	7.73825e-65	2.3833	-3.24751e-10	1.41055e-17	-2.00849	-3.24751e-10	7.20485e-10	-2.51877	-3.24751e-10
67350820	chr14:67350820:G:A	5.83059e-67	-1.21135	-1.29358	4.0409e-18	-1.95785	-1.30074	2.29184e-10	-2.39172	-1.27245
67351372	chr14:67351372:T:G	8.00268e-67	-2.18827	-3.24751e-10	1.47493e-14	4.9439	-3.24751e-10	1.27019e-07	2.65339	-3.24751e-10
67351511	chr14:67351511:A:T	6.13152e-66	-1.31236e-09	-0.152019	8.98996e-17	-1.31236e-09	-0.156357	7.21636e-09	-1.31236e-09	-0.214591
67352024	chr14:67352024:C:T	5.05914e-66	-1.31236e-09	-0.344265	7.4416e-17	-1.31236e-09	-0.345379	5.66544e-09	-1.31236e-09	-0.456558
67352553	chr14:67352553:T:C	2.41021e-66	-1.31236e-09	-1.08575	3.56808e-17	-1.31236e-09	-1.08044	3.00205e-09	-1.31236e-09	-1.09165
67352801	chr14:67352801:A:T	8.05462e-67	-2.1818	-3.24751e-10	1.69043e-17	-1.82748	-3.24751e-10	1.36508e-09	-1.87973	-3.24751e-10
67352854	chr14:67352854:A:C	2.23421e-66	-1.31236e-09	-1.16157	3.29621e-17	-1.31236e-09	-1.15969	2.76692e-09	-1.31236e-09	-1.17321
67352885	chr14:67352885:T:C	5.37548e-66	-1.31236e-09	-0.283614	7.88407e-17	-1.31236e-09	-0.287621	6.326e-09	-1.31236e-09	-0.346274
67353264	chr14:67353264:G:A	3.362e-66	-0.752927	-3.24751e-10	2.21129e-16	0.743697	-3.24751e-10	1.81292e-08	0.706581	-3.24751e-10
67353375	chr14:67353375:G:A	1.17234e-66	-1.80646	-3.24751e-10	1.0024e-17	-2.35007	-3.24751e-10	9.42204e-10	-2.25047	-3.24751e-10
67353633	chr14:67353633:G:A	5.22085e-66	-1.31236e-09	-0.312802	7.67277e-17	-1.31236e-09	-0.314787	5.82656e-09	-1.31236e-09	-0.428516
67353694	chr14:67353694:C:T	3.98905e-67	-2.31843	-0.566069	2.90501e-17	-0.685138	-0.600892	1.18262e-09	-1.45495	-0.568258
67353740	chr14:67353740:T:C	5.41835e-66	-1.31236e-09	-0.275671	7.97913e-17	-1.31236e-09	-0.275636	6.04862e-09	-1.31236e-09	-0.391111
67353987	chr14:67353987:C:T	5.37903e-66	-1.31236e-09	-0.282954	7.89236e-17	-1.31236e-09	-0.28657	6.33702e-09	-1.31236e-09	-0.344533
67354036	chr14:67354036:C:CA	1.99268e-66	-1.31236e-09	-1.27598	2.93576e-17	-1.31236e-09	-1.2755	2.50281e-09	-1.31236e-09	-1.27353
67354074	chr14:67354074:C:T	6.17706e-67	-1.13518	-1.31202	3.83002e-17	0.303108	-1.3127	2.81964e-09	0.141828	-1.29616
67354584	chr14:67354584:A:G	5.3983e-66	-1.31236e-09	-0.279378	7.94297e-17	-1.31236e-09	-0.280179	6.02378e-09	-1.31236e-09	-0.395227
67355060	chr14:67355060:C:T	2.47497e-66	-1.31236e-09	-1.05924	3.65219e-17	-1.31236e-09	-1.05714	2.85724e-09	-1.31236e-09	-1.14109
67355199	chr14:67355199:C:T	3.96319e-66	-1.31236e-09	-0.588414	5.77194e-17	-1.31236e-09	-0.599456	4.58617e-09	-1.31236e-09	-0.667896
67355624	chr14:67355624:G:A	1.95849e-66	-1.31236e-09	-1.29329	2.88266e-17	-1.31236e-09	-1.29375	2.44015e-09	-1.31236e-09	-1.29888
67355742	chr14:67355742:T:C	2.15255e-66	-1.31236e-09	-1.19881	3.1987e-17	-1.31236e-09	-1.18972	2.65e-09	-1.31236e-09	-1.21638
67355876	chr14:67355876:G:A	5.43473e-67	-1.34049	-1.23475	3.0156e-17	-0.0109848	-1.23768	2.40277e-09	-0.127758	-1.18656
67355880	chr14:67355880:A:G	5.53563e-66	-1.31236e-09	-0.254257	8.14884e-17	-1.31236e-09	-0.254589	6.1735e-09	-1.31236e-09	-0.370676
67356026	chr14:67356026:C:A	5.22717e-66	-1.31236e-09	-0.311593	7.68186e-17	-1.31236e-09	-0.313604	5.83681e-09	-1.31236e-09	-0.426758
67356450	chr14:67356450:AAAAC:A	4.83622e-66	-1.31236e-09	-0.389329	7.12303e-17	-1.31236e-09	-0.389132	5.4665e-09	-1.31236e-09	-0.492304
67356701	chr14:67356701:C:T	1.92591e-66	-1.31236e-09	-1.31006	2.82821e-17	-1.31236e-09	-1.31282	2.42114e-09	-1.31236e-09	-1.3067
67356774	chr14:67356774:T:C	5.2064e-66	-1.31236e-09	-0.315573	7.6544e-17	-1.31236e-09	-0.317185	5.81388e-09	-1.31236e-09	-0.430693
67357498	chr14:67357498:C:T	1.9706e-66	-1.31236e-09	-1.28713	2.90033e-17	-1.31236e-09	-1.28764	2.45353e-09	-1.31236e-09	-1.29341
67357573	chr14:67357573:T:C	2.12484e-66	-1.31236e-09	-1.21177	3.15623e-17	-1.31236e-09	-1.20309	2.61848e-09	-1.31236e-09	-1.22835
67357607	chr14:67357607:G:A	5.23556e-66	-1.31236e-09	-0.309989	7.69789e-17	-1.31236e-09	-0.311519	5.84593e-09	-1.31236e-09	-0.425196
67357615	chr14:67357615:T:C	3.73336e-67	-2.47183	-0.478912	4.82272e-17	-0.263222	-0.515906	1.76901e-09	-1.13398	-0.486543
67357710	chr14:67357710:T:G	8.02582e-67	-2.18538	-3.24751e-10	1.47034e-14	4.94078	-3.24751e-10	1.26329e-07	2.64795	-3.24751e-10
67358236	chr14:67358236:T:C	2.1276e-66	-1.31236e-09	-1.21047	3.16042e-17	-1.31236e-09	-1.20176	2.62135e-09	-1.31236e-09	-1.22725
67358380	chr14:67358380:T:C	5.61625e-67	-2.54238	-3.24751e-10	6.52855e-18	-2.77887	-3.24751e-10	5.94967e-10	-2.71019	-3.24751e-10
67358974	chr14:67358974:T:C	1.41816e-66	-1.61611	-3.24751e-10	4.96885e-17	-0.749277	-3.24751e-10	2.73451e-09	-1.18499	-3.24751e-10
67359197	chr14:67359197:T:G	1.77122e-66	-1.39379	-3.24751e-10	4.92031e-17	-0.759094	-3.24751e-10	7.81528e-09	-0.134861	-3.24751e-10
67359442	chr14:67359442:C:T	5.21208e-66	-1.31236e-09	-0.314483	7.65939e-17	-1.31236e-09	-0.316533	5.81837e-09	-1.31236e-09	-0.429922
67359459	chr14:67359459:C:T	5.06441e-67	-2.64581	-3.24751e-10	4.48577e-16	1.45103	-3.24751e-10	1.15473e-08	0.25551	-3.24751e-10
67360193	chr14:67360193:A:G	4.93005e-66	-1.31236e-09	-0.370114	7.24642e-17	-1.31236e-09	-0.371958	5.51989e-09	-1.31236e-09	-0.482584
67360761	chr14:67360761:T:C	5.35864e-66	-1.31236e-09	-0.286752	7.84489e-17	-1.31236e-09	-0.292603	6.32239e-09	-1.31236e-09	-0.346844
67360799	chr14:67360799:G:A	2.17525e-66	-1.31236e-09	-1.18832	3.23498e-17	-1.31236e-09	-1.17844	2.67509e-09	-1.31236e-09	-1.20696
67361006	chr14:67361006:A:G	6.43031e-67	-2.40703	-3.24751e-10	1.82366e-17	-1.75162	-3.24751e-10	1.61921e-09	-1.709	-3.24751e-10
67361759	chr14:67361759:A:C	4.68107e-66	-1.31236e-09	-0.421936	6.87772e-17	-1.31236e-09	-0.424178	5.2277e-09	-1.31236e-09	-0.536971
67362855	chr14:67362855:A:G	5.15246e-66	-1.31236e-09	-0.325989	7.54012e-17	-1.31236e-09	-0.332227	6.05515e-09	-1.31236e-09	-0.390033
67362962	chr14:67362962:C:G	2.60057e-66	-1.31236e-09	-1.00973	3.82649e-17	-1.31236e-09	-1.01052	3.06054e-09	-1.31236e-09	-1.07235
67363684	chr14:67363684:G:A	2.75048e-66	-1.31236e-09	-0.953686	4.01523e-17	-1.31236e-09	-0.962371	4.79974e-09	-1.31236e-09	-0.622381
67363899	chr14:67363899:A:C	3.59804e-66	-0.685074	-3.24751e-10	2.29038e-16	0.778838	-3.24751e-10	1.99005e-08	0.799801	-3.24751e-10
67364075	chr14:67364075:C:A	1.94375e-66	-1.31236e-09	-1.30085	2.86047e-17	-1.31236e-09	-1.30148	2.42372e-09	-1.31236e-09	-1.30564
67364139	chr14:67364139:A:G	2.08645e-66	-1.31236e-09	-1.23	3.09761e-17	-1.31236e-09	-1.22184	2.57481e-09	-1.31236e-09	-1.24516
67364742	chr14:67364742:C:T	5.20696e-66	-1.31236e-09	-0.315466	7.62111e-17	-1.31236e-09	-0.321544	6.12398e-09	-1.31236e-09	-0.378729
67365122	chr14:67365122:T:G	5.46678e-67	-2.56936	-3.24751e-10	7.7076e-18	-2.61284	-3.24751e-10	6.87199e-10	-2.56607	-3.24751e-10
67365810	chr14:67365810:G:A	7.02571e-67	-2.31847	-3.24751e-10	2.14415e-17	-1.58972	-3.24751e-10	1.89036e-09	-1.55418	-3.24751e-10
67366426	chr14:67366426:G:A	5.19672e-66	-1.31236e-09	-0.317435	7.63304e-17	-1.31236e-09	-0.319979	5.79145e-09	-1.31236e-09	-0.43456
67366520	chr14:67366520:C:T	5.23447e-66	-1.31236e-09	-0.310196	7.68667e-17	-1.31236e-09	-0.312978	5.82808e-09	-1.31236e-09	-0.428253
67366701	chr14:67366701:T:C	6.38604e-67	-2.41393	-3.24751e-10	1.74406e-17	-1.79625	-3.24751e-10	1.56954e-09	-1.74016	-3.24751e-10
67366969	chr14:67366969:G:C	3.87214e-67	-2.3089	-0.605339	2.79833e-17	-0.68345	-0.639993	1.13181e-09	-1.46003	-0.607092
67367162	chr14:67367162:C:G	5.3926e-67	-2.58302	-3.24751e-10	7.6154e-18	-2.62488	-3.24751e-10	6.77787e-10	-2.57986	-3.24751e-10
67368668	chr14:67368668:T:TA	5.21652e-66	-1.31236e-09	-0.313632	7.66515e-17	-1.31236e-09	-0.315781	5.81396e-09	-1.31236e-09	-0.430679
67368734	chr14:67368734:T:TTAAAA	2.14536e-67	-2.22175	-1.28299	7.11238e-17	0.895555	-1.28618	4.70481e-09	0.626997	-1.26935
67368844	chr14:67368844:GA:G	6.56106e-67	-1.09786	-1.28904	3.92626e-17	0.305931	-1.29071	3.1059e-09	0.198642	-1.25628
67369484	chr14:67369484:A:G	2.54261e-66	-1.31236e-09	-1.03227	3.75159e-17	-1.31236e-09	-1.03029	2.91009e-09	-1.31236e-09	-1.12276
67369535	chr14:67369535:G:T	1.95775e-66	-1.31236e-09	-1.29367	2.88528e-17	-1.31236e-09	-1.29284	2.45854e-09	-1.31236e-09	-1.29137
67369635	chr14:67369635:A:C	1.90339e-65	1.85095	-0.870194	1.88807e-17	-0.832609	-0.884302	2.74387e-09	-0.217944	-0.963627
67370080	chr14:67370080:G:A	4.98656e-66	-1.31236e-09	-0.358717	7.33228e-17	-1.31236e-09	-0.360179	5.58828e-09	-1.31236e-09	-0.47027
67370200	chr14:67370200:T:C	5.083e-67	-2.64215	-3.24751e-10	8.79713e-18	-2.48062	-3.24751e-10	7.21151e-10	-2.51785	-3.24751e-10
67370237	chr14:67370237:A:G	2.11442e-67	-2.22652	-1.29274	6.90563e-17	0.875048	-1.29518	4.56699e-09	0.608635	-1.28072
67370331	chr14:67370331:A:G	2.97042e-66	-0.87676	-3.24751e-10	2.56236e-16	0.891049	-3.24751e-10	1.64337e-08	0.608394	-3.24751e-10
67370373	chr14:67370373:C:T	1.0581e-66	-0.649281	-1.2597	6.37518e-17	0.762624	-1.26268	5.60406e-09	0.832346	-1.2998
67370661	chr14:67370661:A:G	6.34959e-67	-2.41966	-3.24751e-10	1.72732e-17	-1.80589	-3.24751e-10	1.55568e-09	-1.74903	-3.24751e-10
67370794	chr14:67370794:G:A	1.85587e-66	-0.777538	-0.569568	1.66324e-17	-1.28076	-0.56294	7.98377e-10	-1.72303	-0.693088
67370977	chr14:67370977:C:T	1.89637e-67	-2.53308	-1.09503	2.34627e-18	-2.70805	-1.09418	2.40777e-10	-2.76697	-0.847857
67370993	chr14:67370993:C:T	4.43926e-67	-2.77756	-3.24751e-10	7.00298e-18	-2.70872	-3.24751e-10	6.06599e-10	-2.69083	-3.24751e-10
67371048	chr14:67371048:A:C	6.87354e-67	-1.03645	-1.30392	4.20425e-17	0.388806	-1.30518	3.29239e-09	0.279964	-1.27929
67371174	chr14:67371174:G:A	5.05313e-66	-1.31236e-09	-0.345454	7.42022e-17	-1.31236e-09	-0.348256	5.64475e-09	-1.31236e-09	-0.460216
67371181	chr14:67371181:G:A	3.49921e-67	-2.39432	-0.621187	3.33429e-17	-0.492342	-0.655863	1.30031e-09	-1.30544	-0.622906
67371369	chr14:67371369:G:T	2.66083e-66	-1.31236e-09	-0.986825	3.88668e-17	-1.31236e-09	-0.99491	4.57055e-09	-1.31236e-09	-0.671307
67371716	chr14:67371716:A:G	2.23615e-66	-1.31236e-09	-1.16071	3.3025e-17	-1.31236e-09	-1.15778	2.70526e-09	-1.31236e-09	-1.19574
67372068	chr14:67372068:C:T	1.98783e-66	-0.767202	-0.511218	1.77107e-17	-1.2775	-0.503377	8.43667e-10	-1.71952	-0.641421
67372444	chr14:67372444:A:G	4.97895e-66	-1.31236e-09	-0.360243	7.31053e-17	-1.31236e-09	-0.363149	5.56605e-09	-1.31236e-09	-0.474256
67372629	chr14:67372629:G:A	6.72839e-67	-1.45692	-0.904794	3.10589e-18	-2.61377	-0.90798	3.92972e-10	-2.32849	-0.796466
67372814	chr14:67372814:A:G	5.25164e-66	-1.31236e-09	-0.306922	7.69293e-17	-1.31236e-09	-0.312163	6.18482e-09	-1.31236e-09	-0.368844
67373126	chr14:67373126:C:G	1.98437e-66	-1.31236e-09	-1.28016	2.92528e-17	-1.31236e-09	-1.27908	2.49975e-09	-1.31236e-09	-1.27475
67373140	chr14:67373140:A:G	1.92646e-66	-1.31236e-09	-1.30978	2.82997e-17	-1.31236e-09	-1.3122	2.39479e-09	-1.31236e-09	-1.31765
67374018	chr14:67374018:C:T	3.23929e-67	-2.52313	-0.569561	5.14613e-17	-0.108978	-0.605242	1.82736e-09	-1.01276	-0.575304
67374035	chr14:67374035:T:A	5.57459e-66	-1.31236e-09	-0.247244	8.16799e-17	-1.31236e-09	-0.252243	6.57537e-09	-1.31236e-09	-0.30761
67374321	chr14:67374321:A:G	9.92358e-67	-1.97313	-3.24751e-10	9.56423e-18	-2.39702	-3.24751e-10	8.04574e-10	-2.40838	-3.24751e-10
67374602	chr14:67374602:T:A	2.56775e-66	-1.31236e-09	-1.02243	3.77603e-17	-1.31236e-09	-1.02379	2.93542e-09	-1.31236e-09	-1.11409
67374861	chr14:67374861:T:C	5.34107e-66	-1.31236e-09	-0.290036	7.82417e-17	-1.31236e-09	-0.295248	6.28433e-09	-1.31236e-09	-0.352883
67374959	chr14:67374959:C:A	2.52241e-66	-1.31236e-09	-1.04025	3.71789e-17	-1.31236e-09	-1.03931	2.97143e-09	-1.31236e-09	-1.1019
67375066	chr14:67375066:C:T	5.12455e-67	-2.63401	-3.24751e-10	7.26531e-18	-2.67194	-3.24751e-10	6.43188e-10	-2.63226	-3.24751e-10
67375380	chr14:67375380:C:T	5.24012e-66	-1.31236e-09	-0.309117	7.66979e-17	-1.31236e-09	-0.315176	5.87339e-09	-1.31236e-09	-0.420509
67376163	chr14:67376163:A:ACT	2.04012e-66	-1.31236e-09	-1.25246	3.02533e-17	-1.31236e-09	-1.24544	2.53035e-09	-1.31236e-09	-1.26258
67376727	chr14:67376727:A:G	1.82406e-66	-0.489194	-0.875202	1.15302e-16	0.965421	-0.872915	9.19676e-09	1.03494	-1.00703
67377912	chr14:67377912:A:G	1.07871e-66	-0.640675	-1.24902	6.52648e-17	0.775445	-1.25204	5.69486e-09	0.842148	-1.29353
67378030	chr14:67378030:C:G	6.78737e-67	-1.05191	-1.30107	4.13482e-17	0.369408	-1.30243	3.23387e-09	0.257421	-1.27468
67378220	chr14:67378220:A:G	1.9795e-66	-1.31236e-09	-1.28262	2.92591e-17	-1.31236e-09	-1.27886	2.46022e-09	-1.31236e-09	-1.29069
67378400	chr14:67378400:TAAC:T	2.77023e-66	-1.31236e-09	-0.946533	4.07559e-17	-1.31236e-09	-0.947451	3.11849e-09	-1.31236e-09	-1.05359
67378823	chr14:67378823:A:C	6.68087e-67	-1.06976	-1.29904	4.04061e-17	0.344422	-1.30049	3.16863e-09	0.233855	-1.2715
67379145	chr14:67379145:C:T	1.97081e-66	-1.31236e-09	-1.28702	2.90652e-17	-1.31236e-09	-1.28551	2.48394e-09	-1.31236e-09	-1.2811
67379168	chr14:67379168:G:GAAT	1.90458e-66	-1.3212	-3.24751e-10	5.34353e-17	-0.676579	-3.24751e-10	8.59758e-09	-0.0394614	-3.24751e-10
67379300	chr14:67379300:T:C	1.943e-66	-1.31236e-09	-1.30123	2.85941e-17	-1.31236e-09	-1.30185	2.42294e-09	-1.31236e-09	-1.30596
67379782	chr14:67379782:A:G	5.69812e-66	-1.31236e-09	-0.225326	8.34905e-17	-1.31236e-09	-0.230317	6.69632e-09	-1.31236e-09	-0.289383
67379854	chr14:67379854:C:T	1.97148e-66	-0.719763	-0.566915	1.75301e-17	-1.23089	-0.560245	8.35052e-10	-1.68042	-0.690786
67380042	chr14:67380042:T:C	5.33635e-66	-1.31236e-09	-0.290921	7.81861e-17	-1.31236e-09	-0.295958	6.27877e-09	-1.31236e-09	-0.353768
67380555	chr14:67380555:T:A	1.92261e-67	-2.30301	-1.31135	5.77863e-18	-1.5906	-1.31029	5.14322e-10	-1.53831	-1.31754
67380794	chr14:67380794:G:A	2.09355e-66	-1.31236e-09	-1.2266	3.10687e-17	-1.31236e-09	-1.21885	2.58203e-09	-1.31236e-09	-1.24237
67380969	chr14:67380969:T:C	1.9509e-66	-1.31236e-09	-1.29717	2.86768e-17	-1.31236e-09	-1.29896	2.41402e-09	-1.31236e-09	-1.30965
67381050	chr14:67381050:T:C	7.5699e-66	-1.31236e-09	0.0587177	1.10269e-16	-1.31236e-09	0.0478696	8.18544e-09	-1.31236e-09	-0.0885843
67381215	chr14:67381215:C:T	2.48584e-66	-1.31236e-09	-1.05485	3.76956e-17	-1.31236e-09	-1.02551	3.29536e-09	-1.31236e-09	-0.998426
67381361	chr14:67381361:CAA:C	7.25642e-67	-2.28616	-3.24751e-10	2.23375e-17	-1.54879	-3.24751e-10	1.98205e-09	-1.50681	-3.24751e-10
67382131	chr14:67382131:C:A	1.22334e-66	-0.511605	-1.25227	7.63455e-17	0.935481	-1.25526	6.72078e-09	1.00969	-1.29543
67382686	chr14:67382686:T:C	3.5953e-65	-1.31236e-09	1.61675	5.28914e-16	-1.31236e-09	1.61578	4.36537e-08	-1.31236e-09	1.58535
67382906	chr14:67382906:TGC:T	5.65265e-67	-2.53592	-3.24751e-10	1.34702e-17	-2.05457	-3.24751e-10	1.26289e-09	-1.95754	-3.24751e-10
67382957	chr14:67382957:A:G	2.60193e-66	-1.31236e-09	-1.00921	3.84138e-17	-1.31236e-09	-1.00663	2.96745e-09	-1.31236e-09	-1.10324
67383140	chr14:67383140:C:A	4.61411e-67	-2.73893	-3.24751e-10	7.0995e-18	-2.69503	-3.24751e-10	6.61071e-10	-2.60484	-3.24751e-10
67383799	chr14:67383799:TC:T	7.3487e-67	-2.27352	-3.24751e-10	2.26896e-17	-1.53314	-3.24751e-10	2.01605e-09	-1.4898	-3.24751e-10
67384465	chr14:67384465:C:T	5.24378e-67	-2.61101	-3.24751e-10	7.46742e-18	-2.6445	-3.24751e-10	6.62043e-10	-2.60337	-3.24751e-10
67384531	chr14:67384531:T:C	2.13992e-66	-1.31236e-09	-1.2047	3.11423e-17	-1.31236e-09	-1.21648	2.58824e-09	-1.31236e-09	-1.23996
67384632	chr14:67384632:A:G	5.34185e-67	-2.59247	-3.24751e-10	7.55105e-18	-2.63336	-3.24751e-10	6.71378e-10	-2.58937	-3.24751e-10
67385037	chr14:67385037:T:C	1.97014e-66	-0.420401	-0.866957	1.26889e-16	1.05284	-0.864582	1.01101e-08	1.12222	-0.999627
67385548	chr14:67385548:A:G	7.26706e-67	-0.985253	-1.29944	4.51893e-17	0.456386	-1.30058	3.54408e-09	0.34588	-1.27154
67385905	chr14:67385905:C:T	2.77171e-67	-1.9891	-1.25948	4.49871e-18	-1.89602	-1.25523	3.84795e-10	-1.87399	-1.27199
67385970	chr14:67385970:A:G	1.913e-66	-1.31236e-09	-1.31679	2.81549e-17	-1.31236e-09	-1.31733	2.49274e-09	-1.31236e-09	-1.27756
67386546	chr14:67386546:T:G	3.16578e-67	-2.53951	-0.576139	5.39541e-17	-0.054703	-0.612213	1.89398e-09	-0.971149	-0.58111
67387255	chr14:67387255:C:T	5.61551e-66	-0.23993	-3.24751e-10	3.90015e-17	-0.991451	-3.24751e-10	2.22803e-09	-1.38983	-3.24751e-10
67388129	chr14:67388129:G:A	7.97967e-67	-2.19115	-3.24751e-10	2.55824e-17	-1.41314	-3.24751e-10	2.27823e-09	-1.36754	-3.24751e-10
67388191	chr14:67388191:G:T	2.14299e-66	-1.31236e-09	-1.20326	3.13844e-17	-1.31236e-09	-1.20874	2.41724e-09	-1.31236e-09	-1.30832
67388610	chr14:67388610:A:G	3.50965e-67	-2.52789	-0.484645	5.57242e-17	-0.113191	-0.521444	1.98602e-09	-1.01599	-0.488815
67388703	chr14:67388703:G:A	5.51183e-66	0.964565	-1.22313	6.79885e-18	-1.50792	-1.23038	9.84735e-10	-0.953872	-1.25245
67388988	chr14:67388988:A:G	4.04103e-67	-2.75999	-0.111562	7.1695e-18	-2.60757	-0.077643	6.2028e-10	-2.49853	-0.169992
67389973	chr14:67389973:A:G	2.15558e-66	-1.31236e-09	-1.1974	3.20168e-17	-1.31236e-09	-1.18879	2.65539e-09	-1.31236e-09	-1.21435
67391390	chr14:67391390:TC:T	4.4314e-67	-2.77933	-3.24751e-10	7.15464e-18	-2.68729	-3.24751e-10	5.83766e-10	-2.7292	-3.24751e-10
67391973	chr14:67391973:CAGA:C	1.91973e-66	-1.31236e-09	-1.31328	2.82704e-17	-1.31236e-09	-1.31323	2.40877e-09	-1.31236e-09	-1.31183
67392487	chr14:67392487:C:T	2.3391e-66	0.198107	-1.3138	2.11807e-16	2.01558	-1.31496	1.23881e-08	1.6244	-1.29861
67392964	chr14:67392964:A:G	4.88537e-66	-1.31236e-09	-0.379217	7.1353e-17	-1.31236e-09	-0.387412	5.9373e-09	-1.31236e-09	-0.409687
67393324	chr14:67393324:T:C	1.92652e-66	-1.31236e-09	-1.30975	2.83843e-17	-1.31236e-09	-1.30922	2.41845e-09	-1.31236e-09	-1.30782
67393353	chr14:67393353:A:G	1.91461e-66	-1.31236e-09	-1.31595	2.8208e-17	-1.31236e-09	-1.31544	2.39467e-09	-1.31236e-09	-1.3177
67393373	chr14:67393373:G:A	2.07034e-66	-1.31236e-09	-1.23775	3.05213e-17	-1.31236e-09	-1.23662	2.57839e-09	-1.31236e-09	-1.24378
67393402	chr14:67393402:G:A	5.01439e-66	-1.31236e-09	-0.353151	7.37388e-17	-1.31236e-09	-0.354521	5.72688e-09	-1.31236e-09	-0.44577
67393523	chr14:67393523:G:A	4.9393e-66	-1.31236e-09	-0.368239	7.28726e-17	-1.31236e-09	-0.366338	5.6638e-09	-1.31236e-09	-0.456847
67393614	chr14:67393614:T:C	7.93565e-67	-2.19668	-3.24751e-10	2.58542e-17	-1.40258	-3.24751e-10	2.28689e-09	-1.36375	-3.24751e-10
67393815	chr14:67393815:A:T	1.9168e-66	-1.31236e-09	-1.3148	2.82345e-17	-1.31236e-09	-1.31451	2.39707e-09	-1.31236e-09	-1.31669
67394019	chr14:67394019:A:T	5.00159e-66	-1.31236e-09	-0.355707	7.3494e-17	-1.31236e-09	-0.357846	6.0821e-09	-1.31236e-09	-0.385592
67394154	chr14:67394154:C:A	5.78386e-67	-2.51298	-3.24751e-10	8.18531e-18	-2.55271	-3.24751e-10	7.31397e-10	-2.50374	-3.24751e-10
67394362	chr14:67394362:C:T	7.6195e-67	-2.23734	-3.24751e-10	2.41632e-17	-1.47022	-3.24751e-10	2.12807e-09	-1.43573	-3.24751e-10
67394818	chr14:67394818:A:G	2.21682e-66	-1.31236e-09	-1.16939	3.20519e-17	-1.31236e-09	-1.18769	2.85705e-09	-1.31236e-09	-1.14115
67394985	chr14:67394985:C:T	6.60975e-66	-1.31236e-09	-0.0769174	9.78553e-17	-1.31236e-09	-0.0715608	7.34149e-09	-1.31236e-09	-0.197401
67395083	chr14:67395083:C:CT	1.91088e-66	-1.31236e-09	-1.3179	2.81352e-17	-1.31236e-09	-1.31803	2.39425e-09	-1.31236e-09	-1.31787
67395153	chr14:67395153:T:C	1.91088e-66	-1.31236e-09	-1.3179	2.81352e-17	-1.31236e-09	-1.31803	2.39425e-09	-1.31236e-09	-1.31787
67395383	chr14:67395383:C:T	6.72573e-66	0.716529	-0.776051	3.21409e-16	1.88978	-0.772116	3.19975e-08	2.21069	-0.93597
67395461	chr14:67395461:C:T	1.96258e-66	-1.31236e-09	-1.2912	2.8859e-17	-1.31236e-09	-1.29263	2.47154e-09	-1.31236e-09	-1.2861
67395552	chr14:67395552:G:A	7.48244e-67	-2.25549	-3.24751e-10	2.33796e-17	-1.50319	-3.24751e-10	2.06279e-09	-1.46688	-3.24751e-10
67395680	chr14:67395680:G:A	5.59513e-67	-2.54615	-3.24751e-10	7.93055e-18	-2.58433	-3.24751e-10	7.07381e-10	-2.53713	-3.24751e-10
67395930	chr14:67395930:T:A	6.03561e-66	-1.31236e-09	-0.167786	8.93608e-17	-1.31236e-09	-0.162369	6.99474e-09	-1.31236e-09	-0.245783
67397007	chr14:67397007:C:T	2.99796e-67	-2.76453	-0.405587	3.91901e-15	4.01701	-0.398463	7.53974e-08	2.60483	-0.472996
67397105	chr14:67397105:G:A	7.51708e-66	-1.31236e-09	0.0517153	1.1051e-16	-1.31236e-09	0.0500573	8.56709e-09	-1.31236e-09	-0.0430141
67397278	chr14:67397278:T:C	7.23079e-66	-1.31236e-09	0.0128852	1.07283e-16	-1.31236e-09	0.0204243	8.31143e-09	-1.31236e-09	-0.0733102
67397988	chr14:67397988:A:G	7.76615e-67	-2.21827	-3.24751e-10	2.49393e-17	-1.4386	-3.24751e-10	2.19401e-09	-1.40521	-3.24751e-10
67398024	chr14:67398024:G:C	3.90165e-66	-1.31236e-09	-0.604063	5.71768e-17	-1.31236e-09	-0.608903	4.65864e-09	-1.31236e-09	-0.652218
67398027	chr14:67398027:A:G	7.28895e-66	-1.31236e-09	0.0208966	1.08121e-16	-1.31236e-09	0.0282	8.37624e-09	-1.31236e-09	-0.0655425
67398039	chr14:67398039:T:A	9.48603e-66	-1.31236e-09	0.284357	1.39506e-16	-1.31236e-09	0.28306	1.07451e-08	-1.31236e-09	0.183512
67398044	chr14:67398044:T:C	8.57579e-66	-1.31236e-09	0.183481	1.26211e-16	-1.31236e-09	0.182901	9.7558e-09	-1.31236e-09	0.0869204
67398074	chr14:67398074:A:G	2.17342e-65	1.11342	-3.24751e-10	1.1884e-15	2.42531	-3.24751e-10	1.35509e-07	2.7181	-3.24751e-10
67398086	chr14:67398086:T:C	7.00238e-66	-1.31236e-09	-0.0192118	1.03883e-16	-1.31236e-09	-0.0117874	8.05724e-09	-1.31236e-09	-0.10437
67399954	chr14:67399954:A:G	7.26799e-66	-1.31236e-09	0.0180172	1.07377e-16	-1.31236e-09	0.021299	8.25095e-09	-1.31236e-09	-0.0806131
67399996	chr14:67399996:C:T	1.9881e-66	-1.31236e-09	-1.27828	2.92392e-17	-1.31236e-09	-1.27954	2.50346e-09	-1.31236e-09	-1.27327
67400056	chr14:67400056:G:T	5.47441e-67	-2.56796	-3.24751e-10	7.73762e-18	-2.60896	-3.24751e-10	6.89076e-10	-2.56335	-3.24751e-10
67400211	chr14:67400211:G:T	8.8474e-66	-1.31236e-09	0.214661	1.29785e-16	-1.31236e-09	0.210828	9.822e-09	-1.31236e-09	0.0936833
67400534	chr14:67400534:G:T	1.1778e-66	-1.80181	-3.24751e-10	2.75485e-17	-1.3391	-3.24751e-10	2.22349e-09	-1.39186	-3.24751e-10
67400976	chr14:67400976:C:A	6.76719e-66	-1.31236e-09	-0.0533772	1.00357e-16	-1.31236e-09	-0.0463142	7.78162e-09	-1.31236e-09	-0.139177
67401453	chr14:67401453:A:G	5.39432e-67	-2.5827	-3.24751e-10	7.63441e-18	-2.62238	-3.24751e-10	6.78684e-10	-2.57854	-3.24751e-10
67402151	chr14:67402151:T:A	2.23572e-67	-2.20987	-1.25361	1.13108e-17	-0.967857	-1.26143	5.05623e-10	-1.6407	-1.23221
67402361	chr14:67402361:A:T	2.18641e-65	1.11938	-3.24751e-10	1.19655e-15	2.43215	-3.24751e-10	1.36363e-07	2.72438	-3.24751e-10
67402542	chr14:67402542:T:C	7.64025e-67	-2.23462	-3.24751e-10	2.42148e-17	-1.46809	-3.24751e-10	2.12266e-09	-1.43827	-3.24751e-10
67402677	chr14:67402677:C:T	1.90168e-66	-0.0284659	-1.29426	1.88845e-18	-2.72194	-1.29736	1.91182e-10	-2.56298	-1.28249
67402923	chr14:67402923:T:G	1.9131e-66	-1.31236e-09	-1.31674	2.81731e-17	-1.31236e-09	-1.31668	2.394e-09	-1.31236e-09	-1.31798
67403747	chr14:67403747:T:C	1.9413e-66	-1.31236e-09	-1.3021	2.85567e-17	-1.31236e-09	-1.30316	2.4324e-09	-1.31236e-09	-1.30206
67403771	chr14:67403771:G:A	1.62847e-65	-1.31236e-09	0.824762	2.3308e-16	-1.31236e-09	0.796333	1.99631e-08	-1.31236e-09	0.802946
67403787	chr14:67403787:C:T	3.19015e-67	-1.83651	-1.27147	6.69035e-18	-1.47674	-1.27764	3.41425e-10	-2.01013	-1.25544
67404224	chr14:67404224:G:C	3.43655e-66	-1.31236e-09	-0.730995	5.09361e-17	-1.31236e-09	-0.724479	3.73407e-09	-1.31236e-09	-0.873442
67404756	chr14:67404756:G:A	6.60222e-66	-0.0780571	-3.24751e-10	3.53464e-16	1.21273	-3.24751e-10	3.05908e-08	1.22976	-3.24751e-10
67404962	chr14:67404962:G:A	2.459e-65	-1.31236e-09	1.23688	3.53876e-16	-1.31236e-09	1.2139	3.02445e-08	-1.31236e-09	1.21837
67405009	chr14:67405009:G:A	5.48705e-67	-2.56566	-3.24751e-10	7.72758e-18	-2.61026	-3.24751e-10	6.89725e-10	-2.5624	-3.24751e-10
67405501	chr14:67405501:A:C	1.80139e-65	0.925679	-3.24751e-10	9.56308e-16	2.20803	-3.24751e-10	1.08897e-07	2.49946	-3.24751e-10
67405587	chr14:67405587:T:A	1.26491e-66	-1.73046	-3.24751e-10	9.10524e-18	-2.4462	-3.24751e-10	7.89843e-10	-2.42686	-3.24751e-10
67405831	chr14:67405831:C:G	1.91858e-66	-1.31236e-09	-1.31388	2.82406e-17	-1.31236e-09	-1.31429	2.40768e-09	-1.31236e-09	-1.31228
67406088	chr14:67406088:G:A	1.91597e-66	-1.31236e-09	-1.31524	2.82197e-17	-1.31236e-09	-1.31503	2.3961e-09	-1.31236e-09	-1.3171
67406411	chr14:67406411:C:T	2.57245e-66	-1.31236e-09	-1.0206	3.84521e-17	-1.31236e-09	-1.00564	3.11968e-09	-1.31236e-09	-1.05321
67406529	chr14:67406529:G:A	7.68008e-66	-1.31236e-09	0.073168	1.14532e-16	-1.31236e-09	0.0858004	8.7263e-09	-1.31236e-09	-0.0246002
67406595	chr14:67406595:G:A	2.53182e-67	-2.42423	-0.914883	3.62098e-18	-2.45829	-0.910014	2.98243e-10	-2.41902	-0.981766
67406613	chr14:67406613:G:C	5.71151e-67	-2.52693	0.00136803	8.39488e-18	-2.53245	0.00502305	6.02342e-10	-2.52963	-0.168241
67408179	chr14:67408179:A:C	5.12467e-66	-1.31236e-09	-0.331396	7.59679e-17	-1.31236e-09	-0.32474	6.36882e-09	-1.31236e-09	-0.339527
67408794	chr14:67408794:T:G	3.47177e-67	-2.12535	-0.898029	2.25081e-16	1.64682	-0.885411	4.75706e-09	0.370555	-1.00187
67409010	chr14:67409010:T:A	5.02034e-67	-2.65455	-3.24751e-10	6.51213e-18	-2.78138	-3.24751e-10	5.7905e-10	-2.73731	-3.24751e-10
67409127	chr14:67409127:C:T	2.84747e-65	1.38355	-3.24751e-10	1.6365e-15	2.74526	-3.24751e-10	1.8595e-07	3.03454	-3.24751e-10
67409171	chr14:67409171:A:C	5.7132e-67	-2.52527	-3.24751e-10	8.02151e-18	-2.57292	-3.24751e-10	7.18891e-10	-2.52099	-3.24751e-10
67409199	chr14:67409199:T:C	1.3548e-66	-1.66181	-3.24751e-10	9.77722e-18	-2.375	-3.24751e-10	1.17474e-09	-2.0299	-3.24751e-10
67409543	chr14:67409543:T:C	2.16163e-67	-2.49724	-0.999942	3.09503e-18	-2.53105	-0.994199	2.49217e-10	-2.48686	-1.09351
67409750	chr14:67409750:G:A	2.70138e-66	-1.31236e-09	-0.971698	3.983e-17	-1.31236e-09	-0.970429	3.05033e-09	-1.31236e-09	-1.07569
67410475	chr14:67410475:G:T	2.19421e-66	-1.31236e-09	-1.17964	3.26364e-17	-1.31236e-09	-1.16962	2.74368e-09	-1.31236e-09	-1.18164
67410588	chr14:67410588:G:A	5.06526e-67	-2.64564	-3.24751e-10	7.15401e-18	-2.68738	-3.24751e-10	6.3412e-10	-2.64646	-3.24751e-10
67410653	chr14:67410653:G:A	1.02839e-66	-1.93746	-3.24751e-10	3.98817e-17	-0.969134	-3.24751e-10	3.29073e-09	-0.999833	-3.24751e-10
67410983	chr14:67410983:A:G	2.23022e-66	-1.31236e-09	-1.16336	3.31003e-17	-1.31236e-09	-1.15551	2.79743e-09	-1.31236e-09	-1.16224
67411430	chr14:67411430:A:G	1.1512e-65	0.47793	-3.24751e-10	5.88818e-16	1.72307	-3.24751e-10	6.49407e-08	1.98253	-3.24751e-10
67411481	chr14:67411481:C:A	1.1876e-65	0.509059	-3.24751e-10	6.10069e-16	1.75852	-3.24751e-10	6.73191e-08	2.0185	-3.24751e-10
67411667	chr14:67411667:A:G	2.15485e-66	-1.31236e-09	-1.19774	3.19479e-17	-1.31236e-09	-1.19095	2.69552e-09	-1.31236e-09	-1.19935
67411719	chr14:67411719:C:T	1.3117e-65	0.608448	-3.24751e-10	6.86707e-16	1.87686	-3.24751e-10	7.59473e-08	2.1391	-3.24751e-10
67412000	chr14:67412000:A:G	6.38505e-66	1.08894	-1.20045	4.37567e-18	-1.96765	-1.21134	5.61333e-10	-1.52464	-1.24375
67412566	chr14:67412566:G:C	2.2389e-66	-1.31236e-09	-1.15948	3.27788e-17	-1.31236e-09	-1.16527	2.82919e-09	-1.31236e-09	-1.15095
67412726	chr14:67412726:G:A	6.01044e-67	-2.47455	-3.24751e-10	8.31078e-18	-2.5375	-3.24751e-10	7.55915e-10	-2.47077	-3.24751e-10
67413242	chr14:67413242:T:C	1.91737e-66	-1.31236e-09	-1.31451	2.82712e-17	-1.31236e-09	-1.31321	2.4021e-09	-1.31236e-09	-1.3146
67413266	chr14:67413266:A:T	2.33288e-66	-1.31236e-09	-1.11836	3.45477e-17	-1.31236e-09	-1.11271	2.82181e-09	-1.31236e-09	-1.15356
67413322	chr14:67413322:G:A	4.4304e-67	-2.77956	-3.24751e-10	1.22781e-17	-2.14724	-3.24751e-10	8.46941e-10	-2.35707	-3.24751e-10
67413792	chr14:67413792:G:C	2.97683e-66	-1.31236e-09	-0.874603	4.46018e-17	-1.31236e-09	-0.857277	3.52771e-09	-1.31236e-09	-0.930292
67413820	chr14:67413820:A:G	7.11151e-66	-0.00374788	-3.24751e-10	3.51367e-16	1.20678	-3.24751e-10	3.83424e-08	1.45562	-3.24751e-10
67413933	chr14:67413933:T:C	1.91026e-66	-1.31236e-09	-1.31822	2.81311e-17	-1.31236e-09	-1.31818	2.39387e-09	-1.31236e-09	-1.31803
67415317	chr14:67415317:T:C	4.28278e-66	-1.31236e-09	-0.510861	6.4753e-17	-1.31236e-09	-0.484471	4.72865e-09	-1.31236e-09	-0.637302
67415770	chr14:67415770:G:A	1.04134e-66	-1.92496	-3.24751e-10	2.73902e-17	-1.34486	-3.24751e-10	2.59428e-09	-1.23763	-3.24751e-10
67415820	chr14:67415820:C:T	2.09327e-66	-1.31236e-09	-1.22673	3.07823e-17	-1.31236e-09	-1.22811	2.58917e-09	-1.31236e-09	-1.2396
67416412	chr14:67416412:T:C	1.66695e-66	-0.867093	-0.587375	4.32468e-18	-2.61525	-0.575466	3.46901e-10	-2.71615	-0.533509
67418252	chr14:67418252:C:T	1.92179e-66	-1.31236e-09	-1.31221	2.83161e-17	-1.31236e-09	-1.31162	2.40312e-09	-1.31236e-09	-1.31417
67419129	chr14:67419129:T:C	2.01794e-67	-2.408	-1.15797	1.45728e-17	-0.824191	-1.15171	5.50468e-10	-1.57898	-1.20895
67419400	chr14:67419400:C:A	2.08026e-66	-1.31236e-09	-1.23297	3.08052e-17	-1.31236e-09	-1.22737	2.51434e-09	-1.31236e-09	-1.26893
67419669	chr14:67419669:T:G	5.35842e-67	-2.07522	-0.514158	9.49259e-17	0.417359	-0.519312	2.76362e-09	-0.581396	-0.593005
67419797	chr14:67419797:C:G	5.33005e-66	-1.31236e-09	-0.292103	7.79469e-17	-1.31236e-09	-0.299022	5.90091e-09	-1.31236e-09	-0.415835
67420064	chr14:67420064:G:T	2.15586e-66	-1.31236e-09	-1.19727	3.19476e-17	-1.31236e-09	-1.19095	2.57836e-09	-1.31236e-09	-1.24379
67420277	chr14:67420277:T:C	2.24244e-66	-1.31236e-09	-1.1579	3.34471e-17	-1.31236e-09	-1.14509	2.91497e-09	-1.31236e-09	-1.12108
67420631	chr14:67420631:T:C	2.38486e-66	-1.31236e-09	-1.09632	3.51673e-17	-1.31236e-09	-1.09493	2.79104e-09	-1.31236e-09	-1.16453
67420883	chr14:67420883:C:T	3.46191e-66	-1.31236e-09	-0.723641	5.11715e-17	-1.31236e-09	-0.719867	3.92786e-09	-1.31236e-09	-0.822847
67420940	chr14:67420940:T:G	1.04803e-66	-2.04354	0.124993	1.39355e-15	2.41666	0.167897	2.31237e-08	0.912585	0.0373315
67421068	chr14:67421068:A:G	7.23281e-67	-2.28942	-3.24751e-10	6.95721e-18	-2.71527	-3.24751e-10	5.99796e-10	-2.70211	-3.24751e-10
67421115	chr14:67421115:G:C	2.34031e-66	-1.31236e-09	-1.11518	3.52155e-17	-1.31236e-09	-1.09356	3.03195e-09	-1.31236e-09	-1.08174
67421285	chr14:67421285:C:T	2.33092e-66	-1.31236e-09	-1.1192	3.50669e-17	-1.31236e-09	-1.09779	3.01877e-09	-1.31236e-09	-1.08609
67421641	chr14:67421641:A:G	1.64015e-67	-2.51206	-1.2612	1.40118e-17	-0.762112	-1.25304	9.88777e-10	-0.924509	-1.27772
67421659	chr14:67421659:A:G	4.6157e-67	-2.73858	-3.24751e-10	6.59453e-18	-2.76881	-3.24751e-10	5.56626e-10	-2.7768	-3.24751e-10
67421898	chr14:67421898:G:T	2.35138e-66	-1.31236e-09	-1.11046	3.31473e-17	-1.31236e-09	-1.15409	2.79113e-09	-1.31236e-09	-1.16449
67421929	chr14:67421929:T:G	1.91832e-66	-1.31236e-09	-1.31401	2.8383e-17	-1.31236e-09	-1.30926	2.40459e-09	-1.31236e-09	-1.31356
67422058	chr14:67422058:G:A	2.50009e-66	-1.31236e-09	-1.04913	3.69666e-17	-1.31236e-09	-1.04503	3.2863e-09	-1.31236e-09	-1.00118
67422798	chr14:67422798:C:A	2.99674e-66	-1.31236e-09	-0.867938	4.44579e-17	-1.31236e-09	-0.860508	4.10903e-09	-1.31236e-09	-0.777754
67423605	chr14:67423605:G:A	2.78219e-67	-2.71357	-0.531239	4.58786e-18	-2.61321	-0.518426	4.03219e-10	-2.75844	-0.340775
67424054	chr14:67424054:A:G	3.01626e-66	-1.31236e-09	-0.861443	4.42219e-17	-1.31236e-09	-0.865831	3.74701e-09	-1.31236e-09	-0.869983
67424145	chr14:67424145:C:T	5.39537e-67	-2.58251	-3.24751e-10	1.30705e-17	-2.0847	-3.24751e-10	1.20766e-09	-2.00225	-3.24751e-10
67424172	chr14:67424172:G:A	1.9221e-66	-1.31236e-09	-1.31204	2.82831e-17	-1.31236e-09	-1.31279	2.44208e-09	-1.31236e-09	-1.29809
67424535	chr14:67424535:G:A	4.40095e-66	-1.31236e-09	-0.483642	6.4743e-17	-1.31236e-09	-0.484625	5.17199e-09	-1.31236e-09	-0.547684
67424960	chr14:67424960:C:G	2.33073e-66	-1.31236e-09	-1.11928	3.44204e-17	-1.31236e-09	-1.1164	3.0916e-09	-1.31236e-09	-1.06225
67425068	chr14:67425068:T:G	3.43015e-66	0.197404	-0.930262	3.9929e-18	-2.32886	-0.941677	3.84003e-10	-2.16189	-0.986156
67425177	chr14:67425177:G:A	6.40954e-67	-2.41026	-3.24751e-10	1.71647e-17	-1.8122	-3.24751e-10	1.48124e-09	-1.79806	-3.24751e-10
67425429	chr14:67425429:G:C	8.81094e-67	-2.09205	-3.24751e-10	2.04283e-17	-1.63813	-3.24751e-10	1.48561e-09	-1.79511	-3.24751e-10
67425652	chr14:67425652:G:A	2.16759e-66	-1.31236e-09	-1.19184	3.20352e-17	-1.31236e-09	-1.18822	2.7232e-09	-1.31236e-09	-1.18913
67425729	chr14:67425729:C:G	1.41848e-67	-2.7627	-1.15576	4.22399e-17	0.248453	-1.16014	1.36971e-09	-0.679519	-1.19683
67425740	chr14:67425740:G:C	6.44769e-67	-2.40433	-3.24751e-10	1.71943e-17	-1.81047	-3.24751e-10	1.50254e-09	-1.78379	-3.24751e-10
67426065	chr14:67426065:G:A	2.58872e-66	-1.31236e-09	-1.0143	3.78008e-17	-1.31236e-09	-1.02272	3.17539e-09	-1.31236e-09	-1.03551
67426107	chr14:67426107:A:G	2.55148e-66	-1.31236e-09	-1.02879	3.75119e-17	-1.31236e-09	-1.03039	3.14966e-09	-1.31236e-09	-1.04365
67426186	chr14:67426186:G:A	2.59137e-66	-1.31236e-09	-1.01327	3.79191e-17	-1.31236e-09	-1.01959	3.39279e-09	-1.31236e-09	-0.96929
67426343	chr14:67426343:G:A	2.81547e-66	-1.31236e-09	-0.930333	4.13016e-17	-1.31236e-09	-0.934149	3.39145e-09	-1.31236e-09	-0.969685
67426372	chr14:67426372:G:A	6.25074e-67	-2.43535	-3.24751e-10	1.63842e-17	-1.85873	-3.24751e-10	1.42641e-09	-1.83578	-3.24751e-10
67426470	chr14:67426470:C:G	1.33477e-66	-1.21685	-0.459852	1.19223e-17	-1.71652	-0.460124	1.02688e-09	-1.64188	-0.522541
67426525	chr14:67426525:G:A	5.86547e-67	-1.27483	-1.22414	5.27938e-18	-1.7722	-1.21904	3.77022e-10	-2.04821	-1.11819
67426558	chr14:67426558:A:G	2.66732e-66	-1.31236e-09	-0.98439	3.89359e-17	-1.31236e-09	-0.993133	3.3273e-09	-1.31236e-09	-0.988782
67426637	chr14:67426637:G:A	2.55238e-66	-1.31236e-09	-1.02844	3.80281e-17	-1.31236e-09	-1.01673	3.0455e-09	-1.31236e-09	-1.07728
67426696	chr14:67426696:C:T	3.50364e-66	0.510886	-1.22255	1.96068e-18	-2.7568	-1.22496	1.72824e-10	-2.69533	-1.25109
67426763	chr14:67426763:C:T	1.59041e-67	-2.50167	-1.30238	3.75254e-18	-2.02984	-1.30278	3.3013e-10	-2.00185	-1.29736
67426970	chr14:67426970:C:T	2.78187e-66	-1.31236e-09	-0.942339	4.1121e-17	-1.31236e-09	-0.938531	3.46517e-09	-1.31236e-09	-0.948179
67426982	chr14:67426982:G:T	6.5527e-67	-2.38817	-3.24751e-10	1.76328e-17	-1.78529	-3.24751e-10	1.54006e-09	-1.75912	-3.24751e-10
67427072	chr14:67427072:C:T	3.80979e-66	-0.627889	-3.24751e-10	2.37086e-17	-1.48921	-3.24751e-10	1.4415e-09	-1.82526	-3.24751e-10
67427104	chr14:67427104:G:A	1.43363e-67	-2.62981	-1.27803	3.22545e-18	-2.20505	-1.27892	2.82233e-10	-2.18987	-1.2661
67427109	chr14:67427109:T:C	3.16995e-66	-1.31236e-09	-0.811747	4.64876e-17	-1.31236e-09	-0.815864	3.94762e-09	-1.31236e-09	-0.81783
67427312	chr14:67427312:A:G	1.42979e-67	-2.77091	-1.13961	3.87374e-17	0.145783	-1.14403	1.2537e-09	-0.781494	-1.18335
67427391	chr14:67427391:C:T	4.91722e-67	-2.6753	-3.24751e-10	1.20971e-17	-2.16208	-3.24751e-10	9.44579e-10	-2.24796	-3.24751e-10
67427521	chr14:67427521:A:G	5.57516e-66	-1.31236e-09	-0.247141	8.31835e-17	-1.31236e-09	-0.234001	6.54937e-09	-1.31236e-09	-0.311573
67428224	chr14:67428224:TGCCTTTTTA:T	2.99743e-66	-0.867706	-3.24751e-10	2.1294e-17	-1.59663	-3.24751e-10	2.43824e-09	-1.29966	-3.24751e-10
67429597	chr14:67429597:G:A	8.90949e-67	-2.08093	-3.24751e-10	2.6275e-17	-1.38643	-3.24751e-10	2.30791e-09	-1.3546	-3.24751e-10
67429962	chr14:67429962:T:C	9.124e-67	-2.05714	-3.24751e-10	2.71612e-17	-1.35326	-3.24751e-10	2.38517e-09	-1.32167	-3.24751e-10
67430344	chr14:67430344:T:G	1.75e-66	-0.241126	-1.16472	1.88905e-16	1.74364	-1.15744	6.87774e-09	0.843838	-1.10649
67430386	chr14:67430386:T:C	1.89631e-66	-0.807777	-0.517777	1.24614e-17	-1.6259	-0.506515	1.06832e-09	-1.46955	-0.655304
67430402	chr14:67430402:G:A	1.43772e-66	-1.04922	-0.553178	9.96868e-18	-1.81897	-0.536634	8.48628e-10	-1.66913	-0.685948
67430605	chr14:67430605:G:A	5.45883e-66	-1.31236e-09	-0.268228	7.93702e-17	-1.31236e-09	-0.280927	6.75077e-09	-1.31236e-09	-0.281285
67430733	chr14:67430733:C:T	1.66271e-67	-2.4798	-1.2798	4.00999e-18	-1.98451	-1.28175	3.50573e-10	-1.96854	-1.27059
67430911	chr14:67430911:A:G	1.93016e-66	-0.482063	-0.825795	1.17569e-17	-1.37342	-0.817195	1.03879e-09	-1.20278	-0.950102
67430945	chr14:67430945:T:A	2.44616e-66	-1.31236e-09	-1.07094	3.64117e-17	-1.31236e-09	-1.06016	2.92454e-09	-1.31236e-09	-1.11781
67430983	chr14:67430983:G:A	4.35657e-66	-0.284829	-0.208948	4.50113e-16	1.64016	-0.185716	1.6954e-08	0.762029	-0.122469
67431830	chr14:67431830:C:G	5.70234e-66	-1.31236e-09	-0.224586	8.24159e-17	-1.31236e-09	-0.243273	7.1012e-09	-1.31236e-09	-0.230678
67432050	chr14:67432050:A:G	4.78178e-67	-2.70324	-3.24751e-10	1.00427e-17	-2.3482	-3.24751e-10	9.31396e-10	-2.26201	-3.24751e-10
67432090	chr14:67432090:C:A	3.32542e-66	-1.31236e-09	-0.763867	4.93401e-17	-1.31236e-09	-0.756313	4.1458e-09	-1.31236e-09	-0.768847
67432354	chr14:67432354:C:T	1.98171e-66	-1.31236e-09	-1.2815	2.91225e-17	-1.31236e-09	-1.28354	2.5555e-09	-1.31236e-09	-1.25269
67432550	chr14:67432550:C:T	4.45897e-67	-2.77313	-3.24751e-10	6.69751e-18	-2.75331	-3.24751e-10	5.77452e-10	-2.74007	-3.24751e-10
67433039	chr14:67433039:G:A	8.48364e-67	-2.12991	-3.24751e-10	2.45162e-17	-1.45572	-3.24751e-10	2.14852e-09	-1.42616	-3.24751e-10
67433040	chr14:67433040:T:A	2.03333e-65	0.0813486	0.965449	4.10156e-17	-1.86842	0.927325	2.5472e-09	-2.08513	0.82918
67433203	chr14:67433203:G:A	1.93918e-66	-1.31236e-09	-1.3032	2.85765e-17	-1.31236e-09	-1.30247	2.41123e-09	-1.31236e-09	-1.3108
67433476	chr14:67433476:G:A	4.5622e-67	-2.75024	-3.24751e-10	8.23374e-18	-2.54681	-3.24751e-10	6.6962e-10	-2.59199	-3.24751e-10
67434072	chr14:67434072:A:G	3.08388e-66	-1.31236e-09	-0.839273	4.39603e-17	-1.31236e-09	-0.871764	3.88167e-09	-1.31236e-09	-0.834677
67434235	chr14:67434235:G:A	6.32129e-66	-1.31236e-09	-0.121539	9.44309e-17	-1.31236e-09	-0.107182	7.32312e-09	-1.31236e-09	-0.199905
67434405	chr14:67434405:C:T	1.78855e-67	-2.78208	-0.904568	2.90206e-17	-0.377755	-0.909288	1.65851e-09	-0.675326	-1.0097
67434555	chr14:67434555:C:T	1.94698e-66	-1.31236e-09	-1.29918	2.86278e-17	-1.31236e-09	-1.30067	2.42844e-09	-1.31236e-09	-1.30369
67434899	chr14:67434899:C:T	3.11173e-66	-1.31236e-09	-0.830285	4.4345e-17	-1.31236e-09	-0.863051	3.91701e-09	-1.31236e-09	-0.825614
67435024	chr14:67435024:T:TAGTG	3.39285e-66	0.501137	-1.24493	2.74625e-17	-0.103947	-1.23828	1.51034e-09	-0.626398	-1.15221
67435140	chr14:67435140:C:T	1.93128e-67	-2.5652	-1.04466	5.09853e-16	2.63027	-1.0512	2.4986e-08	2.16599	-1.13861
67435141	chr14:67435141:AT:A	3.22042e-66	-1.31236e-09	-0.79595	4.58361e-17	-1.31236e-09	-0.829979	4.05637e-09	-1.31236e-09	-0.790654
67435235	chr14:67435235:G:A	1.93165e-66	-1.31236e-09	-1.30709	2.84096e-17	-1.31236e-09	-1.30832	2.4006e-09	-1.31236e-09	-1.31523
67435354	chr14:67435354:T:A	1.9412e-66	-1.31236e-09	-1.30216	2.86106e-17	-1.31236e-09	-1.30127	2.41299e-09	-1.31236e-09	-1.31008
67435826	chr14:67435826:T:C	5.8522e-66	-1.31236e-09	-0.198645	8.65661e-17	-1.31236e-09	-0.194143	7.12828e-09	-1.31236e-09	-0.226872
67436086	chr14:67436086:G:A	8.98199e-67	-2.07283	-3.24751e-10	2.59744e-17	-1.39794	-3.24751e-10	2.28422e-09	-1.36492	-3.24751e-10
67436376	chr14:67436376:G:C	5.69534e-66	-1.31236e-09	-0.225814	8.156e-17	-1.31236e-09	-0.253712	6.15972e-09	-1.31236e-09	-0.372911
67436749	chr14:67436749:G:A	4.16221e-66	0.746485	-1.2859	3.46234e-17	0.170608	-1.28113	3.73396e-09	0.437902	-1.31137
67437192	chr14:67437192:G:A	3.01206e-66	-1.31236e-09	-0.86284	4.46938e-17	-1.31236e-09	-0.855216	3.76314e-09	-1.31236e-09	-0.865688
67437251	chr14:67437251:G:GT	3.3215e-66	-1.31236e-09	-0.765045	4.86628e-17	-1.31236e-09	-0.770135	3.61186e-09	-1.31236e-09	-0.906719
67437377	chr14:67437377:T:G	3.21227e-66	-1.31236e-09	-0.798484	4.5021e-17	-1.31236e-09	-0.847922	3.93888e-09	-1.31236e-09	-0.820046
67437457	chr14:67437457:T:A	4.76268e-67	-2.70724	-3.24751e-10	8.84723e-18	-2.47495	-3.24751e-10	7.21481e-10	-2.51739	-3.24751e-10
67437539	chr14:67437539:A:C	3.00492e-66	-1.31236e-09	-0.865213	4.45864e-17	-1.31236e-09	-0.857621	3.75401e-09	-1.31236e-09	-0.868118
67437700	chr14:67437700:T:C	3.10934e-66	-1.31236e-09	-0.831051	4.43076e-17	-1.31236e-09	-0.863894	3.91562e-09	-1.31236e-09	-0.825968
67437749	chr14:67437749:C:G	1.88419e-67	-2.78068	-0.853872	3.05092e-17	-0.377325	-0.859697	1.80231e-09	-0.642654	-0.959221
67437933	chr14:67437933:T:C	2.51194e-66	-1.04441	-3.24751e-10	1.84309e-17	-1.74102	-3.24751e-10	2.04288e-09	-1.47658	-3.24751e-10
67438071	chr14:67438071:G:A	8.17941e-67	-2.16643	-3.24751e-10	2.2847e-17	-1.52623	-3.24751e-10	2.00656e-09	-1.49452	-3.24751e-10
67438428	chr14:67438428:G:C	2.46783e-66	-1.31236e-09	-1.06212	3.57568e-17	-1.31236e-09	-1.07831	2.94191e-09	-1.31236e-09	-1.11188
67438445	chr14:67438445:A:T	1.91469e-66	-1.31236e-09	-1.31591	2.8205e-17	-1.31236e-09	-1.31555	2.39545e-09	-1.31236e-09	-1.31737
67438465	chr14:67438465:GC:G	3.19103e-66	-1.31236e-09	-0.80512	4.54331e-17	-1.31236e-09	-0.838809	4.01873e-09	-1.31236e-09	-0.799975
67438468	chr14:67438468:AGCT:A	3.19833e-66	-1.31236e-09	-0.802835	4.55335e-17	-1.31236e-09	-0.836603	4.02812e-09	-1.31236e-09	-0.797642
67438499	chr14:67438499:A:G	2.0037e-66	-1.31236e-09	-1.27047	2.95756e-17	-1.31236e-09	-1.2681	2.43018e-09	-1.31236e-09	-1.30298
67438581	chr14:67438581:C:T	2.58557e-66	-1.01551	-3.24751e-10	1.91118e-17	-1.70474	-3.24751e-10	2.11865e-09	-1.44016	-3.24751e-10
67438635	chr14:67438635:T:C	2.62871e-66	-1.31236e-09	-0.998969	3.84558e-17	-1.31236e-09	-1.00554	3.00397e-09	-1.31236e-09	-1.09101
67438779	chr14:67438779:T:C	2.03724e-66	-1.31236e-09	-1.25387	3.00831e-17	-1.31236e-09	-1.25109	2.4543e-09	-1.31236e-09	-1.2931
67438923	chr14:67438923:A:T	3.30821e-66	-1.31236e-09	-0.769056	4.70422e-17	-1.31236e-09	-0.804005	4.16736e-09	-1.31236e-09	-0.76366
67439350	chr14:67439350:A:G	3.19467e-66	-1.31236e-09	-0.803978	4.54871e-17	-1.31236e-09	-0.837623	4.02328e-09	-1.31236e-09	-0.798846
67439393	chr14:67439393:A:T	1.91703e-66	-1.31236e-09	-1.31469	2.82605e-17	-1.31236e-09	-1.31359	2.39554e-09	-1.31236e-09	-1.31733
67439900	chr14:67439900:G:A	3.22299e-66	-0.795154	-3.24751e-10	2.40313e-17	-1.47569	-3.24751e-10	2.62492e-09	-1.22589	-3.24751e-10
67439935	chr14:67439935:C:T	3.16703e-66	-1.31236e-09	-0.812668	4.51032e-17	-1.31236e-09	-0.846098	3.98808e-09	-1.31236e-09	-0.807631
67439963	chr14:67439963:T:C	3.01932e-66	-1.31236e-09	-0.860431	4.41256e-17	-1.31236e-09	-0.868011	3.35484e-09	-1.31236e-09	-0.980537
67440046	chr14:67440046:G:A	1.41965e-66	-0.32296	-1.29209	7.28419e-18	-1.37996	-1.28939	4.47534e-10	-1.76829	-1.22665
67440400	chr14:67440400:T:C	2.20982e-66	0.142182	-1.31473	3.59776e-16	2.54449	-1.31406	1.07765e-08	1.49019	-1.30377
67441681	chr14:67441681:GGGCGGGCCTCATCCAATCTGTTGGAGGTGAGGCCTGAATAGAACC:G	9.53871e-67	-2.01269	-3.24751e-10	2.86238e-17	-1.30081	-3.24751e-10	2.51932e-09	-1.26695	-3.24751e-10
67441684	chr14:67441684:C:T	3.62075e-66	-1.31236e-09	-0.678782	5.04886e-17	-1.31236e-09	-0.733302	4.44451e-09	-1.31236e-09	-0.699272
67441786	chr14:67441786:C:T	3.01169e-66	-1.31236e-09	-0.862963	4.29764e-17	-1.31236e-09	-0.8944	3.79043e-09	-1.31236e-09	-0.858463
67442431	chr14:67442431:T:C	4.42776e-67	-1.65864	-1.12151	7.34132e-18	-1.54116	-1.12037	3.66842e-10	-2.00867	-1.1851
67442535	chr14:67442535:G:T	2.63714e-66	-1.31236e-09	-0.995769	3.97862e-17	-1.31236e-09	-0.971529	3.26998e-09	-1.31236e-09	-1.00616
67442780	chr14:67442780:T:C	4.54779e-67	-2.75341	-3.24751e-10	8.73683e-18	-2.4875	-3.24751e-10	8.00752e-10	-2.41315	-3.24751e-10
67442890	chr14:67442890:A:G	1.40189e-65	1.9419	-1.26696	3.99273e-17	0.287254	-1.25524	1.9422e-09	-0.316702	-1.21042
67443169	chr14:67443169:T:C	1.92566e-66	-1.31236e-09	-1.31019	2.84152e-17	-1.31236e-09	-1.30813	2.40883e-09	-1.31236e-09	-1.3118
67443174	chr14:67443174:C:T	7.36973e-67	-1.03962	-1.23104	7.2939e-17	0.872028	-1.23745	2.41591e-09	-0.0135386	-1.29533
67443244	chr14:67443244:T:A	2.30913e-66	-1.31236e-09	-1.12859	3.47494e-17	-1.31236e-09	-1.10689	3.1681e-09	-1.31236e-09	-1.03781
67443358	chr14:67443358:A:G	2.41311e-66	-1.31236e-09	-1.08455	3.57285e-17	-1.31236e-09	-1.0791	3.00788e-09	-1.31236e-09	-1.08971
67443444	chr14:67443444:G:A	3.34664e-66	-1.31236e-09	-0.757506	4.77372e-17	-1.31236e-09	-0.78934	4.19762e-09	-1.31236e-09	-0.756425
67443715	chr14:67443715:G:T	4.57767e-67	-2.74686	-3.24751e-10	8.26948e-18	-2.54248	-3.24751e-10	6.71984e-10	-2.58846	-3.24751e-10
67443741	chr14:67443741:C:T	2.94104e-66	-0.886701	-3.24751e-10	2.19395e-17	-1.56676	-3.24751e-10	2.38737e-09	-1.32075	-3.24751e-10
67443809	chr14:67443809:T:C	1.48524e-66	-0.339411	-1.23048	2.25228e-16	2.0044	-1.24234	6.40214e-09	0.94102	-1.27533
67444121	chr14:67444121:C:T	4.11179e-66	0.757686	-1.30929	2.15747e-18	-2.57639	-1.30972	1.57422e-10	-2.73354	-1.30623
67444218	chr14:67444218:T:C	5.49882e-67	-2.56351	-3.24751e-10	6.70271e-18	-2.75254	-3.24751e-10	5.86111e-10	-2.72519	-3.24751e-10
67444525	chr14:67444525:A:G	5.7098e-67	-1.22741	-1.29845	3.0707e-16	2.37372	-1.30169	8.00809e-09	1.20708	-1.31757
67444682	chr14:67444682:T:C	3.65311e-66	-1.31236e-09	-0.669883	5.4436e-17	-1.31236e-09	-0.658024	4.72673e-09	-1.31236e-09	-0.637709
67444822	chr14:67444822:A:C	1.36616e-66	-0.4097	-1.24376	2.07711e-16	1.93591	-1.25481	5.9064e-09	0.869485	-1.28439
67445803	chr14:67445803:T:C	2.74497e-66	0.349211	-1.3049	1.71497e-17	-0.505638	-1.30743	8.1515e-10	-1.0777	-1.31763
67446075	chr14:67446075:A:G	1.39446e-66	-0.368606	-1.26435	2.14969e-16	1.98903	-1.27358	6.11207e-09	0.917068	-1.29774
67446297	chr14:67446297:A:G	2.61742e-67	-2.01363	-1.29223	2.21359e-17	-0.261345	-1.2965	7.94745e-10	-1.10392	-1.31676
67446456	chr14:67446456:A:C	3.01253e-65	0.920496	0.519408	7.14671e-17	-0.856833	0.47102	3.90875e-09	-1.19829	0.370569
67446697	chr14:67446697:TG:T	8.47992e-67	-2.13035	-3.24751e-10	2.49419e-17	-1.4385	-3.24751e-10	2.1525e-09	-1.42431	-3.24751e-10
67447150	chr14:67447150:C:T	7.97659e-67	-2.19154	-3.24751e-10	1.0319e-17	-2.32107	-3.24751e-10	8.4686e-10	-2.35716	-3.24751e-10
67447170	chr14:67447170:A:C	3.0396e-66	0.453808	-1.30755	1.88733e-17	-0.407562	-1.30974	8.86268e-10	-0.994837	-1.31684
67447174	chr14:67447174:G:T	4.57641e-66	-1.31236e-09	-0.444548	6.6933e-17	-1.31236e-09	-0.451358	5.66386e-09	-1.31236e-09	-0.456836
67447376	chr14:67447376:C:T	3.03069e-66	-0.856673	-3.24751e-10	2.25239e-17	-1.54047	-3.24751e-10	2.44612e-09	-1.29644	-3.24751e-10
67448038	chr14:67448038:T:C	2.13398e-66	0.11009	-1.31756	3.99795e-16	2.65377	-1.31787	1.07988e-08	1.50339	-1.31489
67448334	chr14:67448334:G:T	4.4743e-67	-2.7697	-3.24751e-10	7.71472e-18	-2.61192	-3.24751e-10	6.32951e-10	-2.6483	-3.24751e-10
67448507	chr14:67448507:T:C	2.61523e-66	-1.31236e-09	-1.00411	3.88824e-17	-1.31236e-09	-0.99451	3.18444e-09	-1.31236e-09	-1.03266
67448957	chr14:67448957:T:C	2.81184e-66	-0.931625	-3.24751e-10	2.11862e-17	-1.6017	-3.24751e-10	2.2889e-09	-1.36287	-3.24751e-10
67449297	chr14:67449297:G:A	2.41311e-66	-1.31236e-09	-1.08455	3.57285e-17	-1.31236e-09	-1.0791	3.00788e-09	-1.31236e-09	-1.08971
67449360	chr14:67449360:C:T	4.11124e-66	-1.31236e-09	-0.551737	5.98955e-17	-1.31236e-09	-0.56245	1.15786e-08	-1.31236e-09	0.258218
67449510	chr14:67449510:A:G	4.97694e-67	-2.66323	-3.24751e-10	6.68244e-18	-2.75557	-3.24751e-10	5.70966e-10	-2.75137	-3.24751e-10
67449644	chr14:67449644:T:G	3.24662e-66	-1.31236e-09	-0.787849	4.85621e-17	-1.31236e-09	-0.772206	4.06003e-09	-1.31236e-09	-0.789752
67449660	chr14:67449660:A:G	1.04874e-66	-2.36156	0.443681	1.00493e-17	-2.77232	0.424766	1.0541e-09	-2.77229	0.634034
67450027	chr14:67450027:A:T	3.56238e-66	-0.695034	-3.24751e-10	2.54578e-17	-1.41803	-3.24751e-10	2.81903e-09	-1.15455	-3.24751e-10
67450089	chr14:67450089:G:A	4.80682e-66	-1.31236e-09	-0.395427	7.02671e-17	-1.31236e-09	-0.402746	5.94192e-09	-1.31236e-09	-0.40891
67450094	chr14:67450094:A:T	1.52154e-66	-0.306387	-1.23935	2.39894e-16	2.07609	-1.25095	6.66927e-09	0.987403	-1.28083
67450185	chr14:67450185:G:A	6.88391e-67	-2.33886	-3.24751e-10	6.85312e-18	-2.73035	-3.24751e-10	6.95894e-10	-2.5535	-3.24751e-10
67450594	chr14:67450594:CT:C	2.96737e-66	-1.31236e-09	-0.877785	4.37989e-17	-1.31236e-09	-0.875442	3.62094e-09	-1.31236e-09	-0.904209
67450617	chr14:67450617:T:C	7.04739e-67	-2.31539	-3.24751e-10	1.77776e-17	-1.77711	-3.24751e-10	1.05738e-09	-2.13515	-3.24751e-10
67451383	chr14:67451383:C:T	2.76555e-67	-1.93925	-1.31156	1.80917e-18	-2.74786	-1.31433	1.49529e-10	-2.77738	-1.31383
67451481	chr14:67451481:C:T	3.31604e-66	-1.31236e-09	-0.76669	4.71051e-17	-1.31236e-09	-0.802668	4.17907e-09	-1.31236e-09	-0.760854
67451630	chr14:67451630:A:AT	4.76984e-66	-1.31236e-09	-0.403151	6.97972e-17	-1.31236e-09	-0.409457	5.90779e-09	-1.31236e-09	-0.41467
67452163	chr14:67452163:T:C	3.5158e-67	-1.92458	-1.0862	3.25817e-17	-0.0677137	-1.10359	1.01276e-09	-0.968583	-1.20968
67452215	chr14:67452215:T:C	1.39861e-66	-0.341224	-1.28876	2.10261e-16	1.98892	-1.29562	6.04318e-09	0.920129	-1.31214
67452227	chr14:67452227:G:A	2.39225e-66	-1.31236e-09	-1.09323	3.5065e-17	-1.31236e-09	-1.09785	3.19141e-09	-1.31236e-09	-1.03048
67452257	chr14:67452257:A:C	3.34852e-66	-1.31236e-09	-0.756944	5.00749e-17	-1.31236e-09	-0.741531	3.80617e-09	-1.31236e-09	-0.854317
67452733	chr14:67452733:T:C	4.65857e-66	-1.31236e-09	-0.426753	6.81965e-17	-1.31236e-09	-0.432657	5.7673e-09	-1.31236e-09	-0.438738
67452966	chr14:67452966:C:A	1.2919e-67	-2.72173	-1.2902	3.03085e-18	-2.25381	-1.2924	2.20989e-10	-2.43207	-1.26851
67453559	chr14:67453559:T:C	5.14821e-66	-1.31236e-09	-0.326814	7.53067e-17	-1.31236e-09	-0.333481	6.37156e-09	-1.31236e-09	-0.339097
67453614	chr14:67453614:C:T	6.397e-67	-2.41222	-3.24751e-10	1.67922e-17	-1.83413	-3.24751e-10	1.42783e-09	-1.83478	-3.24751e-10
67453856	chr14:67453856:T:C	2.13914e-65	2.26093	-1.16341	2.33069e-16	1.97262	-1.17634	6.90917e-09	1.00904	-1.26714
67454185	chr14:67454185:T:C	1.984e-66	-1.31236e-09	-1.28035	2.91654e-17	-1.31236e-09	-1.28207	2.57068e-09	-1.31236e-09	-1.24677
67454454	chr14:67454454:T:C	4.7756e-66	0.880991	-1.28293	9.5209e-17	1.18986	-1.28884	2.49968e-09	0.0432535	-1.31803
67454663	chr14:67454663:A:G	7.9517e-67	-2.19466	-3.24751e-10	2.33944e-17	-1.50255	-3.24751e-10	1.99333e-09	-1.50114	-3.24751e-10
67454723	chr14:67454723:A:C	5.97573e-66	-1.31236e-09	-0.177756	8.85469e-17	-1.31236e-09	-0.171518	7.26287e-09	-1.31236e-09	-0.208167
67454867	chr14:67454867:TCTC:T	3.69596e-66	-0.658222	-3.24751e-10	2.7666e-17	-1.33485	-3.24751e-10	3.05097e-09	-1.07548	-3.24751e-10
67454922	chr14:67454922:A:G	3.66465e-65	2.92379	-1.28794	4.91094e-16	2.83469	-1.2931	1.28058e-08	1.67718	-1.31823
67455016	chr14:67455016:A:G	7.79008e-67	-2.2152	-3.24751e-10	2.27e-17	-1.53268	-3.24751e-10	1.93434e-09	-1.53118	-3.24751e-10
67455214	chr14:67455214:G:T	1.98646e-66	-1.31236e-09	-1.27911	2.92769e-17	-1.31236e-09	-1.27825	2.45237e-09	-1.31236e-09	-1.29389
67455379	chr14:67455379:G:A	5.63015e-66	-1.31236e-09	-0.237326	8.01217e-17	-1.31236e-09	-0.271504	7.08227e-09	-1.31236e-09	-0.233347
67455455	chr14:67455455:A:G	1.12717e-66	-0.827233	-1.01852	6.34464e-16	2.81045	-1.01272	1.45899e-08	1.30614	-0.816757
67455467	chr14:67455467:A:G	3.24975e-66	-1.31236e-09	-0.786885	4.6177e-17	-1.31236e-09	-0.822568	4.08909e-09	-1.31236e-09	-0.782619
67455712	chr14:67455712:C:T	9.64824e-67	-0.934014	-1.06726	4.88227e-16	2.59754	-1.06181	1.16237e-08	1.13172	-0.869613
67456166	chr14:67456166:A:G	4.90842e-66	-1.31236e-09	-0.37451	7.17369e-17	-1.31236e-09	-0.382045	6.0574e-09	-1.31236e-09	-0.38966
67456205	chr14:67456205:T:C	1.87856e-66	-0.0854519	-1.2495	3.40286e-16	2.41891	-1.24418	9.67697e-09	1.26359	-1.18478
67456827	chr14:67456827:A:G	4.45236e-67	-2.77461	-3.24751e-10	2.25341e-15	3.06515	-3.24751e-10	5.07528e-08	1.73602	-3.24751e-10
67457021	chr14:67457021:G:A	3.17836e-66	-0.809097	-3.24751e-10	2.4657e-17	-1.44999	-3.24751e-10	2.66875e-09	-1.20933	-3.24751e-10
67457094	chr14:67457094:A:C	5.15024e-66	0.972779	-1.2992	9.4224e-17	1.1863	-1.29568	2.842e-09	0.0827859	-1.22922
67457274	chr14:67457274:A:G	4.60112e-66	-1.31236e-09	-0.439162	6.48276e-17	-1.31236e-09	-0.483318	5.42982e-09	-1.31236e-09	-0.499037
67457308	chr14:67457308:A:C	7.92291e-67	-2.19829	-3.24751e-10	2.32645e-17	-1.50812	-3.24751e-10	1.98187e-09	-1.5069	-3.24751e-10
67457522	chr14:67457522:T:C	1.44276e-65	0.603762	0.0999182	7.18136e-18	-2.73903	0.0554716	5.82274e-10	-2.7821	0.0503418
67457553	chr14:67457553:C:A	2.06137e-67	-2.68762	-0.857051	2.90101e-18	-2.71966	-0.87033	2.67057e-10	-2.74904	-0.762193
67457843	chr14:67457843:G:T	1.93697e-66	-1.31236e-09	-1.30434	2.84723e-17	-1.31236e-09	-1.30612	2.40565e-09	-1.31236e-09	-1.31312
67458018	chr14:67458018:C:T	6.15226e-65	3.46849	-1.31454	1.37589e-16	1.58525	-1.31603	5.83689e-09	0.890167	-1.31691
67458103	chr14:67458103:C:T	1.06045e-65	-1.31236e-09	0.395816	1.48505e-16	-1.31236e-09	0.34557	1.41155e-08	-1.31236e-09	0.456331
67458136	chr14:67458136:G:A	9.15485e-67	-2.05376	-3.24751e-10	2.8e-17	-1.32285	-3.24751e-10	2.41941e-09	-1.30742	-3.24751e-10
67458159	chr14:67458159:C:T	2.32798e-66	-1.31236e-09	-1.12046	3.44729e-17	-1.31236e-09	-1.11488	2.90365e-09	-1.31236e-09	-1.12497
67458427	chr14:67458427:CCA:C	8.45407e-66	-1.31236e-09	0.169185	1.26375e-16	-1.31236e-09	0.184201	9.66716e-09	-1.31236e-09	0.077793
67458893	chr14:67458893:G:A	2.47365e-66	-1.31236e-09	-1.05977	3.7355e-17	-1.31236e-09	-1.03458	3.42584e-09	-1.31236e-09	-0.959596
67459607	chr14:67459607:C:T	9.04903e-67	-2.06539	-3.24751e-10	2.73862e-17	-1.34501	-3.24751e-10	2.37334e-09	-1.32664	-3.24751e-10
67460112	chr14:67460112:A:T	3.00688e-66	-1.31236e-09	-0.86456	4.29116e-17	-1.31236e-09	-0.895908	3.77782e-09	-1.31236e-09	-0.861795
67460364	chr14:67460364:T:G	2.84557e-66	-0.9197	-3.24751e-10	9.85671e-16	2.23827	-3.24751e-10	1.41548e-08	0.459114	-3.24751e-10
67460647	chr14:67460647:T:A	2.85354e-67	-2.72139	-0.498095	4.04635e-18	-2.74046	-0.516778	3.38111e-10	-2.75702	-0.518307
67462137	chr14:67462137:G:A	1.92799e-66	-1.31236e-09	-1.30898	2.83402e-17	-1.31236e-09	-1.31077	2.4382e-09	-1.31236e-09	-1.29968
67462155	chr14:67462155:G:A	1.91845e-66	-1.31236e-09	-1.31395	2.82078e-17	-1.31236e-09	-1.31545	2.41153e-09	-1.31236e-09	-1.31068
67462183	chr14:67462183:A:G	4.95549e-66	-2.74707	2.3821	2.53745e-16	-1.5217	2.40298	2.07938e-08	-1.99951	2.84323
67462320	chr14:67462320:T:C	4.56875e-67	-2.74881	-3.24751e-10	9.38707e-18	-2.41572	-3.24751e-10	7.72141e-10	-2.44953	-3.24751e-10
67462526	chr14:67462526:C:T	2.87898e-66	-1.31236e-09	-0.908028	4.27133e-17	-1.31236e-09	-0.900541	3.6336e-09	-1.31236e-09	-0.900718
67462534	chr14:67462534:G:A	2.84018e-67	-2.54982	-0.674358	4.03158e-18	-2.59161	-0.669285	2.96498e-10	-2.60688	-0.799773
67462635	chr14:67462635:C:T	2.40544e-67	-2.78179	-0.608521	2.75497e-17	-0.729719	-0.60934	2.0567e-09	-1.50228	0.0324447
67462783	chr14:67462783:G:A	1.7687e-64	0.479245	2.73071	4.23067e-16	-1.32091	2.71339	2.99907e-08	-1.5007	2.71064
67463411	chr14:67463411:G:A	2.04426e-66	-1.31236e-09	-1.25042	2.99746e-17	-1.31236e-09	-1.2547	2.61349e-09	-1.31236e-09	-1.23026
67463744	chr14:67463744:G:A	1.91027e-66	-1.31236e-09	-1.31822	2.81297e-17	-1.31236e-09	-1.31822	2.40073e-09	-1.31236e-09	-1.31517
67463804	chr14:67463804:T:C	4.81754e-66	-0.393199	-3.24751e-10	1.5949e-16	0.416929	-3.24751e-10	8.81255e-09	-0.0147651	-3.24751e-10
67463854	chr14:67463854:C:T	3.22467e-66	-1.31236e-09	-0.79463	4.74262e-17	-1.31236e-09	-0.795875	3.85892e-09	-1.31236e-09	-0.840555
67464052	chr14:67464052:C:T	1.70421e-67	-2.78078	-0.954172	2.36782e-17	-0.530089	-0.960407	1.51394e-09	-1.3663	-0.409928
67464407	chr14:67464407:C:T	2.16779e-66	-1.31236e-09	-1.19176	3.18929e-17	-1.31236e-09	-1.19267	2.63979e-09	-1.31236e-09	-1.22024
67464526	chr14:67464526:C:T	2.45883e-66	-1.31236e-09	-1.06578	3.74739e-17	-1.31236e-09	-1.03141	2.93917e-09	-1.31236e-09	-1.11281
67464804	chr14:67464804:A:G	4.74206e-67	-2.71158	-3.24751e-10	1.04549e-17	-2.30798	-3.24751e-10	8.58006e-10	-2.34409	-3.24751e-10
67465113	chr14:67465113:G:A	3.26487e-66	-1.31236e-09	-0.782242	4.69296e-17	-1.31236e-09	-0.806402	4.1352e-09	-1.31236e-09	-0.771407
67465622	chr14:67465622:A:G	3.7434e-66	-1.31236e-09	-0.645468	5.46691e-17	-1.31236e-09	-0.653752	4.15756e-09	-1.31236e-09	-0.766013
67465797	chr14:67465797:T:A	4.93578e-67	-1.73853	-0.933005	3.41525e-18	-2.47499	-0.951806	2.89868e-10	-2.54091	-0.888357
67466038	chr14:67466038:G:C	1.30067e-65	-1.31236e-09	0.600003	1.88554e-16	-1.31236e-09	0.584335	1.48943e-08	-1.31236e-09	0.510037
67466337	chr14:67466337:G:A	1.09823e-66	-1.87176	-3.24751e-10	2.34785e-17	-1.49897	-3.24751e-10	1.78652e-09	-1.61067	-3.24751e-10
67466609	chr14:67466609:A:C	2.70358e-66	-1.31236e-09	-0.970885	3.93693e-17	-1.31236e-09	-0.982065	3.50515e-09	-1.31236e-09	-0.936708
67466953	chr14:67466953:C:T	2.83918e-66	-1.31236e-09	-0.921948	4.11489e-17	-1.31236e-09	-0.937853	3.07004e-09	-1.31236e-09	-1.06925
67467087	chr14:67467087:C:T	3.30143e-67	-2.00189	-1.0718	2.23014e-18	-2.78009	-1.0729	2.026e-10	-2.76605	-1.02141
67467274	chr14:67467274:T:C	2.55179e-66	-1.31236e-09	-1.02867	3.70129e-17	-1.31236e-09	-1.04378	2.83407e-09	-1.31236e-09	-1.14923
67467674	chr14:67467674:A:G	3.92502e-67	-2.74031	-0.160371	6.41586e-18	-2.67202	-0.124254	7.36513e-10	-2.50599	0.00921769
67467930	chr14:67467930:G:A	5.96607e-66	-1.31236e-09	-0.179374	8.7658e-17	-1.31236e-09	-0.181608	8.12164e-09	-1.31236e-09	-0.0964099
67468069	chr14:67468069:G:A	4.13005e-67	-2.40989	-0.439868	5.08486e-18	-2.59139	-0.437392	3.75742e-10	-2.67825	-0.491541
67468114	chr14:67468114:C:G	2.04474e-66	-1.50648	0.256285	1.17909e-17	-2.48419	0.296475	1.00947e-09	-2.43714	0.255628
67468281	chr14:67468281:C:T	1.14358e-66	-1.00374	-0.827551	5.02564e-17	0.0934901	-0.831402	1.06319e-08	0.292358	-0.119444
67468334	chr14:67468334:T:G	4.57659e-66	0.521284	-0.965791	7.90388e-18	-1.61191	-0.975786	7.62767e-10	-1.32688	-1.13486
67468426	chr14:67468426:C:T	6.06508e-66	-1.31236e-09	-0.162915	8.92134e-17	-1.31236e-09	-0.164019	8.25558e-09	-1.31236e-09	-0.080053
67468721	chr14:67468721:C:T	3.2479e-66	0.0327833	-0.820236	6.99472e-18	-1.88143	-0.82846	6.22963e-10	-1.64142	-1.02279
67468805	chr14:67468805:A:G	3.54365e-67	-1.94644	-1.05645	3.88939e-18	-2.24942	-1.04738	3.22558e-10	-2.42934	-0.893073
67468876	chr14:67468876:T:C	5.71851e-67	-2.52434	-3.24751e-10	1.70519e-17	-1.81879	-3.24751e-10	9.98841e-10	-2.1921	-3.24751e-10
67468920	chr14:67468920:A:T	2.68648e-66	0.263326	-1.24056	1.48039e-17	-0.719694	-1.24047	1.27414e-09	-0.758536	-1.19013
67469328	chr14:67469328:A:G	1.30805e-65	1.60092	-0.995263	8.96046e-18	-1.46516	-0.997073	7.82597e-10	-1.57119	-0.864886
67469347	chr14:67469347:GC:G	1.3316e-65	1.93698	-1.31347	1.69118e-17	-0.513479	-1.31356	1.39049e-09	-0.58063	-1.28066
67469538	chr14:67469538:A:G	8.60019e-67	-1.51866	-0.5976	3.27626e-17	-0.564943	-0.600821	7.09292e-09	-0.386225	0.154381
67469547	chr14:67469547:A:G	3.16952e-66	0.0407953	-0.852677	6.78901e-18	-1.87901	-0.860736	6.09575e-10	-1.63842	-1.04751
67469620	chr14:67469620:C:T	9.30115e-67	-1.45131	-0.586597	3.50659e-17	-0.506558	-0.591263	7.4837e-09	-0.334064	0.15585
67469649	chr14:67469649:G:A	9.47499e-67	-1.56206	-0.457329	3.3985e-17	-0.66492	-0.46421	8.05271e-09	-0.486033	0.381099
67469765	chr14:67469765:G:A	9.47874e-66	1.5607	-1.27711	1.41079e-17	-0.731486	-1.27683	1.23671e-09	-0.672561	-1.30592
67470442	chr14:67470442:G:A	2.05441e-66	-1.31236e-09	-1.24547	3.00379e-17	-1.31236e-09	-1.25259	2.4757e-09	-1.31236e-09	-1.28442
67471093	chr14:67471093:G:C	1.32602e-66	-0.78161	-0.901674	4.90716e-18	-2.17041	-0.893949	4.56763e-10	-2.30695	-0.667584
67471175	chr14:67471175:A:C	1.04887e-65	1.63834	-1.25351	1.44377e-17	-0.732561	-1.25265	1.26416e-09	-0.6562	-1.30033
67471221	chr14:67471221:C:T	4.49713e-67	-2.76461	-3.24751e-10	7.13288e-18	-2.69034	-3.24751e-10	5.54997e-10	-2.77973	-3.24751e-10
67471297	chr14:67471297:CT:C	9.033e-67	-1.16998	-0.897182	3.81249e-17	-0.112636	-0.901548	7.6937e-09	0.0774342	-0.227974
67471359	chr14:67471359:A:T	5.03999e-66	-1.31236e-09	-0.348059	7.34693e-17	-1.31236e-09	-0.358183	6.35455e-09	-1.31236e-09	-0.34177
67471361	chr14:67471361:A:G	9.39055e-67	-0.814282	-1.21406	1.16629e-17	-0.982975	-1.21566	8.32905e-10	-1.25776	-1.11602
67471559	chr14:67471559:A:G	3.26853e-66	0.402536	-1.18366	1.32862e-17	-0.885207	-1.18312	1.03734e-09	-0.992505	-1.16178
67471755	chr14:67471755:C:A	9.37513e-64	5.99426	-1.1165	8.1226e-17	0.86069	-1.1185	9.4851e-09	1.13416	-1.07538
67471921	chr14:67471921:G:A	1.51838e-64	4.37471	-1.31736	1.63497e-16	1.75946	-1.31771	9.52977e-09	1.37963	-1.31615
67472101	chr14:67472101:G:A	3.97692e-66	0.650678	-1.23563	8.07655e-18	-1.33085	-1.23524	6.68408e-10	-1.31562	-1.27818
67472138	chr14:67472138:G:C	2.49728e-67	-2.73138	-0.621461	4.73068e-18	-2.45252	-0.648462	2.94703e-10	-2.69791	-0.714815
67472149	chr14:67472149:C:T	4.82213e-67	-2.38245	-0.312378	6.60661e-18	-2.47038	-0.296595	9.52087e-10	-2.31569	0.0756484
67472271	chr14:67472271:T:C	2.0124e-66	-1.31236e-09	-1.26614	2.9585e-17	-1.31236e-09	-1.26778	2.83073e-09	-1.31236e-09	-1.15041
67472376	chr14:67472376:A:C	2.86411e-66	0.353451	-1.26666	1.18471e-17	-0.916751	-1.26621	9.16972e-10	-1.0255	-1.25213
67472382	chr14:67472382:G:A	3.63508e-66	-1.31236e-09	-0.67483	5.36733e-17	-1.31236e-09	-0.672135	3.99834e-09	-1.31236e-09	-0.805063
67472446	chr14:67472446:C:A	3.63508e-66	-1.31236e-09	-0.67483	5.36733e-17	-1.31236e-09	-0.672135	3.99834e-09	-1.31236e-09	-0.805063
67472448	chr14:67472448:T:C	2.28876e-67	-2.39553	-1.04451	1.20141e-17	-1.1269	-1.04206	1.07595e-09	-1.19794	-0.919801
67472535	chr14:67472535:G:A	1.87695e-67	-2.66167	-0.976727	3.02192e-18	-2.57293	-0.976232	2.29597e-10	-2.75337	-0.909001
67472665	chr14:67472665:G:A	1.92746e-66	-1.31236e-09	-1.30926	2.82432e-17	-1.31236e-09	-1.3142	2.43545e-09	-1.31236e-09	-1.30081
67472766	chr14:67472766:T:C	9.24604e-66	0.0446023	0.21413	1.9255e-17	-1.89095	0.193674	1.48493e-09	-1.63879	-0.156785
67473079	chr14:67473079:C:T	2.87056e-67	-2.7572	-0.456341	7.94909e-18	-2.13613	-0.445863	5.49776e-10	-2.26616	-0.523022
67473259	chr14:67473259:A:G	5.28043e-67	-2.60404	-3.24751e-10	3.8191e-17	-1.01245	-3.24751e-10	2.17513e-09	-1.41385	-3.24751e-10
67473630	chr14:67473630:G:A	5.86297e-67	-2.49939	-3.24751e-10	7.33757e-16	1.94313	-3.24751e-10	2.62432e-08	1.07647	-3.24751e-10
67473949	chr14:67473949:G:C	4.79362e-66	-0.16326	-0.234917	3.02746e-17	-0.99779	-0.246953	2.1573e-09	-0.859764	-0.562321
67474545	chr14:67474545:T:C	3.53806e-66	0.605908	-1.30779	1.33707e-17	-0.75568	-1.3063	1.50913e-09	-0.522137	-1.25727
67474577	chr14:67474577:AT:A	6.45243e-66	0.928395	-1.0294	2.35261e-17	-0.480523	-1.01642	1.79938e-09	-0.589611	-1.01389
67475061	chr14:67475061:A:G	2.55375e-66	-0.211606	-0.816291	1.15585e-17	-1.38687	-0.820757	1.58455e-09	-1.20546	-0.525183
67475070	chr14:67475070:CA:C	3.00827e-66	-1.31236e-09	-0.864098	4.42998e-17	-1.31236e-09	-0.864071	3.42093e-09	-1.31236e-09	-0.961029
67475511	chr14:67475511:A:G	2.33494e-66	-1.31236e-09	-1.11748	3.36062e-17	-1.31236e-09	-1.14034	2.71078e-09	-1.31236e-09	-1.19371
67475524	chr14:67475524:C:G	2.26239e-66	-2.24236	1.09333	3.28842e-17	-2.33414	1.17208	3.5746e-09	-2.11471	1.19762
67475635	chr14:67475635:T:C	5.64313e-67	-2.78207	0.244457	1.19321e-17	-2.44954	0.273715	6.58848e-10	-2.56716	-0.0410432
67475803	chr14:67475803:A:G	8.33379e-66	1.34526	-1.1904	1.31515e-17	-0.884907	-1.19361	1.16083e-09	-0.82342	-1.21839
67476410	chr14:67476410:A:G	2.70162e-66	-1.31236e-09	-0.971612	3.9639e-17	-1.31236e-09	-0.975237	3.68272e-09	-1.31236e-09	-0.88729
67476526	chr14:67476526:G:T	3.37364e-66	-1.31236e-09	-0.74947	4.9186e-17	-1.31236e-09	-0.75944	4.66024e-09	-1.31236e-09	-0.651875
67476653	chr14:67476653:T:C	5.53439e-65	3.35657	-1.30847	7.59781e-17	0.983557	-1.30816	8.88818e-09	1.24565	-1.25187
67477162	chr14:67477162:A:G	1.90718e-66	-1.58452	0.264678	7.09613e-17	-0.648992	0.256077	1.08137e-08	-0.581459	0.77133
67477188	chr14:67477188:G:A	2.34668e-66	-1.31236e-09	-1.11246	3.41203e-17	-1.31236e-09	-1.12516	5.29105e-09	-1.31236e-09	-0.524924
67477733	chr14:67477733:A:G	2.29599e-66	-1.31236e-09	-1.1343	3.30729e-17	-1.31236e-09	-1.15634	2.65755e-09	-1.31236e-09	-1.21354
67477963	chr14:67477963:C:CA	4.70312e-67	-2.71982	-3.24751e-10	8.77386e-18	-2.48327	-3.24751e-10	7.10145e-10	-2.53323	-3.24751e-10
67478414	chr14:67478414:C:G	8.62063e-67	-1.64576	-0.468134	7.66104e-18	-2.09863	-0.520272	5.81984e-10	-2.06435	-0.667907
67478924	chr14:67478924:T:C	1.98456e-66	-1.31236e-09	-1.28007	2.95481e-17	-1.31236e-09	-1.26903	2.62051e-09	-1.31236e-09	-1.22757
67479277	chr14:67479277:G:A	2.60515e-67	-2.49843	-0.812133	3.13242e-18	-2.71345	-0.799799	2.7752e-10	-2.77817	-0.694629
67479344	chr14:67479344:G:A	1.65259e-67	-2.67196	-1.09374	2.1937e-18	-2.77684	-1.09262	1.87628e-10	-2.75621	-1.10802
67479449	chr14:67479449:A:G	1.43807e-67	-2.74599	-1.15875	3.61464e-18	-2.20201	-1.16805	2.4582e-10	-2.51751	-1.07659
67479883	chr14:67479883:C:T	2.56677e-66	-1.31236e-09	-1.02281	3.80568e-17	-1.31236e-09	-1.01597	2.89936e-09	-1.31236e-09	-1.12645
67480195	chr14:67480195:G:A	7.07568e-67	-2.32744	0.0160549	6.74867e-18	-2.76056	0.0148596	1.02624e-09	-2.77014	0.605104
67481089	chr14:67481089:G:A	1.41116e-67	-2.60814	-1.3155	2.18732e-18	-2.55761	-1.31476	1.6367e-10	-2.70156	-1.29929
67481415	chr14:67481415:G:A	3.84048e-66	-0.619864	-3.24751e-10	7.49606e-18	-2.64067	-3.24751e-10	5.9162e-10	-2.71583	-3.24751e-10
67481452	chr14:67481452:A:G	2.45774e-67	-2.75973	-0.609073	4.25246e-18	-2.5908	-0.616756	4.06327e-10	-2.5121	-0.579433
67481756	chr14:67481756:C:G	2.89452e-67	-2.02903	-1.1762	2.33829e-18	-2.63362	-1.17201	1.91975e-10	-2.64619	-1.19514
67481782	chr14:67481782:C:T	2.38457e-66	-0.69453	-0.401913	5.11152e-18	-2.59933	-0.424223	4.23819e-10	-2.74358	-0.305807
67482031	chr14:67482031:T:C	1.25537e-64	4.05741	-1.19027	2.00184e-18	-2.7733	-1.18769	1.69529e-10	-2.75185	-1.21383
67483380	chr14:67483380:T:C	2.49555e-67	-2.57655	-0.776994	3.1423e-18	-2.74653	-0.763563	2.87828e-10	-2.78199	-0.654346
67483532	chr14:67483532:G:A	5.31201e-67	-2.59808	-3.24751e-10	6.52732e-18	-2.77905	-3.24751e-10	5.56722e-10	-2.77663	-3.24751e-10
67483802	chr14:67483802:G:A	1.89138e-67	-2.77819	-0.85255	3.14242e-18	-2.63903	-0.871029	2.4706e-10	-2.70782	-0.88125
67483825	chr14:67483825:G:T	2.09043e-66	-1.31236e-09	-1.22809	3.07886e-17	-1.31236e-09	-1.22791	2.53401e-09	-1.31236e-09	-1.26114
67484338	chr14:67484338:A:G	2.01108e-66	-1.31236e-09	-1.26679	2.93869e-17	-1.31236e-09	-1.2745	2.41163e-09	-1.31236e-09	-1.31064
67484541	chr14:67484541:A:G	3.62765e-66	-1.31236e-09	-0.676879	5.32754e-17	-1.31236e-09	-0.679576	5.01624e-09	-1.31236e-09	-0.578262
67485427	chr14:67485427:A:G	1.98954e-66	-1.31236e-09	-1.27756	2.91027e-17	-1.31236e-09	-1.28422	2.40237e-09	-1.31236e-09	-1.31449
67486084	chr14:67486084:G:A	2.70019e-66	-1.31236e-09	-0.972141	4.01034e-17	-1.31236e-09	-0.963589	2.98475e-09	-1.31236e-09	-1.09742
67486297	chr14:67486297:A:G	2.01228e-66	-1.31236e-09	-1.26619	2.94051e-17	-1.31236e-09	-1.27388	2.41182e-09	-1.31236e-09	-1.31056
67487151	chr14:67487151:G:A	2.1675e-66	-1.31236e-09	-1.19189	3.21296e-17	-1.31236e-09	-1.18527	2.55919e-09	-1.31236e-09	-1.25125
67487278	chr14:67487278:C:T	6.40531e-66	1.20975	-1.31809	1.75361e-18	-2.77524	-1.31813	1.4954e-10	-2.77305	-1.31808
67487820	chr14:67487820:G:A	1.16042e-65	1.76954	-1.28363	1.87777e-18	-2.74033	-1.28463	1.59699e-10	-2.73485	-1.29056
67488281	chr14:67488281:C:A	2.36527e-67	-2.78193	-0.62522	3.68027e-18	-2.69017	-0.661896	3.00654e-10	-2.74295	-0.649787
67488425	chr14:67488425:G:C	7.99084e-66	-1.31236e-09	0.112833	1.1533e-16	-1.31236e-09	0.0927487	9.67828e-09	-1.31236e-09	0.0789422
67488758	chr14:67488758:G:A	7.87668e-66	1.28964	-1.19119	1.97777e-18	-2.77631	-1.19677	1.68289e-10	-2.7739	-1.19911
67488823	chr14:67488823:A:C	8.62008e-67	-1.30475	-0.809199	4.85091e-18	-2.26537	-0.810518	5.44084e-10	-2.35795	-0.441643
67489036	chr14:67489036:A:C	1.432e-67	-2.74878	-1.1602	2.23758e-18	-2.69292	-1.15673	1.58244e-10	-2.77608	-1.25848
67489074	chr14:67489074:T:G	1.72045e-67	-2.42814	-1.29732	1.77587e-18	-2.78131	-1.29945	1.49666e-10	-2.77803	-1.31226
67489333	chr14:67489333:C:T	2.76464e-66	-1.31236e-09	-0.948553	4.1309e-17	-1.31236e-09	-0.93397	3.44552e-09	-1.31236e-09	-0.953868
67489801	chr14:67489801:T:C	2.04915e-66	-1.31236e-09	-1.24804	3.00331e-17	-1.31236e-09	-1.25275	2.40866e-09	-1.31236e-09	-1.31187
67489961	chr14:67489961:G:A	4.2703e-67	-2.77999	-0.0363712	8.90247e-18	-2.42335	-0.0453675	1.00436e-09	-2.21256	0.0259665
67489977	chr14:67489977:G:A	2.1262e-66	-1.21113	-3.24751e-10	1.53348e-17	-1.92492	-3.24751e-10	1.61581e-09	-1.71111	-3.24751e-10
67490010	chr14:67490010:G:T	7.61932e-67	-0.923079	-1.31428	1.83639e-18	-2.73362	-1.31363	1.55246e-10	-2.7619	-1.29179
67490015	chr14:67490015:T:C	4.47955e-67	-2.76853	-3.24751e-10	7.73535e-18	-2.60925	-3.24751e-10	6.12117e-10	-2.68177	-3.24751e-10
67490337	chr14:67490337:G:A	1.95852e-67	-2.76413	-0.831721	2.86087e-18	-2.77034	-0.83358	2.73517e-10	-2.78197	-0.705363
67490409	chr14:67490409:C:T	3.73075e-67	-1.86561	-1.08583	2.24337e-18	-2.78025	-1.06682	1.92143e-10	-2.69019	-1.15026
67490659	chr14:67490659:T:C	7.52446e-67	-2.24989	-3.24751e-10	9.57344e-18	-2.39606	-3.24751e-10	8.81492e-10	-2.31708	-3.24751e-10
67490891	chr14:67490891:G:T	8.30789e-67	-2.15084	-3.24751e-10	8.20313e-18	-2.55053	-3.24751e-10	7.72183e-10	-2.44948	-3.24751e-10
67491522	chr14:67491522:A:G	1.96933e-66	-1.31236e-09	-1.28777	2.89042e-17	-1.31236e-09	-1.29106	2.51915e-09	-1.31236e-09	-1.26702
67491655	chr14:67491655:A:C	1.37939e-67	-2.68415	-1.26226	3.81037e-18	-2.04435	-1.27297	2.42624e-10	-2.32507	-1.28211
67491887	chr14:67491887:C:T	1.70332e-67	-2.77691	-0.958561	2.49807e-18	-2.77634	-0.963197	2.1426e-10	-2.75993	-0.97158
67491918	chr14:67491918:G:A	5.83191e-67	-2.5047	-3.24751e-10	1.0258e-17	-2.32699	-3.24751e-10	1.06414e-09	-2.12877	-3.24751e-10
67491924	chr14:67491924:T:C	1.4827e-67	-2.78185	-1.09233	2.20215e-18	-2.76928	-1.09634	1.88846e-10	-2.75447	-1.10329
67492383	chr14:67492383:C:T	1.2671e-67	-2.75703	-1.27429	4.1047e-18	-1.97607	-1.26685	2.16134e-10	-2.40459	-1.31821
67492653	chr14:67492653:G:A	2.2739e-66	-1.31236e-09	-1.14397	3.3855e-17	-1.31236e-09	-1.13296	2.6566e-09	-1.31236e-09	-1.21389
67492924	chr14:67492924:C:T	2.24853e-67	-2.71915	-0.738621	3.23817e-18	-2.71332	-0.766726	2.38755e-10	-2.46966	-1.1536
67492968	chr14:67492968:G:C	4.11638e-66	-1.31236e-09	-0.550487	5.89288e-17	-1.31236e-09	-0.578721	6.78219e-09	-1.31236e-09	-0.276642
67493059	chr14:67493059:G:A	2.59501e-66	-1.31236e-09	-1.01187	3.77142e-17	-1.31236e-09	-1.02501	3.07484e-09	-1.31236e-09	-1.06769
67493292	chr14:67493292:A:G	2.48502e-66	-1.31236e-09	-1.05518	3.70346e-17	-1.31236e-09	-1.0432	2.85731e-09	-1.31236e-09	-1.14106
67493474	chr14:67493474:G:A	2.10364e-66	-1.31236e-09	-1.22179	3.06129e-17	-1.31236e-09	-1.23363	2.6874e-09	-1.31236e-09	-1.20237
67493538	chr14:67493538:A:G	4.09748e-66	-1.31236e-09	-0.555091	5.86643e-17	-1.31236e-09	-0.583219	6.74496e-09	-1.31236e-09	-0.282146
67494036	chr14:67494036:T:C	1.39602e-65	-1.31236e-09	0.670748	2.21173e-16	-1.31236e-09	0.743894	1.35729e-08	-1.31236e-09	0.41713
67494462	chr14:67494462:G:A	4.41978e-67	-2.78196	-3.24751e-10	7.51629e-18	-2.63798	-3.24751e-10	5.91023e-10	-2.71684	-3.24751e-10
67494656	chr14:67494656:C:A	2.63653e-66	-1.31236e-09	-0.995998	3.94002e-17	-1.31236e-09	-0.981279	3.01581e-09	-1.31236e-09	-1.08707
67494713	chr14:67494713:A:T	5.56265e-65	3.20635	-1.15315	2.16148e-18	-2.74857	-1.13568	1.79107e-10	-2.77519	-1.13552
67494762	chr14:67494762:G:A	4.1837e-64	4.0709	-3.24751e-10	6.51148e-18	-2.78148	-3.24751e-10	5.56938e-10	-2.77624	-3.24751e-10
67494865	chr14:67494865:G:A	4.12006e-66	-1.31236e-09	-0.549595	5.904e-17	-1.31236e-09	-0.576835	6.80409e-09	-1.31236e-09	-0.273418
67495523	chr14:67495523:C:G	2.59228e-66	-1.31236e-09	-1.01293	3.76859e-17	-1.31236e-09	-1.02576	3.07317e-09	-1.31236e-09	-1.06823
67495749	chr14:67495749:G:T	2.2319e-66	-1.31236e-09	-1.16261	3.31337e-17	-1.31236e-09	-1.1545	3.02267e-09	-1.31236e-09	-1.0848
67495936	chr14:67495936:C:T	1.2228e-65	-1.31236e-09	0.538263	1.92794e-16	-1.31236e-09	0.606573	1.20137e-08	-1.31236e-09	0.295108
67495963	chr14:67495963:C:T	4.93378e-67	-2.67194	-3.24751e-10	1.72235e-17	-1.80878	-3.24751e-10	1.36646e-09	-1.87872	-3.24751e-10
67496212	chr14:67496212:G:T	1.98564e-67	-2.71423	-0.867875	4.59766e-18	-2.24452	-0.884981	3.70031e-10	-2.30265	-0.882459
67496339	chr14:67496339:C:T	1.44051e-64	4.1763	-1.17159	2.08227e-18	-2.7675	-1.15409	1.75523e-10	-2.78171	-1.14921
67496344	chr14:67496344:T:C	1.41869e-67	-2.77692	-1.1414	2.65055e-18	-2.5355	-1.14478	1.81892e-10	-2.71108	-1.1842
67496983	chr14:67496983:A:T	2.83591e-67	-1.90826	-1.31743	2.82459e-18	-2.29905	-1.31764	1.72227e-10	-2.64283	-1.30705
67497079	chr14:67497079:A:G	4.47714e-67	-2.76906	-3.24751e-10	7.40275e-18	-2.6532	-3.24751e-10	6.16614e-10	-2.67445	-3.24751e-10
67497381	chr14:67497381:G:A	1.38039e-66	-0.673623	-0.969471	2.71945e-18	-2.67836	-0.976261	2.31201e-10	-2.65293	-1.00248
67497454	chr14:67497454:T:C	7.64731e-67	-1.00442	-1.22927	5.20175e-18	-1.77163	-1.23442	2.54869e-10	-2.28668	-1.27127
67497638	chr14:67497638:G:A	1.80227e-67	-2.38072	-1.29828	3.16041e-18	-2.2051	-1.29925	2.22252e-10	-2.37896	-1.31593
67497971	chr14:67497971:T:A	1.35274e-67	-2.66845	-1.29747	7.97436e-18	-1.27502	-1.3038	3.3154e-10	-1.99328	-1.30167
67498145	chr14:67498145:G:A	3.93901e-66	-0.594533	-3.24751e-10	2.4298e-17	-1.46466	-3.24751e-10	2.58473e-09	-1.24132	-3.24751e-10
67498169	chr14:67498169:C:T	2.08324e-67	-2.72911	-0.805015	6.18158e-18	-2.01967	-0.813807	3.51044e-10	-2.55468	-0.683106
67498735	chr14:67498735:G:A	1.34872e-67	-2.65731	-1.31158	8.1798e-18	-1.23855	-1.31484	3.35617e-10	-1.96925	-1.31347
67499172	chr14:67499172:T:C	1.56087e-67	-2.74942	-1.07338	3.41586e-18	-2.35315	-1.07347	2.25486e-10	-2.74469	-0.935753
67499683	chr14:67499683:C:T	4.80822e-67	-2.09863	-0.599091	3.61865e-18	-2.73996	-0.628991	1.88594e-10	-2.78172	-1.07738
67499905	chr14:67499905:A:G	2.48282e-67	-2.10789	-1.25076	4.11562e-18	-1.98759	-1.25267	2.63356e-10	-2.22262	-1.30257
67501289	chr14:67501289:C:G	1.33698e-67	-2.66876	-1.30888	1.82771e-18	-2.74496	-1.30702	2.66038e-10	-2.55325	-0.961807
67501449	chr14:67501449:C:T	6.76621e-67	-2.35611	-3.24751e-10	7.85752e-18	-2.59358	-3.24751e-10	6.58742e-10	-2.60837	-3.24751e-10
67501638	chr14:67501638:G:C	2.10222e-67	-2.72168	-0.803375	6.37139e-18	-1.99103	-0.8122	3.57074e-10	-2.53947	-0.681282
67501733	chr14:67501733:C:T	2.08089e-67	-2.72763	-0.807618	6.20716e-18	-2.01292	-0.816428	3.5121e-10	-2.55133	-0.685983
67502057	chr14:67502057:G:T	1.35845e-67	-2.66748	-1.29422	1.84392e-18	-2.74574	-1.29742	2.08733e-10	-2.55137	-1.20627
67502123	chr14:67502123:G:A	1.29061e-67	-2.69819	-1.31474	2.94822e-18	-2.25692	-1.31693	1.90983e-10	-2.56145	-1.28506
67502221	chr14:67502221:C:T	1.59849e-67	-2.76652	-1.03247	3.52255e-18	-2.36168	-1.03419	2.37441e-10	-2.64193	-0.986842
67502280	chr14:67502280:G:A	3.85456e-66	-0.616205	-3.24751e-10	2.38965e-17	-1.48132	-3.24751e-10	2.53394e-09	-1.26117	-3.24751e-10
67502391	chr14:67502391:G:A	1.31634e-67	-2.68768	-1.30551	7.37529e-18	-1.34679	-1.31012	3.11698e-10	-2.04854	-1.30812
67502577	chr14:67502577:T:C	7.53915e-67	-0.934271	-1.31367	2.58895e-18	-2.38971	-1.31409	1.95278e-10	-2.50806	-1.31621
67502715	chr14:67502715:G:A	7.91294e-67	-0.890266	-1.30928	2.64759e-18	-2.37154	-1.30987	1.97839e-10	-2.49337	-1.31787
67502833	chr14:67502833:T:C	8.53487e-67	-0.813477	-1.31041	2.74299e-18	-2.33503	-1.31097	2.04066e-10	-2.46263	-1.31762
67503093	chr14:67503093:C:T	2.42096e-67	-2.71714	-0.666749	7.41232e-18	-1.97289	-0.679014	4.20133e-10	-2.53055	-0.527581
67503470	chr14:67503470:C:T	3.78102e-66	-0.63547	-3.24751e-10	2.35931e-17	-1.4941	-3.24751e-10	2.49555e-09	-1.27643	-3.24751e-10
67503690	chr14:67503690:A:T	1.48724e-67	-2.69012	-1.18101	3.3392e-18	-2.26688	-1.18243	2.35387e-10	-2.55076	-1.0867
67503760	chr14:67503760:G:A	1.55462e-67	-2.55667	-1.27014	1.82394e-18	-2.7797	-1.27435	1.78114e-10	-2.66462	-1.25165
67503799	chr14:67503799:G:A	9.23623e-67	-0.737746	-1.30717	2.84387e-18	-2.30205	-1.30784	2.09656e-10	-2.43504	-1.31819
67504419	chr14:67504419:C:T	9.09755e-67	-0.750487	-1.30956	2.83968e-18	-2.30121	-1.31015	2.08885e-10	-2.43899	-1.31792
67505262	chr14:67505262:G:C	3.91481e-66	-1.31236e-09	-0.600696	5.5958e-17	-1.31236e-09	-0.630449	6.40809e-09	-1.31236e-09	-0.33338
67505706	chr14:67505706:TG:T	1.45073e-67	-2.60011	-1.29587	2.71356e-18	-2.36659	-1.2902	1.68124e-10	-2.6601	-1.3139
67506046	chr14:67506046:T:C	2.1298e-67	-2.23398	-1.27804	3.43179e-18	-2.14288	-1.27909	2.35179e-10	-2.3203	-1.31806
67506205	chr14:67506205:A:G	1.05775e-66	-0.596652	-1.31266	3.06771e-18	-2.22094	-1.31317	2.23469e-10	-2.37275	-1.31667
67506230	chr14:67506230:T:C	4.67617e-67	-2.72557	-3.24751e-10	2.34986e-17	-1.49811	-3.24751e-10	9.73192e-10	-2.21812	-3.24751e-10
67506255	chr14:67506255:T:C	1.29254e-67	-2.70991	-1.30153	1.86763e-18	-2.72613	-1.30425	2.31442e-10	-2.46615	-1.18822
67506562	chr14:67506562:G:A	1.46699e-66	-1.58225	-3.24751e-10	5.09583e-17	-0.724043	-3.24751e-10	2.63769e-09	-1.22104	-3.24751e-10
67506916	chr14:67506916:A:G	1.26045e-67	-2.73551	-1.30107	2.61386e-18	-2.39358	-1.30064	1.85194e-10	-2.62595	-1.25135
67507335	chr14:67507335:C:A	1.57137e-67	-2.72933	-1.08677	6.5463e-18	-1.70296	-1.07319	4.02302e-10	-2.04261	-1.05889
67507788	chr14:67507788:G:T	3.83873e-67	-1.66998	-1.25293	3.04048e-18	-2.29106	-1.25198	3.45654e-10	-2.12481	-1.12845
67507914	chr14:67507914:A:G	7.36665e-66	-1.31236e-09	0.0315007	1.07145e-16	-1.31236e-09	0.0191364	1.3141e-08	-1.31236e-09	0.384793
67508196	chr14:67508196:C:T	6.60195e-66	-1.31236e-09	-0.0780969	1.05946e-16	-1.31236e-09	0.00787593	7.05771e-09	-1.31236e-09	-0.236822
67508211	chr14:67508211:T:C	9.62043e-67	-0.921719	-1.08244	3.32798e-18	-2.3607	-1.09198	2.44786e-10	-2.49099	-1.10732
67508319	chr14:67508319:A:G	3.57672e-67	-1.9978	-0.995807	2.40224e-18	-2.76854	-1.01011	2.68837e-10	-2.57366	-0.930938
67508403	chr14:67508403:G:A	2.34205e-66	-1.31236e-09	-1.11443	3.48657e-17	-1.31236e-09	-1.10355	2.72197e-09	-1.31236e-09	-1.18959
67508445	chr14:67508445:A:G	1.31463e-67	-2.78121	-1.21328	2.9259e-18	-2.35599	-1.22546	3.07348e-10	-2.05498	-1.31574
67508494	chr14:67508494:C:T	4.58512e-66	-0.442645	-3.24751e-10	2.74112e-17	-1.3441	-3.24751e-10	2.93582e-09	-1.11395	-3.24751e-10
67508951	chr14:67508951:C:T	1.91246e-67	-2.70309	-0.916567	4.5124e-18	-2.24119	-0.907026	3.79796e-10	-2.29524	-0.863825
67509006	chr14:67509006:T:C	2.1401e-67	-2.74773	-0.759461	5.76286e-18	-2.13146	-0.772158	3.54942e-10	-2.59075	-0.635991
67509044	chr14:67509044:A:C	1.96975e-67	-2.75376	-0.836385	5.20433e-18	-2.15744	-0.848117	3.21191e-10	-2.60533	-0.721333
67509089	chr14:67509089:G:A	6.24482e-66	-1.31236e-09	-0.13371	8.85535e-17	-1.31236e-09	-0.171443	1.01143e-08	-1.31236e-09	0.123011
67509340	chr14:67509340:C:T	1.76245e-67	-2.39794	-1.3034	2.02811e-18	-2.64409	-1.30386	1.79227e-10	-2.59859	-1.31145
67509608	chr14:67509608:C:T	1.48338e-67	-2.66765	-1.20607	8.7609e-18	-1.26452	-1.22023	3.60744e-10	-1.99476	-1.21577
67509772	chr14:67509772:T:C	4.03122e-66	-1.31236e-09	-0.571394	5.76714e-17	-1.31236e-09	-0.600289	6.64098e-09	-1.31236e-09	-0.297682
67509815	chr14:67509815:T:C	2.22004e-66	-1.31236e-09	-1.16794	3.32989e-17	-1.31236e-09	-1.14953	2.85029e-09	-1.31236e-09	-1.14352
67510416	chr14:67510416:C:T	1.85281e-62	7.86158	-3.24751e-10	7.59409e-18	-2.62768	-3.24751e-10	7.56696e-10	-2.46974	-3.24751e-10
67510599	chr14:67510599:C:T	4.69946e-67	-2.7206	-3.24751e-10	2.511e-17	-1.43178	-3.24751e-10	1.00321e-09	-2.18774	-3.24751e-10
67510600	chr14:67510600:G:A	2.01277e-66	-1.31236e-09	-1.26595	2.98608e-17	-1.31236e-09	-1.2585	2.42714e-09	-1.31236e-09	-1.30423
67510730	chr14:67510730:G:C	2.3806e-67	-2.42076	-0.97994	2.86824e-18	-2.62511	-0.976241	1.57842e-10	-2.76249	-1.27462
67511339	chr14:67511339:T:C	3.43898e-66	-1.31236e-09	-0.730289	4.99835e-17	-1.31236e-09	-0.743357	4.95419e-09	-1.31236e-09	-0.590708
67511789	chr14:67511789:C:G	2.02825e-66	-1.31236e-09	-1.25829	3.01782e-17	-1.31236e-09	-1.24793	2.5788e-09	-1.31236e-09	-1.24362
67511809	chr14:67511809:G:A	2.03685e-67	-2.3508	-1.20584	2.30595e-18	-2.6095	-1.21006	2.62848e-10	-2.5596	-0.96752
67511813	chr14:67511813:G:T	2.01733e-67	-2.36664	-1.19963	2.29896e-18	-2.61867	-1.20393	2.63025e-10	-2.57033	-0.956116
67511822	chr14:67511822:G:T	1.30254e-67	-2.76695	-1.23678	2.49877e-18	-2.50729	-1.23197	1.7657e-10	-2.69046	-1.23453
67511868	chr14:67511868:C:A	1.91675e-66	-1.31236e-09	-1.31483	2.82484e-17	-1.31236e-09	-1.31401	2.39375e-09	-1.31236e-09	-1.31808
67511934	chr14:67511934:C:T	5.56347e-66	-1.31236e-09	-0.24924	7.88364e-17	-1.31236e-09	-0.287676	4.05681e-09	-1.31236e-09	-0.790544
67512186	chr14:67512186:C:T	1.77701e-67	-2.78163	-0.911478	2.68625e-18	-2.76217	-0.904731	2.56348e-10	-2.77468	-0.77748
67512635	chr14:67512635:C:T	1.05466e-66	-2.09357	0.181328	7.9159e-18	-2.7599	0.173723	1.54772e-09	-2.76989	1.01573
67512815	chr14:67512815:T:C	1.99433e-66	-1.31236e-09	-1.27515	2.95116e-17	-1.31236e-09	-1.27027	2.41369e-09	-1.31236e-09	-1.30979
67512996	chr14:67512996:G:A	1.29877e-67	-2.69154	-1.3151	2.72631e-18	-2.33638	-1.31573	1.82007e-10	-2.5767	-1.31795
67513128	chr14:67513128:A:G	1.33274e-67	-2.6879	-1.29291	2.80747e-18	-2.32798	-1.29478	1.84479e-10	-2.57062	-1.31054
67513201	chr14:67513201:G:A	1.91843e-66	-1.31236e-09	-1.31395	2.82984e-17	-1.31236e-09	-1.31224	2.50447e-09	-1.31236e-09	-1.27287
67513260	chr14:67513260:A:G	2.41337e-67	-2.71143	-0.675596	3.76851e-18	-2.65414	-0.67423	3.88922e-10	-2.68552	-0.449795
67513314	chr14:67513314:A:G	3.21967e-67	-2.61689	-0.481883	5.18184e-18	-2.5299	-0.479986	4.81471e-10	-2.58082	-0.341036
67513315	chr14:67513315:T:A	3.81992e-66	-1.31236e-09	-0.625232	5.54268e-17	-1.31236e-09	-0.639988	4.22066e-09	-1.31236e-09	-0.75095
67513357	chr14:67513357:G:C	2.50853e-67	-2.712	-0.636347	3.91191e-18	-2.65515	-0.635871	4.07773e-10	-2.68514	-0.402848
67514686	chr14:67514686:G:C	1.82007e-67	-2.72906	-0.940109	2.82509e-18	-2.67772	-0.938791	2.86301e-10	-2.70402	-0.737634
67514871	chr14:67514871:C:T	1.79662e-67	-2.7821	-0.900038	3.30562e-18	-2.56635	-0.893082	2.89281e-10	-2.58215	-0.849154
67514945	chr14:67514945:G:C	1.29316e-67	-2.69622	-1.31473	7.95172e-18	-1.26626	-1.3154	4.08186e-10	-1.77104	-1.31593
67515343	chr14:67515343:G:T	5.25597e-66	-1.31236e-09	-0.306097	8.0607e-17	-1.31236e-09	-0.265465	7.28505e-09	-1.31236e-09	-0.205118
67515537	chr14:67515537:G:T	2.04074e-67	-2.72101	-0.833729	3.16334e-18	-2.67096	-0.832462	3.28671e-10	-2.69306	-0.610577
67516377	chr14:67516377:C:T	1.91857e-66	-1.31236e-09	-1.31388	2.81811e-17	-1.31236e-09	-1.3164	2.42428e-09	-1.31236e-09	-1.30541
67516397	chr14:67516397:GA:G	1.22517e-67	-2.75147	-1.3135	1.87336e-18	-2.71315	-1.31417	1.58131e-10	-2.73289	-1.30238
67516768	chr14:67516768:G:A	2.16429e-67	-2.72464	-0.771317	3.33948e-18	-2.6758	-0.773435	3.41802e-10	-2.69938	-0.565086
67516774	chr14:67516774:C:T	2.14321e-67	-2.72409	-0.781658	3.30546e-18	-2.6754	-0.784075	3.37757e-10	-2.6987	-0.57767
67516823	chr14:67516823:T:G	1.75577e-67	-2.72609	-0.979051	2.71475e-18	-2.67761	-0.978743	2.73258e-10	-2.70091	-0.787373
67516842	chr14:67516842:T:C	1.27077e-67	-2.72659	-1.30183	1.96245e-18	-2.67937	-1.30148	1.61731e-10	-2.70394	-1.30882
67516868	chr14:67516868:G:A	8.00337e-66	-1.31236e-09	0.1144	1.12231e-16	-1.31236e-09	0.0655046	1.49046e-08	-1.31236e-09	0.510726
67516917	chr14:67516917:G:A	4.47691e-67	-2.76911	-3.24751e-10	7.88695e-18	-2.58984	-3.24751e-10	6.20046e-10	-2.6689	-3.24751e-10
67517151	chr14:67517151:C:T	1.7837e-67	-2.73109	-0.958264	2.75201e-18	-2.68464	-0.958078	2.78631e-10	-2.7074	-0.761414
67517243	chr14:67517243:TCTC:T	8.11059e-66	-1.31236e-09	0.127708	1.13709e-16	-1.31236e-09	0.0785959	1.51119e-08	-1.31236e-09	0.524538
67517310	chr14:67517310:C:T	3.29314e-66	-1.31236e-09	-0.773619	4.78208e-17	-1.31236e-09	-0.787589	3.7133e-09	-1.31236e-09	-0.879021
67517653	chr14:67517653:T:A	1.83616e-67	-2.72852	-0.931848	2.83949e-18	-2.68058	-0.930851	2.89033e-10	-2.70386	-0.728298
67517679	chr14:67517679:A:G	2.00507e-66	-1.31236e-09	-1.26978	2.97709e-17	-1.31236e-09	-1.26152	2.42443e-09	-1.31236e-09	-1.30534
67517823	chr14:67517823:G:A	1.84577e-67	-2.72886	-0.926291	2.85359e-18	-2.6811	-0.925377	2.91024e-10	-2.70422	-0.721073
67517935	chr14:67517935:C:A	8.02295e-66	-1.31236e-09	0.116844	1.125e-16	-1.31236e-09	0.0679016	1.49468e-08	-1.31236e-09	0.513557
67517978	chr14:67517978:T:C	3.88757e-67	-2.57766	-0.332601	6.62747e-18	-2.41937	-0.344457	5.19655e-10	-2.69285	-0.152679
67518020	chr14:67518020:T:G	1.77057e-67	-2.69378	-1.00296	2.78128e-18	-2.63074	-1.0014	2.60751e-10	-2.68382	-0.851311
67518283	chr14:67518283:G:T	1.26513e-67	-2.72905	-1.30382	1.95368e-18	-2.68189	-1.30345	1.61051e-10	-2.70659	-1.31038
67518615	chr14:67518615:G:A	1.82605e-67	-2.73349	-0.932408	2.81964e-18	-2.6872	-0.931238	2.87162e-10	-2.71001	-0.728645
67518640	chr14:67518640:G:T	1.85597e-67	-2.73245	-0.917195	2.86395e-18	-2.68576	-0.917089	2.9302e-10	-2.7086	-0.709859
67518677	chr14:67518677:C:T	6.59161e-66	1.20913	-1.2888	3.65037e-18	-2.06749	-1.29273	3.19744e-10	-2.03408	-1.29709
67518981	chr14:67518981:G:A	3.45325e-66	-1.31236e-09	-0.726146	5.01212e-17	-1.31236e-09	-0.740606	3.86848e-09	-1.31236e-09	-0.838081
67518986	chr14:67518986:T:C	1.87396e-67	-2.73027	-0.909723	2.89405e-18	-2.68302	-0.909377	2.96305e-10	-2.70589	-0.701424
67519100	chr14:67519100:G:C	1.93628e-66	-1.31236e-09	-1.3047	2.86415e-17	-1.31236e-09	-1.30019	2.39366e-09	-1.31236e-09	-1.31812
67519289	chr14:67519289:G:C	3.39799e-66	-1.31236e-09	-0.742279	4.9329e-17	-1.31236e-09	-0.756538	3.81281e-09	-1.31236e-09	-0.852574
67519431	chr14:67519431:C:T	3.1319e-67	-2.77154	-0.354868	7.55652e-18	-2.26011	-0.372528	5.14788e-10	-2.65509	-0.199853
67519445	chr14:67519445:T:C	3.3987e-66	-1.31236e-09	-0.742069	4.93392e-17	-1.31236e-09	-0.756331	3.81359e-09	-1.31236e-09	-0.852371
67519558	chr14:67519558:T:C	2.21384e-67	-2.72829	-0.745036	3.41659e-18	-2.67923	-0.747174	3.51303e-10	-2.70272	-0.534323
67519781	chr14:67519781:G:A	2.90573e-67	-2.76701	-0.434357	7.20102e-18	-2.23087	-0.449958	4.79963e-10	-2.64118	-0.28381
67519832	chr14:67519832:C:T	1.35816e-67	-2.75294	-1.20897	2.09836e-18	-2.70573	-1.20816	2.03508e-10	-2.73024	-1.05275
67520186	chr14:67520186:T:A	4.31866e-66	-1.31236e-09	-0.502518	6.46193e-17	-1.31236e-09	-0.486537	6.1355e-09	-1.31236e-09	-0.37685
67520255	chr14:67520255:A:G	2.31394e-66	-1.31236e-09	-1.12651	3.49588e-17	-1.31236e-09	-1.10088	3.28573e-09	-1.31236e-09	-1.00135
67520574	chr14:67520574:C:T	2.60672e-66	-1.31236e-09	-1.00737	3.87923e-17	-1.31236e-09	-0.996829	3.76692e-09	-1.31236e-09	-0.864685
67520826	chr14:67520826:T:C	1.28982e-67	-2.70761	-1.30594	2.53984e-18	-2.41525	-1.3077	1.73212e-10	-2.63122	-1.31296
67520936	chr14:67520936:A:G	1.24868e-67	-2.74025	-1.30571	2.34229e-18	-2.49644	-1.30748	1.65154e-10	-2.67894	-1.31287
67521096	chr14:67521096:A:G	8.41299e-66	-1.31236e-09	0.164315	1.1779e-16	-1.31236e-09	0.113852	1.57685e-08	-1.31236e-09	0.56707
67521231	chr14:67521231:T:C	1.33807e-67	-2.66397	-1.31285	9.07289e-18	-1.13615	-1.31361	4.55784e-10	-1.66225	-1.31442
67521477	chr14:67521477:G:A	1.96609e-66	-1.31236e-09	-1.28941	2.89782e-17	-1.31236e-09	-1.2885	2.44652e-09	-1.31236e-09	-1.29628
67521608	chr14:67521608:A:G	2.38234e-66	-1.31236e-09	-1.09738	3.60486e-17	-1.31236e-09	-1.07018	3.41402e-09	-1.31236e-09	-0.96305
67521613	chr14:67521613:C:T	2.19874e-66	-1.31236e-09	-1.17758	3.22851e-17	-1.31236e-09	-1.18045	2.51529e-09	-1.31236e-09	-1.26856
67521895	chr14:67521895:A:G	1.36456e-67	-2.75623	-1.20098	2.07063e-18	-2.73778	-1.18942	1.86596e-10	-2.75429	-1.11546
67522003	chr14:67522003:G:A	2.93709e-67	-2.77847	-0.412161	6.72863e-18	-2.32088	-0.427803	4.69199e-10	-2.68681	-0.260861
67522092	chr14:67522092:G:A	1.2501e-67	-2.73307	-1.31176	2.38328e-18	-2.4736	-1.31297	1.66504e-10	-2.66724	-1.31644
67522208	chr14:67522208:T:C	1.98838e-66	-1.31236e-09	-1.27814	2.91069e-17	-1.31236e-09	-1.28408	2.48245e-09	-1.31236e-09	-1.2817
67522380	chr14:67522380:G:A	1.50305e-67	-2.73085	-1.1297	2.29712e-18	-2.70294	-1.12046	2.12222e-10	-2.72826	-1.0128
67523136	chr14:67523136:A:G	1.18326e-67	-2.7821	-1.31767	2.37588e-18	-2.4722	-1.31748	2.72709e-10	-2.17891	-1.31138
67523607	chr14:67523607:G:A	2.6271e-67	-2.78099	-0.521175	5.79358e-18	-2.36266	-0.535645	4.09787e-10	-2.70322	-0.379837
67523712	chr14:67523712:A:C	1.07023e-66	-1.44196	-0.455623	4.23222e-18	-2.76875	-0.44357	6.63683e-10	-2.75268	0.151793
67523827	chr14:67523827:T:A	2.81461e-66	-1.31236e-09	-0.930638	4.19776e-17	-1.31236e-09	-0.917914	3.90015e-09	-1.31236e-09	-0.829926
67523931	chr14:67523931:G:A	3.07756e-67	-2.72056	-0.423345	4.70007e-18	-2.6873	-0.420174	5.69824e-10	-2.70964	-0.043734
67524277	chr14:67524277:C:T	2.1036e-66	-1.31236e-09	-1.22181	3.05483e-17	-1.31236e-09	-1.23574	3.52524e-09	-1.31236e-09	-0.930994
67524305	chr14:67524305:C:G	1.96611e-66	-1.31236e-09	-1.28941	2.91544e-17	-1.31236e-09	-1.28244	2.40144e-09	-1.31236e-09	-1.31487
67524311	chr14:67524311:C:T	1.51014e-67	-2.61014	-1.24571	2.18607e-18	-2.62639	-1.24655	1.74018e-10	-2.70593	-1.2336
67524419	chr14:67524419:A:G	4.43153e-67	-2.7793	-3.24751e-10	6.54915e-18	-2.77571	-3.24751e-10	5.53708e-10	-2.78206	-3.24751e-10
67524481	chr14:67524481:C:T	1.98705e-66	-1.31236e-09	-1.27881	2.90949e-17	-1.31236e-09	-1.28449	2.43345e-09	-1.31236e-09	-1.30163
67525157	chr14:67525157:A:G	2.78374e-66	-1.31236e-09	-0.941669	3.89717e-17	-1.31236e-09	-0.992215	3.17539e-09	-1.31236e-09	-1.03551
67525600	chr14:67525600:G:A	2.21967e-67	-2.68224	-0.788453	9.0239e-18	-1.69072	-0.764456	6.60558e-10	-1.85736	-0.748257
67525686	chr14:67525686:T:G	2.7253e-66	-1.31236e-09	-0.962883	4.0387e-17	-1.31236e-09	-0.956542	3.71342e-09	-1.31236e-09	-0.878989
67525773	chr14:67525773:A:G	2.18566e-67	-2.17351	-1.31262	3.12572e-18	-2.20166	-1.31372	2.63865e-10	-2.22953	-1.29373
67526243	chr14:67526243:T:C	4.30113e-67	-1.49179	-1.31738	6.23975e-18	-1.50675	-1.31736	5.16732e-10	-1.5411	-1.31007
67526250	chr14:67526250:C:A	2.44423e-67	-2.50798	-0.866334	1.58667e-17	-1.01675	-0.874078	8.96756e-10	-1.29194	-1.00798
67526296	chr14:67526296:CCTTGA:C	1.48978e-67	-2.77367	-1.09575	3.31401e-18	-2.36071	-1.09618	2.18029e-10	-2.6982	-1.01587
67526454	chr14:67526454:A:G	1.01294e-66	-0.6353	-1.31731	8.09006e-18	-1.2467	-1.31771	7.2168e-10	-1.22714	-1.28997
67526525	chr14:67526525:A:T	1.93565e-66	-1.31236e-09	-1.30502	2.83643e-17	-1.31236e-09	-1.30992	2.44387e-09	-1.31236e-09	-1.29736
67526916	chr14:67526916:T:C	5.86405e-67	-1.18602	-1.31318	5.12662e-18	-1.7068	-1.3138	5.11736e-10	-1.59472	-1.26617
67526957	chr14:67526957:A:G	1.81573e-67	-2.7538	-0.917761	5.1392e-18	-2.10519	-0.912964	2.92863e-10	-2.58733	-0.831659
67527097	chr14:67527097:C:T	2.15752e-66	-1.31236e-09	-1.19651	3.18622e-17	-1.31236e-09	-1.19363	2.79543e-09	-1.31236e-09	-1.16296
67527134	chr14:67527134:G:A	1.48065e-67	-2.71815	-1.15741	2.43138e-18	-2.60879	-1.1578	1.81207e-10	-2.77383	-1.12523
67527216	chr14:67527216:C:T	2.16714e-66	-1.31236e-09	-1.19205	3.20762e-17	-1.31236e-09	-1.18693	2.5677e-09	-1.31236e-09	-1.24793
67527323	chr14:67527323:G:A	6.71314e-66	-0.061395	-3.24751e-10	2.48252e-16	0.859393	-3.24751e-10	5.06112e-09	-0.569354	-3.24751e-10
67527361	chr14:67527361:T:C	7.34935e-66	-1.31236e-09	0.0291496	1.16286e-16	-1.31236e-09	0.101001	8.03478e-09	-1.31236e-09	-0.107163
67527370	chr14:67527370:G:A	1.94511e-66	-1.31236e-09	-1.30015	2.85413e-17	-1.31236e-09	-1.3037	2.39849e-09	-1.31236e-09	-1.3161
67527495	chr14:67527495:T:C	3.93814e-66	-1.31236e-09	-0.594754	5.66928e-17	-1.31236e-09	-0.617404	4.63463e-09	-1.31236e-09	-0.657384
67527528	chr14:67527528:A:G	6.24791e-67	-1.2248	-1.21101	2.09998e-18	-2.7141	-1.19902	2.29657e-10	-2.47216	-1.18995
67527666	chr14:67527666:G:A	1.54459e-67	-2.58288	-1.2504	2.02442e-18	-2.70118	-1.24859	2.00138e-10	-2.70544	-1.09425
67527967	chr14:67527967:C:A	2.00133e-66	-1.31236e-09	-1.27165	2.95262e-17	-1.31236e-09	-1.26977	2.50409e-09	-1.31236e-09	-1.27302
67528378	chr14:67528378:G:A	2.04501e-66	-1.31236e-09	-1.25006	2.96629e-17	-1.31236e-09	-1.26515	2.57666e-09	-1.31236e-09	-1.24445
67528940	chr14:67528940:T:C	1.2187e-67	-2.78052	-1.28974	1.78792e-18	-2.78184	-1.29216	1.67385e-10	-2.75755	-1.22085
67529015	chr14:67529015:T:C	9.45298e-66	-1.31236e-09	0.280867	1.50882e-16	-1.31236e-09	0.36145	1.02048e-08	-1.31236e-09	0.131914
67529138	chr14:67529138:T:A	2.38229e-67	-2.50074	-0.899242	2.80151e-18	-2.71689	-0.908001	2.15881e-10	-2.76702	-0.95695
67529163	chr14:67529163:C:G	5.37865e-66	-1.31236e-09	-0.283025	7.84087e-17	-1.31236e-09	-0.293115	9.91698e-09	-1.31236e-09	0.103306
67529244	chr14:67529244:G:C	5.0971e-66	-1.31236e-09	-0.336791	7.42215e-17	-1.31236e-09	-0.347996	9.2739e-09	-1.31236e-09	0.0362621
67529330	chr14:67529330:T:C	5.19287e-66	-1.31236e-09	-0.318175	7.54577e-17	-1.31236e-09	-0.331478	9.44376e-09	-1.31236e-09	0.0544119
67529602	chr14:67529602:C:T	5.7402e-67	-2.52055	-3.24751e-10	7.32757e-18	-2.66341	-3.24751e-10	6.49675e-10	-2.62223	-3.24751e-10
67529607	chr14:67529607:C:T	3.93216e-66	-1.31236e-09	-0.596275	5.77717e-17	-1.31236e-09	-0.598552	5.00656e-09	-1.31236e-09	-0.580192
67529743	chr14:67529743:C:T	9.46728e-66	-1.31236e-09	0.282379	1.33239e-16	-1.31236e-09	0.23709	1.78494e-08	-1.31236e-09	0.691026
67530006	chr14:67530006:G:A	1.68377e-67	-2.7716	-0.975416	2.51717e-18	-2.76421	-0.967705	2.31448e-10	-2.77803	-0.876312
67530506	chr14:67530506:A:G	5.58946e-67	-2.37995	-0.167215	2.80045e-17	-1.12433	-0.198356	3.30017e-09	-1.81894	0.821976
67530584	chr14:67530584:G:A	1.94352e-66	-1.31236e-09	-1.30096	2.86606e-17	-1.31236e-09	-1.29953	2.42031e-09	-1.31236e-09	-1.30705
67530734	chr14:67530734:C:T	2.18736e-67	-2.31907	-1.16628	2.04602e-18	-2.77183	-1.16733	1.76015e-10	-2.78079	-1.14734
67531332	chr14:67531332:C:A	1.80973e-67	-2.7435	-0.931368	2.56791e-18	-2.78049	-0.931466	2.29683e-10	-2.76709	-0.89491
67531389	chr14:67531389:T:G	1.45766e-67	-2.7592	-1.13202	2.15777e-18	-2.75363	-1.13235	1.84049e-10	-2.77572	-1.10778
67531439	chr14:67531439:G:T	2.34494e-67	-2.28763	-1.12816	4.65666e-18	-2.00388	-1.11287	2.02007e-10	-2.48058	-1.30981
67531635	chr14:67531635:C:T	1.49854e-67	-2.7405	-1.12306	2.14201e-18	-2.76869	-1.12462	1.88808e-10	-2.76599	-1.09198
67532223	chr14:67532223:A:G	4.19614e-66	-1.31236e-09	-0.531298	6.44439e-17	-1.31236e-09	-0.489256	5.10773e-09	-1.31236e-09	-0.560186
67532502	chr14:67532502:T:A	1.7287e-67	-2.57811	-1.14256	2.31832e-18	-2.66858	-1.14563	1.75076e-10	-2.7427	-1.19078
67533001	chr14:67533001:C:T	3.72314e-66	-1.31236e-09	-0.650894	5.45892e-17	-1.31236e-09	-0.655214	5.18517e-09	-1.31236e-09	-0.545139
67533022	chr14:67533022:G:T	4.32028e-66	-1.31236e-09	-0.502143	6.45204e-17	-1.31236e-09	-0.488069	4.38261e-09	-1.31236e-09	-0.713296
67533511	chr14:67533511:G:C	5.23305e-66	-1.31236e-09	-0.310467	7.46436e-17	-1.31236e-09	-0.342326	8.3595e-09	-1.31236e-09	-0.0675434
67533535	chr14:67533535:T:C	2.13147e-67	-2.4507	-1.06053	2.35361e-18	-2.74248	-1.05662	1.72046e-10	-2.77807	-1.17287
67533642	chr14:67533642:T:C	1.28339e-67	-2.76451	-1.25404	2.04915e-18	-2.70789	-1.22973	1.71516e-10	-2.78122	-1.1728
67534239	chr14:67534239:T:C	1.89459e-67	-2.53755	-1.0915	2.38205e-18	-2.69446	-1.09263	1.7776e-10	-2.75878	-1.15949
67534651	chr14:67534651:G:T	1.94481e-66	-1.31236e-09	-1.3003	2.85509e-17	-1.31236e-09	-1.30336	2.39364e-09	-1.31236e-09	-1.31813
67534761	chr14:67534761:G:A	1.64683e-67	-2.66296	-1.10624	2.24555e-18	-2.74108	-1.10502	1.87904e-10	-2.78138	-1.08138
67535669	chr14:67535669:C:T	1.39378e-67	-2.76711	-1.16892	2.11261e-18	-2.73733	-1.1698	1.77484e-10	-2.78082	-1.139
67536472	chr14:67536472:T:C	1.89411e-67	-2.46169	-1.16761	7.96484e-18	-1.39334	-1.18667	6.28613e-10	-2.01942	-0.63576
67537275	chr14:67537275:C:T	4.43516e-67	-2.77848	-3.24751e-10	7.47368e-18	-2.64366	-3.24751e-10	8.07388e-10	-2.40489	-3.24751e-10
67537373	chr14:67537373:TAATAATAAA:T	3.25324e-66	-1.31236e-09	-0.785811	4.79746e-17	-1.31236e-09	-0.784378	4.48995e-09	-1.31236e-09	-0.689101
67538142	chr14:67538142:T:C	4.8261e-67	-2.69401	-3.24751e-10	1.12682e-17	-2.23306	-3.24751e-10	7.41013e-10	-2.49068	-3.24751e-10
67538168	chr14:67538168:T:G	1.48569e-67	-2.78179	-1.09037	2.40778e-18	-2.68632	-1.09003	1.94539e-10	-2.7787	-1.04936
67538393	chr14:67538393:C:T	1.75457e-67	-2.38785	-1.31798	8.29446e-18	-1.22208	-1.31738	4.10503e-10	-1.86345	-1.21787
67538430	chr14:67538430:T:C	2.06323e-67	-2.29705	-1.24672	3.92744e-18	-2.05114	-1.23592	1.96674e-10	-2.49958	-1.31757
67539091	chr14:67539091:C:G	6.85154e-66	-1.31236e-09	-0.0409887	9.92437e-17	-1.31236e-09	-0.0574717	5.9091e-08	-1.31236e-09	1.88814
67539458	chr14:67539458:G:A	4.76124e-67	-2.70754	-3.24751e-10	7.66343e-18	-2.61859	-3.24751e-10	6.09979e-10	-2.68527	-3.24751e-10
67539756	chr14:67539756:C:T	4.42897e-67	-2.77988	-3.24751e-10	7.53563e-18	-2.63541	-3.24751e-10	8.16967e-10	-2.3931	-3.24751e-10
67539794	chr14:67539794:G:A	4.5587e-66	-1.31236e-09	-0.448425	6.81982e-17	-1.31236e-09	-0.432632	4.53691e-09	-1.31236e-09	-0.678696
67540223	chr14:67540223:C:T	2.48258e-67	-2.62564	-0.733114	3.30153e-18	-2.72921	-0.731452	2.63412e-10	-2.77639	-0.748584
67540291	chr14:67540291:T:C	2.72525e-67	-2.47391	-0.791574	3.49529e-18	-2.61471	-0.788924	2.42275e-10	-2.73237	-0.876258
67540312	chr14:67540312:A:G	1.91106e-66	-1.31236e-09	-1.3178	2.81455e-17	-1.31236e-09	-1.31766	2.39955e-09	-1.31236e-09	-1.31566
67541042	chr14:67541042:A:G	3.44142e-66	-1.31236e-09	-0.729578	5.06051e-17	-1.31236e-09	-0.730998	4.37175e-09	-1.31236e-09	-0.715779
67541506	chr14:67541506:A:G	4.04562e-66	-1.31236e-09	-0.567829	5.75778e-17	-1.31236e-09	-0.601913	6.66955e-09	-1.31236e-09	-0.293389
67541681	chr14:67541681:C:A	1.93121e-66	-1.31236e-09	-1.30732	2.84264e-17	-1.31236e-09	-1.30773	2.48881e-09	-1.31236e-09	-1.27914
67541741	chr14:67541741:T:C	2.36951e-66	-1.31236e-09	-1.10278	3.49332e-17	-1.31236e-09	-1.10161	2.69424e-09	-1.31236e-09	-1.19983
67542085	chr14:67542085:A:G	2.6521e-67	-2.68143	-0.611269	7.49408e-18	-2.06436	-0.576576	6.74508e-10	-2.04005	-0.544662
67542150	chr14:67542150:G:A	1.92267e-67	-2.74595	-0.868389	2.89499e-18	-2.77553	-0.81654	2.69917e-10	-2.7656	-0.734979
67542176	chr14:67542176:C:G	1.94964e-66	-1.31236e-09	-1.29782	2.8729e-17	-1.31236e-09	-1.29714	2.49556e-09	-1.31236e-09	-1.27643
67542182	chr14:67542182:T:TA	2.22003e-67	-2.42238	-1.04815	2.40544e-18	-2.75146	-1.02585	1.96499e-10	-2.78123	-1.03681
67542183	chr14:67542183:C:A	2.21515e-67	-2.42403	-1.04869	2.40519e-18	-2.75096	-1.02646	1.96412e-10	-2.78115	-1.03734
67542540	chr14:67542540:TATATC:T	2.02413e-66	-1.31236e-09	-1.26032	2.97621e-17	-1.31236e-09	-1.26181	2.82777e-09	-1.31236e-09	-1.15145
67542562	chr14:67542562:G:T	6.01941e-67	-2.47306	-3.24751e-10	9.4101e-18	-2.41327	-3.24751e-10	7.25333e-10	-2.51207	-3.24751e-10
67542919	chr14:67542919:C:G	3.06996e-67	-2.77899	-0.367394	4.89367e-18	-2.71312	-0.353987	3.72191e-10	-2.78204	-0.397249
67543703	chr14:67543703:A:G	2.14798e-66	-1.31236e-09	-1.20093	3.12975e-17	-1.31236e-09	-1.21151	3.12557e-09	-1.31236e-09	-1.05133
67543736	chr14:67543736:G:A	2.1345e-67	-2.74034	-0.769477	3.25364e-18	-2.70415	-0.771127	3.12498e-10	-2.5533	-0.800797
67544269	chr14:67544269:C:T	8.77192e-67	-2.09649	-3.24751e-10	7.63021e-18	-2.62294	-3.24751e-10	5.53882e-10	-2.78175	-3.24751e-10
67544291	chr14:67544291:G:A	2.03979e-67	-2.59452	-0.960683	2.69199e-18	-2.70085	-0.963917	2.13443e-10	-2.77055	-0.964778
67545077	chr14:67545077:A:C	4.29769e-66	-1.31236e-09	-0.507386	6.10483e-17	-1.31236e-09	-0.543385	7.17807e-09	-1.31236e-09	-0.219911
67546174	chr14:67546174:A:G	1.25032e-62	7.46827	-3.24751e-10	6.68211e-18	-2.75562	-3.24751e-10	6.18251e-10	-2.6718	-3.24751e-10
67546192	chr14:67546192:C:T	1.74603e-67	-2.62963	-1.08107	5.50013e-18	-1.87288	-1.0774	3.66296e-10	-2.16968	-1.02558
67546535	chr14:67546535:C:T	3.32659e-67	-1.94224	-1.12386	2.35017e-18	-2.68852	-1.11204	2.64946e-10	-2.44166	-1.07751
67546831	chr14:67546831:C:T	4.51191e-67	-1.63805	-1.12328	2.65231e-18	-2.56541	-1.11421	3.1644e-10	-2.23932	-1.10225
67546996	chr14:67546996:A:G	4.51445e-66	-1.31236e-09	-0.458179	6.77289e-17	-1.31236e-09	-0.439537	6.41432e-09	-1.31236e-09	-0.332409
67547797	chr14:67547797:CAG:C	8.26581e-67	-2.65152	0.4956	2.69522e-17	-1.82795	0.466963	1.20664e-08	-2.18974	2.48922
67548755	chr14:67548755:A:C	1.79754e-67	-2.71543	-0.966205	2.87822e-18	-2.6194	-0.978483	2.9973e-10	-2.39898	-0.996832
67548934	chr14:67548934:T:C	2.62467e-67	-2.60989	-0.693205	3.47688e-18	-2.71377	-0.695145	2.59031e-10	-2.77459	-0.767165
67548976	chr14:67548976:C:T	1.55673e-67	-2.5724	-1.25306	4.30836e-18	-1.93318	-1.26131	2.13313e-10	-2.51628	-1.21966
67549031	chr14:67549031:T:C	5.35237e-67	-2.59051	-3.24751e-10	6.82712e-18	-2.73415	-3.24751e-10	6.41272e-10	-2.63524	-3.24751e-10
67549266	chr14:67549266:ATTT:A	2.25502e-66	-1.31236e-09	-1.1523	3.32862e-17	-1.31236e-09	-1.14991	2.59198e-09	-1.31236e-09	-1.23852
67549518	chr14:67549518:G:C	3.35406e-67	-2.24209	-0.815789	3.0089e-18	-2.76994	-0.783534	2.77314e-10	-2.62689	-0.846662
67549758	chr14:67549758:A:G	1.96959e-66	-1.31236e-09	-1.28763	2.89818e-17	-1.31236e-09	-1.28838	2.57141e-09	-1.31236e-09	-1.24649
67549981	chr14:67549981:C:G	3.39778e-67	-2.30262	-0.742308	3.36521e-18	-2.68742	-0.754141	2.90077e-10	-2.63202	-0.796527
67550452	chr14:67550452:G:A	1.85508e-67	-2.61965	-1.03047	5.61773e-18	-1.91409	-1.01503	5.15709e-10	-1.88002	-0.973131
67550675	chr14:67550675:G:T	1.91887e-66	-1.31236e-09	-1.31373	2.82263e-17	-1.31236e-09	-1.3148	2.60747e-09	-1.31236e-09	-1.23256
67550771	chr14:67550771:A:T	3.34023e-67	-2.7631	-0.29891	6.40256e-18	-2.50285	-0.295502	6.67599e-10	-2.22857	-0.366438
67550917	chr14:67550917:A:G	1.30024e-66	-1.70292	-3.24751e-10	5.68803e-16	1.68848	-3.24751e-10	1.2521e-08	0.336467	-3.24751e-10
67551238	chr14:67551238:G:C	1.6159e-67	-2.71658	-1.07157	4.18635e-18	-2.16567	-1.05755	3.84585e-10	-2.12717	-1.01936
67551266	chr14:67551266:C:T	2.38131e-66	-1.31236e-09	-1.09781	3.51341e-17	-1.31236e-09	-1.09588	2.69555e-09	-1.31236e-09	-1.19934
67551367	chr14:67551367:T:C	1.94456e-66	-1.31236e-09	-1.30043	2.85399e-17	-1.31236e-09	-1.30375	2.47409e-09	-1.31236e-09	-1.28507
67551530	chr14:67551530:C:G	1.5003e-67	-2.7574	-1.10498	5.74108e-18	-1.81548	-1.09192	3.03247e-10	-2.29378	-1.09037
67551996	chr14:67551996:C:T	1.67995e-67	-2.72063	-1.02866	2.85924e-18	-2.56892	-1.03558	3.32708e-10	-2.2501	-1.04133
67552139	chr14:67552139:T:A	2.11322e-67	-2.21327	-1.30657	3.4567e-18	-2.10742	-1.30732	3.48247e-10	-1.96705	-1.27873
67552331	chr14:67552331:A:G	2.10407e-66	-1.31236e-09	-1.22159	3.05076e-17	-1.31236e-09	-1.23708	3.01423e-09	-1.31236e-09	-1.0876
67552479	chr14:67552479:A:G	1.96031e-66	-1.31236e-09	-1.29236	2.89344e-17	-1.31236e-09	-1.29002	2.39479e-09	-1.31236e-09	-1.31764
67552538	chr14:67552538:T:C	2.84605e-67	-2.47197	-0.750148	3.61895e-18	-2.60877	-0.7601	2.63187e-10	-2.72509	-0.800745
67552654	chr14:67552654:C:CTA	2.15043e-67	-2.5024	-0.999981	2.41974e-18	-2.78183	-0.989558	1.98559e-10	-2.78176	-1.02585
67552699	chr14:67552699:G:A	2.14324e-66	-1.31236e-09	-1.20314	3.10253e-17	-1.31236e-09	-1.22025	3.10239e-09	-1.31236e-09	-1.05877
67553140	chr14:67553140:CAG:C	1.23866e-67	-2.74806	-1.30596	2.09378e-18	-2.61108	-1.305	1.52703e-10	-2.77756	-1.29265
67553387	chr14:67553387:C:A	4.92589e-66	-1.31236e-09	-0.370958	7.4195e-17	-1.31236e-09	-0.348353	5.01197e-09	-1.31236e-09	-0.579113
67553743	chr14:67553743:G:A	2.11613e-67	-2.28353	-1.23492	1.92141e-18	-2.77552	-1.22647	1.9012e-10	-2.6495	-1.20154
67554150	chr14:67554150:T:C	6.71518e-66	-1.31236e-09	-0.0610912	1.04441e-16	-1.31236e-09	-0.00643084	7.35099e-09	-1.31236e-09	-0.196107
67554453	chr14:67554453:T:C	2.76304e-67	-2.11734	-1.13437	5.25503e-18	-1.86973	-1.12613	2.34547e-10	-2.36573	-1.27531
67555042	chr14:67555042:A:T	1.91267e-66	-1.31236e-09	-1.31696	2.81987e-17	-1.31236e-09	-1.31578	2.39345e-09	-1.31236e-09	-1.31821
67555069	chr14:67555069:C:T	1.49178e-67	-2.75757	-1.11051	3.81856e-18	-2.21801	-1.09717	2.22049e-10	-2.6073	-1.0885
67555070	chr14:67555070:G:A	9.90441e-67	-1.31594	-0.659132	4.06435e-18	-2.58338	-0.669414	6.68829e-10	-2.06194	-0.531229
67555072	chr14:67555072:T:C	1.57716e-67	-2.61743	-1.19499	3.96813e-18	-2.07866	-1.19809	3.01129e-10	-2.28072	-1.11044
67555693	chr14:67555693:C:T	2.12207e-67	-2.62377	-0.891891	5.43037e-18	-2.0323	-0.93074	6.44389e-10	-2.35013	-0.28026
67555697	chr14:67555697:C:T	1.36249e-67	-2.76434	-1.19439	1.98946e-18	-2.77644	-1.19075	1.83637e-10	-2.70285	-1.18289
67555875	chr14:67555875:C:T	3.35019e-66	-1.31236e-09	-0.756445	4.86234e-17	-1.31236e-09	-0.770945	5.04267e-09	-1.31236e-09	-0.573007
67556215	chr14:67556215:A:C	1.91168e-66	-1.31236e-09	-1.31748	2.81438e-17	-1.31236e-09	-1.31772	2.53619e-09	-1.31236e-09	-1.26028
67556618	chr14:67556618:C:T	2.64028e-66	-1.31236e-09	-0.994577	3.87507e-17	-1.31236e-09	-0.997902	3.18057e-09	-1.31236e-09	-1.03388
67556726	chr14:67556726:A:T	8.87446e-66	-1.31236e-09	0.217715	1.27937e-16	-1.31236e-09	0.196489	8.45116e-09	-1.31236e-09	-0.0566385
67557152	chr14:67557152:G:A	1.24345e-67	-2.77696	-1.2732	2.0997e-18	-2.63531	-1.27794	1.86413e-10	-2.57199	-1.29875
67557303	chr14:67557303:A:G	2.01068e-66	-1.31236e-09	-1.26699	2.91784e-17	-1.31236e-09	-1.28162	2.75315e-09	-1.31236e-09	-1.1782
67557417	chr14:67557417:A:T	1.34229e-67	-2.7104	-1.26327	1.84846e-18	-2.77881	-1.26189	1.62448e-10	-2.75551	-1.25283
67557525	chr14:67557525:G:A	3.62574e-66	-1.31236e-09	-0.677404	5.13898e-17	-1.31236e-09	-0.71561	5.9424e-09	-1.31236e-09	-0.40883
67558341	chr14:67558341:A:C	4.82633e-67	-2.05474	-0.639217	5.9562e-18	-2.2162	-0.654419	4.18784e-10	-2.47097	-0.59037
67558543	chr14:67558543:T:C	5.4785e-67	-2.02381	-0.543406	6.72624e-18	-2.19223	-0.556801	4.68146e-10	-2.45075	-0.499172
67558644	chr14:67558644:G:A	1.90379e-67	-2.76821	-0.855994	3.27038e-18	-2.64782	-0.822323	3.04465e-10	-2.60203	-0.778108
67558731	chr14:67558731:G:A	1.33148e-67	-2.67043	-1.31133	1.87802e-18	-2.71279	-1.31204	1.49307e-10	-2.77541	-1.31728
67559119	chr14:67559119:C:T	4.6903e-67	-2.00787	-0.714683	5.70177e-18	-2.1862	-0.728079	4.04203e-10	-2.43547	-0.661311
67559312	chr14:67559312:T:C	2.19307e-66	-1.31236e-09	-1.18016	3.21419e-17	-1.31236e-09	-1.18489	2.61337e-09	-1.31236e-09	-1.2303
67559402	chr14:67559402:C:T	7.51623e-67	-2.69337	0.442387	1.72526e-17	-2.21677	0.409686	8.94586e-09	-2.37703	2.37728
67560316	chr14:67560316:C:T	1.13615e-66	-1.83782	-3.24751e-10	1.1013e-17	-2.25597	-3.24751e-10	6.22326e-10	-2.66523	-3.24751e-10
67560384	chr14:67560384:T:C	2.03134e-66	-1.31236e-09	-1.25677	3.00322e-17	-1.31236e-09	-1.25278	2.41891e-09	-1.31236e-09	-1.30762
67560674	chr14:67560674:C:G	2.34493e-66	-1.31236e-09	-1.11321	3.45419e-17	-1.31236e-09	-1.11288	2.65965e-09	-1.31236e-09	-1.21275
67560762	chr14:67560762:C:T	2.94087e-67	-2.44127	-0.748068	3.36632e-18	-2.68967	-0.751557	3.15538e-10	-2.7159	-0.628515
67560805	chr14:67560805:T:A	2.27522e-67	-2.23735	-1.20862	2.89615e-18	-2.37845	-1.21322	2.03482e-10	-2.58742	-1.1957
67560978	chr14:67560978:G:A	4.51508e-67	-1.49626	-1.26436	9.9154e-18	-1.10029	-1.26067	3.80748e-10	-1.83834	-1.31822
67561007	chr14:67561007:G:A	1.65067e-67	-2.46497	-1.3019	5.19646e-18	-1.70027	-1.3068	3.51388e-10	-2.07511	-1.1617
67561020	chr14:67561020:C:G	2.06668e-66	-1.31236e-09	-1.23952	3.04325e-17	-1.31236e-09	-1.23954	2.52531e-09	-1.31236e-09	-1.26458
67561092	chr14:67561092:A:G	1.32986e-67	-2.71721	-1.26576	2.97627e-18	-2.29894	-1.26544	2.17439e-10	-2.46283	-1.25395
67561290	chr14:67561290:G:A	2.38312e-66	-1.31236e-09	-1.09705	3.51039e-17	-1.31236e-09	-1.09674	2.69158e-09	-1.31236e-09	-1.20081
67561408	chr14:67561408:G:A	1.27286e-67	-2.74153	-1.28525	1.80162e-18	-2.78205	-1.28432	1.63212e-10	-2.7309	-1.27275
67561777	chr14:67561777:G:A	1.38272e-67	-2.75777	-1.18622	2.29575e-18	-2.64341	-1.18058	1.91061e-10	-2.64607	-1.20004
67562596	chr14:67562596:G:A	1.42354e-67	-2.74001	-1.17489	2.25332e-18	-2.6743	-1.16834	1.87585e-10	-2.67555	-1.18892
67562669	chr14:67562669:G:A	1.24674e-67	-2.73465	-1.31287	1.87056e-18	-2.72301	-1.30581	1.65485e-10	-2.69216	-1.29766
67562910	chr14:67562910:C:T	2.82287e-66	-1.31236e-09	-0.92771	4.05184e-17	-1.31236e-09	-0.953293	4.58838e-09	-1.31236e-09	-0.667416
67562995	chr14:67562995:C:T	2.10583e-66	-1.31236e-09	-1.22076	3.10097e-17	-1.31236e-09	-1.22075	2.56751e-09	-1.31236e-09	-1.248
67563010	chr14:67563010:C:A	4.42292e-67	-2.78125	-3.24751e-10	6.92006e-18	-2.72063	-3.24751e-10	5.59237e-10	-2.77212	-3.24751e-10
67563621	chr14:67563621:C:T	1.91745e-66	-1.31236e-09	-1.31447	2.82647e-17	-1.31236e-09	-1.31344	2.39754e-09	-1.31236e-09	-1.3165
67564144	chr14:67564144:G:A	7.68874e-67	-2.22829	-3.24751e-10	9.05514e-18	-2.45172	-3.24751e-10	8.15706e-10	-2.39464	-3.24751e-10
67564289	chr14:67564289:G:A	1.32003e-65	0.61478	-3.24751e-10	2.93716e-17	-1.27502	-3.24751e-10	1.19785e-09	-2.01041	-3.24751e-10
67564397	chr14:67564397:G:A	2.17524e-67	-2.2285	-1.2624	1.90243e-18	-2.7667	-1.24522	2.02475e-10	-2.61356	-1.17452
67564574	chr14:67564574:C:A	1.694e-67	-2.75202	-0.988939	2.71233e-18	-2.68644	-0.970803	2.59772e-10	-2.64678	-0.892117
67565647	chr14:67565647:C:G	1.23444e-67	-2.76667	-1.29077	2.76474e-18	-2.34786	-1.29024	2.85279e-10	-2.20861	-1.23662
67565842	chr14:67565842:G:A	2.45087e-66	-1.31236e-09	-1.06902	3.62859e-17	-1.31236e-09	-1.06362	2.93131e-09	-1.31236e-09	-1.11549
67566075	chr14:67566075:C:T	4.41978e-67	-2.78196	-3.24751e-10	6.77027e-18	-2.74251	-3.24751e-10	5.56463e-10	-2.7771	-3.24751e-10
67566309	chr14:67566309:G:A	1.92696e-66	-1.30952	-3.24751e-10	2.97622e-16	1.04077	-3.24751e-10	7.30138e-09	-0.202879	-3.24751e-10
67566564	chr14:67566564:GC:G	1.23469e-67	-2.74331	-1.31392	1.75456e-18	-2.7811	-1.31173	1.51233e-10	-2.76168	-1.3182
67566590	chr14:67566590:A:G	2.31215e-66	-1.31236e-09	-1.12728	3.33863e-17	-1.31236e-09	-1.14691	3.44741e-09	-1.31236e-09	-0.953319
67566834	chr14:67566834:G:A	1.922e-66	-1.3121	-3.24751e-10	3.02535e-16	1.05715	-3.24751e-10	7.37719e-09	-0.192549	-3.24751e-10
67567157	chr14:67567157:G:A	6.02068e-66	-1.31236e-09	-0.170263	8.45187e-17	-1.31236e-09	-0.218078	4.32185e-09	-1.31236e-09	-0.727259
67567278	chr14:67567278:A:G	3.79078e-66	-1.31236e-09	-0.63289	5.58841e-17	-1.31236e-09	-0.631771	4.70438e-09	-1.31236e-09	-0.642448
67567484	chr14:67567484:T:C	1.28956e-67	-2.72036	-1.29339	1.78742e-18	-2.77801	-1.29626	1.80271e-10	-2.59245	-1.31178
67567525	chr14:67567525:T:C	1.41771e-67	-2.60389	-1.31511	5.93832e-18	-1.56079	-1.31283	7.30376e-10	-1.25221	-1.25293
67567549	chr14:67567549:A:G	2.02856e-66	-1.31236e-09	-1.25814	2.95842e-17	-1.31236e-09	-1.26781	2.54242e-09	-1.31236e-09	-1.25783
67567587	chr14:67567587:A:C	9.01628e-67	-0.791683	-1.27733	3.14639e-18	-2.24307	-1.26573	4.6175e-10	-1.75687	-1.2068
67567639	chr14:67567639:T:C	2.28853e-66	-1.31236e-09	-1.13755	3.40454e-17	-1.31236e-09	-1.12735	3.2406e-09	-1.31236e-09	-1.01518
67567715	chr14:67567715:A:G	2.03564e-66	-1.31236e-09	-1.25465	3.03017e-17	-1.31236e-09	-1.24385	2.51238e-09	-1.31236e-09	-1.26971
67567784	chr14:67567784:C:T	6.85443e-67	-2.34315	-3.24751e-10	7.51912e-18	-2.6376	-3.24751e-10	6.36611e-10	-2.64254	-3.24751e-10
67568139	chr14:67568139:T:C	2.95688e-67	-2.22311	-0.960799	3.30588e-18	-2.51342	-0.94593	3.30823e-10	-2.35805	-0.939059
67568345	chr14:67568345:CA:C	1.20323e-67	-2.7672	-1.31583	2.04297e-18	-2.62538	-1.31526	1.78039e-10	-2.62979	-1.28691
67568722	chr14:67568722:C:T	1.2921e-67	-2.74091	-1.27087	9.24399e-18	-1.16153	-1.26955	2.58983e-10	-2.34037	-1.20157
67568765	chr14:67568765:G:T	9.99221e-67	-1.96624	-3.24751e-10	4.60798e-16	1.47791	-3.24751e-10	1.24968e-08	0.33453	-3.24751e-10
67568891	chr14:67568891:G:A	6.09834e-67	-2.46003	-3.24751e-10	8.3855e-18	-2.52855	-3.24751e-10	7.73999e-10	-2.44713	-3.24751e-10
67569093	chr14:67569093:G:A	1.48621e-67	-2.62325	-1.24857	1.93232e-18	-2.74085	-1.25548	2.29612e-10	-2.76314	-0.899163
67569162	chr14:67569162:A:G	1.44689e-67	-2.62346	-1.27517	2.45758e-18	-2.4795	-1.27637	1.6395e-10	-2.70095	-1.29819
67569186	chr14:67569186:A:G	1.45322e-67	-2.65331	-1.24095	1.96144e-18	-2.73385	-1.24752	2.33025e-10	-2.76993	-0.877616
67569257	chr14:67569257:G:A	2.89155e-66	-1.31236e-09	-0.903671	4.27248e-17	-1.31236e-09	-0.900272	3.52874e-09	-1.31236e-09	-0.930001
67569399	chr14:67569399:C:T	2.76829e-66	-1.31236e-09	-0.947231	4.05818e-17	-1.31236e-09	-0.951731	4.6074e-09	-1.31236e-09	-0.663279
67569678	chr14:67569678:T:G	1.47414e-67	-2.76002	-1.11995	2.2344e-18	-2.74215	-1.10892	1.80859e-10	-2.67543	-1.22555
67569734	chr14:67569734:A:G	1.18295e-67	-2.78191	-1.31812	1.80004e-18	-2.74905	-1.31819	1.84663e-10	-2.71999	-1.16018
67569747	chr14:67569747:C:G	2.76466e-67	-2.28443	-0.966699	7.7132e-17	0.674406	-0.983938	3.99862e-09	-0.183005	-0.621987
67569872	chr14:67569872:T:C	2.6994e-66	-1.31236e-09	-0.972434	3.99337e-17	-1.31236e-09	-0.967831	2.92208e-09	-1.31236e-09	-1.11865
67570136	chr14:67570136:G:C	2.49697e-67	-2.48611	-0.86686	7.93861e-18	-1.7261	-0.857211	2.84266e-10	-2.43811	-1.01068
67570309	chr14:67570309:G:A	5.403e-67	-2.58109	-3.24751e-10	6.68227e-18	-2.75559	-3.24751e-10	5.81005e-10	-2.73394	-3.24751e-10
67570475	chr14:67570475:T:C	2.67786e-66	-1.31236e-09	-0.980444	3.9717e-17	-1.31236e-09	-0.973272	2.90237e-09	-1.31236e-09	-1.12542
67570496	chr14:67570496:G:C	2.75575e-66	-1.31236e-09	-0.951774	4.08984e-17	-1.31236e-09	-0.94396	2.96256e-09	-1.31236e-09	-1.10489
67570778	chr14:67570778:C:G	2.69493e-66	-1.31236e-09	-0.974092	3.99863e-17	-1.31236e-09	-0.966515	2.9129e-09	-1.31236e-09	-1.12179
67571046	chr14:67571046:C:T	2.12256e-66	-1.31236e-09	-1.21284	3.12394e-17	-1.31236e-09	-1.21337	2.664e-09	-1.31236e-09	-1.21111
67571069	chr14:67571069:C:G	2.85832e-66	-1.31236e-09	-0.915228	4.38737e-17	-1.31236e-09	-0.873735	4.39329e-09	-1.31236e-09	-0.710864
67571603	chr14:67571603:A:G	2.16315e-66	-1.31236e-09	-1.1939	3.20294e-17	-1.31236e-09	-1.1884	2.46853e-09	-1.31236e-09	-1.28732
67571736	chr14:67571736:G:C	2.01148e-66	-1.31236e-09	-1.26659	2.93261e-17	-1.31236e-09	-1.27657	2.73197e-09	-1.31236e-09	-1.18592
67571871	chr14:67571871:C:T	2.02547e-66	-1.31236e-09	-1.25966	2.98575e-17	-1.31236e-09	-1.25861	2.9168e-09	-1.31236e-09	-1.12045
67572012	chr14:67572012:A:G	1.84787e-67	-2.3385	-1.31551	7.72369e-17	1.00746	-1.31563	1.4221e-09	-0.627851	-1.21096
67572062	chr14:67572062:T:G	1.20944e-67	-2.78077	-1.29711	2.2261e-18	-2.56118	-1.29362	2.70537e-10	-2.21921	-1.27908
67572172	chr14:67572172:C:T	1.00741e-65	-1.31236e-09	0.344503	1.46914e-16	-1.31236e-09	0.334797	8.89672e-09	-1.31236e-09	-0.00525885
67572291	chr14:67572291:C:T	4.4211e-67	-2.78166	-3.24751e-10	2.54241e-17	-1.41935	-3.24751e-10	1.59005e-09	-1.72718	-3.24751e-10
67572310	chr14:67572310:A:G	1.5613e-67	-2.58808	-1.23445	3.99604e-18	-2.01855	-1.2512	2.07316e-10	-2.76044	-1.00402
67572318	chr14:67572318:G:GT	3.40619e-67	-2.57549	-0.466964	4.64608e-18	-2.6462	-0.472822	4.52569e-10	-2.59345	-0.39031
67572524	chr14:67572524:A:G	2.76513e-66	-1.31236e-09	-0.948374	4.06256e-17	-1.31236e-09	-0.950651	3.90308e-09	-1.31236e-09	-0.829176
67572653	chr14:67572653:C:G	8.36113e-67	-2.14445	-3.24751e-10	3.49628e-17	-1.10077	-3.24751e-10	8.71902e-10	-2.32802	-3.24751e-10
67572684	chr14:67572684:T:C	1.9229e-66	-1.31236e-09	-1.31163	2.82966e-17	-1.31236e-09	-1.31231	2.58427e-09	-1.31236e-09	-1.2415
67572805	chr14:67572805:T:C	3.32058e-67	-2.30458	-0.763331	1.47678e-17	-1.22627	-0.736326	7.36005e-10	-2.01201	-0.485447
67573476	chr14:67573476:G:T	8.11943e-67	-0.927533	-1.24625	3.33853e-18	-2.19724	-1.25228	2.54687e-10	-2.3045	-1.25416
67573672	chr14:67573672:T:C	2.40459e-67	-2.34358	-1.04708	4.31057e-18	-2.13362	-1.06036	2.27488e-10	-2.71073	-0.960873
67573717	chr14:67573717:C:T	4.674e-66	-1.31236e-09	-0.423447	6.71117e-17	-1.31236e-09	-0.448693	3.67652e-09	-1.31236e-09	-0.888975
67573933	chr14:67573933:G:A	1.91262e-66	-1.31236e-09	-1.31699	2.81363e-17	-1.31236e-09	-1.31799	2.40186e-09	-1.31236e-09	-1.3147
67574104	chr14:67574104:G:A	2.11555e-66	-1.31236e-09	-1.21615	3.07121e-17	-1.31236e-09	-1.23039	7.25791e-09	-1.31236e-09	-0.20885
67574121	chr14:67574121:G:A	2.8716e-67	-2.41522	-0.797962	1.12345e-17	-1.46168	-0.774377	6.19379e-10	-2.14678	-0.523198
67574174	chr14:67574174:C:T	2.50545e-66	-1.31236e-09	-1.04699	3.67908e-17	-1.31236e-09	-1.0498	3.37618e-09	-1.31236e-09	-0.974197
67574344	chr14:67574344:G:A	6.07032e-67	-1.29024	-1.17439	2.01468e-18	-2.77821	-1.17637	1.61657e-10	-2.75397	-1.25925
67574407	chr14:67574407:G:C	1.68236e-67	-2.43723	-1.31062	1.75594e-18	-2.78207	-1.30997	1.52314e-10	-2.75609	-1.31667
67574592	chr14:67574592:G:A	2.6235e-66	-1.31236e-09	-1.00095	3.90783e-17	-1.31236e-09	-0.989483	3.31525e-09	-1.31236e-09	-0.99241
67574933	chr14:67574933:G:C	2.6652e-67	-2.4205	-0.867272	1.01455e-17	-1.49316	-0.844864	5.59681e-10	-2.16151	-0.609823
67575198	chr14:67575198:T:C	1.9315e-67	-2.63929	-0.970459	4.06892e-18	-2.29166	-0.960015	2.20434e-10	-2.72994	-0.973158
67575214	chr14:67575214:A:G	5.0943e-67	-1.39779	-1.24214	3.53396e-18	-2.15238	-1.24025	1.90345e-10	-2.5633	-1.28656
67575348	chr14:67575348:G:A	1.92002e-66	-1.31236e-09	-1.31313	2.8251e-17	-1.31236e-09	-1.31392	2.46895e-09	-1.31236e-09	-1.28715
67575538	chr14:67575538:A:G	1.72227e-67	-2.65763	-1.06677	3.25858e-18	-2.40633	-1.06743	1.72572e-10	-2.74855	-1.19934
67575565	chr14:67575565:G:A	4.46408e-67	-2.77199	-3.24751e-10	7.43228e-18	-2.64922	-3.24751e-10	1.53002e-09	-1.76566	-3.24751e-10
67575779	chr14:67575779:A:G	4.75632e-67	-1.47812	-1.23045	3.37353e-18	-2.21407	-1.22502	1.83216e-10	-2.5969	-1.29114
67575857	chr14:67575857:A:G	2.11223e-67	-2.2634	-1.2569	1.86841e-18	-2.77525	-1.25471	1.54819e-10	-2.74255	-1.31389
67576755	chr14:67576755:A:G	1.912e-66	-1.31236e-09	-1.31731	2.81335e-17	-1.31236e-09	-1.31809	2.40394e-09	-1.31236e-09	-1.31383
67576839	chr14:67576839:A:T	1.91117e-66	-1.31236e-09	-1.31775	2.813e-17	-1.31236e-09	-1.31822	2.40136e-09	-1.31236e-09	-1.3149
67577288	chr14:67577288:C:T	5.95865e-66	-1.31236e-09	-0.180618	8.89916e-17	-1.31236e-09	-0.166509	5.48921e-09	-1.31236e-09	-0.488158
67577603	chr14:67577603:G:A	1.99595e-66	-1.31236e-09	-1.27434	2.94269e-17	-1.31236e-09	-1.27314	2.49823e-09	-1.31236e-09	-1.27536
67577631	chr14:67577631:A:G	3.67133e-66	-0.664908	-3.24751e-10	1.68564e-16	0.472265	-3.24751e-10	7.85869e-09	-0.129322	-3.24751e-10
67578291	chr14:67578291:G:A	1.19503e-67	-2.7729	-1.31697	1.87934e-18	-2.70875	-1.31538	2.29742e-10	-2.54723	-1.11451
67578407	chr14:67578407:A:G	1.18509e-67	-2.78004	-1.3182	1.829e-18	-2.73331	-1.31797	2.15772e-10	-2.59682	-1.12766
67579036	chr14:67579036:T:C	1.91425e-67	-2.73229	-0.886433	3.92418e-18	-2.42002	-0.867873	1.68833e-10	-2.73996	-1.22982
67579218	chr14:67579218:G:A	2.88126e-67	-1.97891	-1.23091	1.36874e-17	-0.812362	-1.22621	3.01699e-10	-2.11254	-1.27673
67579558	chr14:67579558:C:T	1.55629e-67	-2.67926	-1.14649	3.15265e-18	-2.36946	-1.13735	1.81267e-10	-2.75713	-1.14159
67579735	chr14:67579735:C:T	4.11417e-66	-1.31236e-09	-0.551025	5.9363e-17	-1.31236e-09	-0.571379	3.35129e-09	-1.31236e-09	-0.981596
67579885	chr14:67579885:C:T	1.94998e-67	-2.29268	-1.30755	1.75427e-18	-2.78204	-1.31095	1.59322e-10	-2.77564	-1.25213
67580022	chr14:67580022:C:T	1.18367e-67	-2.78201	-1.31742	1.80635e-18	-2.74782	-1.31592	2.04448e-10	-2.62706	-1.15133
67580196	chr14:67580196:G:A	2.2211e-67	-2.357	-1.11304	2.16569e-18	-2.74952	-1.13279	2.36734e-10	-2.61048	-1.02128
67580426	chr14:67580426:A:G	1.37057e-67	-2.64393	-1.30889	2.10296e-17	-0.299896	-1.30922	3.66725e-10	-1.8941	-1.29998
67580822	chr14:67580822:G:A	1.33461e-67	-2.7791	-1.20031	2.01019e-18	-2.76747	-1.18935	1.65717e-10	-2.68634	-1.30208
67581256	chr14:67581256:G:A	1.26244e-66	-1.95988	0.227465	1.03571e-17	-2.52218	0.204796	7.5423e-10	-2.76648	0.293483
67581430	chr14:67581430:G:T	2.45899e-66	-1.31236e-09	-1.06571	3.54979e-17	-1.31236e-09	-1.08558	3.24235e-09	-1.31236e-09	-1.01464
67581692	chr14:67581692:A:G	2.00712e-66	-1.31236e-09	-1.26876	2.964e-17	-1.31236e-09	-1.26593	2.4695e-09	-1.31236e-09	-1.28693
67582042	chr14:67582042:C:T	6.36678e-67	-2.41695	-3.24751e-10	7.93857e-17	-0.280732	-3.24751e-10	1.04864e-09	-2.14345	-3.24751e-10
67582047	chr14:67582047:T:C	7.71524e-67	-2.22485	-3.24751e-10	2.89221e-17	-1.29044	-3.24751e-10	7.74561e-10	-2.4464	-3.24751e-10
67582401	chr14:67582401:G:A	7.91278e-67	-2.19957	-3.24751e-10	2.77936e-17	-1.33024	-3.24751e-10	7.59921e-10	-2.46548	-3.24751e-10
67582477	chr14:67582477:A:AGG	7.65445e-67	-2.23276	-3.24751e-10	2.9301e-17	-1.27743	-3.24751e-10	7.79353e-10	-2.44023	-3.24751e-10
67582516	chr14:67582516:A:G	2.01037e-66	-1.31236e-09	-1.26714	2.95004e-17	-1.31236e-09	-1.27065	2.66542e-09	-1.31236e-09	-1.21058
67583201	chr14:67583201:A:C	2.56348e-66	-1.31236e-09	-1.0241	3.7911e-17	-1.31236e-09	-1.01981	2.81001e-09	-1.31236e-09	-1.15776
67583622	chr14:67583622:A:T	7.15678e-67	-2.29999	-3.24751e-10	3.33731e-17	-1.1473	-3.24751e-10	8.27616e-10	-2.38015	-3.24751e-10
67583774	chr14:67583774:C:T	2.25384e-66	-1.31236e-09	-1.15283	3.38554e-17	-1.31236e-09	-1.13295	3.27752e-09	-1.31236e-09	-1.00385
67583970	chr14:67583970:A:G	7.44335e-67	-2.26073	-3.24751e-10	3.09653e-17	-1.22218	-3.24751e-10	7.97625e-10	-2.41706	-3.24751e-10
67584357	chr14:67584357:TCACA:T	2.16946e-66	-1.31236e-09	-1.19099	3.15036e-17	-1.31236e-09	-1.20495	7.3195e-09	-1.31236e-09	-0.200399
67584887	chr14:67584887:T:C	1.93497e-66	-1.31236e-09	-1.30537	2.85806e-17	-1.31236e-09	-1.30232	2.41548e-09	-1.31236e-09	-1.30904
67585166	chr14:67585166:G:T	1.74818e-67	-2.69984	-1.00964	3.5214e-18	-2.38117	-1.01502	2.31177e-10	-2.75626	-0.89925
67585167	chr14:67585167:G:T	1.75356e-67	-2.69676	-1.00964	3.54524e-18	-2.37442	-1.01502	2.31574e-10	-2.75455	-0.89925
67585260	chr14:67585260:T:G	7.60813e-67	-2.23883	-3.24751e-10	2.96646e-17	-1.26509	-3.24751e-10	7.82647e-10	-2.43602	-3.24751e-10
67585684	chr14:67585684:C:T	2.40469e-66	-1.31236e-09	-1.08804	3.54978e-17	-1.31236e-09	-1.08558	3.24283e-09	-1.31236e-09	-1.01449
67585701	chr14:67585701:A:G	1.91422e-66	-1.31236e-09	-1.31615	2.81707e-17	-1.31236e-09	-1.31677	2.3939e-09	-1.31236e-09	-1.31802
67586307	chr14:67586307:G:A	2.50284e-66	-1.31236e-09	-1.04804	3.703e-17	-1.31236e-09	-1.04332	2.76206e-09	-1.31236e-09	-1.17497
67586407	chr14:67586407:T:A	1.91419e-67	-2.35184	-1.26692	6.21812e-18	-1.56391	-1.26367	2.69666e-10	-2.20667	-1.29484
67586624	chr14:67586624:T:C	1.97666e-66	-1.31236e-09	-1.28406	2.92738e-17	-1.31236e-09	-1.27836	2.68334e-09	-1.31236e-09	-1.20388
67586629	chr14:67586629:A:C	1.91955e-66	-1.31236e-09	-1.31337	2.83333e-17	-1.31236e-09	-1.31101	2.42095e-09	-1.31236e-09	-1.30678
67586722	chr14:67586722:C:T	3.09695e-67	-1.85416	-1.28347	2.58993e-18	-2.4179	-1.28552	1.65381e-10	-2.7333	-1.25715
67587085	chr14:67587085:T:C	1.32606e-67	-2.67181	-1.31403	2.70195e-18	-2.347	-1.31408	3.40506e-10	-1.98036	-1.2879
67587260	chr14:67587260:A:C	2.08584e-66	-1.31236e-09	-1.23029	3.08068e-17	-1.31236e-09	-1.22731	3.20511e-09	-1.31236e-09	-1.0262
67587605	chr14:67587605:C:T	2.16157e-66	-1.31236e-09	-1.19463	3.1975e-17	-1.31236e-09	-1.1901	3.36321e-09	-1.31236e-09	-0.978046
67587677	chr14:67587677:G:A	2.05338e-66	-1.31236e-09	-1.24598	3.03143e-17	-1.31236e-09	-1.24343	3.09173e-09	-1.31236e-09	-1.06221
67587709	chr14:67587709:G:A	4.47523e-67	-2.76949	-3.24751e-10	7.11288e-18	-2.69314	-3.24751e-10	1.08944e-09	-2.10528	-3.24751e-10
67587890	chr14:67587890:G:C	4.54483e-67	-2.75406	-3.24751e-10	7.33437e-18	-2.66248	-3.24751e-10	1.19085e-09	-2.01628	-3.24751e-10
67588896	chr14:67588896:C:G	4.49986e-67	-1.75199	-1.01201	3.70541e-18	-2.34356	-1.0017	1.93013e-10	-2.67348	-1.16245
67589167	chr14:67589167:A:G	1.28033e-67	-2.70679	-1.31415	3.04252e-18	-2.2281	-1.31427	1.69219e-10	-2.65061	-1.3169
67589202	chr14:67589202:A:C	2.0854e-66	-1.31236e-09	-1.2305	3.03386e-17	-1.31236e-09	-1.24263	2.94197e-09	-1.31236e-09	-1.11186
67590197	chr14:67590197:G:A	1.81876e-67	-2.4774	-1.19249	6.14866e-18	-1.65094	-1.18787	2.52448e-10	-2.32631	-1.24119
67590314	chr14:67590314:G:A	1.82263e-67	-2.45456	-1.2132	6.28878e-18	-1.60755	-1.20873	2.54832e-10	-2.297	-1.2611
67590855	chr14:67590855:T:C	2.65232e-67	-2.78184	-0.510775	2.54655e-17	-0.859409	-0.558317	1.22588e-09	-1.72406	-0.263216
67590958	chr14:67590958:T:C	2.70054e-66	-1.31236e-09	-0.972011	3.99131e-17	-1.31236e-09	-0.968346	3.38829e-09	-1.31236e-09	-0.970616
67591159	chr14:67591159:G:A	1.64228e-67	-2.72434	-1.04762	1.25022e-16	1.21194	-1.0385	1.29396e-09	-0.697416	-1.23582
67592056	chr14:67592056:G:A	2.24986e-66	-1.31236e-09	-1.1546	3.2896e-17	-1.31236e-09	-1.1617	2.74945e-09	-1.31236e-09	-1.17954
67592075	chr14:67592075:CAG:C	1.60736e-67	-2.52449	-1.26897	2.09752e-18	-2.63609	-1.2782	2.41057e-10	-2.76385	-0.849813
67592099	chr14:67592099:A:G	2.11226e-66	-1.31236e-09	-1.2177	3.06367e-17	-1.31236e-09	-1.23285	2.99363e-09	-1.31236e-09	-1.09445
67592776	chr14:67592776:T:C	2.10105e-66	-1.31236e-09	-1.22302	3.04878e-17	-1.31236e-09	-1.23772	2.9697e-09	-1.31236e-09	-1.10248
67592821	chr14:67592821:T:C	2.10157e-66	-1.31236e-09	-1.22278	3.04881e-17	-1.31236e-09	-1.23771	2.9717e-09	-1.31236e-09	-1.10181
67592971	chr14:67592971:G:C	2.13705e-66	-1.31236e-09	-1.20603	3.13078e-17	-1.31236e-09	-1.21118	2.49569e-09	-1.31236e-09	-1.27638
67593117	chr14:67593117:A:G	3.54586e-67	-1.99153	-1.01074	3.17179e-18	-2.49528	-1.00548	1.83247e-10	-2.73694	-1.15093
67593316	chr14:67593316:T:C	3.11209e-67	-1.86004	-1.27272	3.30685e-17	0.129392	-1.28586	8.99961e-10	-1.00501	-1.29134
67593644	chr14:67593644:A:C	1.91238e-66	-1.31236e-09	-1.31711	2.81682e-17	-1.31236e-09	-1.31686	2.41016e-09	-1.31236e-09	-1.31125
67593658	chr14:67593658:C:T	4.94575e-67	-1.64692	-1.0226	3.92098e-18	-2.27658	-1.01213	1.97444e-10	-2.63901	-1.17423
67593857	chr14:67593857:G:A	1.77306e-67	-2.46517	-1.23018	6.02534e-18	-1.63301	-1.22607	2.49376e-10	-2.30655	-1.27318
67594209	chr14:67594209:C:T	2.86238e-67	-2.78111	-0.435283	2.77613e-17	-0.845474	-0.485933	1.33476e-09	-1.72631	-0.175879
67594824	chr14:67594824:G:A	2.0817e-66	-1.31236e-09	-1.23228	3.07708e-17	-1.31236e-09	-1.22849	2.74709e-09	-1.31236e-09	-1.1804
67594842	chr14:67594842:T:C	2.24086e-66	-1.31236e-09	-1.1586	3.27666e-17	-1.31236e-09	-1.16564	2.73627e-09	-1.31236e-09	-1.18434
67594932	chr14:67594932:G:A	2.00308e-66	-1.31236e-09	-1.27078	2.95785e-17	-1.31236e-09	-1.268	2.60992e-09	-1.31236e-09	-1.23162
67595222	chr14:67595222:C:T	4.85855e-67	-1.69963	-0.987683	3.91908e-18	-2.31283	-0.976364	1.98805e-10	-2.6565	-1.14988
67595324	chr14:67595324:C:T	1.91066e-66	-1.31236e-09	-1.31802	2.81297e-17	-1.31236e-09	-1.31822	2.40862e-09	-1.31236e-09	-1.31189
67595870	chr14:67595870:C:T	1.3881e-67	-2.72408	-1.21603	4.08231e-18	-2.02446	-1.22392	2.88424e-10	-2.11973	-1.31453
67595913	chr14:67595913:T:G	1.91933e-66	-1.31236e-09	-1.31349	2.83073e-17	-1.31236e-09	-1.31193	2.41807e-09	-1.31236e-09	-1.30797
67595926	chr14:67595926:T:C	1.39025e-67	-2.6557	-1.28286	1.86999e-18	-2.73839	-1.29072	2.27272e-10	-2.78051	-0.892041
67596006	chr14:67596006:T:C	2.15909e-66	-1.31236e-09	-1.19578	3.15957e-17	-1.31236e-09	-1.20203	2.50558e-09	-1.31236e-09	-1.27242
67596657	chr14:67596657:A:G	2.51117e-67	-2.05734	-1.28996	2.21982e-18	-2.57159	-1.28603	1.5388e-10	-2.77703	-1.28549
67596860	chr14:67596860:A:C	2.50761e-67	-2.0398	-1.30891	2.19593e-18	-2.56181	-1.30663	1.51121e-10	-2.77541	-1.30521
67597077	chr14:67597077:C:T	1.91571e-66	-1.31236e-09	-1.31538	2.82831e-17	-1.31236e-09	-1.31279	2.39379e-09	-1.31236e-09	-1.31806
67597240	chr14:67597240:G:A	1.96177e-67	-2.2876	-1.3066	1.93027e-18	-2.69354	-1.30385	1.50351e-10	-2.78121	-1.30452
67597254	chr14:67597254:G:A	3.16345e-67	-2.78186	-0.334529	2.54226e-17	-1.03378	-0.385635	1.32997e-09	-1.86199	-0.043792
67597789	chr14:67597789:G:A	2.53278e-67	-2.04712	-1.29161	2.2318e-18	-2.56456	-1.28769	1.53776e-10	-2.77618	-1.28702
67597939	chr14:67597939:G:C	2.08334e-67	-2.24639	-1.28769	2.00511e-18	-2.67365	-1.28571	1.54793e-10	-2.77841	-1.2782
67598232	chr14:67598232:T:C	1.98473e-67	-2.26866	-1.3139	1.90713e-18	-2.69495	-1.3145	1.52146e-10	-2.77515	-1.2987
67598259	chr14:67598259:G:A	4.6512e-66	-1.31236e-09	-0.428337	6.5221e-17	-1.31236e-09	-0.477269	4.00313e-09	-1.31236e-09	-0.803864
67598385	chr14:67598385:A:G	1.80098e-67	-2.43504	-1.24467	6.01688e-18	-1.62017	-1.24031	2.49625e-10	-2.29644	-1.2823
67598481	chr14:67598481:T:C	3.40295e-66	-1.31236e-09	-0.740819	5.12375e-17	-1.31236e-09	-0.718579	3.6235e-09	-1.31236e-09	-0.903502
67598519	chr14:67598519:TA:T	2.06501e-67	-2.45823	-1.08468	1.11856e-16	1.15713	-1.09496	2.8568e-09	0.0890252	-1.23026
67598604	chr14:67598604:T:C	2.90648e-67	-2.78198	-0.419129	2.4782e-17	-0.976592	-0.468342	1.25982e-09	-1.81968	-0.140286
67598623	chr14:67598623:C:A	1.95735e-66	-1.31236e-09	-1.29387	2.86287e-17	-1.31236e-09	-1.30064	2.44579e-09	-1.31236e-09	-1.29657
67598806	chr14:67598806:T:G	1.99604e-66	-1.31236e-09	-1.2743	2.95633e-17	-1.31236e-09	-1.26852	2.47855e-09	-1.31236e-09	-1.28327
67598826	chr14:67598826:G:C	1.9512e-67	-2.31662	-1.28298	1.95455e-18	-2.70404	-1.28085	1.56997e-10	-2.76977	-1.2727
67598839	chr14:67598839:G:A	2.40497e-67	-2.10487	-1.28564	2.17706e-18	-2.59545	-1.28163	1.54041e-10	-2.7803	-1.28118
67598893	chr14:67598893:A:G	2.43345e-66	-1.31236e-09	-1.07615	3.60048e-17	-1.31236e-09	-1.0714	2.72038e-09	-1.31236e-09	-1.19017
67599127	chr14:67599127:G:A	2.0256e-67	-2.24398	-1.3182	2.46009e-18	-2.43714	-1.31772	2.56799e-10	-2.23823	-1.31217
67599806	chr14:67599806:G:A	2.89436e-66	-1.31236e-09	-0.902698	4.26858e-17	-1.31236e-09	-0.901183	3.94985e-09	-1.31236e-09	-0.817265
67599842	chr14:67599842:A:T	2.42887e-67	-2.06982	-1.3108	2.17058e-18	-2.56574	-1.31432	2.41226e-10	-2.35231	-1.26065
67599890	chr14:67599890:G:A	4.60138e-67	-2.74169	-3.24751e-10	7.18362e-18	-2.68325	-3.24751e-10	5.5384e-10	-2.78182	-3.24751e-10
67600063	chr14:67600063:C:A	6.01389e-66	-1.31236e-09	-0.171391	8.84998e-17	-1.31236e-09	-0.17205	5.50587e-09	-1.31236e-09	-0.485127
67600132	chr14:67600132:C:T	3.50715e-66	-1.31236e-09	-0.710658	5.13228e-17	-1.31236e-09	-0.716916	3.44659e-09	-1.31236e-09	-0.953557
67600189	chr14:67600189:C:T	1.83641e-67	-2.57439	-1.08585	2.38198e-18	-2.68123	-1.10588	3.87711e-10	-2.77749	-0.360944
67600402	chr14:67600402:C:A	1.93023e-66	-1.31236e-09	-1.30782	2.84563e-17	-1.31236e-09	-1.30668	2.47079e-09	-1.31236e-09	-1.2864
67600406	chr14:67600406:A:C	2.8369e-66	-1.31236e-09	-0.922751	4.16526e-17	-1.31236e-09	-0.925687	3.31911e-09	-1.31236e-09	-0.991246
67600429	chr14:67600429:A:C	2.91573e-66	-1.31236e-09	-0.895343	4.28057e-17	-1.31236e-09	-0.89838	3.403e-09	-1.31236e-09	-0.966283
67600559	chr14:67600559:C:A	2.84715e-66	-1.31236e-09	-0.919145	4.18171e-17	-1.31236e-09	-0.921746	3.33096e-09	-1.31236e-09	-0.98768
67600839	chr14:67600839:G:A	3.64626e-67	-2.00986	-0.964491	1.43656e-17	-1.02774	-0.96248	4.78125e-10	-1.91799	-1.01083
67601349	chr14:67601349:C:T	2.62651e-66	-1.31236e-09	-0.999806	3.89745e-17	-1.31236e-09	-0.992144	4.63194e-09	-1.31236e-09	-0.657965
67601358	chr14:67601358:C:T	2.88399e-66	-1.31236e-09	-0.906287	4.23422e-17	-1.31236e-09	-0.909266	3.37011e-09	-1.31236e-09	-0.975998
67601431	chr14:67601431:G:C	2.59577e-66	-1.31236e-09	-1.01158	3.84973e-17	-1.31236e-09	-1.00446	4.55669e-09	-1.31236e-09	-0.674345
67601621	chr14:67601621:G:GT	1.2439e-66	-2.02837	0.281166	1.00794e-17	-2.5854	0.240846	8.02208e-10	-2.77969	0.368357
67601630	chr14:67601630:T:C	3.6112e-67	-1.99864	-0.985364	1.43006e-17	-1.01127	-0.983474	4.74507e-10	-1.90627	-1.03015
67601795	chr14:67601795:G:A	1.32273e-67	-2.74303	-1.24532	1.85378e-18	-2.78051	-1.25731	2.77457e-10	-2.74224	-0.730788
67601844	chr14:67601844:C:A	2.51584e-66	-1.31236e-09	-1.04286	3.7028e-17	-1.31236e-09	-1.04338	2.54085e-09	-1.31236e-09	-1.25844
67601880	chr14:67601880:A:T	2.65947e-67	-2.29818	-0.991739	8.64246e-18	-1.50585	-0.992509	3.7706e-10	-2.14928	-1.01702
67601918	chr14:67601918:G:A	1.91331e-66	-1.31236e-09	-1.31663	2.81417e-17	-1.31236e-09	-1.3178	2.40643e-09	-1.31236e-09	-1.3128
67601934	chr14:67601934:A:G	3.56535e-67	-1.99897	-0.997818	1.41259e-17	-1.0112	-0.995841	4.68849e-10	-1.90663	-1.04179
67601941	chr14:67601941:G:A	1.93187e-66	-1.31236e-09	-1.30698	2.83423e-17	-1.31236e-09	-1.3107	2.44059e-09	-1.31236e-09	-1.2987
67602184	chr14:67602184:C:T	1.92075e-66	-1.31236e-09	-1.31275	2.83049e-17	-1.31236e-09	-1.31202	2.53345e-09	-1.31236e-09	-1.26136
67602297	chr14:67602297:C:T	2.64154e-67	-2.23312	-1.06357	8.94982e-18	-1.40241	-1.06101	3.72187e-10	-2.07123	-1.10807
67602302	chr14:67602302:C:T	3.76156e-67	-1.95834	-0.984874	1.51939e-17	-0.951108	-0.983049	4.9451e-10	-1.86469	-1.03044
67602573	chr14:67602573:G:A	3.72662e-67	-1.97358	-0.978964	1.49515e-17	-0.973235	-0.977003	4.89902e-10	-1.88025	-1.02424
67602613	chr14:67602613:G:A	3.62939e-67	-1.99717	-0.98181	1.43996e-17	-1.00795	-0.979907	4.76779e-10	-1.90476	-1.02688
67602614	chr14:67602614:G:A	1.9308e-66	-1.31236e-09	-1.30753	2.83295e-17	-1.31236e-09	-1.31115	2.43884e-09	-1.31236e-09	-1.29942
67602759	chr14:67602759:C:A	2.89234e-66	-1.31236e-09	-0.903395	4.26559e-17	-1.31236e-09	-0.901885	3.94681e-09	-1.31236e-09	-0.818035
67602866	chr14:67602866:A:G	3.29771e-67	-1.9488	-1.12601	1.32136e-17	-0.946661	-1.12714	4.14749e-10	-1.85039	-1.22064
67602958	chr14:67602958:G:A	3.43116e-66	-1.31236e-09	-0.732565	4.97771e-17	-1.31236e-09	-0.747496	2.98085e-09	-1.31236e-09	-1.09873
67603009	chr14:67603009:A:G	3.74961e-66	-1.31236e-09	-0.64381	5.48454e-17	-1.31236e-09	-0.650532	3.6326e-09	-1.31236e-09	-0.900992
67603115	chr14:67603115:G:A	2.10198e-67	-2.7818	-0.743367	3.31543e-18	-2.69612	-0.760341	1.90299e-10	-2.76767	-1.08243
67603191	chr14:67603191:C:T	2.75777e-66	-1.31236e-09	-0.951039	4.09448e-17	-1.31236e-09	-0.942826	2.96035e-09	-1.31236e-09	-1.10563
67603321	chr14:67603321:C:T	2.8984e-67	-2.04107	-1.16282	1.11524e-17	-1.08215	-1.16125	3.80394e-10	-1.95206	-1.20542
67603440	chr14:67603440:A:G	3.30498e-66	-1.31236e-09	-0.770033	4.79961e-17	-1.31236e-09	-0.78393	2.91295e-09	-1.31236e-09	-1.12178
67603609	chr14:67603609:T:C	2.08202e-66	-1.31236e-09	-1.23212	3.0219e-17	-1.31236e-09	-1.24658	2.92459e-09	-1.31236e-09	-1.11779
67603830	chr14:67603830:C:T	2.81416e-67	-1.91516	-1.31822	1.16471e-17	-0.881783	-1.31821	3.99092e-10	-1.81715	-1.29235
67603927	chr14:67603927:C:T	5.31624e-66	-1.31236e-09	-0.294696	7.76113e-17	-1.31236e-09	-0.303337	4.08501e-09	-1.31236e-09	-0.783617
67603956	chr14:67603956:T:C	2.76867e-67	-2.06436	-1.18532	1.05911e-17	-1.11107	-1.18397	3.6526e-10	-1.97384	-1.22425
67604474	chr14:67604474:C:T	2.96575e-67	-1.8627	-1.31822	2.49853e-18	-2.42271	-1.31664	2.24314e-10	-2.38766	-1.29799
67604750	chr14:67604750:C:T	8.19911e-67	-1.23322	-0.930799	2.8077e-18	-2.64648	-0.976199	1.70461e-10	-2.77994	-1.18025
67605041	chr14:67605041:G:A	3.21721e-66	-1.31236e-09	-0.796946	4.5494e-17	-1.31236e-09	-0.837469	4.62174e-09	-1.31236e-09	-0.660171
67605055	chr14:67605055:C:T	1.45338e-67	-2.577	-1.31716	1.83548e-18	-2.73381	-1.31393	1.67086e-10	-2.66371	-1.31648
67605293	chr14:67605293:G:A	2.10127e-67	-2.20925	-1.31625	3.84278e-18	-1.99474	-1.31412	2.5976e-10	-2.26887	-1.27007
67605770	chr14:67605770:C:T	2.34692e-66	-1.31236e-09	-1.11236	3.4809e-17	-1.31236e-09	-1.10518	3.42489e-09	-1.31236e-09	-0.959871
67605830	chr14:67605830:G:A	2.11216e-66	-1.31236e-09	-1.21775	3.13052e-17	-1.31236e-09	-1.21127	2.97764e-09	-1.31236e-09	-1.09981
67606005	chr14:67606005:A:G	2.09293e-66	-1.31236e-09	-1.2269	3.11785e-17	-1.31236e-09	-1.21532	2.42769e-09	-1.31236e-09	-1.304
67606201	chr14:67606201:GAA:G	2.19122e-66	-1.31236e-09	-1.181	3.18762e-17	-1.31236e-09	-1.19319	2.48332e-09	-1.31236e-09	-1.28135
67606292	chr14:67606292:T:C	9.93195e-66	-1.31236e-09	0.330294	1.35025e-16	-1.31236e-09	0.25041	9.36291e-09	-1.31236e-09	0.0458147
67606415	chr14:67606415:A:G	2.13479e-67	-2.75906	-0.750623	3.22541e-18	-2.71842	-0.765577	2.00405e-10	-2.76081	-1.03755
67606725	chr14:67606725:T:C	1.51376e-67	-2.60118	-1.25227	2.02887e-18	-2.69091	-1.25666	1.49812e-10	-2.77553	-1.31378
67606749	chr14:67606749:C:T	1.04e-65	-1.31236e-09	0.37634	1.41179e-16	-1.31236e-09	0.29498	9.76878e-09	-1.31236e-09	0.0882499
67607137	chr14:67607137:CTTAA:C	2.90871e-66	-1.31236e-09	-0.897754	4.21211e-17	-1.31236e-09	-0.914502	4.47166e-09	-1.31236e-09	-0.693181
67607452	chr14:67607452:T:C	1.17178e-65	-1.31236e-09	0.49565	1.60505e-16	-1.31236e-09	0.423274	1.28304e-08	-1.31236e-09	0.360876
67607533	chr14:67607533:A:T	2.81361e-67	-2.76261	-0.470971	4.12548e-18	-2.7344	-0.503469	2.25962e-10	-2.75713	-0.921201
67607590	chr14:67607590:C:T	2.16495e-66	-1.31236e-09	-1.19306	3.14916e-17	-1.31236e-09	-1.20533	2.47023e-09	-1.31236e-09	-1.28663
67607715	chr14:67607715:A:G	1.48115e-67	-2.59584	-1.27939	7.15505e-18	-1.40112	-1.28611	5.54676e-10	-1.49406	-1.28626
67608028	chr14:67608028:A:G	1.63454e-67	-2.50559	-1.2711	1.89802e-18	-2.7396	-1.27464	1.48313e-10	-2.78184	-1.31753
67608189	chr14:67608189:A:C	1.07551e-65	-1.31236e-09	0.409917	1.47658e-16	-1.31236e-09	0.339852	1.18168e-08	-1.31236e-09	0.278583
67608351	chr14:67608351:G:A	2.89088e-66	-1.31236e-09	-0.903902	4.09161e-17	-1.31236e-09	-0.943526	2.44236e-09	-1.31236e-09	-1.29798
67608698	chr14:67608698:T:A	1.92476e-66	-1.31236e-09	-1.31066	2.84286e-17	-1.31236e-09	-1.30765	2.39357e-09	-1.31236e-09	-1.31816
67608961	chr14:67608961:T:C	3.20673e-66	-1.31236e-09	-0.80021	4.80564e-17	-1.31236e-09	-0.782676	3.82773e-09	-1.31236e-09	-0.848669
67609003	chr14:67609003:C:T	3.44674e-67	-2.04268	-0.987937	6.57538e-18	-1.75657	-1.01514	1.49889e-09	-2.07483	0.288612
67609061	chr14:67609061:C:T	2.34776e-66	-1.31236e-09	-1.112	3.48216e-17	-1.31236e-09	-1.10481	3.42647e-09	-1.31236e-09	-0.95941
67609093	chr14:67609093:T:C	2.26403e-66	-1.31236e-09	-1.14832	3.35511e-17	-1.31236e-09	-1.14198	3.29268e-09	-1.31236e-09	-0.999241
67609129	chr14:67609129:G:T	1.04629e-65	-1.31236e-09	0.382373	1.43727e-16	-1.31236e-09	0.312868	1.15007e-08	-1.31236e-09	0.251465
67609136	chr14:67609136:T:C	1.04237e-65	-1.31236e-09	0.378622	1.43198e-16	-1.31236e-09	0.309178	1.14648e-08	-1.31236e-09	0.24834
67609166	chr14:67609166:A:G	1.15599e-65	-1.31236e-09	0.482083	1.58381e-16	-1.31236e-09	0.409955	1.26739e-08	-1.31236e-09	0.348607
67609321	chr14:67609321:A:G	1.17784e-65	-1.31236e-09	0.500807	1.61277e-16	-1.31236e-09	0.428072	1.29041e-08	-1.31236e-09	0.366605
67609375	chr14:67609375:G:C	2.23612e-66	-1.31236e-09	-1.16072	3.24873e-17	-1.31236e-09	-1.1742	2.5099e-09	-1.31236e-09	-1.2707
67609404	chr14:67609404:C:A	9.93439e-66	-1.31236e-09	0.33054	1.36603e-16	-1.31236e-09	0.262025	1.09497e-08	-1.31236e-09	0.20237
67609501	chr14:67609501:G:T	5.04369e-66	-1.31236e-09	-0.347324	7.06565e-17	-1.31236e-09	-0.39722	9.7361e-09	-1.31236e-09	0.0848989
67609651	chr14:67609651:C:T	1.17365e-65	-1.31236e-09	0.497238	1.60734e-16	-1.31236e-09	0.424703	1.28589e-08	-1.31236e-09	0.363094
67609657	chr14:67609657:C:T	1.18495e-65	-1.31236e-09	0.506827	1.62252e-16	-1.31236e-09	0.434098	1.29781e-08	-1.31236e-09	0.372322
67609831	chr14:67609831:A:G	1.21484e-65	-1.31236e-09	0.531736	1.66197e-16	-1.31236e-09	0.458121	1.32997e-08	-1.31236e-09	0.396798
67609836	chr14:67609836:C:G	5.16116e-67	-2.62689	-3.24751e-10	7.1185e-18	-2.69235	-3.24751e-10	6.31048e-10	-2.65132	-3.24751e-10
67609917	chr14:67609917:A:G	1.73805e-67	-2.55613	-1.15915	2.15856e-18	-2.72184	-1.16376	1.55159e-10	-2.78118	-1.27307
67609958	chr14:67609958:A:G	1.02952e-65	-1.31236e-09	0.366218	1.41389e-16	-1.31236e-09	0.296465	1.13349e-08	-1.31236e-09	0.236944
67610110	chr14:67610110:GC:G	1.10752e-65	-1.31236e-09	0.439245	1.51931e-16	-1.31236e-09	0.368377	1.21538e-08	-1.31236e-09	0.306701
67610111	chr14:67610111:C:T	1.54822e-66	-1.52836	-3.24751e-10	8.37066e-18	-2.53032	-3.24751e-10	6.16482e-10	-2.67467	-3.24751e-10
67610157	chr14:67610157:C:G	1.15087e-65	-1.31236e-09	0.477644	1.57677e-16	-1.31236e-09	0.405495	1.26185e-08	-1.31236e-09	0.344225
67610164	chr14:67610164:A:G	1.14729e-65	-1.31236e-09	0.474522	1.57194e-16	-1.31236e-09	0.402428	1.25818e-08	-1.31236e-09	0.341311
67610218	chr14:67610218:T:C	1.00772e-65	-1.31236e-09	0.344811	1.38484e-16	-1.31236e-09	0.275701	1.10173e-08	-1.31236e-09	0.208525
67610227	chr14:67610227:T:C	2.33152e-66	-1.31236e-09	-1.11894	3.45775e-17	-1.31236e-09	-1.11185	3.39531e-09	-1.31236e-09	-0.968546
67610327	chr14:67610327:T:C	1.05319e-65	-1.31236e-09	0.388944	1.44674e-16	-1.31236e-09	0.319436	1.15769e-08	-1.31236e-09	0.258069
67610328	chr14:67610328:A:G	5.55418e-67	-2.5535	-3.24751e-10	1.1723e-17	-2.1935	-3.24751e-10	7.48315e-10	-2.48087	-3.24751e-10
67610936	chr14:67610936:T:A	5.66535e-65	2.07149	-3.24751e-10	3.14241e-17	-1.20748	-3.24751e-10	1.0644e-09	-2.12853	-3.24751e-10
67611110	chr14:67611110:G:C	1.77345e-67	-2.57228	-1.12283	2.25724e-18	-2.71238	-1.12852	1.58471e-10	-2.77958	-1.25355
67611116	chr14:67611116:C:T	9.94232e-66	-1.31236e-09	0.331338	1.36599e-16	-1.31236e-09	0.262	1.09523e-08	-1.31236e-09	0.202611
67611418	chr14:67611418:T:G	2.19456e-66	-1.31236e-09	-1.17948	3.19044e-17	-1.31236e-09	-1.19231	2.48788e-09	-1.31236e-09	-1.27951
67611467	chr14:67611467:G:A	1.54864e-67	-2.58103	-1.24964	2.00116e-18	-2.70728	-1.25405	1.49451e-10	-2.77838	-1.31334
67611992	chr14:67611992:G:A	2.93805e-66	-1.31236e-09	-0.887717	4.27671e-17	-1.31236e-09	-0.89928	3.25006e-09	-1.31236e-09	-1.01227
67612155	chr14:67612155:C:T	1.09029e-65	-1.31236e-09	0.423569	1.49733e-16	-1.31236e-09	0.353805	1.19565e-08	-1.31236e-09	0.290331
67612329	chr14:67612329:T:C	2.33663e-66	-1.31236e-09	-1.11675	3.48332e-17	-1.31236e-09	-1.10448	2.60463e-09	-1.31236e-09	-1.23365
67612582	chr14:67612582:A:G	1.02784e-65	-1.31236e-09	0.364586	1.41186e-16	-1.31236e-09	0.295029	1.13104e-08	-1.31236e-09	0.234784
67612665	chr14:67612665:G:A	2.53125e-66	-1.31236e-09	-1.03675	3.65982e-17	-1.31236e-09	-1.05505	3.5388e-09	-1.31236e-09	-0.927153
67612883	chr14:67612883:C:T	1.04397e-65	-1.31236e-09	0.380153	1.43369e-16	-1.31236e-09	0.310373	1.14968e-08	-1.31236e-09	0.251124
67612951	chr14:67612951:A:G	9.57017e-66	-1.31236e-09	0.293188	1.31746e-16	-1.31236e-09	0.225827	1.05605e-08	-1.31236e-09	0.166177
67613573	chr14:67613573:G:A	2.19842e-66	-1.31236e-09	-1.17772	3.25164e-17	-1.31236e-09	-1.17331	3.10214e-09	-1.31236e-09	-1.05885
67613721	chr14:67613721:A:AT	7.7506e-67	-1.53369	-0.686582	3.19256e-18	-2.78119	-0.713039	2.27994e-10	-2.77941	-0.889963
67613824	chr14:67613824:C:T	1.63929e-65	-1.31236e-09	0.831385	2.29648e-16	-1.31236e-09	0.781498	1.47225e-08	-1.31236e-09	0.498435
67613847	chr14:67613847:T:C	1.07566e-65	-1.31236e-09	0.410059	1.47675e-16	-1.31236e-09	0.339966	1.18337e-08	-1.31236e-09	0.280011
67613855	chr14:67613855:G:T	4.79401e-67	-2.70068	-3.24751e-10	6.51994e-18	-2.78019	-3.24751e-10	9.26435e-10	-2.26735	-3.24751e-10
67614338	chr14:67614338:G:A	1.9271e-66	-1.31236e-09	-1.30945	2.83299e-17	-1.31236e-09	-1.31113	2.41087e-09	-1.31236e-09	-1.31095
67614382	chr14:67614382:G:A	5.06671e-67	-2.64536	-3.24751e-10	9.34664e-18	-2.42003	-3.24751e-10	6.70649e-10	-2.59045	-3.24751e-10
67614605	chr14:67614605:A:C	3.87787e-66	-1.31236e-09	-0.610178	5.54935e-17	-1.31236e-09	-0.638784	3.21194e-09	-1.31236e-09	-1.02407
67614701	chr14:67614701:G:A	1.14444e-65	-1.31236e-09	0.472042	1.56889e-16	-1.31236e-09	0.400491	1.25447e-08	-1.31236e-09	0.338358
67614711	chr14:67614711:A:G	1.24514e-65	-1.31236e-09	0.556371	1.70306e-16	-1.31236e-09	0.482549	1.36184e-08	-1.31236e-09	0.420483
67615081	chr14:67615081:A:G	1.15736e-65	-1.31236e-09	0.483261	1.58432e-16	-1.31236e-09	0.410274	1.27009e-08	-1.31236e-09	0.350727
67615111	chr14:67615111:A:T	2.23804e-66	-1.31236e-09	-1.15986	3.30487e-17	-1.31236e-09	-1.15707	3.15523e-09	-1.31236e-09	-1.04188
67615113	chr14:67615113:C:T	1.24602e-65	-1.31236e-09	0.557075	1.70339e-16	-1.31236e-09	0.482742	1.36353e-08	-1.31236e-09	0.421723
67615386	chr14:67615386:A:T	1.07717e-65	-1.31236e-09	0.411456	1.47875e-16	-1.31236e-09	0.341319	1.18333e-08	-1.31236e-09	0.279975
67615620	chr14:67615620:T:C	1.7359e-67	-2.58841	-1.12811	2.28993e-18	-2.69261	-1.13392	1.57968e-10	-2.77804	-1.25826
67615767	chr14:67615767:C:A	1.3735e-65	-1.31236e-09	0.654484	1.87425e-16	-1.31236e-09	0.578327	1.49915e-08	-1.31236e-09	0.516542
67616416	chr14:67616416:A:C	5.85357e-66	-1.31236e-09	-0.19841	8.1654e-17	-1.31236e-09	-0.25256	1.16828e-08	-1.31236e-09	0.267176
67616433	chr14:67616433:C:T	2.23018e-66	-1.31236e-09	-1.16338	3.26411e-17	-1.31236e-09	-1.16948	2.5066e-09	-1.31236e-09	-1.27201
67616892	chr14:67616892:G:A	1.91028e-66	-1.31236e-09	-1.31821	2.81297e-17	-1.31236e-09	-1.31823	2.40325e-09	-1.31236e-09	-1.31412
67616908	chr14:67616908:T:C	2.02102e-67	-2.658	-0.906447	2.93871e-18	-2.60898	-0.968105	3.71276e-10	-2.48442	-0.697331
67617192	chr14:67617192:T:C	4.44661e-67	-2.7759	-3.24751e-10	6.51171e-18	-2.78145	-3.24751e-10	5.60952e-10	-2.76906	-3.24751e-10
67618288	chr14:67618288:G:A	4.82713e-67	-2.6938	-3.24751e-10	9.36667e-18	-2.41789	-3.24751e-10	6.3542e-10	-2.64441	-3.24751e-10
67618300	chr14:67618300:C:T	6.15644e-66	-1.31236e-09	-0.147965	8.58646e-17	-1.31236e-09	-0.202279	1.23799e-08	-1.31236e-09	0.325129
67618425	chr14:67618425:A:G	2.22686e-66	-1.31236e-09	-1.16487	3.26145e-17	-1.31236e-09	-1.17029	2.50809e-09	-1.31236e-09	-1.27142
67618513	chr14:67618513:A:G	1.92782e-66	-1.31236e-09	-1.30907	2.84127e-17	-1.31236e-09	-1.30822	2.66282e-09	-1.31236e-09	-1.21156
67618553	chr14:67618553:A:T	2.06088e-66	-1.31236e-09	-1.24233	3.01303e-17	-1.31236e-09	-1.24952	3.00249e-09	-1.31236e-09	-1.0915
67618964	chr14:67618964:A:G	1.07451e-65	-1.31236e-09	0.408989	1.51777e-16	-1.31236e-09	0.367362	1.00757e-08	-1.31236e-09	0.119184
67618995	chr14:67618995:T:C	1.36536e-65	-1.31236e-09	0.648541	1.86507e-16	-1.31236e-09	0.57342	1.46908e-08	-1.31236e-09	0.49628
67619023	chr14:67619023:C:T	1.25876e-65	-1.31236e-09	0.567247	1.72094e-16	-1.31236e-09	0.492988	1.36229e-08	-1.31236e-09	0.420808
67619039	chr14:67619039:A:G	2.93699e-66	-1.31236e-09	-0.888077	4.29433e-17	-1.31236e-09	-0.89517	4.81678e-09	-1.31236e-09	-0.618835
67619478	chr14:67619478:C:T	3.27732e-66	-0.778436	-3.24751e-10	1.09526e-16	0.0411154	-3.24751e-10	3.00665e-09	-1.09011	-3.24751e-10
67619697	chr14:67619697:C:T	2.37301e-66	-1.31236e-09	-1.1013	3.5188e-17	-1.31236e-09	-1.09435	3.48127e-09	-1.31236e-09	-0.943545
67620426	chr14:67620426:A:C	2.34664e-66	-1.31236e-09	-1.11248	3.42289e-17	-1.31236e-09	-1.12198	3.3963e-09	-1.31236e-09	-0.968254
67620487	chr14:67620487:A:T	2.14816e-66	-0.795135	-0.405714	4.73386e-18	-2.66427	-0.43604	4.97202e-10	-2.3215	-0.568201
67620690	chr14:67620690:T:C	4.41342e-67	-1.6776	-1.10579	2.46657e-18	-2.63641	-1.11581	1.91462e-10	-2.76954	-1.07447
67620712	chr14:67620712:T:G	1.9126e-66	-1.31236e-09	-1.317	2.81384e-17	-1.31236e-09	-1.31792	2.42921e-09	-1.31236e-09	-1.30338
67621103	chr14:67621103:G:A	1.56521e-67	-2.51308	-1.30694	1.82661e-18	-2.7437	-1.30889	1.49585e-10	-2.78201	-1.30882
67621550	chr14:67621550:G:A	9.1588e-66	-1.31236e-09	0.249253	1.29817e-16	-1.31236e-09	0.211073	8.68459e-09	-1.31236e-09	-0.0293917
67621626	chr14:67621626:G:A	2.1484e-66	-1.31236e-09	-1.20074	3.16487e-17	-1.31236e-09	-1.20035	2.45944e-09	-1.31236e-09	-1.29101
67621674	chr14:67621674:A:G	2.4186e-66	-1.31236e-09	-1.08227	3.4933e-17	-1.31236e-09	-1.10162	2.44739e-09	-1.31236e-09	-1.29592
67621794	chr14:67621794:C:T	2.94237e-66	-1.31236e-09	-0.886246	4.42823e-17	-1.31236e-09	-0.864465	3.31313e-09	-1.31236e-09	-0.993047
67621897	chr14:67621897:G:A	1.92925e-66	-1.31236e-09	-1.30833	2.83591e-17	-1.31236e-09	-1.3101	2.49998e-09	-1.31236e-09	-1.27466
67621899	chr14:67621899:C:A	1.89589e-67	-2.33648	-1.29188	1.79176e-18	-2.77828	-1.29357	1.63139e-10	-2.75352	-1.25058
67621904	chr14:67621904:C:A	2.37001e-66	-1.31236e-09	-1.10257	3.5142e-17	-1.31236e-09	-1.09565	3.47567e-09	-1.31236e-09	-0.945154
67622122	chr14:67622122:G:A	2.47967e-66	-1.31236e-09	-1.05734	3.62306e-17	-1.31236e-09	-1.06515	2.67254e-09	-1.31236e-09	-1.20791
67622436	chr14:67622436:A:T	1.99387e-67	-2.5743	-1.00367	2.51927e-18	-2.71865	-1.01244	2.09886e-10	-2.78012	-0.972016
67622516	chr14:67622516:C:T	2.8053e-66	-1.31236e-09	-0.933951	3.99565e-17	-1.31236e-09	-0.96726	3.97364e-09	-1.31236e-09	-0.811258
67622658	chr14:67622658:C:T	2.23699e-67	-2.46304	-0.999873	2.44472e-18	-2.75219	-1.00892	2.111e-10	-2.77842	-0.967948
67622703	chr14:67622703:G:A	3.36771e-66	0.206089	-0.95732	6.80562e-18	-1.76354	-0.973764	1.70767e-09	-0.584972	-1.07084
67623624	chr14:67623624:C:A	6.73236e-66	-1.31236e-09	-0.0585365	9.41604e-17	-1.31236e-09	-0.110051	5.67307e-09	-1.31236e-09	-0.455211
67623747	chr14:67623747:G:A	1.92341e-66	-1.31236e-09	-1.31136	2.83467e-17	-1.31236e-09	-1.31054	2.48253e-09	-1.31236e-09	-1.28166
67624551	chr14:67624551:G:A	7.30803e-67	-1.59418	-0.684891	3.98179e-18	-2.52754	-0.745778	6.12349e-10	-2.66963	-0.0117675
67624697	chr14:67624697:A:C	1.91194e-67	-2.57452	-1.04541	2.42205e-18	-2.71718	-1.05326	2.01609e-10	-2.77994	-1.01243
67624717	chr14:67624717:A:G	1.99914e-67	-2.55378	-1.02155	2.45129e-18	-2.72891	-1.02952	2.05715e-10	-2.78156	-0.990643
67624854	chr14:67624854:A:G	2.59827e-66	-1.31236e-09	-1.01062	3.86442e-17	-1.31236e-09	-1.00065	3.9164e-09	-1.31236e-09	-0.825769
67624953	chr14:67624953:T:C	8.63589e-66	-1.31236e-09	0.190465	1.22395e-16	-1.31236e-09	0.152205	8.10565e-09	-1.31236e-09	-0.0983804
67625476	chr14:67625476:C:T	2.29637e-66	-0.6575	-0.476633	4.57786e-18	-2.62949	-0.504331	4.76683e-10	-2.25089	-0.680952
67625522	chr14:67625522:A:C	1.9587e-67	-2.47036	-1.12541	2.13675e-18	-2.76434	-1.13142	1.84914e-10	-2.77924	-1.09957
67625602	chr14:67625602:C:A	7.56642e-67	-2.24433	-3.24751e-10	7.07745e-18	-2.69814	-3.24751e-10	8.23637e-10	-2.38497	-3.24751e-10
67625946	chr14:67625946:C:T	2.00932e-66	-1.31236e-09	-1.26767	2.95583e-17	-1.31236e-09	-1.26869	2.45083e-09	-1.31236e-09	-1.29452
67626024	chr14:67626024:C:T	8.47122e-67	-1.80349	-0.32788	6.2931e-18	-2.40895	-0.406652	6.24416e-10	-2.59504	-0.0668419
67626167	chr14:67626167:T:C	2.20549e-66	-1.31236e-09	-1.17451	3.25298e-17	-1.31236e-09	-1.17289	2.49269e-09	-1.31236e-09	-1.27758
67626213	chr14:67626213:C:T	1.96913e-66	-1.31236e-09	-1.28787	2.90044e-17	-1.31236e-09	-1.2876	2.39353e-09	-1.31236e-09	-1.31817
67626269	chr14:67626269:C:A	3.00802e-66	-1.31236e-09	-0.86418	4.55851e-17	-1.31236e-09	-0.835469	3.04828e-09	-1.31236e-09	-1.07637
67626588	chr14:67626588:A:C	2.71959e-67	-2.2814	-0.986171	5.08613e-18	-2.01582	-1.01272	1.20337e-09	-2.29902	0.293201
67626787	chr14:67626787:T:C	1.92326e-66	-1.31236e-09	-1.31144	2.82511e-17	-1.31236e-09	-1.31392	2.41381e-09	-1.31236e-09	-1.30974
67626868	chr14:67626868:T:C	6.9056e-67	-2.59852	0.262807	8.66919e-18	-2.70018	0.204906	4.40817e-10	-2.7773	-0.232768
67627337	chr14:67627337:T:C	1.44539e-65	-1.31236e-09	0.705505	1.99107e-16	-1.31236e-09	0.63879	1.56034e-08	-1.31236e-09	0.556547
67627514	chr14:67627514:G:A	2.43495e-66	-1.31236e-09	-1.07554	3.62694e-17	-1.31236e-09	-1.06408	2.70219e-09	-1.31236e-09	-1.19688
67628349	chr14:67628349:A:T	1.86807e-67	-2.57594	-1.0672	2.37183e-18	-2.71696	-1.07443	1.9724e-10	-2.77971	-1.03457
67628919	chr14:67628919:T:C	3.64116e-66	-0.768696	0.0955358	7.88326e-18	-2.66805	0.0777408	9.69956e-10	-2.31375	0.0923055
67629341	chr14:67629341:C:T	1.98345e-66	-1.31236e-09	-1.28062	2.90351e-17	-1.31236e-09	-1.28654	2.39432e-09	-1.31236e-09	-1.31784
67629379	chr14:67629379:G:A	2.7139e-67	-2.73295	-0.536711	4.76664e-18	-2.47112	-0.622285	7.67793e-10	-2.32775	-0.127431
67629442	chr14:67629442:T:A	2.52061e-66	-1.31236e-09	-1.04096	3.76165e-17	-1.31236e-09	-1.02761	2.92333e-09	-1.31236e-09	-1.11822
67630146	chr14:67630146:C:T	1.91027e-66	-1.31236e-09	-1.31822	2.81299e-17	-1.31236e-09	-1.31822	2.41966e-09	-1.31236e-09	-1.30731
67630380	chr14:67630380:C:T	6.21887e-67	-1.66534	-0.775115	3.84807e-18	-2.4857	-0.821774	4.23587e-10	-2.65296	-0.396982
67630461	chr14:67630461:G:A	1.95017e-66	-1.31236e-09	-1.29755	2.87126e-17	-1.31236e-09	-1.29771	2.39744e-09	-1.31236e-09	-1.31654
67630537	chr14:67630537:C:T	1.91135e-66	-1.31236e-09	-1.31765	2.81605e-17	-1.31236e-09	-1.31713	2.40338e-09	-1.31236e-09	-1.31407
67630588	chr14:67630588:T:G	3.95276e-67	-2.05368	-0.839954	4.36049e-18	-2.29841	-0.884052	4.60178e-10	-2.48626	-0.48082
67631004	chr14:67631004:T:A	1.73918e-67	-2.70081	-1.01383	2.25851e-18	-2.78163	-1.05872	2.62884e-10	-2.72323	-0.803753
67631433	chr14:67631433:TC:T	1.99407e-66	-1.31236e-09	-1.27528	2.93705e-17	-1.31236e-09	-1.27506	2.83194e-09	-1.31236e-09	-1.14998
67631901	chr14:67631901:G:T	2.03605e-66	-1.31236e-09	-1.25445	2.99832e-17	-1.31236e-09	-1.25441	2.40667e-09	-1.31236e-09	-1.3127
67631952	chr14:67631952:A:G	1.72676e-67	-2.69564	-1.02616	2.23394e-18	-2.78123	-1.07006	2.59675e-10	-2.71957	-0.8197
67631975	chr14:67631975:A:G	2.62525e-67	-2.33616	-0.966708	4.81273e-18	-2.09392	-0.989862	1.20195e-09	-2.35805	0.351057
67632756	chr14:67632756:A:G	2.48836e-67	-2.09948	-1.25695	2.7356e-18	-2.38554	-1.26316	1.64715e-10	-2.67798	-1.3165
67632797	chr14:67632797:T:C	2.03817e-67	-2.77849	-0.777504	5.61541e-18	-2.13763	-0.791906	6.33382e-10	-1.78232	-0.8653
67633366	chr14:67633366:T:G	3.49643e-67	-1.79188	-1.22443	1.93712e-18	-2.76715	-1.2267	1.67227e-10	-2.74302	-1.23633
67633374	chr14:67633374:G:A	2.54396e-66	-1.31236e-09	-1.03174	3.79799e-17	-1.31236e-09	-1.01799	2.95127e-09	-1.31236e-09	-1.10871
67633959	chr14:67633959:T:C	2.36976e-67	-2.31212	-1.09314	3.79924e-17	0.100082	-1.11775	7.9596e-10	-1.15497	-1.26418
67634170	chr14:67634170:T:C	1.36442e-66	-1.78258	0.127842	8.27692e-18	-2.6062	0.0646189	4.0578e-10	-2.77698	-0.31591
67634586	chr14:67634586:C:T	2.45743e-67	-2.33177	-1.03716	4.82294e-18	-2.02156	-1.06011	1.12358e-09	-2.29498	0.220553
67634737	chr14:67634737:G:C	6.3819e-67	-1.85037	-0.564212	5.20914e-18	-2.37578	-0.628855	4.95477e-10	-2.57465	-0.31853
67634941	chr14:67634941:T:C	2.34654e-66	-1.31236e-09	-1.11252	3.42539e-17	-1.31236e-09	-1.12125	2.58817e-09	-1.31236e-09	-1.23999
67635051	chr14:67635051:C:T	2.08936e-66	-1.31236e-09	-1.22861	3.07605e-17	-1.31236e-09	-1.22882	2.42937e-09	-1.31236e-09	-1.30331
67635088	chr14:67635088:A:T	1.09399e-65	-1.31236e-09	0.426956	1.50495e-16	-1.31236e-09	0.358881	1.18198e-08	-1.31236e-09	0.278831
67635797	chr14:67635797:A:G	7.12329e-66	-1.31236e-09	-0.00209274	1.02424e-16	-1.31236e-09	-0.0259306	5.61783e-09	-1.31236e-09	-0.464997
67635867	chr14:67635867:A:T	1.75962e-67	-2.65998	-1.04297	2.26675e-18	-2.7621	-1.07461	3.09502e-10	-2.67599	-0.687744
67636187	chr14:67636187:T:C	3.86617e-65	1.68939	-3.24751e-10	3.70975e-17	-1.0415	-3.24751e-10	1.20619e-09	-2.00347	-3.24751e-10
67636439	chr14:67636439:C:T	7.79419e-67	-1.93102	-0.283649	1.76006e-17	-1.45035	-0.33677	1.00215e-08	-1.8735	1.9873
67637276	chr14:67637276:G:A	2.99085e-67	-2.66308	-0.509413	4.28813e-18	-2.68864	-0.510558	3.63149e-09	-0.366436	-0.534862
67637714	chr14:67637714:A:C	6.11645e-66	-1.31236e-09	-0.15448	8.50897e-17	-1.31236e-09	-0.211344	7.06383e-09	-1.31236e-09	-0.235954
67637918	chr14:67637918:T:C	2.60551e-66	-1.31236e-09	-1.00784	3.82141e-17	-1.31236e-09	-1.01185	2.73579e-09	-1.31236e-09	-1.18452
67638039	chr14:67638039:G:A	3.52678e-66	-1.31236e-09	-0.705078	5.14716e-17	-1.31236e-09	-0.714019	5.59394e-09	-1.31236e-09	-0.469257
67638242	chr14:67638242:G:A	4.54008e-67	-2.7551	-3.24751e-10	6.65462e-18	-2.75974	-3.24751e-10	2.06844e-09	-1.46415	-3.24751e-10
67638273	chr14:67638273:T:C	2.72706e-66	-1.31236e-09	-0.962237	4.0068e-17	-1.31236e-09	-0.964471	2.82869e-09	-1.31236e-09	-1.15113
67639045	chr14:67639045:TA:T	1.48739e-66	-2.23937	0.670929	2.28502e-17	-2.16315	0.637065	9.9347e-10	-2.2577	0.0602058
67639109	chr14:67639109:A:G	1.96059e-66	-1.31236e-09	-1.29222	2.89192e-17	-1.31236e-09	-1.29055	2.56403e-09	-1.31236e-09	-1.24936
67639639	chr14:67639639:C:G	9.17909e-66	-1.31236e-09	0.251466	1.30435e-16	-1.31236e-09	0.215821	8.36536e-09	-1.31236e-09	-0.0668427
67639687	chr14:67639687:G:A	2.76463e-67	-2.67629	-0.574856	3.41549e-18	-2.77346	-0.65327	5.18744e-10	-2.69817	-0.149112
67639878	chr14:67639878:T:C	2.95519e-67	-2.67258	-0.511903	4.22095e-18	-2.70321	-0.511778	3.39455e-09	-0.424391	-0.544379
67640096	chr14:67640096:A:T	9.4956e-66	-1.31236e-09	0.285366	1.35023e-16	-1.31236e-09	0.250392	8.79695e-09	-1.31236e-09	-0.0165363
67640115	chr14:67640115:A:T	6.21344e-66	-1.31236e-09	-0.138747	8.73729e-17	-1.31236e-09	-0.184865	7.33884e-09	-1.31236e-09	-0.197761
67640453	chr14:67640453:G:C	3.75402e-67	-2.69084	-0.254376	4.63893e-18	-2.77718	-0.343391	7.16661e-10	-2.71014	0.186044
67640662	chr14:67640662:A:G	2.12251e-66	-1.31236e-09	-1.21286	3.16767e-17	-1.31236e-09	-1.19947	3.135e-09	-1.31236e-09	-1.04831
67640773	chr14:67640773:C:T	9.90869e-66	-1.31236e-09	0.32795	1.40826e-16	-1.31236e-09	0.292473	9.08284e-09	-1.31236e-09	0.0154446
67641095	chr14:67641095:T:C	2.91928e-66	-1.31236e-09	-0.894126	4.2904e-17	-1.31236e-09	-0.896085	2.96734e-09	-1.31236e-09	-1.10328
67641562	chr14:67641562:T:C	2.02446e-66	-1.31236e-09	-1.26016	2.96554e-17	-1.31236e-09	-1.26541	2.67307e-09	-1.31236e-09	-1.20772
67641806	chr14:67641806:CTT:C	3.38281e-66	-1.31236e-09	-0.746757	4.93871e-17	-1.31236e-09	-0.755362	5.3275e-09	-1.31236e-09	-0.51806
67642030	chr14:67642030:G:A	2.7129e-67	-2.67983	-0.590195	3.88377e-18	-2.70469	-0.59355	3.05054e-09	-0.444915	-0.630709
67642752	chr14:67642752:T:C	1.91422e-66	-1.31236e-09	-1.31615	2.81875e-17	-1.31236e-09	-1.31617	2.48359e-09	-1.31236e-09	-1.28124
67643010	chr14:67643010:C:T	2.72125e-66	-1.31236e-09	-0.964373	3.99703e-17	-1.31236e-09	-0.966914	2.82392e-09	-1.31236e-09	-1.15281
67643095	chr14:67643095:G:A	5.35694e-66	-1.31236e-09	-0.28707	7.7725e-17	-1.31236e-09	-0.301874	4.64134e-09	-1.31236e-09	-0.655939
67643293	chr14:67643293:A:G	2.32725e-67	-2.66051	-0.762849	2.87947e-18	-2.7697	-0.827744	4.20707e-10	-2.68786	-0.368898
67643712	chr14:67643712:G:A	6.6047e-67	-2.38027	-3.24751e-10	1.54729e-17	-1.91596	-3.24751e-10	3.93518e-09	-0.820985	-3.24751e-10
67644020	chr14:67644020:T:G	1.56196e-67	-2.59579	-1.22632	1.94548e-18	-2.76937	-1.22017	1.58747e-10	-2.71472	-1.31666
67644408	chr14:67644408:T:C	2.18581e-66	-1.31236e-09	-1.18348	3.2059e-17	-1.31236e-09	-1.18747	2.43112e-09	-1.31236e-09	-1.30259
67644444	chr14:67644444:C:A	4.42204e-67	-2.78145	-3.24751e-10	6.54388e-18	-2.77652	-3.24751e-10	5.57163e-10	-2.77584	-3.24751e-10
67644486	chr14:67644486:A:G	5.53877e-66	-1.31236e-09	-0.253689	7.73484e-17	-1.31236e-09	-0.306731	4.53232e-09	-1.31236e-09	-0.679707
67644532	chr14:67644532:C:T	1.73832e-67	-2.77219	-0.94294	3.90594e-18	-2.34269	-0.949862	3.98775e-10	-2.10723	-1.00307
67644988	chr14:67644988:A:G	1.98098e-66	-1.31236e-09	-1.28187	2.91742e-17	-1.31236e-09	-1.28176	2.43828e-09	-1.31236e-09	-1.29965
67645018	chr14:67645018:G:A	1.91339e-67	-2.75035	-0.86882	2.7905e-18	-2.76664	-0.862187	1.30711e-09	-0.786254	-1.13687
67645090	chr14:67645090:A:AT	2.48212e-67	-2.68524	-0.673692	3.13241e-18	-2.77208	-0.741171	4.5139e-10	-2.70537	-0.280996
67645096	chr14:67645096:T:G	2.54346e-67	-2.69391	-0.640615	3.22247e-18	-2.77463	-0.710276	4.67053e-10	-2.71277	-0.239487
67645210	chr14:67645210:G:C	6.62324e-66	-1.31236e-09	-0.074878	8.99185e-17	-1.31236e-09	-0.156147	6.35851e-09	-1.31236e-09	-0.341147
67645299	chr14:67645299:C:T	2.53804e-67	-2.67984	-0.656813	3.18869e-18	-2.77015	-0.725291	4.6344e-10	-2.70034	-0.259683
67645317	chr14:67645317:C:T	1.91118e-66	-1.31236e-09	-1.31774	2.81926e-17	-1.31236e-09	-1.31599	2.46186e-09	-1.31236e-09	-1.29002
67645590	chr14:67645590:T:C	2.11879e-66	-1.31236e-09	-1.21462	3.10973e-17	-1.31236e-09	-1.21793	2.48178e-09	-1.31236e-09	-1.28196
67646066	chr14:67646066:A:C	2.28698e-67	-2.6963	-0.744513	2.91775e-18	-2.77501	-0.809222	4.1224e-10	-2.71356	-0.363536
67646576	chr14:67646576:G:A	5.51041e-67	-1.27336	-1.28805	1.79765e-18	-2.78081	-1.28776	4.64497e-10	-1.74684	-1.21091
67647021	chr14:67647021:G:C	2.39695e-66	-1.31236e-09	-1.09127	3.61128e-17	-1.31236e-09	-1.0684	2.60616e-09	-1.31236e-09	-1.23306
67648450	chr14:67648450:T:C	1.56853e-67	-2.54865	-1.26926	4.83256e-17	0.504266	-1.28135	1.13434e-09	-0.747495	-1.31739
67648742	chr14:67648742:T:C	2.52301e-67	-2.69987	-0.642731	3.20583e-18	-2.77596	-0.714121	4.67634e-10	-2.71665	-0.234358
67648759	chr14:67648759:C:T	2.09103e-67	-2.69949	-0.830901	3.01309e-18	-2.71586	-0.836226	2.26869e-09	-0.500402	-0.871338
67649607	chr14:67649607:A:G	7.11021e-67	-1.74167	-0.564846	1.96555e-17	-1.06872	-0.607975	6.17701e-09	-1.66207	1.29196
67650164	chr14:67650164:T:G	2.24544e-67	-2.72639	-0.732752	3.23635e-18	-2.7383	-0.742301	2.13047e-09	-0.646471	-0.788127
67650556	chr14:67650556:AGAG:A	1.91578e-67	-2.45522	-1.1627	3.84602e-17	0.178688	-1.18411	8.95962e-10	-0.998273	-1.30253
67650704	chr14:67650704:T:C	1.69594e-67	-2.4716	-1.26821	3.66257e-17	0.226061	-1.28036	9.12607e-10	-0.964844	-1.31755
67650941	chr14:67650941:G:A	3.43303e-66	-1.31236e-09	-0.732018	5.00969e-17	-1.31236e-09	-0.741092	5.42089e-09	-1.31236e-09	-0.500682
67651647	chr14:67651647:G:T	1.91701e-67	-2.45112	-1.16615	3.78029e-17	0.164473	-1.18714	8.86444e-10	-1.00784	-1.30364
67651654	chr14:67651654:A:ACTGT	1.91144e-66	-1.31236e-09	-1.31761	2.81645e-17	-1.31236e-09	-1.31699	2.4037e-09	-1.31236e-09	-1.31393
67651703	chr14:67651703:TA:T	1.63707e-67	-2.45852	-1.31661	5.6879e-18	-1.59962	-1.31708	3.10873e-10	-2.30617	-1.05315
67651812	chr14:67651812:G:A	2.11316e-66	-1.31236e-09	-1.21728	3.10957e-17	-1.31236e-09	-1.21798	2.40859e-09	-1.31236e-09	-1.3119
67652029	chr14:67652029:G:A	2.44416e-67	-2.67998	-0.694369	3.06846e-18	-2.76991	-0.763968	4.4465e-10	-2.69916	-0.302245
67652376	chr14:67652376:A:G	5.27174e-66	-1.31236e-09	-0.303103	7.4052e-17	-1.31236e-09	-0.350283	4.41253e-09	-1.31236e-09	-0.706493
67652403	chr14:67652403:G:A	2.49544e-67	-2.67429	-0.679292	3.11932e-18	-2.76768	-0.749752	4.55607e-10	-2.69404	-0.283029
67652456	chr14:67652456:CAGG:C	2.49066e-67	-2.68748	-0.668019	3.1398e-18	-2.77281	-0.738077	4.52329e-10	-2.70713	-0.277155
67652502	chr14:67652502:T:C	3.27426e-66	-1.31236e-09	-0.779372	4.79856e-17	-1.31236e-09	-0.784149	3.19952e-09	-1.31236e-09	-1.02794
67652817	chr14:67652817:G:A	2.23187e-66	-1.31236e-09	-1.16262	3.28847e-17	-1.31236e-09	-1.16204	2.45604e-09	-1.31236e-09	-1.29239
67652824	chr14:67652824:C:T	1.96828e-66	-1.31236e-09	-1.2883	2.89866e-17	-1.31236e-09	-1.28822	2.42378e-09	-1.31236e-09	-1.30561
67652938	chr14:67652938:C:T	2.21888e-66	-1.31236e-09	-1.16846	3.26973e-17	-1.31236e-09	-1.16776	2.45014e-09	-1.31236e-09	-1.2948
67652964	chr14:67652964:G:T	2.80449e-66	-1.31236e-09	-0.934242	3.88898e-17	-1.31236e-09	-0.994319	4.792e-09	-1.31236e-09	-0.623995
67653082	chr14:67653082:C:T	2.08836e-67	-2.69766	-0.83401	2.98958e-18	-2.71954	-0.840379	2.14542e-09	-0.553473	-0.874136
67653164	chr14:67653164:G:A	2.78536e-67	-2.58565	-0.658021	3.26707e-18	-2.74074	-0.73042	5.07453e-10	-2.61244	-0.256857
67654099	chr14:67654099:G:C	1.96153e-66	-1.31236e-09	-1.29174	2.88833e-17	-1.31236e-09	-1.29179	2.4193e-09	-1.31236e-09	-1.30747
67654805	chr14:67654805:A:G	1.36888e-67	-2.68232	-1.27173	1.84192e-18	-2.7777	-1.26654	1.58806e-10	-2.72715	-1.30387
67654921	chr14:67654921:C:T	2.74371e-66	-1.31236e-09	-0.95615	4.02038e-17	-1.31236e-09	-0.96109	3.08986e-09	-1.31236e-09	-1.06282
67655417	chr14:67655417:C:T	7.23546e-66	-1.31236e-09	0.0135319	9.83818e-17	-1.31236e-09	-0.0661947	6.87678e-09	-1.31236e-09	-0.262791
67655786	chr14:67655786:G:C	9.14228e-66	-1.31236e-09	0.247447	1.24991e-16	-1.31236e-09	0.173192	2.00671e-08	-1.31236e-09	0.808139
67655924	chr14:67655924:G:A	2.06049e-66	-1.31236e-09	-1.24252	3.01641e-17	-1.31236e-09	-1.2484	2.92084e-09	-1.31236e-09	-1.11907
67656016	chr14:67656016:C:G	1.96658e-66	-1.31236e-09	-1.28917	2.89619e-17	-1.31236e-09	-1.28907	2.42301e-09	-1.31236e-09	-1.30593
67656278	chr14:67656278:G:A	1.61731e-67	-2.52339	-1.26389	4.39527e-17	0.404657	-1.27659	1.04847e-09	-0.825719	-1.31789
67656649	chr14:67656649:T:C	2.49694e-67	-2.69687	-0.656115	3.16799e-18	-2.77504	-0.726911	4.60159e-10	-2.71398	-0.253143
67657587	chr14:67657587:C:T	8.34282e-67	-2.14665	-3.24751e-10	7.3152e-18	-2.6651	-3.24751e-10	9.10224e-10	-2.28501	-3.24751e-10
67657618	chr14:67657618:ACACACC:A	7.65007e-67	-2.29466	0.0613307	1.00224e-17	-2.36497	0.0147382	5.597e-10	-2.34439	-0.426905
67657685	chr14:67657685:A:G	5.79406e-67	-1.93458	-0.576636	1.49874e-17	-1.32693	-0.620911	5.03994e-09	-1.85318	1.27963
67657841	chr14:67657841:C:T	2.42852e-66	-1.31236e-09	-1.07818	3.49856e-17	-1.31236e-09	-1.10011	3.59949e-09	-1.31236e-09	-0.91015
67657912	chr14:67657912:C:A	2.21319e-65	-1.31236e-09	1.13156	3.27417e-16	-1.31236e-09	1.13618	1.77101e-08	-1.31236e-09	0.683196
67657957	chr14:67657957:C:G	2.21397e-66	-1.31236e-09	-1.17067	3.23075e-17	-1.31236e-09	-1.17975	3.24569e-09	-1.31236e-09	-1.01361
67658209	chr14:67658209:C:CT	2.05874e-67	-2.73969	-0.80626	3.04136e-18	-2.74395	-0.798797	1.50452e-09	-0.686686	-1.09578
67658210	chr14:67658210:T:C	2.1693e-66	-1.31236e-09	-1.19106	3.12882e-17	-1.31236e-09	-1.21181	2.40288e-09	-1.31236e-09	-1.31427
67658317	chr14:67658317:A:T	1.94188e-66	-1.31236e-09	-1.30181	2.86359e-17	-1.31236e-09	-1.30039	2.5254e-09	-1.31236e-09	-1.26454
67658395	chr14:67658395:T:C	7.93909e-66	-1.31236e-09	0.106336	1.07651e-16	-1.31236e-09	0.0238467	7.46921e-09	-1.31236e-09	-0.180153
67658422	chr14:67658422:G:A	1.68994e-67	-2.48908	-1.25427	3.91805e-17	0.281089	-1.26796	9.55602e-10	-0.918136	-1.31822
67658568	chr14:67658568:G:A	5.91022e-67	-2.49136	-3.24751e-10	1.38726e-17	-2.02514	-3.24751e-10	8.63754e-10	-2.33741	-3.24751e-10
67658575	chr14:67658575:T:C	2.02254e-66	-1.31236e-09	-1.26111	2.96872e-17	-1.31236e-09	-1.26433	2.39477e-09	-1.31236e-09	-1.31766
67658591	chr14:67658591:C:T	7.35836e-66	-1.31236e-09	0.0303743	1.02436e-16	-1.31236e-09	-0.0258163	5.83932e-09	-1.31236e-09	-0.426328
67658855	chr14:67658855:G:A	2.72896e-66	-1.31236e-09	-0.961544	3.9974e-17	-1.31236e-09	-0.96682	3.09582e-09	-1.31236e-09	-1.06089
67659486	chr14:67659486:T:C	3.02504e-66	-1.31236e-09	-0.85854	4.176e-17	-1.31236e-09	-0.923111	5.30691e-09	-1.31236e-09	-0.521932
67659869	chr14:67659869:G:A	3.19654e-66	-1.31236e-09	-0.803394	4.79307e-17	-1.31236e-09	-0.785294	3.27403e-09	-1.31236e-09	-1.00492
67659973	chr14:67659973:T:C	4.84227e-66	-1.31236e-09	-0.388078	7.33221e-17	-1.31236e-09	-0.360188	4.8233e-09	-1.31236e-09	-0.617483
67660417	chr14:67660417:A:T	1.99723e-66	-1.31236e-09	-1.2737	2.95054e-17	-1.31236e-09	-1.27048	2.64165e-09	-1.31236e-09	-1.21954
67661022	chr14:67661022:T:C	2.227e-66	-1.31236e-09	-1.1648	3.28252e-17	-1.31236e-09	-1.16386	2.45325e-09	-1.31236e-09	-1.29353
67661425	chr14:67661425:C:T	5.9926e-66	-1.31236e-09	-0.174937	8.34361e-17	-1.31236e-09	-0.230969	4.78198e-09	-1.31236e-09	-0.626086
67661769	chr14:67661769:A:G	1.91646e-67	-2.5105	-1.10707	4.82122e-17	0.352347	-1.13178	1.04564e-09	-0.870317	-1.27599
67662273	chr14:67662273:C:T	5.96787e-66	-1.31236e-09	-0.179072	8.31595e-17	-1.31236e-09	-0.234289	4.76852e-09	-1.31236e-09	-0.628905
67662813	chr14:67662813:G:A	2.28741e-67	-2.46993	-0.9707	5.56159e-17	0.367414	-1.004	1.08498e-09	-0.874108	-1.23528
67662852	chr14:67662852:G:A	1.40627e-67	-2.66429	-1.26282	8.93598e-17	1.11252	-1.2749	1.87719e-09	-0.242948	-1.31822
67662860	chr14:67662860:G:A	1.90427e-67	-2.361	-1.26295	4.03103e-18	-2.00809	-1.25294	2.11646e-10	-2.61053	-1.13325
67663401	chr14:67663401:C:T	3.66103e-66	-1.31236e-09	-0.667718	5.34688e-17	-1.31236e-09	-0.675953	5.84791e-09	-1.31236e-09	-0.424858
67663446	chr14:67663446:G:A	9.17714e-67	-2.05133	-3.24751e-10	9.78601e-18	-2.3741	-3.24751e-10	9.7694e-10	-2.21427	-3.24751e-10
67663819	chr14:67663819:T:C	2.81055e-67	-2.60691	-0.627755	3.33105e-18	-2.75006	-0.701698	5.17487e-10	-2.63202	-0.217696
67663849	chr14:67663849:G:A	2.40507e-67	-2.6562	-0.734266	3.44476e-18	-2.67563	-0.74257	3.15356e-09	-0.293656	-0.748754
67664211	chr14:67664211:G:A	4.56084e-67	-1.48857	-1.26197	1.86476e-18	-2.77032	-1.2616	4.24123e-10	-1.88933	-1.15935
67664305	chr14:67664305:T:C	7.714e-66	-1.31236e-09	0.0775738	1.08697e-16	-1.31236e-09	0.0335145	4.40847e-09	-1.31236e-09	-0.707414
67664725	chr14:67664725:C:T	2.49853e-67	-2.68631	-0.66604	3.14627e-18	-2.77181	-0.737017	4.58731e-10	-2.70479	-0.265439
67665002	chr14:67665002:G:A	7.49264e-66	-1.31236e-09	0.0484586	1.01494e-16	-1.31236e-09	-0.0350502	7.08123e-09	-1.31236e-09	-0.233495
67665127	chr14:67665127:A:G	2.11497e-66	-1.31236e-09	-1.21642	3.1127e-17	-1.31236e-09	-1.21697	2.40897e-09	-1.31236e-09	-1.31174
67665342	chr14:67665342:C:A	1.89825e-67	-2.46453	-1.16259	3.97651e-17	0.212407	-1.18447	9.15593e-10	-0.96944	-1.30969
67665538	chr14:67665538:A:T	2.23674e-66	-1.31236e-09	-1.16044	3.29617e-17	-1.31236e-09	-1.1597	2.45793e-09	-1.31236e-09	-1.29162
67666041	chr14:67666041:T:C	2.01658e-66	-1.31236e-09	-1.26406	2.99539e-17	-1.31236e-09	-1.25539	2.4407e-09	-1.31236e-09	-1.29866
67666146	chr14:67666146:C:T	1.99739e-66	-1.31236e-09	-1.27362	2.95084e-17	-1.31236e-09	-1.27038	2.64192e-09	-1.31236e-09	-1.21944
67666226	chr14:67666226:T:C	7.9175e-66	-1.31236e-09	0.103613	1.10088e-16	-1.31236e-09	0.0462327	6.26627e-09	-1.31236e-09	-0.35576
67667287	chr14:67667287:C:T	7.33568e-66	-1.31236e-09	0.0272882	9.94335e-17	-1.31236e-09	-0.0555611	6.94899e-09	-1.31236e-09	-0.252346
67667491	chr14:67667491:T:C	2.79144e-67	-2.68515	-0.55634	3.50031e-18	-2.77162	-0.630574	5.22362e-10	-2.70406	-0.136281
67667596	chr14:67667596:G:C	2.43006e-66	-1.31236e-09	-1.07755	3.65546e-17	-1.31236e-09	-1.05624	3.41756e-09	-1.31236e-09	-0.962015
67667754	chr14:67667754:G:C	7.315e-66	-1.31236e-09	0.0244642	9.90846e-17	-1.31236e-09	-0.0590765	6.92621e-09	-1.31236e-09	-0.255629
67668100	chr14:67668100:T:C	1.98998e-66	-1.31236e-09	-1.27734	2.94573e-17	-1.31236e-09	-1.27211	2.42123e-09	-1.31236e-09	-1.30667
67668150	chr14:67668150:A:C	2.22849e-66	-1.31236e-09	-1.16414	3.28343e-17	-1.31236e-09	-1.16358	2.45428e-09	-1.31236e-09	-1.29311
67668257	chr14:67668257:A:G	7.51567e-67	-2.25106	-3.24751e-10	1.89532e-17	-1.71308	-3.24751e-10	3.62278e-09	-0.903699	-3.24751e-10
67668261	chr14:67668261:C:T	2.27567e-66	-1.31236e-09	-1.14319	3.35305e-17	-1.31236e-09	-1.14259	2.47615e-09	-1.31236e-09	-1.28424
67668272	chr14:67668272:T:C	2.51554e-67	-2.68623	-0.659333	3.16549e-18	-2.77267	-0.73007	4.61978e-10	-2.70567	-0.257513
67668322	chr14:67668322:A:G	2.69591e-67	-2.78167	-0.494643	4.40096e-18	-2.65156	-0.52167	4.38196e-10	-2.52769	-0.488335
67668727	chr14:67668727:C:A	4.61083e-67	-2.73964	-3.24751e-10	8.26768e-18	-2.5427	-3.24751e-10	5.89051e-10	-2.72019	-3.24751e-10
67668904	chr14:67668904:A:G	4.96192e-66	-1.31236e-09	-0.36367	7.37848e-17	-1.31236e-09	-0.353897	7.81423e-09	-1.31236e-09	-0.134996
67668987	chr14:67668987:T:C	2.24293e-66	-1.31236e-09	-1.15768	3.30543e-17	-1.31236e-09	-1.1569	2.46071e-09	-1.31236e-09	-1.29049
67669570	chr14:67669570:G:A	7.76192e-66	-1.31236e-09	0.0837675	1.05024e-16	-1.31236e-09	-0.000859541	7.31059e-09	-1.31236e-09	-0.201618
67669738	chr14:67669738:T:C	4.77875e-67	-1.44098	-1.26289	1.86573e-18	-2.76881	-1.26258	4.22935e-10	-1.89139	-1.16009
67670042	chr14:67670042:C:T	2.0269e-66	-1.31236e-09	-1.25896	2.97488e-17	-1.31236e-09	-1.26226	2.39531e-09	-1.31236e-09	-1.31743
67670348	chr14:67670348:A:G	4.42159e-67	-2.78155	-3.24751e-10	6.8065e-18	-2.73717	-3.24751e-10	5.54448e-10	-2.78072	-3.24751e-10
67670384	chr14:67670384:T:C	4.58021e-67	-1.49561	-1.25069	1.90005e-18	-2.7629	-1.25027	4.12788e-10	-1.93574	-1.14003
67670815	chr14:67670815:C:T	2.24344e-66	-1.31236e-09	-1.15745	3.30655e-17	-1.31236e-09	-1.15656	2.46081e-09	-1.31236e-09	-1.29045
67670818	chr14:67670818:G:A	3.48832e-66	-1.31236e-09	-0.716043	5.08991e-17	-1.31236e-09	-0.725204	5.52373e-09	-1.31236e-09	-0.481888
67670870	chr14:67670870:T:C	2.04634e-67	-2.26474	-1.28726	3.20788e-18	-2.19992	-1.28952	2.182e-10	-2.57182	-1.14146
67671302	chr14:67671302:G:A	2.31563e-67	-2.65573	-0.772637	3.32167e-18	-2.67407	-0.780518	3.04051e-09	-0.293205	-0.785713
67671551	chr14:67671551:A:G	3.63778e-66	-1.31236e-09	-0.674088	5.40818e-17	-1.31236e-09	-0.664552	3.89835e-09	-1.31236e-09	-0.830389
67671667	chr14:67671667:T:C	2.83959e-67	-2.57963	-0.644761	3.31528e-18	-2.73907	-0.717438	5.18901e-10	-2.60779	-0.239195
67671718	chr14:67671718:G:A	5.97123e-66	-1.31236e-09	-0.17851	8.32985e-17	-1.31236e-09	-0.23262	4.76939e-09	-1.31236e-09	-0.628722
67671879	chr14:67671879:G:A	1.93618e-66	-1.31236e-09	-1.30474	2.85464e-17	-1.31236e-09	-1.30352	2.51132e-09	-1.31236e-09	-1.27013
67672381	chr14:67672381:A:G	2.32932e-67	-2.69298	-0.729493	3.35035e-18	-2.70754	-0.738445	2.68935e-09	-0.458697	-0.742945
67672683	chr14:67672683:T:C	2.37042e-67	-2.67981	-0.725174	3.39956e-18	-2.69677	-0.734634	2.85725e-09	-0.401853	-0.739228
67673587	chr14:67673587:T:C	2.86783e-67	-2.58149	-0.633	3.34917e-18	-2.74002	-0.706318	5.26254e-10	-2.60936	-0.22355
67674292	chr14:67674292:G:A	5.84735e-66	-1.31236e-09	-0.199474	8.16659e-17	-1.31236e-09	-0.252414	4.69066e-09	-1.31236e-09	-0.64537
67674312	chr14:67674312:A:G	1.47506e-67	-2.64496	-1.23439	1.93188e-18	-2.76853	-1.22803	1.61276e-10	-2.70011	-1.31547
67674388	chr14:67674388:C:T	2.17005e-66	-1.31236e-09	-1.19071	3.19343e-17	-1.31236e-09	-1.19137	2.42735e-09	-1.31236e-09	-1.30414
67675057	chr14:67675057:G:A	2.16616e-66	-1.31236e-09	-1.1925	3.18049e-17	-1.31236e-09	-1.19543	2.55912e-09	-1.31236e-09	-1.25128
67675103	chr14:67675103:C:T	2.10594e-66	-1.31236e-09	-1.2207	3.14027e-17	-1.31236e-09	-1.20816	3.09565e-09	-1.31236e-09	-1.06094
67675123	chr14:67675123:G:A	2.03978e-66	-1.31236e-09	-1.25262	3.02347e-17	-1.31236e-09	-1.24606	2.45526e-09	-1.31236e-09	-1.29271
67675224	chr14:67675224:C:A	2.28568e-66	-1.31236e-09	-1.1388	3.3672e-17	-1.31236e-09	-1.13838	2.4808e-09	-1.31236e-09	-1.28236
67675572	chr14:67675572:G:A	2.65895e-66	-1.31236e-09	-0.987532	3.83686e-17	-1.31236e-09	-1.00781	3.79853e-09	-1.31236e-09	-0.856328
67675576	chr14:67675576:CTA:C	1.07005e-66	-1.53991	-0.357845	4.43048e-18	-2.77898	-0.387559	3.90375e-10	-2.62551	-0.506076
67675726	chr14:67675726:C:T	2.26172e-67	-2.24753	-1.20439	5.31793e-18	-1.76667	-1.21729	5.96278e-10	-2.20176	-0.506226
67675835	chr14:67675835:C:G	2.27391e-67	-2.70319	-0.743353	3.30239e-18	-2.70782	-0.752588	2.73701e-09	-0.42244	-0.761634
67676040	chr14:67676040:T:C	2.01897e-66	-1.31236e-09	-1.26288	2.99361e-17	-1.31236e-09	-1.25599	2.44147e-09	-1.31236e-09	-1.29834
67676223	chr14:67676223:G:A	4.337e-67	-1.5375	-1.26336	1.87877e-18	-2.76122	-1.26322	4.08823e-10	-1.92265	-1.16277
67676254	chr14:67676254:G:A	2.29449e-66	-1.31236e-09	-1.13495	3.44584e-17	-1.31236e-09	-1.1153	2.54324e-09	-1.31236e-09	-1.2575
67676403	chr14:67676403:C:T	6.84217e-67	-2.34494	-3.24751e-10	7.13202e-18	-2.69046	-3.24751e-10	7.20621e-10	-2.51858	-3.24751e-10
67676435	chr14:67676435:G:T	2.14934e-66	-1.31236e-09	-1.2003	3.16309e-17	-1.31236e-09	-1.20091	2.41967e-09	-1.31236e-09	-1.30731
67676457	chr14:67676457:T:C	2.09693e-66	-1.31236e-09	-1.22499	3.05041e-17	-1.31236e-09	-1.23719	2.39735e-09	-1.31236e-09	-1.31658
67677342	chr14:67677342:TTTTG:T	2.0358e-67	-2.45259	-1.10457	6.07165e-17	0.590686	-1.13952	1.12503e-09	-0.875843	-1.19729
67677474	chr14:67677474:A:G	1.56889e-67	-2.51509	-1.3026	1.83871e-18	-2.74581	-1.30018	1.78308e-10	-2.64615	-1.26904
67677612	chr14:67677612:T:C	6.21296e-66	-1.31236e-09	-0.138825	8.65348e-17	-1.31236e-09	-0.194504	4.91865e-09	-1.31236e-09	-0.597908
67677706	chr14:67677706:T:C	2.6492e-67	-2.20431	-1.08948	2.20325e-18	-2.78101	-1.08411	2.02683e-09	-0.178824	-1.30565
67678773	chr14:67678773:A:G	2.65444e-66	-1.31236e-09	-0.989228	3.8073e-17	-1.31236e-09	-1.01554	2.50488e-09	-1.31236e-09	-1.2727
67678834	chr14:67678834:G:T	8.79957e-65	2.51183	-3.24751e-10	3.13879e-17	-1.20863	-3.24751e-10	1.00486e-09	-2.18609	-3.24751e-10
67678882	chr14:67678882:T:C	5.72976e-67	-1.98289	-0.539486	1.46904e-17	-1.38528	-0.582576	5.12111e-09	-1.89809	1.34052
67678943	chr14:67678943:G:A	3.14621e-67	-2.5087	-0.61315	3.53988e-18	-2.70345	-0.687508	5.7726e-10	-2.54112	-0.199288
67679014	chr14:67679014:C:T	1.56773e-67	-2.56344	-1.25497	5.06442e-17	0.538309	-1.26853	1.15851e-09	-0.72586	-1.31794
67679154	chr14:67679154:G:A	4.47804e-67	-2.76886	-3.24751e-10	7.38321e-18	-2.65584	-3.24751e-10	5.54726e-10	-2.78022	-3.24751e-10
67680648	chr14:67680648:G:A	4.46788e-67	-1.51596	-1.25517	1.88907e-18	-2.76381	-1.25515	4.20938e-10	-1.90714	-1.14907
67680795	chr14:67680795:A:G	3.22574e-66	-1.31236e-09	-0.794301	4.71159e-17	-1.31236e-09	-0.802439	5.0351e-09	-1.31236e-09	-0.574509
67681414	chr14:67681414:A:C	4.06615e-66	-1.31236e-09	-0.562767	5.74999e-17	-1.31236e-09	-0.603266	5.99514e-09	-1.31236e-09	-0.399993
67681520	chr14:67681520:T:C	7.88702e-67	-2.76375	0.560919	1.06423e-17	-2.76112	0.470906	6.54123e-09	-0.982597	0.66978
67681598	chr14:67681598:G:A	5.62637e-66	-1.31236e-09	-0.237998	7.70574e-17	-1.31236e-09	-0.3105	7.95813e-09	-1.31236e-09	-0.116747
67682099	chr14:67682099:G:A	7.21587e-66	-1.31236e-09	0.0108204	1.00605e-16	-1.31236e-09	-0.0438503	5.80047e-09	-1.31236e-09	-0.433003
67682563	chr14:67682563:C:T	4.25694e-66	-1.31236e-09	-0.516913	5.96055e-17	-1.31236e-09	-0.567302	3.87577e-09	-1.31236e-09	-0.836198
67682639	chr14:67682639:T:C	5.92512e-66	-1.31236e-09	-0.186261	8.26567e-17	-1.31236e-09	-0.240355	4.7394e-09	-1.31236e-09	-0.635032
67683109	chr14:67683109:A:G	5.47352e-66	0.893983	-1.15952	9.19856e-18	-1.26268	-1.17333	2.83089e-09	0.0819039	-1.23226
67683217	chr14:67683217:A:G	5.3275e-67	-2.59516	-3.24751e-10	5.63037e-16	1.67829	-3.24751e-10	7.29116e-09	-0.20428	-3.24751e-10
67683408	chr14:67683408:T:C	2.11251e-66	-1.31236e-09	-1.21759	3.10734e-17	-1.31236e-09	-1.2187	2.40365e-09	-1.31236e-09	-1.31395
67683547	chr14:67683547:C:T	5.16066e-66	-1.31236e-09	-0.324397	7.08555e-17	-1.31236e-09	-0.394408	7.23308e-09	-1.31236e-09	-0.212277
67684462	chr14:67684462:T:A	4.58108e-67	-2.74611	-3.24751e-10	7.66703e-18	-2.61812	-3.24751e-10	6.86106e-10	-2.56767	-3.24751e-10
67685267	chr14:67685267:C:G	2.26456e-67	-2.71056	-0.740104	3.29031e-18	-2.71558	-0.748492	2.61627e-09	-0.470097	-0.759097
67685694	chr14:67685694:C:T	3.35269e-66	-1.31236e-09	-0.755699	4.89397e-17	-1.31236e-09	-0.764462	5.27055e-09	-1.31236e-09	-0.528807
67685863	chr14:67685863:A:C	2.663e-67	-2.64091	-0.647685	3.25743e-18	-2.75463	-0.719483	4.89397e-10	-2.66334	-0.242186
67685867	chr14:67685867:C:T	2.3373e-67	-2.19735	-1.2217	5.61363e-18	-1.69656	-1.2333	5.98049e-10	-2.14717	-0.557858
67685870	chr14:67685870:C:A	2.08071e-66	-1.23275	-3.24751e-10	1.39758e-17	-2.01772	-3.24751e-10	5.9303e-10	-2.71345	-3.24751e-10
67686093	chr14:67686093:A:G	7.66104e-66	-1.31236e-09	0.0706856	1.03861e-16	-1.31236e-09	-0.0119989	7.18946e-09	-1.31236e-09	-0.218326
67686569	chr14:67686569:A:G	7.2982e-66	-1.31236e-09	0.0221649	9.91052e-17	-1.31236e-09	-0.0588687	6.91513e-09	-1.31236e-09	-0.25723
67686892	chr14:67686892:G:A	5.05256e-65	1.95702	-3.24751e-10	3.44415e-17	-1.11579	-3.24751e-10	1.13015e-09	-2.06859	-3.24751e-10
67686963	chr14:67686963:G:A	4.54871e-67	-2.7532	-3.24751e-10	8.8231e-18	-2.47768	-3.24751e-10	6.06468e-10	-2.69105	-3.24751e-10
67687188	chr14:67687188:A:G	2.74018e-67	-2.61611	-0.64391	3.32871e-18	-2.73744	-0.715023	5.04453e-10	-2.62759	-0.247628
67687414	chr14:67687414:AC:A	1.29206e-66	-1.51074	-0.198482	5.18238e-18	-2.7776	-0.232188	4.72073e-10	-2.61838	-0.323187
67687593	chr14:67687593:T:C	2.9571e-67	-2.19362	-0.990221	2.9754e-18	-2.57364	-0.99103	3.68778e-10	-2.41706	-0.771445
67688531	chr14:67688531:G:C	3.86375e-67	-2.65958	-0.256828	4.70252e-18	-2.7629	-0.344049	7.34002e-10	-2.68055	0.180367
67688752	chr14:67688752:C:T	7.32686e-66	-1.31236e-09	0.0260849	1.02203e-16	-1.31236e-09	-0.0280891	5.84405e-09	-1.31236e-09	-0.425517
67688892	chr14:67688892:CCT:C	2.90244e-66	-1.31236e-09	-0.89991	4.26902e-17	-1.31236e-09	-0.901082	5.20782e-09	-1.31236e-09	-0.540781
67688937	chr14:67688937:G:A	7.39006e-66	-1.31236e-09	0.034673	1.00066e-16	-1.31236e-09	-0.049219	6.99214e-09	-1.31236e-09	-0.246155
67689470	chr14:67689470:C:A	5.44999e-65	2.03274	-3.24751e-10	3.28269e-17	-1.1638	-3.24751e-10	1.09399e-09	-2.10111	-3.24751e-10
67690047	chr14:67690047:C:A	1.92051e-66	-1.31236e-09	-1.31287	2.83761e-17	-1.31236e-09	-1.3095	2.51926e-09	-1.31236e-09	-1.26698
67690125	chr14:67690125:A:G	4.34232e-67	-1.5276	-1.27204	1.8608e-18	-2.76208	-1.27196	4.03969e-10	-1.91987	-1.17749
67690794	chr14:67690794:G:T	2.29058e-66	-1.31236e-09	-1.13666	3.37638e-17	-1.31236e-09	-1.13566	2.48299e-09	-1.31236e-09	-1.28148
67691855	chr14:67691855:C:T	1.98834e-66	-1.31236e-09	-1.27816	2.93772e-17	-1.31236e-09	-1.27483	2.62336e-09	-1.31236e-09	-1.22648
67692909	chr14:67692909:G:A	2.74105e-67	-2.61967	-0.640032	3.31475e-18	-2.74497	-0.711702	5.03114e-10	-2.64423	-0.233648
67693164	chr14:67693164:T:C	2.06545e-64	3.36506	-3.24751e-10	8.71644e-18	-2.48984	-3.24751e-10	5.84566e-10	-2.72783	-3.24751e-10
67693547	chr14:67693547:A:G	4.71227e-67	-2.71788	-3.24751e-10	6.67661e-18	-2.75644	-3.24751e-10	5.82158e-10	-2.73195	-3.24751e-10
67693852	chr14:67693852:C:T	6.94982e-66	-1.31236e-09	-0.0267471	9.71348e-17	-1.31236e-09	-0.0789511	5.59705e-09	-1.31236e-09	-0.468702
67694248	chr14:67694248:A:G	2.24614e-67	-2.20892	-1.24991	3.04098e-18	-2.28906	-1.25381	2.23016e-10	-2.4841	-1.20735
67695352	chr14:67695352:C:A	2.48544e-66	-1.31236e-09	-1.05501	3.828e-17	-1.31236e-09	-1.01012	2.69397e-09	-1.31236e-09	-1.19993
67695379	chr14:67695379:A:G	6.05598e-67	-2.00838	-0.458617	1.53016e-17	-1.4218	-0.505288	5.76213e-09	-1.92781	1.48817
67695610	chr14:67695610:G:C	1.99696e-66	-1.31236e-09	-1.27384	2.9264e-17	-1.31236e-09	-1.27869	2.62165e-09	-1.31236e-09	-1.22714
67695842	chr14:67695842:A:G	1.63566e-67	-2.59878	-1.17723	2.0975e-18	-2.74609	-1.16821	1.72557e-10	-2.6312	-1.31677
67695933	chr14:67695933:G:A	7.65974e-66	-1.31236e-09	0.0705161	1.06747e-16	-1.31236e-09	0.0154148	5.87507e-09	-1.31236e-09	-0.420224
67695984	chr14:67695984:T:C	7.31786e-66	-1.31236e-09	0.0248553	9.91584e-17	-1.31236e-09	-0.0583319	6.9257e-09	-1.31236e-09	-0.255703
67696075	chr14:67696075:A:G	2.13441e-67	-2.74972	-0.760137	3.17091e-18	-2.7483	-0.752728	1.55826e-09	-0.677756	-1.06962
67696238	chr14:67696238:A:G	4.48584e-67	-1.44929	-1.31783	1.77385e-18	-2.76388	-1.31802	1.52096e-10	-2.76697	-1.30722
67696440	chr14:67696440:A:T	3.1384e-67	-2.35882	-0.765514	8.25338e-18	-1.76275	-0.781674	2.15297e-10	-2.42925	-1.29742
67696584	chr14:67696584:G:T	2.08929e-66	-1.31236e-09	-1.22864	3.06552e-17	-1.31236e-09	-1.23225	2.4103e-09	-1.31236e-09	-1.31119
67696907	chr14:67696907:A:G	7.46235e-66	-1.31236e-09	0.044408	1.01052e-16	-1.31236e-09	-0.0394199	7.05251e-09	-1.31236e-09	-0.237559
67697081	chr14:67697081:T:C	2.22069e-66	-1.31236e-09	-1.16764	3.29658e-17	-1.31236e-09	-1.15958	2.73224e-09	-1.31236e-09	-1.18582
67697239	chr14:67697239:AG:A	1.95335e-66	-1.31236e-09	-1.29592	2.89326e-17	-1.31236e-09	-1.29008	2.66933e-09	-1.31236e-09	-1.20911
67698038	chr14:67698038:AGGACTGG:A	3.07223e-67	-2.50411	-0.641531	3.48183e-18	-2.69274	-0.714755	5.61478e-10	-2.53529	-0.232834
67698166	chr14:67698166:T:C	1.917e-66	-1.31236e-09	-1.3147	2.82113e-17	-1.31236e-09	-1.31533	2.39419e-09	-1.31236e-09	-1.3179
67698217	chr14:67698217:T:A	1.94054e-66	-1.31236e-09	-1.3025	2.85978e-17	-1.31236e-09	-1.30172	2.71172e-09	-1.31236e-09	-1.19336
67698377	chr14:67698377:G:A	2.28414e-66	-1.31236e-09	-1.13947	3.36654e-17	-1.31236e-09	-1.13858	2.48003e-09	-1.31236e-09	-1.28267
67698480	chr14:67698480:T:C	7.38334e-66	-1.31236e-09	0.0337639	1.00015e-16	-1.31236e-09	-0.0497308	6.98599e-09	-1.31236e-09	-0.247036
67699002	chr14:67699002:G:C	2.67793e-67	-2.64369	-0.639315	3.30361e-18	-2.74947	-0.710566	4.97356e-10	-2.662	-0.227391
67699168	chr14:67699168:A:G	1.95516e-67	-2.64357	-0.954011	2.57938e-18	-2.76685	-0.940653	1.68181e-10	-2.6776	-1.29605
67699183	chr14:67699183:G:A	4.81237e-67	-1.42778	-1.26907	1.8466e-18	-2.77319	-1.26852	4.42629e-10	-1.83334	-1.17262
67699452	chr14:67699452:T:C	1.93285e-66	-1.31236e-09	-1.30647	2.86009e-17	-1.31236e-09	-1.30161	2.56252e-09	-1.31236e-09	-1.24995
67699693	chr14:67699693:A:G	4.7374e-67	-1.44558	-1.26698	1.85365e-18	-2.77131	-1.26658	4.36797e-10	-1.85101	-1.16822
67700209	chr14:67700209:G:A	4.84185e-67	-1.42994	-1.26081	1.86226e-18	-2.77287	-1.26039	4.47833e-10	-1.83605	-1.15823
67700438	chr14:67700438:G:A	2.19081e-67	-2.71191	-0.771867	3.1749e-18	-2.72018	-0.779596	2.47346e-09	-0.49352	-0.791805
67700464	chr14:67700464:C:G	8.17428e-66	-1.31236e-09	0.13553	1.14242e-16	-1.31236e-09	0.0832728	6.40859e-09	-1.31236e-09	-0.333303
67700887	chr14:67700887:C:T	4.43924e-67	-2.77756	-3.24751e-10	6.70523e-18	-2.75216	-3.24751e-10	1.66428e-09	-1.68155	-3.24751e-10
67701142	chr14:67701142:C:G	1.94299e-66	-1.31236e-09	-1.30123	2.86178e-17	-1.31236e-09	-1.30102	2.40515e-09	-1.31236e-09	-1.31333
67701148	chr14:67701148:C:T	1.53625e-67	-2.64981	-1.1889	2.03287e-18	-2.76573	-1.17987	1.64719e-10	-2.67665	-1.3178
67701573	chr14:67701573:G:A	1.97953e-66	-1.31236e-09	-1.2826	2.93653e-17	-1.31236e-09	-1.27524	2.41511e-09	-1.31236e-09	-1.3092
67701702	chr14:67701702:A:G	1.56498e-67	-2.60178	-1.2184	2.00918e-18	-2.74637	-1.21095	1.72204e-10	-2.63235	-1.31767
67701800	chr14:67701800:G:A	1.20689e-67	-2.77323	-1.30677	3.203e-18	-2.18479	-1.30617	1.68748e-10	-2.65315	-1.31714
67701947	chr14:67701947:C:T	2.23489e-66	-1.31236e-09	-1.16127	3.29607e-17	-1.31236e-09	-1.15973	2.45683e-09	-1.31236e-09	-1.29207
67702169	chr14:67702169:A:T	3.10538e-67	-2.53138	-0.603532	3.54776e-18	-2.71003	-0.678701	5.73557e-10	-2.56483	-0.182007
67702283	chr14:67702283:T:A	2.50139e-67	-2.76308	-0.588122	3.73486e-18	-2.72575	-0.611588	6.85325e-10	-2.3608	-0.208007
67702463	chr14:67702463:G:A	3.01536e-66	-1.31236e-09	-0.861745	4.1608e-17	-1.31236e-09	-0.926758	5.28361e-09	-1.31236e-09	-0.526332
67702810	chr14:67702810:T:C	5.94519e-67	-2.07109	-0.414376	1.4404e-17	-1.52395	-0.463594	5.94268e-09	-1.98979	1.58101
67703193	chr14:67703193:A:T	4.54298e-67	-2.75446	-3.24751e-10	6.54921e-18	-2.77571	-3.24751e-10	1.15073e-09	-2.05055	-3.24751e-10
67703550	chr14:67703550:C:T	4.92031e-67	-1.41029	-1.26439	1.85116e-18	-2.77466	-1.26458	4.5437e-10	-1.8162	-1.16359
67704552	chr14:67704552:G:A	2.03045e-67	-2.71262	-0.847164	2.95428e-18	-2.71595	-0.855846	2.37032e-09	-0.461581	-0.866335
67704623	chr14:67704623:T:C	2.07298e-67	-2.69656	-0.842503	3.0164e-18	-2.69976	-0.851224	2.60468e-09	-0.372145	-0.861487
67704715	chr14:67704715:A:G	2.04762e-66	-1.31236e-09	-1.24878	3.01935e-17	-1.31236e-09	-1.24742	2.52372e-09	-1.31236e-09	-1.26521
67705011	chr14:67705011:C:A	2.11634e-67	-2.69744	-0.820925	3.07709e-18	-2.7011	-0.829968	2.63146e-09	-0.383343	-0.84006
67705173	chr14:67705173:T:C	1.3299e-67	-2.69202	-1.29092	1.21691e-16	1.4461	-1.29966	2.21853e-09	-0.0808237	-1.31327
67705312	chr14:67705312:T:A	1.94182e-66	-1.31236e-09	-1.30184	2.85497e-17	-1.31236e-09	-1.30341	2.39911e-09	-1.31236e-09	-1.31585
67706177	chr14:67706177:C:T	5.97863e-67	-1.29316	-1.18669	1.99076e-18	-2.78085	-1.18568	5.69573e-10	-1.71399	-1.03982
67706718	chr14:67706718:G:A	2.37287e-67	-2.55025	-0.853698	2.84757e-18	-2.70395	-0.904636	4.33655e-10	-2.54395	-0.482498
67707110	chr14:67707110:A:G	1.96791e-66	-1.31236e-09	-1.28849	2.91724e-17	-1.31236e-09	-1.28183	2.71297e-09	-1.31236e-09	-1.1929
67707211	chr14:67707211:A:G	4.68078e-67	-2.72458	-3.24751e-10	6.63686e-18	-2.76241	-3.24751e-10	5.77921e-10	-2.73926	-3.24751e-10
67707385	chr14:67707385:G:A	2.27153e-67	-2.54648	-0.901116	2.73309e-18	-2.69989	-0.949727	4.1204e-10	-2.53748	-0.540094
67707716	chr14:67707716:A:G	2.1193e-66	-1.31236e-09	-1.21438	3.16655e-17	-1.31236e-09	-1.19982	2.44017e-09	-1.31236e-09	-1.29887
67707907	chr14:67707907:A:G	1.94206e-66	-1.31236e-09	-1.30171	2.86783e-17	-1.31236e-09	-1.29891	2.47696e-09	-1.31236e-09	-1.28391
67707969	chr14:67707969:T:A	2.06314e-67	-2.68194	-0.861876	3.00146e-18	-2.68541	-0.870543	2.73676e-09	-0.303565	-0.880601
67708244	chr14:67708244:G:A	2.6757e-67	-2.54764	-0.736198	3.15671e-18	-2.70451	-0.801013	4.76515e-10	-2.58004	-0.352155
67708308	chr14:67708308:C:T	5.99822e-66	-1.31236e-09	-0.173999	8.42308e-17	-1.31236e-09	-0.22149	4.96886e-09	-1.31236e-09	-0.587751
67708326	chr14:67708326:G:A	9.41923e-66	-1.31236e-09	0.277291	1.28884e-16	-1.31236e-09	0.203862	2.08455e-08	-1.31236e-09	0.846197
67708767	chr14:67708767:G:A	2.55095e-67	-2.58916	-0.742424	3.07237e-18	-2.72577	-0.806829	4.55309e-10	-2.61775	-0.359972
67708776	chr14:67708776:G:A	2.08284e-67	-2.69607	-0.838241	3.03668e-18	-2.69716	-0.847122	2.65096e-09	-0.358856	-0.857164
67708789	chr14:67708789:A:C	2.14421e-66	-1.31236e-09	-1.20269	3.14803e-17	-1.31236e-09	-1.20569	2.53549e-09	-1.31236e-09	-1.26055
67708833	chr14:67708833:G:A	1.91098e-66	-1.31236e-09	-1.31785	2.81555e-17	-1.31236e-09	-1.31731	2.41738e-09	-1.31236e-09	-1.30826
67708883	chr14:67708883:C:T	2.17431e-67	-2.68976	-0.80158	3.16058e-18	-2.69335	-0.810947	2.79003e-09	-0.343582	-0.821306
67708930	chr14:67708930:C:T	2.32123e-67	-2.56222	-0.86373	2.80187e-18	-2.70992	-0.914848	4.25875e-10	-2.55513	-0.48942
67708994	chr14:67708994:C:T	3.65857e-67	-2.16785	-0.803122	3.6676e-18	-2.49111	-0.864401	6.32028e-10	-2.20531	-0.444456
67709081	chr14:67709081:G:A	2.00945e-66	-1.31236e-09	-1.2676	2.9847e-17	-1.31236e-09	-1.25897	2.43503e-09	-1.31236e-09	-1.30098
67709229	chr14:67709229:T:C	5.68371e-67	-1.40243	-1.12801	2.12458e-18	-2.77496	-1.12651	5.6198e-10	-1.8088	-0.958434
67709280	chr14:67709280:C:T	6.06353e-66	-1.31236e-09	-0.16317	8.51266e-17	-1.31236e-09	-0.210911	5.01201e-09	-1.31236e-09	-0.579104
67709637	chr14:67709637:G:A	1.21403e-65	0.531068	-3.24751e-10	1.01008e-17	-2.34243	-3.24751e-10	6.9805e-10	-2.55041	-3.24751e-10
67709874	chr14:67709874:G:A	2.29931e-67	-2.5719	-0.863536	2.78588e-18	-2.71562	-0.914868	4.21893e-10	-2.56511	-0.488836
67710177	chr14:67710177:C:T	2.4998e-67	-2.59403	-0.757807	3.01756e-18	-2.7292	-0.821407	4.44356e-10	-2.62188	-0.380193
67710264	chr14:67710264:G:A	5.97794e-66	-1.31236e-09	-0.177386	8.46251e-17	-1.31236e-09	-0.216819	4.04836e-09	-1.31236e-09	-0.792629
67710313	chr14:67710313:G:A	2.34705e-67	-2.5549	-0.859984	2.81891e-18	-2.70818	-0.910526	4.27821e-10	-2.54929	-0.490702
67711103	chr14:67711103:A:T	3.76225e-67	-2.15037	-0.792658	3.73841e-18	-2.48196	-0.854425	6.50633e-10	-2.18961	-0.431138
67711184	chr14:67711184:G:A	2.36094e-67	-2.44157	-0.967417	8.23737e-18	-1.56587	-0.980497	2.32674e-10	-2.33093	-1.31813
67711230	chr14:67711230:G:A	1.35473e-67	-2.67973	-1.28471	1.14682e-16	1.38149	-1.29438	2.10287e-09	-0.132257	-1.31538
67711245	chr14:67711245:G:C	1.94182e-66	-1.31236e-09	-1.30184	2.85497e-17	-1.31236e-09	-1.30341	2.39911e-09	-1.31236e-09	-1.31585
67711941	chr14:67711941:C:T	2.56809e-67	-2.48115	-0.843739	2.95356e-18	-2.67463	-0.897405	5.25004e-10	-2.49287	-0.342427
67712248	chr14:67712248:CT:C	3.64549e-67	-2.16244	-0.812118	3.64005e-18	-2.49035	-0.872699	6.27106e-10	-2.20103	-0.456557
67712363	chr14:67712363:T:G	2.27984e-67	-2.55984	-0.884101	2.7512e-18	-2.71013	-0.932886	4.15176e-10	-2.55336	-0.516631
67712826	chr14:67712826:A:G	2.32343e-67	-2.57429	-0.850709	2.81592e-18	-2.71903	-0.900732	4.24623e-10	-2.56887	-0.478627
67712836	chr14:67712836:A:G	2.16641e-67	-2.68242	-0.812552	3.14725e-18	-2.68657	-0.821951	2.8737e-09	-0.302885	-0.832458
67713286	chr14:67713286:A:C	4.77453e-67	-2.34377	-0.360978	4.93166e-18	-2.61192	-0.447455	9.76034e-10	-2.3899	0.174703
67713699	chr14:67713699:C:T	2.17778e-67	-2.68691	-0.802832	3.16483e-18	-2.69065	-0.812295	2.84102e-09	-0.323572	-0.823207
67713719	chr14:67713719:A:G	7.01773e-66	-1.31236e-09	-0.0170225	9.94171e-17	-1.31236e-09	-0.0557263	4.53717e-09	-1.31236e-09	-0.678638
67713961	chr14:67713961:A:G	2.29388e-67	-2.55008	-0.88772	2.75755e-18	-2.70516	-0.935545	4.13976e-10	-2.5442	-0.528686
67714095	chr14:67714095:A:T	2.67741e-66	-1.31236e-09	-0.980612	3.91501e-17	-1.31236e-09	-0.987648	2.55897e-09	-1.31236e-09	-1.25134
67714215	chr14:67714215:A:C	1.97186e-66	-1.31236e-09	-1.28648	2.89728e-17	-1.31236e-09	-1.28869	2.41712e-09	-1.31236e-09	-1.30836
67714319	chr14:67714319:T:A	1.97192e-66	-1.31236e-09	-1.28646	2.89737e-17	-1.31236e-09	-1.28866	2.41718e-09	-1.31236e-09	-1.30834
67714369	chr14:67714369:T:A	2.52685e-67	-2.27921	-1.06186	2.26256e-18	-2.7819	-1.05666	2.40862e-09	-0.0130336	-1.29885
67714716	chr14:67714716:T:C	2.23637e-67	-2.56181	-0.901381	2.7041e-18	-2.71174	-0.948543	4.01715e-10	-2.55606	-0.546895
67714751	chr14:67714751:G:A	7.33915e-66	-1.31236e-09	0.0277605	9.93549e-17	-1.31236e-09	-0.0563519	6.92543e-09	-1.31236e-09	-0.255742
67715138	chr14:67715138:A:T	2.13056e-66	-1.31236e-09	-1.20908	3.18962e-17	-1.31236e-09	-1.19256	3.19394e-09	-1.31236e-09	-1.02969
67715604	chr14:67715604:T:C	7.83096e-66	-1.31236e-09	0.0926222	1.05533e-16	-1.31236e-09	0.00397463	7.33076e-09	-1.31236e-09	-0.198862
67715665	chr14:67715665:C:A	9.97193e-67	-1.96827	-3.24751e-10	3.02772e-17	-1.24466	-3.24751e-10	1.44637e-09	-1.82189	-3.24751e-10
67715892	chr14:67715892:A:G	2.1497e-67	-2.56136	-0.941359	2.60769e-18	-2.7114	-0.985183	3.81572e-10	-2.55569	-0.598707
67716499	chr14:67716499:A:G	2.55319e-66	-1.31236e-09	-1.02812	3.93638e-17	-1.31236e-09	-0.982203	2.74594e-09	-1.31236e-09	-1.18082
67716579	chr14:67716579:G:A	2.22263e-67	-2.58669	-0.882664	2.71851e-18	-2.72535	-0.929622	3.94441e-10	-2.6169	-0.504322
67716682	chr14:67716682:G:A	2.41421e-67	-2.55665	-0.830022	2.90637e-18	-2.70774	-0.880403	4.23276e-10	-2.58747	-0.463198
67716833	chr14:67716833:G:A	1.97366e-66	-1.31236e-09	-1.28557	2.89431e-17	-1.31236e-09	-1.28972	2.69513e-09	-1.31236e-09	-1.1995
67716841	chr14:67716841:A:G	2.17511e-67	-2.61626	-0.874704	2.69645e-18	-2.74006	-0.923055	3.89748e-10	-2.64155	-0.491648
67717040	chr14:67717040:A:G	2.18204e-67	-2.58516	-0.902625	2.66976e-18	-2.72452	-0.94854	3.84225e-10	-2.6155	-0.531968
67717164	chr14:67717164:G:A	2.12122e-67	-2.59801	-0.918041	2.61316e-18	-2.73141	-0.963076	3.71752e-10	-2.62732	-0.553151
67717222	chr14:67717222:A:G	2.19551e-67	-2.58397	-0.897666	2.68296e-18	-2.72381	-0.944323	3.90469e-10	-2.61483	-0.516521
67717398	chr14:67717398:G:A	3.38162e-67	-2.1578	-0.891898	3.398e-18	-2.48646	-0.945407	5.6862e-10	-2.19638	-0.559108
67717399	chr14:67717399:A:T	4.91657e-67	-2.67544	-3.24751e-10	1.37062e-17	-2.0372	-3.24751e-10	6.642e-10	-2.60011	-3.24751e-10
67717717	chr14:67717717:A:G	5.69848e-67	-1.37983	-1.14802	2.07877e-18	-2.77609	-1.14719	5.57324e-10	-1.79372	-0.981827
67717933	chr14:67717933:A:G	8.22737e-66	-1.31236e-09	0.142004	1.10605e-16	-1.31236e-09	0.0509154	7.66884e-09	-1.31236e-09	-0.153776
67718264	chr14:67718264:G:C	4.78645e-67	-2.70226	-3.24751e-10	1.27388e-17	-2.1104	-3.24751e-10	6.40883e-10	-2.63585	-3.24751e-10
67718751	chr14:67718751:G:A	1.91307e-66	-1.31236e-09	-1.31675	2.8155e-17	-1.31236e-09	-1.31733	2.40409e-09	-1.31236e-09	-1.31377
67718788	chr14:67718788:T:G	2.01756e-66	-1.31236e-09	-1.26357	2.95833e-17	-1.31236e-09	-1.26784	2.39417e-09	-1.31236e-09	-1.31791
67718861	chr14:67718861:CTTTA:C	4.43218e-66	-1.31236e-09	-0.476572	6.27225e-17	-1.31236e-09	-0.51633	3.37592e-09	-1.31236e-09	-0.974274
67719318	chr14:67719318:T:C	1.98191e-66	-1.31236e-09	-1.2814	2.90529e-17	-1.31236e-09	-1.28593	2.71568e-09	-1.31236e-09	-1.1919
67719372	chr14:67719372:T:C	1.92311e-67	-2.68435	-0.929755	2.80035e-18	-2.68793	-0.937371	2.52882e-09	-0.313016	-0.950173
67719667	chr14:67719667:G:A	1.94235e-66	-1.31236e-09	-1.30156	2.86561e-17	-1.31236e-09	-1.29968	2.5166e-09	-1.31236e-09	-1.26803
67720290	chr14:67720290:CTT:C	3.83786e-67	-2.18958	-0.733557	9.00241e-18	-1.68537	-0.772185	2.90194e-09	-2.11346	0.9879
67720587	chr14:67720587:C:T	2.29986e-67	-2.57266	-0.862536	2.77106e-18	-2.71678	-0.919041	3.96832e-10	-2.60056	-0.514619
67720983	chr14:67720983:T:C	1.3644e-67	-2.67147	-1.28586	9.43626e-17	1.1868	-1.29471	1.52878e-09	-0.450541	-1.31593
67721437	chr14:67721437:G:A	4.69693e-66	-1.31236e-09	-0.418554	6.68094e-17	-1.31236e-09	-0.453206	3.47294e-09	-1.31236e-09	-0.945939
67721634	chr14:67721634:C:G	1.23014e-67	-2.7746	-1.28632	3.4333e-16	2.4793	-1.29566	5.61558e-09	0.849943	-1.31534
67721790	chr14:67721790:A:G	1.91044e-66	-1.31236e-09	-1.31813	2.81383e-17	-1.31236e-09	-1.31792	2.42533e-09	-1.31236e-09	-1.30497
67722104	chr14:67722104:C:T	2.17442e-66	-1.31236e-09	-1.1887	3.19541e-17	-1.31236e-09	-1.19075	2.55404e-09	-1.31236e-09	-1.25327
67722206	chr14:67722206:A:G	1.62654e-67	-2.62203	-1.15956	8.14421e-17	0.924886	-1.18004	1.28124e-09	-0.64775	-1.29536
67722491	chr14:67722491:A:G	1.93339e-66	-1.31236e-09	-1.30619	2.85199e-17	-1.31236e-09	-1.30445	2.51277e-09	-1.31236e-09	-1.26956
67722892	chr14:67722892:G:A	4.82217e-67	-2.69482	-3.24751e-10	1.29958e-17	-2.09042	-3.24751e-10	6.45955e-10	-2.62797	-3.24751e-10
67722902	chr14:67722902:A:C	5.56506e-66	-1.31236e-09	-0.248954	7.87806e-17	-1.31236e-09	-0.288384	3.84301e-09	-1.31236e-09	-0.844686
67723932	chr14:67723932:G:A	1.3664e-67	-2.63849	-1.31738	2.66105e-18	-2.35888	-1.31745	9.20332e-10	-0.988425	-1.28554
67724162	chr14:67724162:G:A	2.4162e-67	-2.7428	-0.643057	3.63367e-18	-2.72544	-0.639368	2.10997e-09	-0.596053	-0.848216
67724292	chr14:67724292:C:T	4.29307e-67	-2.18998	-0.621068	9.54107e-18	-1.74075	-0.6587	3.7589e-09	-2.13056	1.26374
67724398	chr14:67724398:T:G	3.10398e-67	-2.73678	-0.398582	4.45431e-18	-2.76414	-0.397042	8.74478e-10	-1.69372	-0.631355
67724645	chr14:67724645:A:T	3.5608e-66	-0.695476	-3.24751e-10	2.02301e-17	-1.64788	-3.24751e-10	5.56806e-10	-2.77648	-3.24751e-10
67724651	chr14:67724651:G:A	2.59659e-67	-2.42516	-0.888691	3.49752e-18	-2.48398	-0.919013	1.63596e-09	-0.769406	-0.929308
67724770	chr14:67724770:T:C	4.41926e-67	-2.78208	-3.24751e-10	6.51235e-18	-2.78135	-3.24751e-10	5.6858e-10	-2.75556	-3.24751e-10
67725068	chr14:67725068:A:G	2.17168e-66	-1.31236e-09	-1.18996	3.17226e-17	-1.31236e-09	-1.19802	3.09835e-09	-1.31236e-09	-1.06007
67725936	chr14:67725936:G:C	1.14822e-66	-2.77268	0.945427	1.50571e-17	-2.7821	0.838904	1.75339e-09	-2.78209	1.1527
67726585	chr14:67726585:A:G	6.23237e-66	-1.31236e-09	-0.135705	8.45159e-17	-1.31236e-09	-0.218111	6.02811e-09	-1.31236e-09	-0.394509
67726776	chr14:67726776:G:A	4.48402e-66	-1.31236e-09	-0.464942	6.56121e-17	-1.31236e-09	-0.47129	7.59763e-09	-1.31236e-09	-0.163106
67727014	chr14:67727014:G:A	2.12802e-67	-2.75856	-0.754296	2.9113e-18	-2.76826	-0.81819	3.85563e-10	-2.76842	-0.375569
67727373	chr14:67727373:AG:A	3.88774e-67	-2.25882	-0.651399	8.44772e-18	-1.83356	-0.687598	3.30964e-09	-2.20257	1.20847
67727376	chr14:67727376:G:C	4.00961e-67	-2.23889	-0.640465	8.77929e-18	-1.80586	-0.676794	3.45407e-09	-2.18126	1.22988
67727828	chr14:67727828:A:G	2.54921e-67	-2.0478	-1.28446	4.71315e-18	-1.81946	-1.28523	2.95884e-10	-2.17055	-1.23818
67729540	chr14:67729540:T:C	8.36157e-67	-2.1444	-3.24751e-10	7.32886e-18	-2.66323	-3.24751e-10	9.02049e-10	-2.29403	-3.24751e-10
67729547	chr14:67729547:C:T	4.6915e-67	-2.72229	-3.24751e-10	6.54044e-18	-2.77705	-3.24751e-10	5.71115e-10	-2.75111	-3.24751e-10
67729919	chr14:67729919:C:T	3.17942e-67	-2.64871	-0.462635	4.67043e-18	-2.61082	-0.502977	4.05243e-09	-0.201564	-0.590062
67729995	chr14:67729995:T:C	2.3905e-66	-1.31236e-09	-1.09396	3.48094e-17	-1.31236e-09	-1.10516	2.73369e-09	-1.31236e-09	-1.18529
67730004	chr14:67730004:C:T	8.18173e-67	-2.16614	-3.24751e-10	1.48348e-16	0.344508	-3.24751e-10	2.67488e-09	-1.20704	-3.24751e-10
67730295	chr14:67730295:A:G	2.78372e-67	-2.44429	-0.799967	7.26318e-18	-1.83867	-0.833562	8.00324e-09	-1.11815	1.00705
67730473	chr14:67730473:T:C	2.1667e-66	-1.31236e-09	-1.19225	3.17658e-17	-1.31236e-09	-1.19666	2.64391e-09	-1.31236e-09	-1.21868
67730861	chr14:67730861:C:T	1.34722e-66	-1.66742	-3.24751e-10	1.19622e-16	0.129283	-3.24751e-10	3.99563e-09	-0.80574	-3.24751e-10
67730875	chr14:67730875:A:C	5.84024e-67	-2.50328	-3.24751e-10	2.13147e-15	3.00952	-3.24751e-10	4.12047e-08	1.52761	-3.24751e-10
67730884	chr14:67730884:G:A	4.50745e-67	-2.76232	-3.24751e-10	6.90649e-18	-2.72259	-3.24751e-10	1.89175e-09	-1.55344	-3.24751e-10
67731212	chr14:67731212:T:C	1.91409e-66	-1.31236e-09	-1.31622	2.82623e-17	-1.31236e-09	-1.31352	2.41694e-09	-1.31236e-09	-1.30844
67731458	chr14:67731458:G:A	1.93007e-66	-1.31236e-09	-1.30791	2.83962e-17	-1.31236e-09	-1.30879	2.75167e-09	-1.31236e-09	-1.17873
67732047	chr14:67732047:A:G	1.02608e-65	-1.31236e-09	0.362872	1.38759e-16	-1.31236e-09	0.277685	2.30477e-08	-1.31236e-09	0.946625
67732075	chr14:67732075:C:T	2.51523e-66	-1.31236e-09	-1.0431	3.63601e-17	-1.31236e-09	-1.06158	3.57269e-09	-1.31236e-09	-0.917623
67732113	chr14:67732113:TG:GG	1.95458e-66	-1.31236e-09	-1.29529	2.86873e-17	-1.31236e-09	-1.29859	2.61505e-09	-1.31236e-09	-1.22966
67732515	chr14:67732515:T:C	2.25672e-67	-2.65421	-0.799927	3.35165e-18	-2.61128	-0.834315	2.96204e-09	-0.223575	-0.881488
67732881	chr14:67732881:G:A	1.83418e-67	-2.77967	-0.881785	2.65197e-18	-2.74068	-0.939066	3.23354e-10	-2.7817	-0.538252
67732911	chr14:67732911:G:C	3.39208e-67	-2.77437	-0.272237	4.93867e-18	-2.78195	-0.276004	1.14344e-09	-1.41306	-0.643841
67732943	chr14:67732943:A:G	1.79642e-67	-2.78174	-0.900515	2.71774e-18	-2.70007	-0.955182	3.17061e-10	-2.77797	-0.56163
67733331	chr14:67733331:C:T	1.91045e-66	-1.31236e-09	-1.31812	2.81297e-17	-1.31236e-09	-1.31823	2.46499e-09	-1.31236e-09	-1.28876
67733666	chr14:67733666:C:A	6.17818e-66	1.09833	-1.24277	9.64838e-18	-1.13613	-1.25213	3.3609e-09	0.311806	-1.29054
67734233	chr14:67734233:T:C	1.02728e-65	-1.31236e-09	0.364037	1.38966e-16	-1.31236e-09	0.279177	2.30664e-08	-1.31236e-09	0.947436
67734926	chr14:67734926:G:A	1.75916e-67	-2.78005	-0.92316	2.67795e-18	-2.69232	-0.977681	3.07585e-10	-2.77661	-0.593337
67735416	chr14:67735416:T:C	3.27711e-67	-2.78091	-0.300181	4.75665e-18	-2.73714	-0.358369	2.33717e-10	-2.71365	-0.930938
67736427	chr14:67736427:G:C	4.6768e-67	-2.72543	-3.24751e-10	7.99552e-18	-2.57617	-3.24751e-10	7.18005e-10	-2.52222	-3.24751e-10
67736692	chr14:67736692:T:C	3.62309e-67	-2.68589	-0.294831	5.4649e-18	-2.66638	-0.290326	3.29749e-09	-0.275142	-0.722639
67737262	chr14:67737262:T:C	2.48581e-66	-1.31236e-09	-1.05486	3.57502e-17	-1.31236e-09	-1.07849	2.44238e-09	-1.31236e-09	-1.29797
67737869	chr14:67737869:C:T	4.39315e-66	-1.31236e-09	-0.485415	6.42923e-17	-1.31236e-09	-0.491611	7.4613e-09	-1.31236e-09	-0.181212
67738359	chr14:67738359:ATATACT:A	3.2823e-67	-2.78075	-0.29875	4.65037e-18	-2.76132	-0.356788	2.21418e-10	-2.74564	-0.953005
67738518	chr14:67738518:G:A	2.85696e-67	-2.23888	-0.97941	2.94975e-18	-2.59358	-0.979749	5.3415e-10	-1.82991	-0.988116
67738658	chr14:67738658:A:C	5.87514e-67	-2.21508	-0.282233	5.02983e-18	-2.70901	-0.330651	7.89934e-10	-2.47937	0.0526231
67738820	chr14:67738820:C:T	3.57285e-67	-2.14202	-0.852667	3.14853e-18	-2.6469	-0.861212	8.67349e-10	-1.78171	-0.551544
67739414	chr14:67739414:A:C	1.91054e-66	-1.31236e-09	-1.31808	2.81306e-17	-1.31236e-09	-1.31819	2.41424e-09	-1.31236e-09	-1.30956
67739675	chr14:67739675:T:C	2.03207e-66	-1.31236e-09	-1.25641	2.98759e-17	-1.31236e-09	-1.258	2.43866e-09	-1.31236e-09	-1.29949
67739685	chr14:67739685:T:C	2.1373e-67	-2.21265	-1.29585	2.77834e-17	-0.0305407	-1.30007	6.76307e-10	-1.27871	-1.30334
67739761	chr14:67739761:G:A	3.4037e-67	-2.683	-0.360188	5.14812e-18	-2.65987	-0.356544	3.26362e-09	-0.23645	-0.771656
67740174	chr14:67740174:T:G	3.38161e-66	-2.66234	1.91523	4.42892e-17	-2.661	1.79669	3.83101e-08	-0.37375	1.82852
67740469	chr14:67740469:ATTT:A	3.16484e-66	-1.31236e-09	-0.81336	4.60134e-17	-1.31236e-09	-0.826117	7.47134e-09	-1.31236e-09	-0.179867
67741172	chr14:67741172:C:A	4.08941e-67	-1.91865	-0.940998	2.78097e-18	-2.65691	-0.975338	4.18401e-10	-2.74166	-0.320593
67741202	chr14:67741202:G:A	2.48947e-66	-1.31236e-09	-1.05339	3.70306e-17	-1.31236e-09	-1.04331	2.83925e-09	-1.31236e-09	-1.1474
67741234	chr14:67741234:T:A	2.98385e-66	-1.31236e-09	-0.872247	4.34156e-17	-1.31236e-09	-0.884232	6.83282e-09	-1.31236e-09	-0.269205
67741680	chr14:67741680:A:G	9.95965e-66	-1.31236e-09	0.33308	1.34837e-16	-1.31236e-09	0.249014	2.22553e-08	-1.31236e-09	0.911637
67741959	chr14:67741959:G:T	4.25017e-65	1.78408	-3.24751e-10	3.01231e-17	-1.24976	-3.24751e-10	1.04934e-09	-2.14278	-3.24751e-10
67741960	chr14:67741960:A:G	1.74777e-67	-2.78067	-0.92904	2.56847e-18	-2.72986	-0.981883	3.03767e-10	-2.78205	-0.60038
67742003	chr14:67742003:G:A	2.78358e-67	-2.42636	-0.817946	7.29738e-18	-1.81701	-0.850521	8.14282e-09	-1.07449	0.980684
67742148	chr14:67742148:A:G	2.16366e-66	-1.31236e-09	-1.19366	3.17463e-17	-1.31236e-09	-1.19727	2.64106e-09	-1.31236e-09	-1.21976
67742151	chr14:67742151:A:G	1.91342e-66	-1.31236e-09	-1.31657	2.82118e-17	-1.31236e-09	-1.31531	2.67384e-09	-1.31236e-09	-1.20743
67742690	chr14:67742690:G:A	2.11216e-66	-1.31236e-09	-1.21775	3.13547e-17	-1.31236e-09	-1.20968	2.5398e-09	-1.31236e-09	-1.25886
67742843	chr14:67742843:T:C	7.5335e-67	-1.00852	-1.24017	8.4754e-18	-1.2703	-1.24758	4.38472e-10	-1.6974	-1.318
67743272	chr14:67743272:G:A	4.16998e-66	-1.31236e-09	-0.537552	6.11889e-17	-1.31236e-09	-0.541084	1.02364e-08	-1.31236e-09	0.135004
67743469	chr14:67743469:G:T	6.58168e-66	-1.31236e-09	-0.0811718	8.92374e-17	-1.31236e-09	-0.163751	6.23379e-09	-1.31236e-09	-0.360957
67743690	chr14:67743690:G:A	1.95109e-66	-1.31236e-09	-1.29708	2.86883e-17	-1.31236e-09	-1.29856	2.39816e-09	-1.31236e-09	-1.31624
67743840	chr14:67743840:G:T	2.35483e-66	-1.31236e-09	-1.109	3.43082e-17	-1.31236e-09	-1.11967	2.68361e-09	-1.31236e-09	-1.20378
67743952	chr14:67743952:A:C	2.58462e-66	-1.31236e-09	-1.01588	3.81473e-17	-1.31236e-09	-1.01359	4.54732e-09	-1.31236e-09	-0.676404
67744066	chr14:67744066:G:T	2.10548e-66	-1.31236e-09	-1.22092	3.13775e-17	-1.31236e-09	-1.20896	2.84899e-09	-1.31236e-09	-1.14398
67744447	chr14:67744447:T:C	5.95322e-66	-1.31236e-09	-0.18153	8.11821e-17	-1.31236e-09	-0.258356	5.69005e-09	-1.31236e-09	-0.452222
67744595	chr14:67744595:G:T	2.9859e-67	-2.36722	-0.80693	3.0449e-18	-2.74625	-0.795329	1.64553e-08	1.84568	-1.23597
67745174	chr14:67745174:G:A	2.63838e-67	-2.35836	-0.939518	2.52454e-18	-2.77509	-0.953902	2.18276e-10	-2.68899	-1.02395
67746668	chr14:67746668:G:A	2.37511e-66	-1.31236e-09	-1.10042	3.54051e-17	-1.31236e-09	-1.0882	2.58996e-09	-1.31236e-09	-1.2393
67746854	chr14:67746854:C:T	1.06577e-66	-2.66739	0.765625	1.50127e-17	-2.62176	0.675609	1.44484e-09	-2.60915	0.786202
67747075	chr14:67747075:A:G	3.4628e-67	-2.31846	-0.70751	4.38952e-18	-2.46797	-0.70786	6.11833e-10	-1.95894	-0.723298
67747303	chr14:67747303:T:C	2.13753e-66	-1.31236e-09	-1.20581	3.12548e-17	-1.31236e-09	-1.21288	3.01686e-09	-1.31236e-09	-1.08673
67747321	chr14:67747321:CA:C	2.31555e-66	-1.31236e-09	-1.12581	3.48025e-17	-1.31236e-09	-1.10536	2.56168e-09	-1.31236e-09	-1.25028
67747427	chr14:67747427:A:G	2.08122e-66	-1.31236e-09	-1.23251	3.01778e-17	-1.31236e-09	-1.24795	2.43834e-09	-1.31236e-09	-1.29962
67748071	chr14:67748071:T:C	2.18408e-67	-2.32448	-1.16237	2.00691e-18	-2.77219	-1.18627	3.4655e-09	-0.267596	-0.68049
67748348	chr14:67748348:C:T	1.98129e-66	-1.31236e-09	-1.28172	2.93342e-17	-1.31236e-09	-1.2763	2.40775e-09	-1.31236e-09	-1.31225
67749047	chr14:67749047:T:C	7.06509e-66	-1.31236e-09	-0.0102966	9.54517e-17	-1.31236e-09	-0.0964297	6.64309e-09	-1.31236e-09	-0.297365
67749669	chr14:67749669:G:C	2.05391e-66	-1.31236e-09	-1.24572	3.08839e-17	-1.31236e-09	-1.22482	2.42396e-09	-1.31236e-09	-1.30554
67749671	chr14:67749671:T:C	1.10486e-66	-1.86574	-3.24751e-10	3.32788e-17	-1.15013	-3.24751e-10	1.5925e-09	-1.72564	-3.24751e-10
67750001	chr14:67750001:G:C	1.93459e-66	-1.31236e-09	-1.30556	2.84351e-17	-1.31236e-09	-1.30742	2.39351e-09	-1.31236e-09	-1.31818
67750219	chr14:67750219:C:A	4.89057e-67	-2.22296	-0.457773	1.08479e-17	-1.77025	-0.500826	4.27121e-09	-2.2169	1.47785
67750323	chr14:67750323:C:T	3.93677e-67	-1.82472	-1.07297	1.26966e-17	-0.995703	-1.11801	1.14033e-09	-1.35073	-0.708894
67750334	chr14:67750334:C:T	2.28319e-67	-2.31463	-1.12785	2.09095e-18	-2.78014	-1.1373	2.31982e-10	-2.71647	-0.935566
67750336	chr14:67750336:C:G	4.62714e-66	-1.31236e-09	-0.433522	6.76632e-17	-1.31236e-09	-0.440508	7.96641e-09	-1.31236e-09	-0.115708
67750491	chr14:67750491:T:A	2.86913e-67	-2.24395	-0.97009	3.18396e-18	-2.52473	-0.97219	5.31753e-10	-1.85927	-0.963245
67750643	chr14:67750643:AT:A	2.92553e-66	-1.31236e-09	-0.891988	4.2537e-17	-1.31236e-09	-0.904676	6.68168e-09	-1.31236e-09	-0.291573
67750869	chr14:67750869:C:G	2.22879e-66	-1.31236e-09	-1.164	3.24837e-17	-1.31236e-09	-1.17431	3.2141e-09	-1.31236e-09	-1.02339
67751007	chr14:67751007:C:T	5.9234e-67	-2.17622	-0.312921	2.19118e-17	-1.17412	-0.393907	3.50465e-09	-1.39866	0.461808
67751061	chr14:67751061:A:G	2.11425e-66	-1.31236e-09	-1.21676	3.09491e-17	-1.31236e-09	-1.22271	2.99247e-09	-1.31236e-09	-1.09484
67751271	chr14:67751271:C:A	4.13508e-66	-1.31236e-09	-0.545955	6.10792e-17	-1.31236e-09	-0.542879	1.18981e-08	-1.31236e-09	0.285435
67751415	chr14:67751415:A:G	4.6445e-66	-1.31236e-09	-0.429778	6.79147e-17	-1.31236e-09	-0.436798	8.00188e-09	-1.31236e-09	-0.111265
67751448	chr14:67751448:G:A	2.43655e-67	-2.12612	-1.25135	3.38497e-18	-2.19619	-1.23952	2.28509e-10	-2.64673	-1.02039
67751620	chr14:67751620:TC:T	1.63967e-67	-2.68696	-1.08659	2.83156e-18	-2.55629	-1.05793	1.0382e-09	-1.20081	-0.952647
67751790	chr14:67751790:G:A	4.2081e-67	-1.77499	-1.05605	1.22463e-17	-1.04804	-1.10178	1.11001e-09	-1.40423	-0.68234
67751846	chr14:67751846:C:T	4.59664e-66	-1.31236e-09	-0.440136	6.73204e-17	-1.31236e-09	-0.445587	7.92489e-09	-1.31236e-09	-0.120934
67752138	chr14:67752138:T:C	1.8464e-67	-2.60417	-1.05064	2.70202e-18	-2.63017	-1.03088	1.45857e-09	-0.88508	-0.928405
67752483	chr14:67752483:C:T	2.0617e-66	-1.24193	-3.24751e-10	1.37451e-17	-2.03437	-3.24751e-10	2.00098e-09	-1.49731	-3.24751e-10
67752815	chr14:67752815:A:G	2.70264e-66	-1.31236e-09	-0.971232	3.93085e-17	-1.31236e-09	-0.983609	4.49725e-09	-1.31236e-09	-0.687477
67752862	chr14:67752862:C:T	1.60745e-67	-2.49065	-1.30274	1.87808e-18	-2.72213	-1.30267	2.68822e-08	2.38781	-1.28729
67752868	chr14:67752868:A:G	4.75801e-66	-1.31236e-09	-0.405633	6.95124e-17	-1.31236e-09	-0.413545	8.16333e-09	-1.31236e-09	-0.0912902
67752887	chr14:67752887:C:G	5.05288e-66	-1.31236e-09	-0.345503	6.92491e-17	-1.31236e-09	-0.417341	4.7944e-09	-1.31236e-09	-0.623493
67753150	chr14:67753150:C:T	2.30346e-66	-1.31236e-09	-1.13105	3.36192e-17	-1.31236e-09	-1.13995	3.18161e-09	-1.31236e-09	-1.03355
67753219	chr14:67753219:A:T	4.72875e-66	-1.31236e-09	-0.411802	6.90533e-17	-1.31236e-09	-0.420171	8.10161e-09	-1.31236e-09	-0.0988787
67753289	chr14:67753289:G:A	4.76342e-66	-1.31236e-09	-0.404497	6.95506e-17	-1.31236e-09	-0.412996	8.1726e-09	-1.31236e-09	-0.0901542
67753534	chr14:67753534:C:T	1.64553e-67	-2.45176	-1.31822	1.81719e-18	-2.73953	-1.31822	2.14861e-08	2.13756	-1.26109
67753782	chr14:67753782:A:AATC	1.60534e-67	-2.47833	-1.31638	1.84167e-18	-2.72828	-1.31609	2.58185e-08	2.27277	-1.21262
67753791	chr14:67753791:T:A	4.85018e-66	-1.31236e-09	-0.386447	7.07866e-17	-1.31236e-09	-0.395381	8.32931e-09	-1.31236e-09	-0.0711611
67754215	chr14:67754215:G:A	4.85912e-66	-1.31236e-09	-0.384605	7.10604e-17	-1.31236e-09	-0.391521	8.38509e-09	-1.31236e-09	-0.064487
67754242	chr14:67754242:C:A	5.01533e-66	-1.31236e-09	-0.352963	7.32511e-17	-1.31236e-09	-0.361157	8.67926e-09	-1.31236e-09	-0.0300051
67754924	chr14:67754924:C:T	3.47463e-66	-1.31236e-09	-0.719973	4.91816e-17	-1.31236e-09	-0.759531	3.28386e-09	-1.31236e-09	-1.00192
67754962	chr14:67754962:A:G	5.00608e-66	-1.31236e-09	-0.354809	7.29918e-17	-1.31236e-09	-0.364703	8.68639e-09	-1.31236e-09	-0.029184
67755116	chr14:67755116:G:A	2.03231e-66	-1.31236e-09	-1.25629	2.97474e-17	-1.31236e-09	-1.26231	2.79863e-09	-1.31236e-09	-1.16181
67755218	chr14:67755218:C:T	3.52127e-66	-1.31236e-09	-0.70664	5.0229e-17	-1.31236e-09	-0.738459	5.15462e-09	-1.31236e-09	-0.551048
67755471	chr14:67755471:C:T	5.64829e-66	-1.31236e-09	-0.234109	8.23137e-17	-1.31236e-09	-0.244513	9.96573e-09	-1.31236e-09	0.10821
67755628	chr14:67755628:C:T	9.4247e-67	-2.30973	0.285016	1.06619e-17	-2.55074	0.26237	1.22783e-09	-1.8002	-0.185491
67756426	chr14:67756426:T:C	4.70582e-66	-1.31236e-09	-0.416663	6.85917e-17	-1.31236e-09	-0.426878	8.08771e-09	-1.31236e-09	-0.100596
67756626	chr14:67756626:CT:C	5.05149e-66	-1.31236e-09	-0.34578	7.36473e-17	-1.31236e-09	-0.355763	8.77704e-09	-1.31236e-09	-0.0188027
67756649	chr14:67756649:T:C	1.74411e-67	-2.4989	-1.2129	2.0524e-18	-2.72377	-1.21227	5.00374e-08	3.01159	-1.28976
67756929	chr14:67756929:G:T	5.05149e-66	-1.31236e-09	-0.34578	7.36473e-17	-1.31236e-09	-0.355763	8.77704e-09	-1.31236e-09	-0.0188027
67757234	chr14:67757234:C:T	1.91801e-66	-1.31236e-09	-1.31417	2.82893e-17	-1.31236e-09	-1.31257	2.46524e-09	-1.31236e-09	-1.28865
67757733	chr14:67757733:A:G	1.43166e-67	-2.62362	-1.28559	2.09395e-18	-2.63337	-1.28263	1.32526e-07	4.00437	-1.30853
67758005	chr14:67758005:C:T	2.08205e-66	-1.31236e-09	-1.23211	3.0324e-17	-1.31236e-09	-1.24311	2.39732e-09	-1.31236e-09	-1.31659
67758423	chr14:67758423:G:C	4.60575e-66	-1.31236e-09	-0.438157	6.52418e-17	-1.31236e-09	-0.476949	4.0053e-09	-1.31236e-09	-0.803322
67758436	chr14:67758436:G:A	2.26988e-65	1.15685	-3.24751e-10	6.51709e-18	-2.78062	-3.24751e-10	5.53707e-10	-2.78206	-3.24751e-10
67758469	chr14:67758469:C:T	4.88736e-66	-1.31236e-09	-0.37881	7.12698e-17	-1.31236e-09	-0.388578	8.44884e-09	-1.31236e-09	-0.0569131
67758658	chr14:67758658:T:C	9.88816e-67	-2.63379	0.657076	4.73654e-17	-1.31399	0.516836	6.04958e-09	-1.2984	0.907451
67758727	chr14:67758727:G:C	4.91983e-67	-2.55191	-0.122867	2.51837e-17	-1.19	-0.238856	2.37018e-09	-1.24591	-0.0820663
67759036	chr14:67759036:G:A	2.02719e-66	-1.31236e-09	-1.25881	3.01309e-17	-1.31236e-09	-1.2495	2.44518e-09	-1.31236e-09	-1.29682
67759066	chr14:67759066:C:T	1.55014e-67	-2.52769	-1.30201	1.96774e-18	-2.68026	-1.2979	1.00371e-07	3.57221	-1.15428
67759115	chr14:67759115:G:A	2.03696e-66	-1.31236e-09	-1.254	3.03216e-17	-1.31236e-09	-1.24319	2.94375e-09	-1.31236e-09	-1.11126
67759160	chr14:67759160:G:C	2.86412e-67	-2.04335	-1.17244	7.76966e-18	-1.40461	-1.20021	7.98096e-10	-1.48143	-0.935042
67759195	chr14:67759195:A:G	1.56082e-66	-2.76569	1.24543	1.75105e-16	-0.573695	1.08403	2.42424e-08	-0.55449	1.55165
67759325	chr14:67759325:G:A	2.80801e-66	-1.31236e-09	-0.932985	4.21761e-17	-1.31236e-09	-0.913197	3.21626e-09	-1.31236e-09	-1.02272
67759581	chr14:67759581:A:G	1.25957e-66	-2.62716	0.892474	5.83317e-17	-1.33908	0.750179	7.43301e-09	-1.32507	1.14006
67759586	chr14:67759586:C:T	2.4207e-67	-2.09707	-1.28692	2.19471e-18	-2.57097	-1.29803	2.21383e-10	-2.43779	-1.26101
67759750	chr14:67759750:T:G	5.70085e-66	-1.31236e-09	-0.224848	7.75779e-17	-1.31236e-09	-0.303768	5.43527e-09	-1.31236e-09	-0.498033
67760265	chr14:67760265:A:G	2.39759e-67	-2.08367	-1.30991	1.98001e-18	-2.657	-1.31495	1.78699e-10	-2.62401	-1.28899
67760451	chr14:67760451:G:A	2.24392e-66	-1.31236e-09	-1.15724	3.23711e-17	-1.31236e-09	-1.17778	2.53927e-09	-1.31236e-09	-1.25907
67760727	chr14:67760727:C:T	1.23884e-66	-2.64127	0.889976	6.20203e-17	-1.26492	0.737329	8.38954e-09	-1.24468	1.18072
67760915	chr14:67760915:G:T	1.8436e-67	-2.47057	-1.18576	8.02076e-18	-1.40423	-1.16879	8.45452e-10	-1.54337	-0.815458
67761103	chr14:67761103:G:A	1.94818e-66	-1.31236e-09	-1.29857	2.87682e-17	-1.31236e-09	-1.29578	2.54647e-09	-1.31236e-09	-1.25623
67761180	chr14:67761180:G:T	3.32215e-67	-1.88504	-1.1824	5.60364e-18	-1.72341	-1.20823	5.5044e-10	-1.82853	-0.959454
67762047	chr14:67762047:C:G	3.4468e-66	-1.31236e-09	-0.728015	4.87898e-17	-1.31236e-09	-0.767529	3.27154e-09	-1.31236e-09	-1.00568
67762063	chr14:67762063:GA:G	1.95333e-66	-1.31236e-09	-1.29593	2.88388e-17	-1.31236e-09	-1.29333	2.55881e-09	-1.31236e-09	-1.2514
67762343	chr14:67762343:C:T	2.07978e-66	-1.31236e-09	-1.2332	3.09879e-17	-1.31236e-09	-1.22145	2.80881e-09	-1.31236e-09	-1.15818
67763231	chr14:67763231:A:G	4.44851e-66	-1.31236e-09	-0.472894	6.49264e-17	-1.31236e-09	-0.481796	7.59861e-09	-1.31236e-09	-0.162977
67763356	chr14:67763356:T:C	1.91557e-66	-1.31236e-09	-1.31545	2.81701e-17	-1.31236e-09	-1.31679	2.42725e-09	-1.31236e-09	-1.30418
67763471	chr14:67763471:G:C	1.97163e-67	-2.49614	-1.09305	2.40464e-18	-2.69845	-1.0792	7.1719e-08	3.39901	-1.3172
67763926	chr14:67763926:A:G	1.9609e-66	-1.31236e-09	-1.29206	2.90458e-17	-1.31236e-09	-1.28618	2.40874e-09	-1.31236e-09	-1.31184
67764770	chr14:67764770:C:T	4.9739e-66	-1.31236e-09	-0.361257	7.25833e-17	-1.31236e-09	-0.370316	8.65303e-09	-1.31236e-09	-0.0330327
67764879	chr14:67764879:A:G	2.37943e-67	-2.09136	-1.30983	1.98793e-18	-2.6531	-1.31485	1.79765e-10	-2.61817	-1.28888
67765097	chr14:67765097:C:A	4.0787e-66	-1.31236e-09	-0.559684	6.04184e-17	-1.31236e-09	-0.553756	6.29841e-09	-1.31236e-09	-0.350644
67765234	chr14:67765234:C:A	1.95355e-66	-1.31236e-09	-1.29582	2.88482e-17	-1.31236e-09	-1.293	2.55826e-09	-1.31236e-09	-1.25161
67765476	chr14:67765476:C:T	4.90433e-66	-1.31236e-09	-0.375344	7.15869e-17	-1.31236e-09	-0.384138	8.49334e-09	-1.31236e-09	-0.05166
67766023	chr14:67766023:G:A	1.60668e-67	-2.47841	-1.31547	1.87073e-18	-2.71192	-1.31681	9.31181e-08	3.30794	-0.965014
67766050	chr14:67766050:T:C	2.01609e-66	-1.31236e-09	-1.2643	2.9389e-17	-1.31236e-09	-1.27443	2.47819e-09	-1.31236e-09	-1.28341
67766810	chr14:67766810:C:T	2.35112e-67	-2.09608	-1.31708	2.0038e-18	-2.64178	-1.31823	1.77724e-10	-2.61322	-1.30524
67766959	chr14:67766959:C:A	1.08832e-66	-2.38288	0.502046	1.41505e-17	-2.49366	0.488367	1.30182e-09	-1.91067	-0.0165077
67767084	chr14:67767084:A:T	1.37727e-66	-1.64536	-3.24751e-10	1.05944e-17	-2.29472	-3.24751e-10	6.41803e-10	-2.63442	-3.24751e-10
67767368	chr14:67767368:C:T	5.0436e-66	-1.31236e-09	-0.347342	7.35217e-17	-1.31236e-09	-0.35747	8.79883e-09	-1.31236e-09	-0.0163235
67767710	chr14:67767710:A:G	4.46988e-66	-1.31236e-09	-0.4681	6.51728e-17	-1.31236e-09	-0.478008	7.62352e-09	-1.31236e-09	-0.159704
67767822	chr14:67767822:T:C	4.35179e-67	-2.53567	-0.261794	2.12262e-17	-1.22972	-0.370096	1.97584e-09	-1.28614	-0.223803
67768128	chr14:67768128:T:C	2.19158e-67	-2.16785	-1.31558	2.03427e-18	-2.627	-1.31792	1.85154e-10	-2.57632	-1.30119
67768501	chr14:67768501:C:T	1.95355e-66	-1.31236e-09	-1.29582	2.88482e-17	-1.31236e-09	-1.293	2.55826e-09	-1.31236e-09	-1.25161
67768785	chr14:67768785:G:A	2.42845e-66	-1.31236e-09	-1.07821	3.66976e-17	-1.31236e-09	-1.05234	3.49351e-09	-1.31236e-09	-0.940035
67769202	chr14:67769202:T:C	2.17171e-67	-2.51378	-0.978756	2.74661e-18	-2.68741	-0.957275	8.02236e-08	3.50019	-1.30631
67769443	chr14:67769443:A:T	4.95038e-66	-1.31236e-09	-0.365998	7.21746e-17	-1.31236e-09	-0.375962	8.58292e-09	-1.31236e-09	-0.0411676
67769603	chr14:67769603:C:T	7.01899e-67	-2.31943	-3.24751e-10	8.29215e-18	-2.53974	-3.24751e-10	7.94341e-10	-2.42118	-3.24751e-10
67769805	chr14:67769805:G:A	2.8671e-67	-2.26525	-0.949491	3.24835e-18	-2.5371	-0.939805	5.4685e-10	-1.83791	-0.956608
67769955	chr14:67769955:G:A	4.45161e-67	-2.5898	-0.184986	2.61893e-17	-1.09255	-0.297149	2.45389e-09	-1.14707	-0.146194
67770046	chr14:67770046:G:A	4.76076e-66	-1.31236e-09	-0.405056	6.94241e-17	-1.31236e-09	-0.414817	8.20328e-09	-1.31236e-09	-0.0864075
67770089	chr14:67770089:G:C	7.66341e-66	-1.31236e-09	0.0709942	1.11108e-16	-1.31236e-09	0.0554507	5.54543e-09	-1.31236e-09	-0.477968
67770125	chr14:67770125:A:G	4.54849e-67	-2.56771	-0.185544	2.46506e-17	-1.15227	-0.297977	2.30858e-09	-1.20658	-0.147732
67770273	chr14:67770273:T:C	4.46679e-67	-2.52407	-0.247305	2.07007e-17	-1.26746	-0.357418	1.93789e-09	-1.32008	-0.209261
67770540	chr14:67770540:G:T	1.58823e-67	-2.4906	-1.31482	1.8582e-18	-2.72244	-1.313	7.86012e-08	3.4499	-1.27646
67770554	chr14:67770554:A:C	1.92554e-66	-1.31236e-09	-1.31025	2.83967e-17	-1.31236e-09	-1.30878	2.54574e-09	-1.31236e-09	-1.25652
67770782	chr14:67770782:A:G	2.58657e-67	-2.24607	-1.07164	2.80653e-18	-2.55211	-1.07099	4.81328e-10	-1.80294	-1.11921
67771240	chr14:67771240:T:C	2.32602e-67	-2.35805	-1.06584	5.13908e-18	-1.94452	-1.07365	7.85744e-10	-2.34447	-0.0875966
67771407	chr14:67771407:G:A	9.15257e-66	-1.31236e-09	0.248572	1.32743e-16	-1.31236e-09	0.233367	6.32702e-09	-1.31236e-09	-0.346112
67771782	chr14:67771782:T:G	5.78912e-66	-1.31236e-09	-0.209482	7.9112e-17	-1.31236e-09	-0.284186	5.48632e-09	-1.31236e-09	-0.488684
67771970	chr14:67771970:T:C	4.20065e-66	-1.31236e-09	-0.530224	5.7948e-17	-1.31236e-09	-0.595504	4.36505e-09	-1.31236e-09	-0.717312
67772645	chr14:67772645:G:A	3.18435e-66	-1.31236e-09	-0.807215	4.74768e-17	-1.31236e-09	-0.794809	4.90527e-09	-1.31236e-09	-0.600631
67773362	chr14:67773362:G:A	7.44843e-67	-1.29817	-0.961872	3.60058e-18	-2.41261	-0.961344	4.87342e-10	-1.61679	-1.29295
67774212	chr14:67774212:T:C	1.40634e-66	-0.842672	-0.781802	2.90069e-18	-2.7812	-0.808906	1.15617e-09	-0.727709	-1.31812
67774371	chr14:67774371:C:T	3.85868e-66	-1.31236e-09	-0.615137	5.87284e-17	-1.31236e-09	-0.582126	3.66466e-09	-1.31236e-09	-0.892207
67774430	chr14:67774430:C:T	1.41103e-66	-0.848942	-0.7722	2.92842e-18	-2.78131	-0.799279	1.16317e-09	-0.72159	-1.31821
67774536	chr14:67774536:G:A	4.68842e-67	-2.72295	-3.24751e-10	6.51106e-18	-2.78155	-3.24751e-10	5.80397e-10	-2.73499	-3.24751e-10
67774544	chr14:67774544:C:T	1.35594e-66	-0.862547	-0.798418	2.85311e-18	-2.78155	-0.825085	1.18105e-09	-0.706795	-1.31775
67774603	chr14:67774603:T:C	4.86057e-67	-2.68689	-3.24751e-10	9.08257e-18	-2.44869	-3.24751e-10	6.37072e-10	-2.64181	-3.24751e-10
67774654	chr14:67774654:T:A	1.95075e-66	-1.31236e-09	-1.29725	2.85285e-17	-1.31236e-09	-1.30415	2.64274e-09	-1.31236e-09	-1.21913
67774894	chr14:67774894:A:G	1.53966e-66	-0.770966	-0.762935	2.96434e-18	-2.77817	-0.790231	1.0686e-09	-0.806373	-1.31822
67775245	chr14:67775245:G:T	3.59737e-66	-1.31236e-09	-0.68526	5.09312e-17	-1.31236e-09	-0.724575	5.41266e-09	-1.31236e-09	-0.5022
67775648	chr14:67775648:A:C	2.09445e-66	-1.31236e-09	-1.22617	3.03369e-17	-1.31236e-09	-1.24268	2.92022e-09	-1.31236e-09	-1.11928
67775838	chr14:67775838:C:T	2.98119e-66	-1.31236e-09	-0.87314	4.48596e-17	-1.31236e-09	-0.851512	3.02122e-09	-1.31236e-09	-1.08528
67775960	chr14:67775960:T:G	1.91351e-66	-1.31236e-09	-1.31652	2.82624e-17	-1.31236e-09	-1.31352	2.44704e-09	-1.31236e-09	-1.29606
67776181	chr14:67776181:G:A	1.3311e-66	-0.896527	-0.782931	2.89678e-18	-2.78192	-0.809533	1.21243e-09	-0.680217	-1.3181
67776358	chr14:67776358:C:A	2.22472e-66	-0.763799	-0.402034	4.2569e-18	-2.77934	-0.42717	1.11446e-09	-0.787842	-1.29473
67776384	chr14:67776384:G:A	2.92721e-66	-1.31236e-09	-0.891412	4.40279e-17	-1.31236e-09	-0.870226	2.9817e-09	-1.31236e-09	-1.09845
67776871	chr14:67776871:G:A	1.30241e-66	-0.899428	-0.801816	2.84304e-18	-2.78194	-0.828236	1.21692e-09	-0.676988	-1.31763
67776901	chr14:67776901:T:C	5.07532e-67	-1.33882	-1.30484	1.80099e-18	-2.76458	-1.30213	1.75848e-08	0.0806473	0.595447
67777174	chr14:67777174:T:A	1.8893e-66	-2.20856	0.879305	2.06095e-17	-2.47831	0.849011	1.20315e-08	-2.12496	2.42155
67777414	chr14:67777414:C:G	2.92886e-66	-1.31236e-09	-0.890849	4.40523e-17	-1.31236e-09	-0.869672	2.98291e-09	-1.31236e-09	-1.09804
67778461	chr14:67778461:G:A	2.78821e-66	-1.31236e-09	-0.940061	4.18858e-17	-1.31236e-09	-0.920103	2.88055e-09	-1.31236e-09	-1.13296
67778488	chr14:67778488:T:C	1.93441e-66	-1.31236e-09	-1.30566	2.86282e-17	-1.31236e-09	-1.30066	2.53151e-09	-1.31236e-09	-1.26213
67778982	chr14:67778982:A:G	1.35415e-66	-0.893729	-0.768559	2.93733e-18	-2.78196	-0.795591	1.22216e-09	-0.672097	-1.31822
67779006	chr14:67779006:T:G	5.23956e-67	-1.30833	-1.30348	1.79201e-18	-2.76975	-1.30196	1.37814e-08	0.015021	0.417353
67779601	chr14:67779601:A:T	2.2674e-66	-1.31236e-09	-1.14683	3.29154e-17	-1.31236e-09	-1.16111	2.40092e-09	-1.31236e-09	-1.31509
67779896	chr14:67779896:G:C	1.46314e-66	-0.771638	-0.813242	2.81915e-18	-2.77894	-0.83967	1.07626e-09	-0.800293	-1.31716
67779910	chr14:67779910:C:T	2.37669e-66	-1.31236e-09	-1.09975	3.44123e-17	-1.31236e-09	-1.11664	2.42203e-09	-1.31236e-09	-1.30633
67780016	chr14:67780016:T:C	5.99532e-67	-2.36202	-0.115046	6.98948e-18	-2.5601	-0.150549	3.22827e-09	-2.25146	1.23247
67780106	chr14:67780106:G:A	1.92752e-66	-1.31236e-09	-1.30923	2.82978e-17	-1.31236e-09	-1.31227	2.55088e-09	-1.31236e-09	-1.2545
67780138	chr14:67780138:T:A	4.89026e-67	-1.37334	-1.30746	1.79778e-18	-2.76236	-1.30613	1.44598e-08	0.107714	0.372718
67780159	chr14:67780159:C:T	5.42388e-67	-1.27816	-1.29907	1.79632e-18	-2.77201	-1.2973	1.3859e-08	-0.025306	0.463295
67780372	chr14:67780372:A:G	4.56719e-67	-2.74915	-3.24751e-10	8.3891e-18	-2.52812	-3.24751e-10	8.19908e-09	-0.0869198	-3.24751e-10
67780471	chr14:67780471:G:T	1.99375e-66	-1.31236e-09	-1.27544	2.92605e-17	-1.31236e-09	-1.27881	2.39363e-09	-1.31236e-09	-1.31813
67780486	chr14:67780486:A:G	3.35265e-66	-1.31236e-09	-0.755712	5.01243e-17	-1.31236e-09	-0.740544	3.57244e-09	-1.31236e-09	-0.917693
67782312	chr14:67782312:G:A	3.56064e-66	-1.31236e-09	-0.695522	4.93266e-17	-1.31236e-09	-0.756586	6.60992e-09	-1.31236e-09	-0.302371
67782316	chr14:67782316:C:T	1.54213e-66	-0.798353	-0.733944	3.0119e-18	-2.77981	-0.772675	1.0875e-09	-0.790834	-1.31622
67782397	chr14:67782397:G:A	7.18136e-67	-2.29656	-3.24751e-10	2.16833e-17	-1.57851	-3.24751e-10	1.00854e-09	-2.18244	-3.24751e-10
67783395	chr14:67783395:G:A	4.86768e-66	-1.31236e-09	-0.382844	6.65564e-17	-1.31236e-09	-0.457	3.60482e-07	-1.31236e-09	3.6965
67783563	chr14:67783563:T:A	2.47102e-66	-2.37632	1.31549	2.6305e-17	-2.60247	1.21718	1.37382e-08	-2.33065	2.75989
67783673	chr14:67783673:T:C	1.37821e-67	-2.69862	-1.24864	2.32295e-18	-2.55168	-1.26053	2.2107e-10	-2.43359	-1.26663
67783797	chr14:67783797:A:C	5.60718e-67	-1.22681	-1.31719	1.75534e-18	-2.77446	-1.31793	1.00861e-08	-0.0489571	0.169171
67783839	chr14:67783839:G:C	5.75574e-67	-2.51785	-3.24751e-10	6.61905e-18	-2.7651	-3.24751e-10	7.02164e-10	-2.54453	-3.24751e-10
67783905	chr14:67783905:T:C	2.24889e-66	-0.635199	-0.519828	3.8361e-18	-2.76395	-0.546647	9.42241e-10	-1.06636	-1.18407
67784296	chr14:67784296:G:A	1.36962e-67	-2.69546	-1.25806	2.31645e-18	-2.54577	-1.26924	2.24597e-10	-2.4267	-1.25769
67784790	chr14:67784790:CAA:C	1.38305e-67	-2.68952	-1.25423	2.34835e-18	-2.53554	-1.2658	2.26462e-10	-2.4147	-1.26142
67784836	chr14:67784836:C:T	2.00744e-66	-1.31236e-09	-1.2686	2.93844e-17	-1.31236e-09	-1.27459	2.45054e-09	-1.31236e-09	-1.29463
67785217	chr14:67785217:G:A	2.79352e-66	-2.35383	1.41567	2.95117e-17	-2.58736	1.31709	1.6224e-08	-2.30699	2.90254
67785387	chr14:67785387:C:T	1.92241e-66	-1.31236e-09	-1.31188	2.82385e-17	-1.31236e-09	-1.31437	2.4819e-09	-1.31236e-09	-1.28192
67785542	chr14:67785542:G:A	2.10436e-66	-1.31236e-09	-1.22145	3.14307e-17	-1.31236e-09	-1.20727	2.43547e-09	-1.31236e-09	-1.3008
67785613	chr14:67785613:CTG:C	2.00142e-66	-1.31236e-09	-1.27161	2.93019e-17	-1.31236e-09	-1.2774	2.45581e-09	-1.31236e-09	-1.29248
67786135	chr14:67786135:A:T	9.66763e-65	2.60591	-3.24751e-10	8.04824e-18	-2.5696	-3.24751e-10	6.18708e-10	-2.67106	-3.24751e-10
67786581	chr14:67786581:G:C	1.27377e-66	-0.833128	-0.890357	2.6258e-18	-2.77637	-0.913295	9.91637e-10	-0.905582	-1.29376
67786705	chr14:67786705:C:A	2.64708e-66	-2.37622	1.38422	2.81857e-17	-2.60246	1.28622	1.52357e-08	-2.33054	2.86323
67786825	chr14:67786825:G:A	2.73445e-66	-2.33968	1.38015	2.8772e-17	-2.57788	1.28223	1.57534e-08	-2.29205	2.85817
67787013	chr14:67787013:A:G	1.91339e-66	-1.31236e-09	-1.31658	2.81479e-17	-1.31236e-09	-1.31758	3.11846e-09	-1.31236e-09	-1.0536
67787105	chr14:67787105:G:A	2.81113e-66	-1.31236e-09	-0.931878	4.22636e-17	-1.31236e-09	-0.911123	2.90124e-09	-1.31236e-09	-1.1258
67787544	chr14:67787544:C:T	2.26954e-66	-0.890134	-0.255752	4.7332e-18	-2.7821	-0.318347	1.33207e-09	-0.595449	-1.30876
67787886	chr14:67787886:C:T	2.69127e-66	-0.855474	-0.119975	5.36138e-18	-2.78199	-0.193836	1.32105e-09	-0.627057	-1.28546
67788224	chr14:67788224:A:G	1.92527e-66	-1.31236e-09	-1.31039	2.82719e-17	-1.31236e-09	-1.31318	2.47377e-09	-1.31236e-09	-1.2852
67788316	chr14:67788316:G:C	1.16612e-66	-1.29379	-0.517998	4.38712e-18	-2.62829	-0.548088	1.52189e-09	-1.54464	-0.226346
67788934	chr14:67788934:T:C	2.37251e-66	-0.66038	-0.441134	4.13614e-18	-2.76578	-0.46951	9.95365e-10	-1.04433	-1.15126
67788939	chr14:67788939:C:T	3.53416e-66	-1.31236e-09	-0.702987	4.90489e-17	-1.31236e-09	-0.762233	8.10457e-08	-1.31236e-09	2.20407
67789467	chr14:67789467:C:G	4.48314e-67	-2.76772	-3.24751e-10	6.50798e-18	-2.78202	-3.24751e-10	5.59699e-10	-2.7713	-3.24751e-10
67789502	chr14:67789502:G:A	1.91607e-66	-1.31236e-09	-1.31519	2.81716e-17	-1.31236e-09	-1.31673	2.50674e-09	-1.31236e-09	-1.27196
67789528	chr14:67789528:C:T	1.25373e-66	-1.73934	-3.24751e-10	3.5308e-17	-1.09094	-3.24751e-10	4.9433e-09	-0.59291	-3.24751e-10
67789666	chr14:67789666:A:G	2.01081e-66	-1.31236e-09	-1.26693	2.99359e-17	-1.31236e-09	-1.25599	2.77321e-09	-1.31236e-09	-1.17094
67789949	chr14:67789949:T:C	2.11426e-66	-1.31236e-09	-1.21676	3.18927e-17	-1.31236e-09	-1.19267	3.12305e-09	-1.31236e-09	-1.05213
67790241	chr14:67790241:C:G	1.35818e-67	-2.70688	-1.25503	2.27949e-18	-2.56475	-1.26635	2.18765e-10	-2.45011	-1.26059
67790534	chr14:67790534:C:T	1.91677e-66	-1.31236e-09	-1.31482	2.81802e-17	-1.31236e-09	-1.31643	2.5041e-09	-1.31236e-09	-1.27301
67790635	chr14:67790635:T:A	9.77477e-67	-0.684341	-1.3039	3.30135e-18	-2.16261	-1.29811	1.01081e-09	-0.920508	-1.25968
67790768	chr14:67790768:C:T	2.79112e-67	-1.96007	-1.28153	1.79741e-18	-2.7821	-1.28661	2.73881e-10	-2.24498	-1.24102
67791521	chr14:67791521:A:G	4.84354e-67	-1.3736	-1.31681	1.78167e-18	-2.76169	-1.31581	1.52628e-08	0.140321	0.394155
67791591	chr14:67791591:T:C	2.42472e-66	-2.37954	1.29979	2.58708e-17	-2.60482	1.20289	1.34101e-08	-2.33292	2.73799
67791929	chr14:67791929:G:A	5.33698e-67	-1.27792	-1.31546	1.76659e-18	-2.77172	-1.31428	1.34957e-08	0.000661174	0.41077
67792265	chr14:67792265:C:A	5.27694e-67	-1.28675	-1.31795	1.76465e-18	-2.76962	-1.31748	1.31978e-08	0.0301573	0.358949
67792794	chr14:67792794:C:T	1.91901e-66	-1.31236e-09	-1.31365	2.82011e-17	-1.31236e-09	-1.31569	2.49606e-09	-1.31236e-09	-1.27623
67793075	chr14:67793075:C:G	2.00459e-66	-1.31236e-09	-1.27002	2.94019e-17	-1.31236e-09	-1.27399	2.4589e-09	-1.31236e-09	-1.29123
67793263	chr14:67793263:ACAAACAAACAAACAAG:A	2.12778e-66	-1.31236e-09	-1.21038	3.18199e-17	-1.31236e-09	-1.19496	2.44777e-09	-1.31236e-09	-1.29576
67794147	chr14:67794147:G:A	4.36692e-66	-2.50328	2.01187	4.89127e-17	-2.70454	1.93953	1.47551e-08	-2.52559	3.02623
67794158	chr14:67794158:G:C	3.11564e-66	-1.31236e-09	-0.829029	4.54152e-17	-1.31236e-09	-0.839203	4.77367e-09	-1.31236e-09	-0.627826
67794429	chr14:67794429:T:C	3.81485e-66	-2.38788	1.76132	4.12493e-17	-2.63504	1.69962	1.27181e-08	-2.40981	2.76189
67794778	chr14:67794778:A:G	4.74204e-66	-0.408996	-3.24751e-10	6.70458e-17	-0.449674	-3.24751e-10	2.35681e-09	-1.33363	-3.24751e-10
67795180	chr14:67795180:C:T	3.79692e-66	-2.44269	1.81142	4.10971e-17	-2.68925	1.75014	1.27068e-08	-2.46834	2.81954
67797213	chr14:67797213:C:T	1.91066e-66	-1.31236e-09	-1.31801	2.81574e-17	-1.31236e-09	-1.31724	2.59682e-09	-1.31236e-09	-1.23666
67797664	chr14:67797664:CA:C	3.00896e-66	-2.40967	1.5458	3.2907e-17	-2.64791	1.48655	9.71199e-09	-2.43013	2.51255
67798418	chr14:67798418:G:A	6.36308e-67	-2.41754	-3.24751e-10	7.80293e-18	-2.60055	-3.24751e-10	7.63909e-10	-2.46025	-3.24751e-10
67798767	chr14:67798767:G:A	1.7214e-67	-2.65229	-1.07263	2.54867e-18	-2.60237	-1.11711	1.40344e-09	-0.533796	-1.31822
67798862	chr14:67798862:A:G	8.26965e-66	-2.36079	2.50792	8.64037e-17	-2.59991	2.40389	3.97715e-08	-2.35653	3.84873
67798899	chr14:67798899:C:A	3.01757e-67	-1.84651	-1.31708	2.02097e-18	-2.63412	-1.31736	4.5249e-09	0.462462	-1.14381
67799027	chr14:67799027:C:T	9.39601e-67	-1.06184	-0.965926	2.45385e-18	-2.78182	-0.975566	1.61714e-09	-0.392793	-1.31749
67799367	chr14:67799367:G:A	2.06853e-66	-1.31236e-09	-1.23863	3.03832e-17	-1.31236e-09	-1.24116	2.40467e-09	-1.31236e-09	-1.31353
67799382	chr14:67799382:A:G	1.93022e-66	-1.31236e-09	-1.30783	2.85051e-17	-1.31236e-09	-1.30497	2.41713e-09	-1.31236e-09	-1.30836
67799440	chr14:67799440:A:G	7.46732e-67	-2.57208	0.314566	9.78886e-18	-2.66219	0.288383	3.62112e-09	-2.49509	1.59093
67799447	chr14:67799447:G:C	2.34745e-66	-1.11213	-3.24751e-10	1.21974e-16	0.148756	-3.24751e-10	3.82172e-09	-0.85024	-3.24751e-10
67799493	chr14:67799493:A:G	3.3268e-66	-2.39503	1.63158	3.51171e-17	-2.62576	1.5294	1.34236e-08	-2.38828	2.79435
67799683	chr14:67799683:GGCA:G	2.21953e-66	-1.31236e-09	-1.16817	3.21702e-17	-1.31236e-09	-1.18401	2.41804e-09	-1.31236e-09	-1.30798
67799991	chr14:67799991:T:C	4.52428e-67	-1.46726	-1.29133	1.85493e-18	-2.74526	-1.29194	4.53464e-08	0.553601	1.06979
67800403	chr14:67800403:A:C	5.66226e-66	-2.42724	2.1956	6.09056e-17	-2.64184	2.09611	2.60875e-08	-2.42389	3.4944
67800980	chr14:67800980:C:T	2.35425e-66	-1.31236e-09	-1.10924	3.4311e-17	-1.31236e-09	-1.11958	2.40902e-09	-1.31236e-09	-1.31172
67801701	chr14:67801701:T:A	1.91026e-66	-1.31236e-09	-1.31822	2.8134e-17	-1.31236e-09	-1.31807	3.00155e-09	-1.31236e-09	-1.09181
67801840	chr14:67801840:A:G	2.84441e-67	-1.9065	-1.31619	2.06448e-18	-2.61353	-1.31664	5.27203e-09	0.612929	-1.14146
67801935	chr14:67801935:CAGAT:C	5.99208e-66	-2.42562	2.25059	6.44719e-17	-2.64077	2.15194	2.78335e-08	-2.42224	3.55754
67802718	chr14:67802718:T:C	3.01762e-67	-1.9343	-1.22928	2.27758e-18	-2.5995	-1.23243	4.63151e-09	0.660118	-1.31818
67802921	chr14:67802921:T:A	4.58e-67	-1.4344	-1.31195	1.8076e-18	-2.75092	-1.31213	3.29711e-08	0.501704	0.802986
67803252	chr14:67803252:ATAAAACT:A	4.80376e-67	-2.69865	-3.24751e-10	1.12858e-17	-2.2315	-3.24751e-10	6.18079e-10	-2.67208	-3.24751e-10
67803489	chr14:67803489:G:A	5.06124e-66	-2.40544	2.06159	5.40943e-17	-2.62832	1.96399	2.27827e-08	-2.40253	3.33759
67803509	chr14:67803509:T:G	5.5297e-67	-2.55791	-3.24751e-10	7.0283e-18	-2.70511	-3.24751e-10	6.79347e-10	-2.57757	-3.24751e-10
67803531	chr14:67803531:C:T	2.82274e-67	-2.4617	-0.768642	3.60491e-18	-2.5494	-0.823351	5.03171e-09	-2.67592	2.10074
67803594	chr14:67803594:C:T	1.72128e-67	-2.4784	-1.24658	2.02324e-18	-2.70889	-1.24145	2.41171e-06	6.79918	-1.20203
67803605	chr14:67803605:A:G	9.35927e-66	-2.52996	2.80086	1.08075e-16	-2.71447	2.74224	3.7029e-08	-2.55272	3.97349
67804841	chr14:67804841:C:T	3.88091e-66	-1.31236e-09	-0.609393	5.79741e-17	-1.31236e-09	-0.595054	6.35945e-09	-1.31236e-09	-0.341
67804878	chr14:67804878:T:A	6.22504e-66	-2.42534	2.28845	6.6937e-17	-2.64058	2.18928	2.91007e-08	-2.42195	3.60177
67805136	chr14:67805136:C:T	2.56421e-66	-1.31236e-09	-1.02381	3.66477e-17	-1.31236e-09	-1.0537	3.89691e-09	-1.31236e-09	-0.830757
67805676	chr14:67805676:A:C	2.05967e-66	-1.31236e-09	-1.24292	2.99252e-17	-1.31236e-09	-1.25635	2.8862e-09	-1.31236e-09	-1.131
67805884	chr14:67805884:C:T	2.20106e-66	-1.31236e-09	-1.17652	3.28714e-17	-1.31236e-09	-1.16245	2.48098e-09	-1.31236e-09	-1.28229
67806713	chr14:67806713:A:G	4.69524e-67	-1.40808	-1.31342	1.79661e-18	-2.75572	-1.31343	3.09967e-08	0.480128	0.76281
67806862	chr14:67806862:C:T	1.32291e-66	-0.921759	-0.763868	2.91568e-18	-2.77996	-0.804989	1.31143e-09	-0.619803	-1.30002
67806911	chr14:67806911:C:G	3.36394e-65	-1.31236e-09	1.55024	4.66738e-16	-1.31236e-09	1.49072	2.60316e-08	-1.31236e-09	1.06837
67807095	chr14:67807095:T:C	4.97239e-67	-1.35855	-1.30559	1.79993e-18	-2.76124	-1.30606	3.3605e-08	0.410093	0.913642
67807284	chr14:67807284:G:A	3.09922e-66	-1.31236e-09	-0.834313	4.32554e-17	-1.31236e-09	-0.887928	5.52449e-09	-1.31236e-09	-0.481751
67808016	chr14:67808016:A:G	1.99879e-66	-1.31236e-09	-1.27292	2.99195e-17	-1.31236e-09	-1.25654	2.40474e-09	-1.31236e-09	-1.3135
67808309	chr14:67808309:C:A	7.31137e-66	-2.48567	2.50964	8.25186e-17	-2.69034	2.44831	2.76641e-08	-2.51068	3.63988
67808440	chr14:67808440:A:C	4.66802e-66	-2.40379	1.97906	4.98043e-17	-2.62637	1.87942	2.06621e-08	-2.40054	3.2379
67808625	chr14:67808625:G:A	5.00252e-67	-1.35628	-1.30183	1.80595e-18	-2.76165	-1.30232	3.52281e-08	0.40902	0.961882
67808841	chr14:67808841:A:C	2.0467e-66	-1.31236e-09	-1.24924	3.00702e-17	-1.31236e-09	-1.25152	2.39865e-09	-1.31236e-09	-1.31604
67809048	chr14:67809048:T:C	5.82377e-66	-2.48871	2.28519	6.40954e-17	-2.67898	2.1843	2.72466e-08	-2.48557	3.59955
67809416	chr14:67809416:T:A	2.11247e-66	-1.31236e-09	-1.2176	3.0534e-17	-1.31236e-09	-1.23621	3.73298e-09	-1.31236e-09	-0.873734
67809419	chr14:67809419:T:A	7.65044e-66	-1.31236e-09	0.0693002	1.05311e-16	-1.31236e-09	0.00186777	1.93357e-08	-1.31236e-09	0.771013
67809533	chr14:67809533:A:G	4.35593e-67	-1.48818	-1.30833	1.82064e-18	-2.74689	-1.30898	3.81095e-08	0.574616	0.874905
67810492	chr14:67810492:A:G	1.77704e-66	-1.0364	-0.35411	4.46226e-18	-2.77872	-0.38067	2.16429e-09	-0.116138	-1.30271
67810698	chr14:67810698:A:G	4.89768e-67	-1.38116	-1.29812	1.81868e-18	-2.75825	-1.29869	3.80038e-08	0.445586	1.00116
67810948	chr14:67810948:T:C	2.37395e-66	-1.31236e-09	-1.10091	3.45874e-17	-1.31236e-09	-1.11156	2.41503e-09	-1.31236e-09	-1.30923
67811289	chr14:67811289:T:C	1.92694e-66	-1.31236e-09	-1.30953	2.84679e-17	-1.31236e-09	-1.30627	2.7768e-09	-1.31236e-09	-1.16964
67811357	chr14:67811357:A:G	5.46077e-66	-2.42063	2.15275	5.85767e-17	-2.63768	2.05297	2.49835e-08	-2.41709	3.44436
67811411	chr14:67811411:A:T	7.56401e-67	-2.24465	-3.24751e-10	2.34109e-17	-1.50185	-3.24751e-10	1.06275e-09	-2.13009	-3.24751e-10
67811919	chr14:67811919:T:C	2.19318e-66	-1.31236e-09	-1.18011	3.16277e-17	-1.31236e-09	-1.20102	3.14031e-09	-1.31236e-09	-1.04662
67812119	chr14:67812119:G:C	2.01056e-66	-1.31236e-09	-1.26705	2.9548e-17	-1.31236e-09	-1.26904	2.39366e-09	-1.31236e-09	-1.31812
67812275	chr14:67812275:C:T	2.39988e-66	-1.31236e-09	-1.09005	3.49558e-17	-1.31236e-09	-1.10097	2.42022e-09	-1.31236e-09	-1.30708
67812639	chr14:67812639:T:C	4.92154e-67	-1.56724	-1.10719	2.23686e-18	-2.72865	-1.12133	6.08018e-08	0.684225	1.23245
67814131	chr14:67814131:A:C	8.86647e-67	-1.24192	-0.843847	2.84481e-18	-2.76386	-0.845692	2.72009e-09	0.0995698	-1.28985
67814228	chr14:67814228:T:C	9.57242e-66	-2.5676	2.86103	1.12783e-16	-2.73293	2.80335	3.82026e-08	-2.58913	4.04109
67814477	chr14:67814477:C:A	5.99364e-66	-2.43976	2.265	6.48453e-17	-2.64919	2.16614	2.79129e-08	-2.4364	3.57454
67814585	chr14:67814585:A:G	5.32075e-67	-1.52307	-1.07336	2.29269e-18	-2.73689	-1.08843	6.34697e-08	0.612922	1.3467
67814889	chr14:67814889:C:T	2.65712e-66	-2.49348	1.50526	3.05823e-17	-2.70157	1.46694	7.84469e-09	-2.51894	2.38784
67814902	chr14:67814902:G:C	4.98241e-67	-1.56617	-1.09597	2.26099e-18	-2.72885	-1.11039	6.31357e-08	0.683091	1.27125
67814983	chr14:67814983:C:T	1.91607e-66	-1.31236e-09	-1.31519	2.82876e-17	-1.31236e-09	-1.31263	2.61679e-09	-1.31236e-09	-1.229
67815409	chr14:67815409:C:G	1.99397e-66	-1.31236e-09	-1.27533	2.92645e-17	-1.31236e-09	-1.27868	2.69184e-09	-1.31236e-09	-1.20072
67816033	chr14:67816033:T:A	7.79747e-67	-2.21425	-3.24751e-10	3.30146e-17	-1.1581	-3.24751e-10	1.12727e-09	-2.07114	-3.24751e-10
67816203	chr14:67816203:G:A	3.50635e-67	-1.87247	-1.14101	2.32645e-18	-2.65811	-1.1526	1.10004e-07	1.37394	1.13564
67816294	chr14:67816294:T:C	2.08964e-66	-1.31236e-09	-1.22847	3.06917e-17	-1.31236e-09	-1.23106	2.4104e-09	-1.31236e-09	-1.31115
67816321	chr14:67816321:CTT:C	2.55728e-66	-1.31236e-09	-1.02652	3.74474e-17	-1.31236e-09	-1.03211	3.71488e-09	-1.31236e-09	-0.878594
67816324	chr14:67816324:G:GCC	2.5601e-66	-1.31236e-09	-1.02542	3.74883e-17	-1.31236e-09	-1.03102	3.71992e-09	-1.31236e-09	-0.87724
67816980	chr14:67816980:G:C	3.51567e-67	-1.84612	-1.16469	2.25311e-18	-2.66739	-1.17535	9.52983e-08	1.31933	1.04674
67817358	chr14:67817358:G:T	4.7708e-67	-1.44513	-1.2604	1.86841e-18	-2.76549	-1.26447	2.51564e-09	0.0488323	-1.31725
67817462	chr14:67817462:G:T	6.85206e-66	-2.45511	2.4142	7.44786e-17	-2.65843	2.31389	3.24797e-08	-2.45233	3.742
67817600	chr14:67817600:T:C	1.92089e-66	-1.31236e-09	-1.31267	2.82212e-17	-1.31236e-09	-1.31498	2.48726e-09	-1.31236e-09	-1.27976
67817684	chr14:67817684:G:T	7.85974e-67	-1.54804	-0.658254	3.54661e-18	-2.72623	-0.662825	4.59153e-09	0.648761	-1.31549
67817788	chr14:67817788:G:C	2.11901e-66	-1.31236e-09	-1.21452	3.16316e-17	-1.31236e-09	-1.20089	2.44196e-09	-1.31236e-09	-1.29814
67818254	chr14:67818254:C:G	2.48633e-66	-1.31236e-09	-1.05465	3.61938e-17	-1.31236e-09	-1.06616	2.44241e-09	-1.31236e-09	-1.29796
67818511	chr14:67818511:C:T	3.40461e-67	-1.85753	-1.18539	2.21896e-18	-2.66338	-1.19463	9.03454e-08	1.34474	0.967957
67818593	chr14:67818593:C:T	2.46328e-66	-1.31236e-09	-1.06397	3.58657e-17	-1.31236e-09	-1.07527	2.43625e-09	-1.31236e-09	-1.30048
67818651	chr14:67818651:C:T	6.76742e-66	-2.44929	2.39595	7.33822e-17	-2.65527	2.2959	3.19935e-08	-2.44635	3.72094
67819159	chr14:67819159:G:A	2.05985e-66	-1.31236e-09	-1.24283	2.99334e-17	-1.31236e-09	-1.25608	2.88598e-09	-1.31236e-09	-1.13108
67819578	chr14:67819578:C:T	3.43085e-67	-1.83729	-1.19795	2.17712e-18	-2.67032	-1.20673	8.22152e-08	1.30406	0.914337
67820208	chr14:67820208:G:C	2.06047e-66	-1.31236e-09	-1.24253	2.99418e-17	-1.31236e-09	-1.25579	2.88728e-09	-1.31236e-09	-1.13063
67820510	chr14:67820510:C:G	2.44127e-66	-1.31236e-09	-1.07295	3.55524e-17	-1.31236e-09	-1.08404	2.43063e-09	-1.31236e-09	-1.30279
67821166	chr14:67821166:C:G	9.43273e-67	-1.41956	-0.604304	3.64059e-18	-2.75115	-0.611752	3.65826e-09	0.423379	-1.31733
67821453	chr14:67821453:TTTTG:T	1.7117e-67	-2.49945	-1.23111	2.07197e-18	-2.70104	-1.22551	2.77696e-06	6.95811	-1.21994
67821461	chr14:67821461:GTTTGTTT:G	2.05534e-66	-1.31236e-09	-1.24502	2.9853e-17	-1.31236e-09	-1.25877	2.8771e-09	-1.31236e-09	-1.13416
67821742	chr14:67821742:G:A	2.27046e-66	-1.31236e-09	-1.14548	3.27452e-17	-1.31236e-09	-1.16629	3.32887e-09	-1.31236e-09	-0.98831
67821863	chr14:67821863:A:G	9.90131e-67	-1.37902	-0.596362	3.64816e-18	-2.75676	-0.604067	3.4463e-09	0.363959	-1.3176
67821943	chr14:67821943:G:A	2.06473e-66	-1.31236e-09	-1.24046	2.99701e-17	-1.31236e-09	-1.25485	2.89853e-09	-1.31236e-09	-1.12674
67822466	chr14:67822466:C:T	1.12342e-65	-2.56608	3.01958	1.31915e-16	-2.73246	2.95957	4.52858e-08	-2.58779	4.20984
67822559	chr14:67822559:C:CA	2.47175e-66	-1.31236e-09	-1.06054	3.5647e-17	-1.31236e-09	-1.08138	4.26873e-09	-1.31236e-09	-0.739625
67822656	chr14:67822656:G:T	1.63765e-67	-2.5373	-1.23748	2.10913e-18	-2.6767	-1.23207	3.58594e-06	7.20667	-1.21283
67822966	chr14:67822966:G:A	1.09837e-65	-2.55613	2.98709	1.28317e-16	-2.72783	2.92729	4.40731e-08	-2.57839	4.1733
67823568	chr14:67823568:G:A	1.92821e-66	-1.31236e-09	-1.30887	2.84598e-17	-1.31236e-09	-1.30656	2.79973e-09	-1.31236e-09	-1.16142
67823652	chr14:67823652:T:C	5.98195e-67	-2.4793	-3.24751e-10	2.02575e-15	2.95865	-3.24751e-10	3.07541e-08	1.23508	-3.24751e-10
67823709	chr14:67823709:T:C	9.30881e-67	-1.42976	-0.607331	3.63368e-18	-2.74968	-0.615121	3.71171e-09	0.437756	-1.31721
67823747	chr14:67823747:G:A	1.03654e-66	-1.3298	-0.599774	3.61349e-18	-2.76313	-0.607246	3.19416e-09	0.287867	-1.31749
67824458	chr14:67824458:A:G	3.22248e-67	-2.05971	-1.03819	2.83669e-18	-2.5644	-1.04801	7.06007e-09	1.03952	-1.27601
67824750	chr14:67824750:G:A	3.89708e-67	-1.7317	-1.17612	2.13374e-18	-2.71093	-1.18625	6.97012e-08	1.02507	1.02821
67824801	chr14:67824801:G:A	9.68683e-67	-1.39975	-0.597526	3.65327e-18	-2.75402	-0.605405	3.54897e-09	0.393268	-1.31755
67824941	chr14:67824941:G:A	4.2352e-67	-2.24827	-0.576344	5.41734e-18	-2.32613	-0.639313	1.52333e-08	-2.74305	3.27559
67825181	chr14:67825181:C:T	8.73976e-67	-1.52808	-0.572088	3.83482e-18	-2.73012	-0.580811	4.33835e-09	0.594736	-1.31818
67825190	chr14:67825190:G:A	7.36191e-67	-1.05252	-1.21921	1.93467e-18	-2.78204	-1.21307	1.71794e-09	-0.345461	-1.30436
67825246	chr14:67825246:T:A	2.35722e-67	-2.64485	-0.765714	3.09101e-18	-2.70715	-0.819397	6.32411e-09	-2.46048	2.1139
67825470	chr14:67825470:T:C	2.07648e-66	-1.31236e-09	-1.23479	3.12429e-17	-1.31236e-09	-1.21326	3.04614e-09	-1.31236e-09	-1.07707
67825876	chr14:67825876:C:T	1.91258e-66	-1.31236e-09	-1.31701	2.82045e-17	-1.31236e-09	-1.31557	3.21518e-09	-1.31236e-09	-1.02306
67826626	chr14:67826626:A:C	4.81477e-67	-2.69636	-3.24751e-10	6.54232e-18	-2.77676	-3.24751e-10	5.81683e-10	-2.73277	-3.24751e-10
67826765	chr14:67826765:C:T	5.01118e-66	-2.55785	2.20406	5.82864e-17	-2.72881	2.13913	1.72357e-08	-2.57444	3.23049
67826773	chr14:67826773:C:T	9.76822e-67	-1.38498	-0.603931	3.62038e-18	-2.75648	-0.611992	3.46234e-09	0.368354	-1.31735
67827067	chr14:67827067:C:T	1.07136e-66	-1.38046	-0.516081	3.94953e-18	-2.75668	-0.524774	3.44229e-09	0.362975	-1.31778
67827163	chr14:67827163:G:A	2.04997e-66	-1.31236e-09	-1.24764	3.05719e-17	-1.31236e-09	-1.23497	2.8581e-09	-1.31236e-09	-1.14078
67827206	chr14:67827206:T:C	5.61403e-67	-1.83681	-0.705966	3.19358e-18	-2.77595	-0.717955	2.08687e-10	-2.44691	-1.31095
67827931	chr14:67827931:A:T	1.03481e-65	-2.54368	2.91501	1.20304e-16	-2.72165	2.85663	4.09589e-08	-2.56653	4.08816
67827939	chr14:67827939:G:A	2.453e-66	-1.31236e-09	-1.06815	3.56982e-17	-1.31236e-09	-1.07995	2.43381e-09	-1.31236e-09	-1.30148
67828099	chr14:67828099:CCCA:C	1.01926e-66	-1.34083	-0.605551	3.59767e-18	-2.76133	-0.613431	3.27251e-09	0.311915	-1.3173
67828383	chr14:67828383:G:A	3.88353e-67	-1.70443	-1.20688	2.07082e-18	-2.7122	-1.2149	6.12995e-08	1.02299	0.901841
67828838	chr14:67828838:T:A	9.7757e-67	-1.41622	-0.571923	3.75892e-18	-2.75128	-0.57964	3.66286e-09	0.425412	-1.31811
67829304	chr14:67829304:A:G	9.95045e-67	-1.36854	-0.601891	3.62168e-18	-2.75755	-0.610565	3.41854e-09	0.355698	-1.31743
67829348	chr14:67829348:T:C	3.48073e-67	-1.77444	-1.24637	2.03417e-18	-2.69271	-1.25225	5.72851e-08	1.15712	0.699982
67829410	chr14:67829410:G:T	1.01374e-66	-1.40685	-0.544968	3.8526e-18	-2.75295	-0.553357	3.59158e-09	0.405853	-1.3182
67829574	chr14:67829574:T:TG	9.64647e-67	-1.37606	-0.625399	3.54457e-18	-2.75693	-0.632699	3.45049e-09	0.364016	-1.31644
67830175	chr14:67830175:T:C	2.0863e-67	-2.38655	-1.1461	2.17228e-18	-2.71813	-1.16114	2.36384e-10	-2.55529	-1.07795
67830383	chr14:67830383:G:T	3.79326e-67	-1.70702	-1.2278	2.03135e-18	-2.7113	-1.23506	5.59806e-08	1.02904	0.805019
67830659	chr14:67830659:C:T	1.92598e-66	-1.31236e-09	-1.31003	2.83315e-17	-1.31236e-09	-1.31108	2.41862e-09	-1.31236e-09	-1.30774
67831151	chr14:67831151:A:G	2.54037e-66	-1.31236e-09	-1.03315	3.74927e-17	-1.31236e-09	-1.03091	6.22517e-09	-1.31236e-09	-0.362341
67831174	chr14:67831174:C:T	2.47049e-66	-1.31236e-09	-1.06105	3.59559e-17	-1.31236e-09	-1.07276	2.43809e-09	-1.31236e-09	-1.29973
67831369	chr14:67831369:G:A	1.92011e-66	-1.31236e-09	-1.31308	2.82962e-17	-1.31236e-09	-1.31232	2.55037e-09	-1.31236e-09	-1.2547
67831562	chr14:67831562:G:A	4.32034e-66	-1.31236e-09	-0.502128	6.06769e-17	-1.31236e-09	-0.549487	3.02073e-09	-1.31236e-09	-1.08544
67831614	chr14:67831614:G:A	2.06251e-66	-1.31236e-09	-1.24154	3.01847e-17	-1.31236e-09	-1.24771	2.39665e-09	-1.31236e-09	-1.31687
67831658	chr14:67831658:C:T	6.76534e-67	-1.24095	-1.11529	2.15412e-18	-2.77576	-1.11191	2.34716e-09	-0.0373597	-1.30038
67832031	chr14:67832031:A:G	4.63297e-66	-1.31236e-09	-0.432264	6.58623e-17	-1.31236e-09	-0.467485	3.39561e-09	-1.31236e-09	-0.968458
67832880	chr14:67832880:T:C	9.41936e-67	-1.41843	-0.606848	3.63015e-18	-2.75105	-0.614732	3.66876e-09	0.426169	-1.31726
67833141	chr14:67833141:C:T	7.71983e-67	-2.22426	-3.24751e-10	7.29902e-18	-2.66731	-3.24751e-10	1.28165e-09	-1.94279	-3.24751e-10
67833340	chr14:67833340:C:T	5.95308e-67	-2.48414	-3.24751e-10	1.10135e-17	-2.25593	-3.24751e-10	7.36118e-10	-2.49731	-3.24751e-10
67834346	chr14:67834346:A:G	2.54167e-66	-1.31236e-09	-1.03264	3.69863e-17	-1.31236e-09	-1.0445	2.45638e-09	-1.31236e-09	-1.29225
67834688	chr14:67834688:A:C	1.89785e-66	-1.27668	-0.0480617	6.05009e-18	-2.76812	-0.0868621	3.11573e-09	0.263709	-1.31819
67835410	chr14:67835410:A:G	1.90182e-66	-1.27464	-0.0480162	6.05825e-18	-2.76853	-0.0851021	3.09388e-09	0.256662	-1.31818
67835517	chr14:67835517:A:T	3.70689e-66	-1.31236e-09	-0.655268	5.33564e-17	-1.31236e-09	-0.678056	3.99559e-09	-1.31236e-09	-0.805751
67836290	chr14:67836290:T:C	1.97255e-66	-1.31236e-09	-1.28614	2.92845e-17	-1.31236e-09	-1.27799	2.3934e-09	-1.31236e-09	-1.31823
67836612	chr14:67836612:T:C	2.1303e-66	-1.22025	0.0110453	6.38003e-18	-2.77297	-0.028908	2.88306e-09	0.185122	-1.31721
67836635	chr14:67836635:T:C	2.46747e-67	-2.64409	-0.720768	3.22804e-18	-2.70645	-0.776728	7.05063e-09	-2.46175	2.22393
67836667	chr14:67836667:G:T	1.93617e-66	-1.23969	-0.065062	5.9268e-18	-2.77147	-0.104094	2.95677e-09	0.211377	-1.31822
67836857	chr14:67836857:C:G	1.11855e-66	-1.05568	-0.797753	2.89545e-18	-2.78201	-0.809897	1.938e-09	-0.224502	-1.30478
67837208	chr14:67837208:G:A	2.18778e-66	-1.19876	0.0161824	6.39701e-18	-2.775	-0.0242223	2.77791e-09	0.147853	-1.3171
67837306	chr14:67837306:A:G	8.12539e-67	-1.32291	-0.850146	2.79781e-18	-2.76343	-0.862782	4.64037e-09	0.339444	-0.995591
67837628	chr14:67837628:C:T	1.43304e-66	-1.22871	-0.376956	4.35644e-18	-2.77287	-0.410528	2.93794e-09	0.185001	-1.29824
67837634	chr14:67837634:C:CAA	1.14116e-66	-1.06287	-0.770556	2.97429e-18	-2.78201	-0.783032	1.92975e-09	-0.224739	-1.30881
67837794	chr14:67837794:G:T	1.65055e-67	-2.52508	-1.24186	2.08051e-18	-2.68587	-1.23657	3.30937e-06	7.12144	-1.20787
67837957	chr14:67837957:A:G	2.48887e-66	-1.31236e-09	-1.05364	3.62064e-17	-1.31236e-09	-1.06581	2.44337e-09	-1.31236e-09	-1.29756
67838401	chr14:67838401:A:T	1.91185e-66	-1.31236e-09	-1.31739	2.81932e-17	-1.31236e-09	-1.31597	3.24747e-09	-1.31236e-09	-1.01307
67839442	chr14:67839442:G:A	2.27719e-66	-1.31236e-09	-1.14252	3.27646e-17	-1.31236e-09	-1.1657	3.33908e-09	-1.31236e-09	-0.985248
67839538	chr14:67839538:A:G	2.07372e-67	-2.37951	-1.1592	2.13511e-18	-2.72209	-1.17444	2.3555e-10	-2.54495	-1.09182
67840190	chr14:67840190:G:A	2.44812e-66	-1.31236e-09	-1.07014	3.56289e-17	-1.31236e-09	-1.08189	2.43253e-09	-1.31236e-09	-1.30201
67840295	chr14:67840295:T:C	2.0466e-66	-1.31236e-09	-1.24928	2.9809e-17	-1.31236e-09	-1.26024	2.46319e-09	-1.31236e-09	-1.28948
67840347	chr14:67840347:A:G	1.62196e-66	-1.28991	-0.191924	5.36075e-18	-2.76594	-0.210009	3.31266e-09	0.307492	-1.30068
67840665	chr14:67840665:C:G	2.15361e-66	-1.18939	-0.00893054	6.24441e-18	-2.7753	-0.0480634	2.75633e-09	0.140654	-1.3177
67840799	chr14:67840799:T:C	2.24703e-66	-1.15963	0.00377338	6.31039e-18	-2.77678	-0.0360741	2.65741e-09	0.103812	-1.3174
67841042	chr14:67841042:C:T	2.05989e-66	-1.21003	-0.0327835	6.10778e-18	-2.77391	-0.0715772	2.83574e-09	0.169423	-1.31806
67841216	chr14:67841216:A:G	2.05535e-66	-1.22392	-0.0210941	6.18445e-18	-2.77295	-0.0600651	2.88396e-09	0.186125	-1.3179
67841652	chr14:67841652:C:T	1.98686e-66	-1.31236e-09	-1.27891	2.91642e-17	-1.31236e-09	-1.28211	2.67688e-09	-1.31236e-09	-1.20629
67841777	chr14:67841777:A:G	2.13044e-66	-1.16727	-0.0418659	6.03626e-18	-2.77675	-0.0805173	2.67143e-09	0.10982	-1.31815
67841915	chr14:67841915:A:T	2.06342e-66	-1.31236e-09	-1.2411	2.99532e-17	-1.31236e-09	-1.25541	2.89554e-09	-1.31236e-09	-1.12777
67842020	chr14:67842020:T:C	1.94394e-66	-1.31236e-09	-1.30075	2.86362e-17	-1.31236e-09	-1.30038	2.55189e-09	-1.31236e-09	-1.25411
67842819	chr14:67842819:G:A	1.9824e-66	-1.31236e-09	-1.28116	2.96362e-17	-1.31236e-09	-1.26606	2.41254e-09	-1.31236e-09	-1.31026
67843450	chr14:67843450:T:C	2.00067e-66	-2.46609	1.19411	2.29334e-17	-2.68259	1.16014	4.86158e-09	-2.48806	1.87848
67843648	chr14:67843648:C:T	7.29971e-66	-2.43813	2.4605	7.82276e-17	-2.64964	2.35421	3.48904e-08	-2.43627	3.79754
67843885	chr14:67843885:T:C	2.06705e-66	-1.31236e-09	-1.23934	3.00021e-17	-1.31236e-09	-1.25378	2.90433e-09	-1.31236e-09	-1.12474
67843933	chr14:67843933:T:G	3.48222e-66	-2.36819	1.6504	3.63355e-17	-2.60924	1.54699	1.38516e-08	-2.36233	2.79979
67844197	chr14:67844197:G:T	1.99109e-66	-1.31236e-09	-1.27678	2.92232e-17	-1.31236e-09	-1.28009	2.68554e-09	-1.31236e-09	-1.20306
67844434	chr14:67844434:A:G	2.4916e-66	-1.31236e-09	-1.05254	3.62455e-17	-1.31236e-09	-1.06473	2.44406e-09	-1.31236e-09	-1.29728
67845071	chr14:67845071:G:A	2.99999e-66	-1.31236e-09	-0.866853	4.24716e-17	-1.31236e-09	-0.906216	2.64873e-09	-1.31236e-09	-1.21686
67845108	chr14:67845108:C:T	4.53328e-66	-1.31236e-09	-0.454017	6.94297e-17	-1.31236e-09	-0.414736	4.77643e-09	-1.31236e-09	-0.627248
67845120	chr14:67845120:CAT:C	4.19176e-66	-1.31236e-09	-0.532341	5.775e-17	-1.31236e-09	-0.598927	3.77414e-09	-1.31236e-09	-0.862771
67845155	chr14:67845155:G:A	2.9157e-67	-2.31565	-0.882283	3.62603e-18	-2.48556	-0.881349	1.04593e-09	-2.10257	-0.043463
67845309	chr14:67845309:C:T	1.92754e-66	-1.31236e-09	-1.30922	2.83297e-17	-1.31236e-09	-1.31114	2.39509e-09	-1.31236e-09	-1.31752
67845855	chr14:67845855:T:C	2.53124e-66	-1.31236e-09	-1.03675	3.68083e-17	-1.31236e-09	-1.04933	2.45539e-09	-1.31236e-09	-1.29266
67846210	chr14:67846210:A:T	2.54993e-66	-1.31236e-09	-1.0294	3.70517e-17	-1.31236e-09	-1.04274	2.46078e-09	-1.31236e-09	-1.29046
67846244	chr14:67846244:G:A	1.97219e-66	-1.31236e-09	-1.28632	2.87831e-17	-1.31236e-09	-1.29526	2.6844e-09	-1.31236e-09	-1.20349
67846413	chr14:67846413:T:C	1.9196e-66	-1.31236e-09	-1.31335	2.83577e-17	-1.31236e-09	-1.31015	2.48509e-09	-1.31236e-09	-1.28063
67846481	chr14:67846481:C:G	4.13292e-66	-2.5371	1.99063	4.75875e-17	-2.72116	1.92868	1.37068e-08	-2.55805	2.98501
67846788	chr14:67846788:G:A	2.54413e-66	-1.31236e-09	-1.03168	3.69739e-17	-1.31236e-09	-1.04484	2.45908e-09	-1.31236e-09	-1.29115
67846958	chr14:67846958:A:C	2.44316e-66	-1.31236e-09	-1.07217	3.55357e-17	-1.31236e-09	-1.08451	2.43129e-09	-1.31236e-09	-1.30252
67847061	chr14:67847061:A:G	2.81608e-67	-2.3372	-0.895496	3.51727e-18	-2.50294	-0.894429	9.96596e-10	-2.12808	-0.0662692
67847096	chr14:67847096:A:G	2.4524e-66	-1.31236e-09	-1.06839	3.56902e-17	-1.31236e-09	-1.08017	2.43374e-09	-1.31236e-09	-1.30151
67847517	chr14:67847517:C:A	4.78117e-67	-2.70336	-3.24751e-10	6.69407e-18	-2.75383	-3.24751e-10	6.09361e-10	-2.68629	-3.24751e-10
67847579	chr14:67847579:G:C	4.57764e-67	-2.16972	-0.577146	5.82572e-18	-2.25305	-0.639714	1.49261e-08	-2.76096	3.27313
67847659	chr14:67847659:G:A	4.60243e-67	-2.74146	-3.24751e-10	7.61375e-18	-2.62509	-3.24751e-10	5.89051e-10	-2.72018	-3.24751e-10
67848084	chr14:67848084:C:T	2.00592e-66	-1.31236e-09	-1.26936	2.9862e-17	-1.31236e-09	-1.25846	2.75534e-09	-1.31236e-09	-1.1774
67848140	chr14:67848140:C:T	2.02335e-66	-1.31236e-09	-1.26071	2.97092e-17	-1.31236e-09	-1.26359	2.83656e-09	-1.31236e-09	-1.14835
67848205	chr14:67848205:G:A	2.60165e-66	-1.31236e-09	-1.00931	3.83994e-17	-1.31236e-09	-1.00701	6.50063e-09	-1.31236e-09	-0.319042
67848296	chr14:67848296:C:T	2.54644e-66	-1.31236e-09	-1.03077	3.70022e-17	-1.31236e-09	-1.04407	2.4597e-09	-1.31236e-09	-1.2909
67848762	chr14:67848762:T:A	5.86222e-65	-1.31236e-09	2.10565	8.07427e-16	-1.31236e-09	2.0388	4.25138e-08	-1.31236e-09	1.55889
67848961	chr14:67848961:G:T	2.83407e-67	-2.33831	-0.888021	3.54003e-18	-2.50365	-0.887269	1.00812e-09	-2.12924	-0.0536191
67849003	chr14:67849003:T:G	2.92199e-67	-2.31792	-0.877858	3.63478e-18	-2.48758	-0.876919	1.05152e-09	-2.10481	-0.0359033
67849160	chr14:67849160:G:A	4.76623e-67	-2.70649	-3.24751e-10	6.52101e-18	-2.78002	-3.24751e-10	5.77988e-10	-2.73914	-3.24751e-10
67849481	chr14:67849481:C:T	1.99193e-66	-2.4823	1.20594	2.29949e-17	-2.69165	1.17188	4.85089e-09	-2.50368	1.8919
67849691	chr14:67849691:G:A	2.87521e-67	-2.33702	-0.8749	3.59069e-18	-2.50275	-0.873958	1.03275e-09	-2.12786	-0.0308594
67849728	chr14:67849728:A:G	5.46117e-66	-2.5336	2.2658	6.26196e-17	-2.71941	2.20144	1.88052e-08	-2.55472	3.29791
67850195	chr14:67850195:C:T	5.39572e-66	-2.5419	2.26205	6.21746e-17	-2.72389	2.19879	1.8606e-08	-2.56304	3.29558
67850283	chr14:67850283:G:A	1.97138e-66	-1.31236e-09	-1.28673	2.87695e-17	-1.31236e-09	-1.29573	2.6828e-09	-1.31236e-09	-1.20408
67850451	chr14:67850451:G:A	2.82467e-66	-1.31236e-09	-0.927071	4.00848e-17	-1.31236e-09	-0.964053	2.57764e-09	-1.31236e-09	-1.24407
67850502	chr14:67850502:G:A	5.3033e-66	-1.31236e-09	-0.297133	7.18559e-17	-1.31236e-09	-0.380388	1.11346e-08	-1.31236e-09	0.219119
67850681	chr14:67850681:G:GC	2.8045e-67	-2.33764	-0.899187	3.50267e-18	-2.50325	-0.898277	9.89735e-10	-2.12865	-0.0726109
67850795	chr14:67850795:G:A	2.6466e-66	-1.31236e-09	-0.992187	3.84219e-17	-1.31236e-09	-1.00642	2.49127e-09	-1.31236e-09	-1.27815
67851017	chr14:67851017:G:A	2.45987e-66	-1.31236e-09	-1.06535	3.57741e-17	-1.31236e-09	-1.07783	2.43551e-09	-1.31236e-09	-1.30079
67851230	chr14:67851230:A:G	2.21561e-66	-1.31236e-09	-1.16994	3.30124e-17	-1.31236e-09	-1.15817	3.08047e-09	-1.31236e-09	-1.06586
67851288	chr14:67851288:G:C	1.91404e-66	-1.31236e-09	-1.31624	2.81523e-17	-1.31236e-09	-1.31742	2.43609e-09	-1.31236e-09	-1.30055
67851876	chr14:67851876:T:A	4.3033e-67	-1.49045	-1.31822	1.78934e-18	-2.755	-1.31821	3.40023e-08	0.693196	0.64229
67852057	chr14:67852057:C:T	2.53183e-66	-1.31236e-09	-1.03652	3.6793e-17	-1.31236e-09	-1.04974	2.45535e-09	-1.31236e-09	-1.29267
67852158	chr14:67852158:C:T	4.89081e-67	-2.68069	-3.24751e-10	6.59376e-18	-2.76893	-3.24751e-10	3.70798e-09	-0.880455	-3.24751e-10
67852311	chr14:67852311:C:T	2.04435e-67	-2.40289	-1.15008	2.16987e-18	-2.71516	-1.16522	2.33881e-10	-2.56145	-1.08244
67852631	chr14:67852631:T:C	3.90498e-66	-2.52983	1.92662	4.55688e-17	-2.72001	1.88418	1.21337e-08	-2.55425	2.85929
67852807	chr14:67852807:C:T	2.54245e-66	-1.31236e-09	-1.03233	3.69437e-17	-1.31236e-09	-1.04566	2.45855e-09	-1.31236e-09	-1.29137
67854045	chr14:67854045:C:T	3.06289e-67	-2.28598	-0.862706	3.78937e-18	-2.46133	-0.861523	1.12116e-09	-2.06628	-0.010294
67854598	chr14:67854598:C:T	5.41305e-66	-2.52076	2.24411	6.16918e-17	-2.7128	2.1799	1.85942e-08	-2.54215	3.27406
67854607	chr14:67854607:C:T	1.94239e-66	-1.31236e-09	-1.30154	2.84264e-17	-1.31236e-09	-1.30773	2.93551e-09	-1.31236e-09	-1.11406
67854934	chr14:67854934:C:T	1.9542e-66	-2.48379	1.18831	2.25076e-17	-2.69364	1.15244	4.73616e-09	-2.50593	1.87021
67855177	chr14:67855177:C:T	6.26888e-67	-1.23213	-1.20032	1.95035e-18	-2.77841	-1.20863	8.00339e-08	0.308805	1.8827
67855187	chr14:67855187:C:T	1.23524e-67	-2.77504	-1.28174	1.91396e-18	-2.73283	-1.27304	1.66793e-10	-2.6967	-1.28525
67855428	chr14:67855428:G:A	1.92897e-67	-2.51711	-1.09395	3.23602e-18	-2.37768	-1.10303	1.99838e-10	-2.63012	-1.17107
67856831	chr14:67856831:A:G	1.58257e-66	-1.50641	-3.24751e-10	8.4551e-18	-2.52028	-3.24751e-10	1.47899e-09	-1.79958	-3.24751e-10
67858043	chr14:67858043:C:T	2.07362e-66	-1.31236e-09	-1.23617	3.09225e-17	-1.31236e-09	-1.22357	2.42219e-09	-1.31236e-09	-1.30627
67858408	chr14:67858408:C:T	4.49944e-66	-1.31236e-09	-0.461509	6.6833e-17	-1.31236e-09	-0.452854	8.04234e-09	-1.31236e-09	-0.106222
67858466	chr14:67858466:G:A	7.21515e-67	-2.29186	-3.24751e-10	1.8551e-17	-1.73453	-3.24751e-10	1.03343e-09	-2.15806	-3.24751e-10
67858786	chr14:67858786:G:A	1.25856e-67	-2.72591	-1.31217	1.83556e-18	-2.73595	-1.31175	2.22718e-10	-2.61492	-1.07787
67859162	chr14:67859162:C:T	4.20394e-67	-1.51497	-1.31705	1.93027e-18	-2.68104	-1.31635	2.53752e-07	2.02857	1.31685
67859258	chr14:67859258:A:G	4.67695e-66	-1.31236e-09	-0.422816	6.96142e-17	-1.31236e-09	-0.412082	8.4369e-09	-1.31236e-09	-0.0583274
67859268	chr14:67859268:T:C	6.29649e-67	-1.21336	-1.2147	1.98689e-18	-2.75803	-1.21045	1.03742e-08	1.06493	-0.916549
67859374	chr14:67859374:C:T	2.0088e-66	-1.31236e-09	-1.26792	2.98832e-17	-1.31236e-09	-1.25775	2.39906e-09	-1.31236e-09	-1.31586
67859508	chr14:67859508:A:G	4.70226e-66	-1.31236e-09	-0.41742	6.99901e-17	-1.31236e-09	-0.406697	8.4898e-09	-1.31236e-09	-0.0520762
67860730	chr14:67860730:A:C	1.87646e-67	-2.39502	-1.24364	2.16777e-18	-2.64019	-1.24116	5.18173e-06	7.55939	-1.19744
67860736	chr14:67860736:T:G	7.33782e-67	-1.1319	-1.1431	2.07622e-18	-2.76527	-1.15923	5.99924e-09	0.819551	-1.21886
67861540	chr14:67861540:C:T	2.90126e-66	-1.31236e-09	-0.900317	4.29426e-17	-1.31236e-09	-0.895187	4.50459e-09	-1.31236e-09	-0.685845
67861649	chr14:67861649:C:T	4.71677e-66	-1.31236e-09	-0.414337	7.02011e-17	-1.31236e-09	-0.403686	8.51212e-09	-1.31236e-09	-0.0494505
67861707	chr14:67861707:C:G	4.2943e-65	-1.31236e-09	1.79441	5.95188e-16	-1.31236e-09	1.73383	3.25675e-08	-1.31236e-09	1.29237
67861870	chr14:67861870:T:C	5.75909e-67	-2.51727	-3.24751e-10	9.54682e-18	-2.39884	-3.24751e-10	6.70736e-09	-0.287736	-3.24751e-10
67862303	chr14:67862303:G:A	2.00042e-67	-2.35536	-1.21934	2.16874e-18	-2.66414	-1.21676	4.1078e-06	7.35448	-1.22478
67862325	chr14:67862325:A:T	1.92063e-66	-1.31236e-09	-1.31281	2.8375e-17	-1.31236e-09	-1.30954	2.48846e-09	-1.31236e-09	-1.27928
67862707	chr14:67862707:C:T	1.32842e-67	-2.67147	-1.31258	1.89901e-18	-2.69907	-1.31465	2.0441e-10	-2.54411	-1.23447
67862879	chr14:67862879:A:G	1.37227e-67	-2.74845	-1.20313	2.00257e-18	-2.75838	-1.20224	3.06749e-10	-2.65968	-0.712985
67862906	chr14:67862906:G:C	4.68205e-66	-1.31236e-09	-0.421727	6.96876e-17	-1.31236e-09	-0.411027	8.44774e-09	-1.31236e-09	-0.0570428
67863259	chr14:67863259:G:A	1.91347e-66	-1.31236e-09	-1.31654	2.82142e-17	-1.31236e-09	-1.31523	2.61589e-09	-1.31236e-09	-1.22934
67863261	chr14:67863261:C:T	4.46268e-66	-1.31236e-09	-0.469712	6.64458e-17	-1.31236e-09	-0.458663	8.02202e-09	-1.31236e-09	-0.108751
67863542	chr14:67863542:A:G	2.3649e-66	-1.31236e-09	-1.10473	3.48982e-17	-1.31236e-09	-1.10261	5.45224e-09	-1.31236e-09	-0.494916
67863916	chr14:67863916:C:T	1.94653e-67	-2.37306	-1.22893	2.16872e-18	-2.65443	-1.22648	4.52653e-06	7.44176	-1.21499
67864616	chr14:67864616:T:C	2.28683e-67	-2.36351	-1.07737	3.15558e-18	-2.39952	-1.10636	5.959e-09	-2.70204	2.296
67864720	chr14:67864720:G:A	5.79504e-67	-1.33543	-1.17562	2.10635e-18	-2.73931	-1.17079	1.18731e-08	1.26169	-0.978355
67865361	chr14:67865361:C:T	1.82548e-65	-1.31236e-09	0.938968	2.50922e-16	-1.31236e-09	0.87009	3.51646e-08	-1.31236e-09	1.3691
67867102	chr14:67867102:C:T	5.18601e-67	-1.4233	-1.19879	2.12362e-18	-2.70823	-1.1937	6.66205e-08	1.81757	0.190499
67867108	chr14:67867108:A:G	1.96813e-66	-1.31236e-09	-1.28838	2.90719e-17	-1.31236e-09	-1.28528	2.44505e-09	-1.31236e-09	-1.29688
67867255	chr14:67867255:C:T	2.72766e-67	-2.41648	-0.848126	3.97404e-18	-2.43591	-0.839357	1.00896e-09	-2.17159	-0.0104325
67867432	chr14:67867432:C:T	6.44873e-67	-1.34611	-1.05806	2.37747e-18	-2.73895	-1.05007	1.04014e-08	1.27629	-1.12529
67867801	chr14:67867801:G:A	2.2662e-66	-1.31236e-09	-1.14736	3.3912e-17	-1.31236e-09	-1.13128	2.51839e-09	-1.31236e-09	-1.26732
67867943	chr14:67867943:AT:A	2.18953e-66	-1.31236e-09	-1.18177	3.21107e-17	-1.31236e-09	-1.18586	3.09511e-09	-1.31236e-09	-1.06112
67868519	chr14:67868519:G:A	1.97495e-66	-1.31236e-09	-1.28492	2.90109e-17	-1.31236e-09	-1.28738	2.56789e-09	-1.31236e-09	-1.24786
67869201	chr14:67869201:G:A	5.60914e-66	-1.31236e-09	-0.241064	8.31214e-17	-1.31236e-09	-0.234748	1.01456e-08	-1.31236e-09	0.1261
67869221	chr14:67869221:C:G	2.65991e-66	-1.31236e-09	-0.98717	3.84904e-17	-1.31236e-09	-1.00464	6.85668e-09	-1.31236e-09	-0.265718
67869254	chr14:67869254:G:A	6.90552e-66	-1.31236e-09	-0.0331408	1.02534e-16	-1.31236e-09	-0.0248536	1.28773e-08	-1.31236e-09	0.364528
67869307	chr14:67869307:G:A	2.23845e-67	-2.56906	-0.893207	2.97931e-18	-2.63708	-0.926277	1.81918e-10	-2.68032	-1.21482
67869506	chr14:67869506:C:T	2.8107e-67	-2.51613	-0.718481	4.10129e-18	-2.53091	-0.712837	1.17479e-09	-2.29631	0.266456
67869694	chr14:67869694:G:A	1.92735e-66	-1.31236e-09	-1.30931	2.8301e-17	-1.31236e-09	-1.31215	2.60954e-09	-1.31236e-09	-1.23177
67869717	chr14:67869717:A:G	4.5938e-67	-2.74334	-3.24751e-10	1.17564e-14	4.7171	-3.24751e-10	2.02901e-07	3.12178	-3.24751e-10
67869778	chr14:67869778:C:T	1.54011e-67	-2.54782	-1.28837	2.05936e-18	-2.63272	-1.29993	2.46556e-10	-2.52888	-1.06223
67869887	chr14:67869887:A:G	1.9579e-66	-1.31236e-09	-1.29359	2.86905e-17	-1.31236e-09	-1.29849	2.71864e-09	-1.31236e-09	-1.19081
67870031	chr14:67870031:T:C	6.86926e-66	-1.31236e-09	-0.038406	1.02442e-16	-1.31236e-09	-0.0257537	1.22717e-08	-1.31236e-09	0.316356
67870328	chr14:67870328:A:G	5.74944e-66	-1.31236e-09	-0.21636	8.5201e-17	-1.31236e-09	-0.210037	1.04466e-08	-1.31236e-09	0.15533
67871314	chr14:67871314:T:C	7.86706e-67	-1.07806	-1.1273	2.09724e-18	-2.76996	-1.14446	5.51661e-09	0.744761	-1.22794
67871412	chr14:67871412:C:CA	2.29268e-67	-2.31779	-1.12053	3.16667e-18	-2.35582	-1.14654	4.94301e-09	-2.72004	2.12707
67871900	chr14:67871900:A:G	3.53943e-67	-1.68755	-1.31653	2.04398e-18	-2.62302	-1.31713	5.71321e-07	2.40044	1.75657
67872129	chr14:67872129:G:T	5.39249e-66	-1.31236e-09	-0.280455	8.03299e-17	-1.31236e-09	-0.268908	9.97779e-09	-1.31236e-09	0.109419
67872923	chr14:67872923:T:G	7.92492e-65	-1.31236e-09	2.40713	1.06906e-15	-1.31236e-09	2.31949	5.01152e-08	-1.31236e-09	1.72338
67873356	chr14:67873356:A:G	4.91006e-66	-1.31236e-09	-0.374177	7.31041e-17	-1.31236e-09	-0.363166	8.93556e-09	-1.31236e-09	-0.000903513
67873508	chr14:67873508:A:T	1.92516e-66	-1.31236e-09	-1.31045	2.83959e-17	-1.31236e-09	-1.30881	2.52272e-09	-1.31236e-09	-1.2656
67873825	chr14:67873825:A:C	2.26417e-66	-1.31236e-09	-1.14825	3.31764e-17	-1.31236e-09	-1.15321	2.46371e-09	-1.31236e-09	-1.28927
67873904	chr14:67873904:CA:C	1.77474e-67	-2.43983	-1.25456	2.20921e-18	-2.60985	-1.25257	6.73833e-06	7.806	-1.18137
67874099	chr14:67874099:T:A	4.02287e-66	-1.31236e-09	-0.573467	6.02554e-17	-1.31236e-09	-0.556458	6.72163e-09	-1.31236e-09	-0.285612
67874153	chr14:67874153:A:G	1.38312e-67	-2.73423	-1.20948	2.01414e-18	-2.74609	-1.20877	3.1027e-10	-2.63359	-0.727666
67874465	chr14:67874465:A:G	3.85487e-67	-1.61564	-1.30307	2.01648e-18	-2.64814	-1.30555	6.75967e-07	2.2395	2.08571
67874523	chr14:67874523:G:A	4.51342e-66	-1.31236e-09	-0.458408	6.72047e-17	-1.31236e-09	-0.447308	8.09171e-09	-1.31236e-09	-0.100101
67874709	chr14:67874709:A:G	2.283e-66	-1.31236e-09	-1.13997	3.41634e-17	-1.31236e-09	-1.1239	2.52953e-09	-1.31236e-09	-1.26291
67874900	chr14:67874900:G:A	1.93373e-66	-1.31236e-09	-1.30601	2.84623e-17	-1.31236e-09	-1.30647	2.51166e-09	-1.31236e-09	-1.27
67874987	chr14:67874987:G:A	2.82046e-67	-2.45892	-0.77223	4.10742e-18	-2.47516	-0.767094	1.16091e-09	-2.22003	0.178293
67875154	chr14:67875154:G:C	5.94832e-66	-1.31236e-09	-0.182353	8.81571e-17	-1.31236e-09	-0.17593	1.08646e-08	-1.31236e-09	0.194566
67875403	chr14:67875403:C:G	1.36993e-67	-2.73447	-1.21881	1.99485e-18	-2.74635	-1.21813	3.03345e-10	-2.63413	-0.749694
67876315	chr14:67876315:C:T	1.93027e-66	-1.31236e-09	-1.3078	2.83372e-17	-1.31236e-09	-1.31088	2.6203e-09	-1.31236e-09	-1.22765
67876646	chr14:67876646:G:A	1.93976e-67	-2.3693	-1.23618	2.15142e-18	-2.65451	-1.23442	4.55388e-06	7.43905	-1.20626
67877340	chr14:67877340:A:G	2.03818e-66	-1.31236e-09	-1.25341	2.99801e-17	-1.31236e-09	-1.25452	2.39377e-09	-1.31236e-09	-1.31807
67877917	chr14:67877917:C:T	3.79859e-67	-2.4247	-0.508715	9.50225e-18	-1.85926	-0.544265	9.60075e-08	3.64512	-1.27163
67878288	chr14:67878288:GT:G	2.31512e-66	-1.31236e-09	-1.126	3.41803e-17	-1.31236e-09	-1.1234	5.20919e-09	-1.31236e-09	-0.540517
67879080	chr14:67879080:T:G	9.84433e-66	-1.31236e-09	0.321433	1.38044e-16	-1.31236e-09	0.272525	4.65435e-09	-1.31236e-09	-0.65314
67879137	chr14:67879137:A:C	4.10191e-66	-1.31236e-09	-0.554011	6.09311e-17	-1.31236e-09	-0.545306	7.20598e-09	-1.31236e-09	-0.216031
67879513	chr14:67879513:G:A	1.95209e-66	-1.31236e-09	-1.29656	2.86589e-17	-1.31236e-09	-1.29959	2.41837e-09	-1.31236e-09	-1.30785
67879763	chr14:67879763:C:A	2.44532e-67	-2.39543	-0.978446	3.54664e-18	-2.41294	-0.976109	8.80732e-10	-2.13817	-0.179771
67879966	chr14:67879966:A:T	2.16087e-66	-1.31236e-09	-1.19495	3.16802e-17	-1.31236e-09	-1.19936	2.42108e-09	-1.31236e-09	-1.30673
67880273	chr14:67880273:C:T	1.32778e-67	-2.70016	-1.28438	1.92724e-18	-2.71445	-1.28451	2.68061e-10	-2.57685	-0.93063
67880408	chr14:67880408:A:G	1.49091e-67	-2.59102	-1.27764	2.15267e-18	-2.61047	-1.27787	3.06007e-10	-2.4254	-0.949693
67880789	chr14:67880789:CAT:C	1.92553e-66	-1.31236e-09	-1.31026	2.82845e-17	-1.31236e-09	-1.31274	2.39553e-09	-1.31236e-09	-1.31734
67880796	chr14:67880796:T:C	2.44442e-67	-2.38368	-0.990563	3.54402e-18	-2.4014	-0.988384	8.74582e-10	-2.123	-0.201951
67880800	chr14:67880800:C:A	2.4392e-67	-2.38256	-0.993822	3.53575e-18	-2.40041	-0.991715	8.70655e-10	-2.12159	-0.207857
67881039	chr14:67881039:A:G	1.38948e-67	-2.65719	-1.28192	2.00919e-18	-2.67526	-1.28206	2.88586e-10	-2.51141	-0.922291
67881186	chr14:67881186:A:G	4.08467e-66	-1.31236e-09	-0.558222	5.94197e-17	-1.31236e-09	-0.570425	6.50264e-09	-1.31236e-09	-0.318733
67881580	chr14:67881580:G:A	3.60601e-67	-1.7114	-1.27405	2.14792e-18	-2.61983	-1.27072	8.36843e-07	2.5564	1.9823
67881696	chr14:67881696:TAC:T	1.03827e-66	-1.93788	0.009966	6.40041e-18	-2.77293	-0.0257538	1.62512e-09	-2.10885	0.403487
67882029	chr14:67882029:G:T	3.73354e-67	-1.70511	-1.24558	2.20542e-18	-2.62177	-1.24236	1.09103e-06	2.54691	2.25703
67882121	chr14:67882121:T:C	4.00193e-67	-1.58782	-1.29345	2.01761e-18	-2.6623	-1.29084	5.33188e-07	2.29645	1.79149
67882204	chr14:67882204:C:T	1.36776e-67	-2.67869	-1.27619	1.98145e-18	-2.69487	-1.27635	2.8466e-10	-2.54351	-0.903893
67882275	chr14:67882275:C:G	2.00974e-66	-1.31236e-09	-1.26746	2.95074e-17	-1.31236e-09	-1.27041	2.80305e-09	-1.31236e-09	-1.16023
67882453	chr14:67882453:G:A	4.42739e-66	-1.31236e-09	-0.477652	6.57939e-17	-1.31236e-09	-0.468524	7.89514e-09	-1.31236e-09	-0.124694
67882777	chr14:67882777:A:T	4.43243e-66	-1.31236e-09	-0.476514	6.58655e-17	-1.31236e-09	-0.467436	7.90679e-09	-1.31236e-09	-0.12322
67882894	chr14:67882894:G:A	4.41107e-66	-1.31236e-09	-0.481345	6.55818e-17	-1.31236e-09	-0.471752	7.87759e-09	-1.31236e-09	-0.12692
67882934	chr14:67882934:G:A	4.36361e-67	-1.4893	-1.30545	1.92915e-18	-2.69384	-1.30413	7.261e-08	1.79596	0.298197
67883036	chr14:67883036:T:C	4.41953e-66	-1.31236e-09	-0.479429	6.56737e-17	-1.31236e-09	-0.470352	7.87806e-09	-1.31236e-09	-0.12686
67883390	chr14:67883390:C:T	4.42699e-66	-1.31236e-09	-0.477743	6.57672e-17	-1.31236e-09	-0.468928	7.90979e-09	-1.31236e-09	-0.12284
67883610	chr14:67883610:A:C	3.76114e-66	-1.31236e-09	-0.640741	5.57828e-17	-1.31236e-09	-0.633584	5.92818e-09	-1.31236e-09	-0.411224
67884397	chr14:67884397:G:A	2.36548e-67	-2.65456	-0.752512	3.12302e-18	-2.70941	-0.806842	6.92524e-09	-2.43039	2.17462
67884813	chr14:67884813:C:T	4.4219e-66	-1.31236e-09	-0.478893	6.57116e-17	-1.31236e-09	-0.469774	7.88385e-09	-1.31236e-09	-0.126126
67884932	chr14:67884932:T:C	4.42202e-66	-1.31236e-09	-0.478867	6.57134e-17	-1.31236e-09	-0.469748	7.88409e-09	-1.31236e-09	-0.126095
67884990	chr14:67884990:T:A	2.07462e-67	-2.3693	-1.16897	2.06884e-18	-2.72954	-1.19852	1.98303e-10	-2.52897	-1.27993
67885217	chr14:67885217:A:G	2.14498e-66	-1.31236e-09	-1.20233	3.14377e-17	-1.31236e-09	-1.20704	2.41542e-09	-1.31236e-09	-1.30907
67885606	chr14:67885606:A:G	1.35938e-67	-2.68057	-1.28045	1.96958e-18	-2.69657	-1.28066	2.79898e-10	-2.54638	-0.917892
67885835	chr14:67885835:CTG:C	5.55407e-66	-1.31236e-09	-0.250931	8.21772e-17	-1.31236e-09	-0.246172	1.00234e-08	-1.31236e-09	0.113976
67885843	chr14:67885843:G:A	2.03022e-66	-1.31236e-09	-1.25732	2.9792e-17	-1.31236e-09	-1.26081	2.39358e-09	-1.31236e-09	-1.31815
67885931	chr14:67885931:T:G	2.40475e-67	-2.71787	-0.672734	3.32667e-18	-2.75668	-0.696399	4.97318e-10	-2.71593	-0.173541
67886821	chr14:67886821:A:G	1.96495e-66	-1.31236e-09	-1.28999	2.88342e-17	-1.31236e-09	-1.29349	2.40951e-09	-1.31236e-09	-1.31152
67887162	chr14:67887162:G:A	3.04847e-66	-1.31236e-09	-0.850822	4.45262e-17	-1.31236e-09	-0.858972	2.39708e-09	-1.31236e-09	-1.31669
67887196	chr14:67887196:T:G	2.84538e-66	-1.31236e-09	-0.919767	4.28576e-17	-1.31236e-09	-0.897168	2.90183e-09	-1.31236e-09	-1.1256
67887222	chr14:67887222:T:C	4.5205e-66	-1.31236e-09	-0.45684	6.72286e-17	-1.31236e-09	-0.446951	8.09525e-09	-1.31236e-09	-0.0996639
67887322	chr14:67887322:T:A	4.71809e-67	-2.71664	-3.24751e-10	9.27671e-18	-2.42754	-3.24751e-10	4.10663e-09	-0.77834	-3.24751e-10
67887691	chr14:67887691:A:G	4.42739e-66	-1.31236e-09	-0.477652	6.57939e-17	-1.31236e-09	-0.468524	7.89514e-09	-1.31236e-09	-0.124694
67887825	chr14:67887825:C:A	5.61563e-67	-1.27425	-1.26824	1.87981e-18	-2.75221	-1.27167	1.33923e-08	1.26424	-0.860498
67887934	chr14:67887934:A:T	2.14613e-66	-1.31236e-09	-1.2018	3.14667e-17	-1.31236e-09	-1.20612	2.41577e-09	-1.31236e-09	-1.30893
67888748	chr14:67888748:T:C	4.53112e-66	-1.31236e-09	-0.454492	6.73459e-17	-1.31236e-09	-0.445209	8.11619e-09	-1.31236e-09	-0.0970814
67889548	chr14:67889548:T:C	1.33997e-67	-2.68825	-1.28715	1.94275e-18	-2.70361	-1.28734	2.7042e-10	-2.55818	-0.940537
67889551	chr14:67889551:A:G	2.00956e-66	-1.31236e-09	-1.26755	2.95292e-17	-1.31236e-09	-1.26967	2.69436e-09	-1.31236e-09	-1.19978
67889619	chr14:67889619:C:CT	5.67508e-67	-1.27755	-1.25441	1.9062e-18	-2.75172	-1.25822	1.29745e-08	1.27163	-0.899583
67889976	chr14:67889976:A:G	2.86321e-66	-1.31236e-09	-0.913518	4.18427e-17	-1.31236e-09	-0.921134	2.41162e-09	-1.31236e-09	-1.31064
67890021	chr14:67890021:A:G	5.54144e-66	-1.31236e-09	-0.253207	8.19866e-17	-1.31236e-09	-0.248495	9.99793e-09	-1.31236e-09	0.111436
67890240	chr14:67890240:C:G	4.42528e-66	-1.31236e-09	-0.478128	6.57622e-17	-1.31236e-09	-0.469006	7.89026e-09	-1.31236e-09	-0.125313
67891034	chr14:67891034:T:C	4.07309e-66	-1.31236e-09	-0.561062	5.92471e-17	-1.31236e-09	-0.573334	6.48193e-09	-1.31236e-09	-0.321923
67891129	chr14:67891129:ATCT:A	1.95598e-66	-1.31236e-09	-1.29457	2.87121e-17	-1.31236e-09	-1.29773	2.41546e-09	-1.31236e-09	-1.30905
67891483	chr14:67891483:A:T	4.23965e-66	-1.31236e-09	-0.520983	6.30321e-17	-1.31236e-09	-0.511406	7.48927e-09	-1.31236e-09	-0.177471
67891713	chr14:67891713:C:T	4.28636e-66	-1.31236e-09	-0.510026	6.36917e-17	-1.31236e-09	-0.500996	7.59234e-09	-1.31236e-09	-0.163801
67892098	chr14:67892098:A:G	2.0998e-66	-1.31236e-09	-1.22362	3.13684e-17	-1.31236e-09	-1.20925	2.43139e-09	-1.31236e-09	-1.30248
67892567	chr14:67892567:G:A	2.03783e-66	-1.31236e-09	-1.25358	2.99565e-17	-1.31236e-09	-1.2553	2.39341e-09	-1.31236e-09	-1.31822
67893009	chr14:67893009:A:C	4.16074e-66	-1.31236e-09	-0.53977	6.18032e-17	-1.31236e-09	-0.531096	7.31358e-09	-1.31236e-09	-0.20121
67893135	chr14:67893135:G:A	4.32384e-66	-1.31236e-09	-0.501318	6.42466e-17	-1.31236e-09	-0.492322	7.67572e-09	-1.31236e-09	-0.15288
67893242	chr14:67893242:G:A	1.93955e-66	-1.31236e-09	-1.30301	2.85501e-17	-1.31236e-09	-1.30339	2.52677e-09	-1.31236e-09	-1.264
67894560	chr14:67894560:C:T	3.01154e-66	-1.31236e-09	-0.863011	4.30284e-17	-1.31236e-09	-0.89319	5.29456e-09	-1.31236e-09	-0.524262
67894731	chr14:67894731:C:T	1.96842e-66	-1.31236e-09	-1.28823	2.88851e-17	-1.31236e-09	-1.29172	2.40743e-09	-1.31236e-09	-1.31238
67895514	chr14:67895514:T:C	5.65792e-67	-1.31036	-1.22463	1.9714e-18	-2.74658	-1.22973	1.27965e-08	1.32523	-0.967001
67896753	chr14:67896753:T:C	2.1141e-66	-1.31236e-09	-1.21683	3.10071e-17	-1.31236e-09	-1.22083	2.40627e-09	-1.31236e-09	-1.31286
67897169	chr14:67897169:T:C	5.49091e-66	-1.31236e-09	-0.262368	8.12464e-17	-1.31236e-09	-0.257564	9.90418e-09	-1.31236e-09	0.102015
67897442	chr14:67897442:A:G	3.76248e-67	-1.6672	-1.27577	2.10814e-18	-2.63586	-1.27338	7.9479e-07	2.46566	2.02147
67898061	chr14:67898061:C:A	1.96225e-66	-1.31236e-09	-1.29137	2.88024e-17	-1.31236e-09	-1.29459	2.41066e-09	-1.31236e-09	-1.31104
67898349	chr14:67898349:T:C	1.58366e-66	-0.201693	-1.30403	3.82484e-18	-2.00395	-1.30958	1.52717e-09	-0.449743	-1.31778
67898628	chr14:67898628:T:A	1.35182e-67	-2.68154	-1.28506	1.95835e-18	-2.69777	-1.28518	2.75108e-10	-2.5483	-0.933235
67899129	chr14:67899129:G:A	1.66365e-67	-2.72565	-1.03338	2.44118e-18	-2.70991	-1.05266	5.46075e-10	-2.5348	-0.261137
67899285	chr14:67899285:G:A	1.27358e-67	-2.76128	-1.26494	1.83336e-18	-2.77431	-1.27458	1.99758e-10	-2.74616	-1.05543
67899291	chr14:67899291:T:C	2.05225e-66	-1.31236e-09	-1.24653	2.97227e-17	-1.31236e-09	-1.26314	2.82755e-09	-1.31236e-09	-1.15153
67899370	chr14:67899370:CA:C	2.80752e-66	-1.31236e-09	-0.93316	4.10652e-17	-1.31236e-09	-0.93989	4.1899e-09	-1.31236e-09	-0.758264
67899405	chr14:67899405:A:G	5.26253e-66	-0.304851	-3.24751e-10	3.14218e-16	1.09504	-3.24751e-10	8.46683e-09	-0.0547859	-3.24751e-10
67900500	chr14:67900500:G:A	6.89174e-66	-1.31236e-09	-0.0351396	1.02657e-16	-1.31236e-09	-0.0236543	1.33762e-08	-1.31236e-09	0.402532
67900812	chr14:67900812:A:T	4.33443e-67	-1.78587	-1.01558	5.93931e-18	-1.85683	-1.01662	1.75698e-09	-1.39378	-0.233566
67900864	chr14:67900864:C:G	2.12567e-67	-2.20954	-1.30442	2.90934e-18	-2.28188	-1.30524	4.76857e-10	-1.92995	-1.00154
67900965	chr14:67900965:T:C	4.40773e-67	-1.75049	-1.0342	6.03224e-18	-1.82283	-1.0351	1.76699e-09	-1.35239	-0.269273
67901449	chr14:67901449:T:C	5.28339e-66	-1.31236e-09	-0.300895	7.86503e-17	-1.31236e-09	-0.290039	9.76991e-09	-1.31236e-09	0.0883651
67901461	chr14:67901461:G:A	2.37592e-67	-2.7158	-0.686865	3.30499e-18	-2.75227	-0.707349	4.8847e-10	-2.70929	-0.198133
67901698	chr14:67901698:G:A	1.23795e-67	-2.73935	-1.31524	1.86936e-18	-2.7117	-1.31775	5.30829e-09	0.459607	-0.98128
67901898	chr14:67901898:TGGGAAGGGTG:T	2.02447e-66	-1.31236e-09	-1.26015	2.98016e-17	-1.31236e-09	-1.26049	2.39945e-09	-1.31236e-09	-1.3157
67901981	chr14:67901981:G:C	6.52878e-66	-1.31236e-09	-0.0892425	9.67307e-17	-1.31236e-09	-0.0831194	1.2134e-08	-1.31236e-09	0.305068
67902026	chr14:67902026:A:G	3.22415e-66	-1.31236e-09	-0.794793	4.77066e-17	-1.31236e-09	-0.78998	5.10442e-09	-1.31236e-09	-0.560835
67902076	chr14:67902076:G:A	6.85778e-66	-1.31236e-09	-0.0400782	1.01618e-16	-1.31236e-09	-0.0338303	1.28377e-08	-1.31236e-09	0.361447
67902361	chr14:67902361:G:A	2.20558e-67	-2.17265	-1.30441	3.00736e-18	-2.24871	-1.30528	4.972e-10	-1.88779	-1.00191
67902555	chr14:67902555:G:A	2.06315e-67	-2.23892	-1.3049	2.83067e-18	-2.30875	-1.30578	4.56316e-10	-1.96736	-1.00815
67902948	chr14:67902948:C:CA	6.85783e-66	-1.31236e-09	-0.0400718	1.01618e-16	-1.31236e-09	-0.033834	1.28384e-08	-1.31236e-09	0.361501
67903377	chr14:67903377:G:C	4.09505e-67	-1.8347	-1.02357	5.62189e-18	-1.90389	-1.02449	1.63279e-09	-1.4518	-0.248859
67903785	chr14:67903785:T:C	2.02046e-66	-1.31236e-09	-1.26214	2.95225e-17	-1.31236e-09	-1.2699	2.89457e-09	-1.31236e-09	-1.12811
67903887	chr14:67903887:C:G	2.45508e-66	-1.31236e-09	-1.0673	3.68589e-17	-1.31236e-09	-1.04795	2.62882e-09	-1.31236e-09	-1.22441
67904132	chr14:67904132:C:T	5.66228e-66	-1.31236e-09	-0.231635	8.39931e-17	-1.31236e-09	-0.224316	1.00702e-08	-1.31236e-09	0.118641
67904400	chr14:67904400:T:C	5.05724e-67	-1.39793	-1.2493	1.97608e-18	-2.72047	-1.25346	2.13832e-08	1.81656	-0.944898
67904455	chr14:67904455:G:GA	4.53092e-66	-1.31236e-09	-0.454538	6.75277e-17	-1.31236e-09	-0.442512	7.99058e-09	-1.31236e-09	-0.112679
67904786	chr14:67904786:C:T	4.63148e-67	-1.70511	-1.03006	6.3303e-18	-1.77942	-1.03028	1.79015e-09	-1.30361	-0.305028
67905439	chr14:67905439:C:T	5.0445e-67	-1.36659	-1.28316	1.89997e-18	-2.7268	-1.28642	2.2587e-08	1.75779	-0.831355
67905663	chr14:67905663:G:T	2.74648e-66	-1.31236e-09	-0.955144	4.06897e-17	-1.31236e-09	-0.949076	4.14125e-09	-1.31236e-09	-0.769944
67906010	chr14:67906010:T:C	4.01734e-66	-1.31236e-09	-0.574842	5.97937e-17	-1.31236e-09	-0.56415	6.91591e-09	-1.31236e-09	-0.257117
67906074	chr14:67906074:G:A	4.57213e-66	-1.31236e-09	-0.445483	6.80979e-17	-1.31236e-09	-0.434104	8.07807e-09	-1.31236e-09	-0.101789
67906680	chr14:67906680:T:C	1.91056e-66	-1.31236e-09	-1.31807	2.81533e-17	-1.31236e-09	-1.31739	2.53727e-09	-1.31236e-09	-1.25985
67907195	chr14:67907195:T:C	1.92227e-66	-1.31236e-09	-1.31196	2.82263e-17	-1.31236e-09	-1.3148	2.53319e-09	-1.31236e-09	-1.26146
67907898	chr14:67907898:T:A	2.15477e-67	-2.22583	-1.27453	2.90056e-18	-2.31589	-1.27426	5.05293e-10	-1.97447	-0.899089
67907918	chr14:67907918:C:T	1.73994e-66	-1.48987	0.0782596	7.52743e-18	-2.67663	0.040133	2.61636e-09	-1.70778	0.478627
67908132	chr14:67908132:C:T	1.94524e-66	-1.31236e-09	-1.30007	2.85705e-17	-1.31236e-09	-1.30268	2.42569e-09	-1.31236e-09	-1.30482
67908152	chr14:67908152:C:T	2.18002e-66	-1.31236e-09	-1.18613	3.26458e-17	-1.31236e-09	-1.16933	2.47502e-09	-1.31236e-09	-1.28469
67908248	chr14:67908248:C:A	2.37687e-67	-2.08708	-1.31518	7.5872e-18	-1.31294	-1.31565	3.36588e-10	-1.96731	-1.31253
67908273	chr14:67908273:G:A	1.41406e-67	-2.60653	-1.31505	2.02101e-18	-2.63603	-1.31542	2.64594e-10	-2.46654	-1.05396
67908379	chr14:67908379:A:G	1.94005e-66	-1.31236e-09	-1.30275	2.87152e-17	-1.31236e-09	-1.29762	2.40621e-09	-1.31236e-09	-1.31289
67908698	chr14:67908698:G:A	2.00259e-67	-2.25546	-1.31814	2.73865e-18	-2.32941	-1.31817	3.99263e-10	-1.99733	-1.11175
67908863	chr14:67908863:C:G	1.91669e-66	-1.31236e-09	-1.31486	2.82083e-17	-1.31236e-09	-1.31544	2.76947e-09	-1.31236e-09	-1.17229
67908898	chr14:67908898:A:G	2.08786e-67	-2.21596	-1.31595	1.74685e-18	-2.78109	-1.31615	1.1611e-05	7.62317	-0.454396
67909443	chr14:67909443:G:A	1.04645e-65	-1.31236e-09	0.382526	1.54456e-16	-1.31236e-09	0.384859	1.98906e-08	-1.31236e-09	0.799303
67909627	chr14:67909627:AAAT:A	4.55152e-67	-2.75259	-3.24751e-10	6.59034e-18	-2.76945	-3.24751e-10	5.54085e-10	-2.78138	-3.24751e-10
67909673	chr14:67909673:TTTG:T	1.06e-65	-1.31236e-09	0.395394	1.56506e-16	-1.31236e-09	0.398044	2.01911e-08	-1.31236e-09	0.814302
67909764	chr14:67909764:C:G	2.4242e-67	-2.15017	-1.23237	1.90859e-18	-2.77767	-1.23102	7.4238e-06	7.48574	-0.764238
67910236	chr14:67910236:G:A	2.37533e-66	-1.31236e-09	-1.10033	3.52479e-17	-1.31236e-09	-1.09265	2.54641e-09	-1.31236e-09	-1.25626
67910910	chr14:67910910:C:T	6.74939e-66	-1.31236e-09	-0.0560101	1.00257e-16	-1.31236e-09	-0.0473111	1.29394e-08	-1.31236e-09	0.369332
67910972	chr14:67910972:C:T	3.08675e-66	-1.31236e-09	-0.838344	4.4183e-17	-1.31236e-09	-0.86671	8.32952e-09	-1.31236e-09	-0.0711365
67910990	chr14:67910990:G:A	3.11396e-67	-1.99348	-1.13867	2.12337e-18	-2.75712	-1.14493	1.61435e-06	6.32202	-1.12628
67911109	chr14:67911109:T:A	4.44302e-67	-2.77671	-3.24751e-10	6.94186e-18	-2.71748	-3.24751e-10	5.55703e-10	-2.77846	-3.24751e-10
67911125	chr14:67911125:C:T	2.66123e-66	-1.31236e-09	-0.986672	4.03255e-17	-1.31236e-09	-0.958067	2.63891e-09	-1.31236e-09	-1.22057
67911205	chr14:67911205:C:T	1.01654e-65	-1.31236e-09	0.353525	1.49985e-16	-1.31236e-09	0.355486	1.99413e-08	-1.31236e-09	0.801853
67911228	chr14:67911228:T:A	1.01654e-65	-1.31236e-09	0.353525	1.49985e-16	-1.31236e-09	0.355486	1.99413e-08	-1.31236e-09	0.801853
67911469	chr14:67911469:G:C	4.44263e-67	-2.7768	-3.24751e-10	6.94168e-18	-2.71751	-3.24751e-10	5.55655e-10	-2.77855	-3.24751e-10
67911534	chr14:67911534:G:C	2.16904e-66	-1.31236e-09	-1.19118	3.16754e-17	-1.31236e-09	-1.19951	4.62647e-09	-1.31236e-09	-0.659148
67911639	chr14:67911639:T:C	3.35348e-67	-1.91329	-1.14476	4.49781e-18	-1.98259	-1.16887	4.41157e-09	-2.78084	2.07413
67911645	chr14:67911645:T:A	2.10816e-66	-1.31236e-09	-1.21965	3.09802e-17	-1.31236e-09	-1.2217	2.89183e-09	-1.31236e-09	-1.12905
67912314	chr14:67912314:G:A	2.56154e-67	-2.07006	-1.25738	1.87706e-18	-2.76867	-1.25667	5.95971e-06	7.18992	-0.688083
67912988	chr14:67912988:G:A	1.01654e-65	-1.31236e-09	0.353525	1.49985e-16	-1.31236e-09	0.355486	1.99413e-08	-1.31236e-09	0.801853
67913180	chr14:67913180:C:T	7.36e-66	-1.31236e-09	0.0305972	1.09271e-16	-1.31236e-09	0.0387806	1.42825e-08	-1.31236e-09	0.468096
67913982	chr14:67913982:G:A	6.92395e-66	-1.31236e-09	-0.0304759	1.02857e-16	-1.31236e-09	-0.0217153	1.21367e-08	-1.31236e-09	0.30529
67914170	chr14:67914170:A:G	1.91076e-66	-1.31236e-09	-1.31796	2.81331e-17	-1.31236e-09	-1.3181	2.4757e-09	-1.31236e-09	-1.28442
67914181	chr14:67914181:C:T	2.94062e-67	-1.87221	-1.31721	3.85473e-18	-1.98791	-1.31784	6.67012e-10	-1.54991	-1.04598
67915053	chr14:67915053:G:A	7.33055e-66	-1.31236e-09	0.0265876	1.08832e-16	-1.31236e-09	0.0347551	1.42176e-08	-1.31236e-09	0.463538
67915118	chr14:67915118:A:G	2.04e-66	-1.31236e-09	-1.25251	2.99696e-17	-1.31236e-09	-1.25487	2.75745e-09	-1.31236e-09	-1.17664
67915267	chr14:67915267:A:G	1.92854e-66	-1.31236e-09	-1.3087	2.83771e-17	-1.31236e-09	-1.30947	2.86465e-09	-1.31236e-09	-1.1385
67915562	chr14:67915562:G:A	1.9633e-66	-1.31236e-09	-1.29083	2.86344e-17	-1.31236e-09	-1.30044	2.65021e-09	-1.31236e-09	-1.2163
67916141	chr14:67916141:G:A	5.07773e-67	-2.64318	-3.24751e-10	1.09213e-17	-2.26434	-3.24751e-10	6.67613e-10	-2.59499	-3.24751e-10
67916265	chr14:67916265:AG:A	2.79434e-67	-1.92551	-1.31494	3.67502e-18	-2.03731	-1.31618	6.44986e-10	-1.61126	-1.01821
67916522	chr14:67916522:C:T	2.26667e-67	-2.14986	-1.29987	3.04629e-18	-2.23876	-1.30236	5.44688e-10	-1.86742	-0.931063
67916662	chr14:67916662:A:G	2.50743e-67	-2.11086	-1.23793	1.90463e-18	-2.77357	-1.23719	6.5873e-06	7.3464	-0.74444
67916844	chr14:67916844:A:G	7.51486e-66	-1.31236e-09	0.05142	1.11577e-16	-1.31236e-09	0.0596661	1.46288e-08	-1.31236e-09	0.492047
67916918	chr14:67916918:G:A	1.81601e-67	-2.48991	-1.1815	2.08655e-18	-2.72655	-1.19299	0.0650412	11.178	4.62161
67917045	chr14:67917045:C:T	7.26766e-66	-1.31236e-09	0.0179714	1.07901e-16	-1.31236e-09	0.0261617	1.40757e-08	-1.31236e-09	0.453505
67917743	chr14:67917743:A:G	2.70415e-66	-1.31236e-09	-0.970674	3.95546e-17	-1.31236e-09	-0.977368	2.43715e-09	-1.31236e-09	-1.30011
67918073	chr14:67918073:G:A	2.36607e-67	-2.17236	-1.23445	1.90055e-18	-2.77921	-1.2337	8.34939e-06	7.59259	-0.75359
67918400	chr14:67918400:A:G	2.94215e-67	-1.87276	-1.31615	3.85178e-18	-1.98942	-1.3171	6.7611e-10	-1.55154	-1.0308
67918418	chr14:67918418:A:G	1.0939e-66	-1.87572	-3.24751e-10	1.86e-16	0.570696	-3.24751e-10	5.39177e-09	-0.506068	-3.24751e-10
67919242	chr14:67919242:G:A	2.76191e-67	-1.93732	-1.3148	3.63558e-18	-2.04821	-1.31607	6.37134e-10	-1.62491	-1.01681
67919257	chr14:67919257:G:A	7.35941e-66	-1.31236e-09	0.0305179	1.09257e-16	-1.31236e-09	0.0386488	1.42804e-08	-1.31236e-09	0.467946
67919983	chr14:67919983:C:T	1.02015e-65	-1.31236e-09	0.357072	1.50526e-16	-1.31236e-09	0.359082	2.00223e-08	-1.31236e-09	0.805905
67920085	chr14:67920085:G:A	2.65119e-67	-2.54617	-0.746872	3.40728e-18	-2.62627	-0.802863	6.17687e-09	-2.5632	2.19307
67920775	chr14:67920775:G:A	2.97538e-67	-1.89598	-1.2817	1.88691e-18	-2.73105	-1.28906	1.03561e-06	5.75543	-1.00363
67921138	chr14:67921138:T:C	6.31199e-67	-1.35809	-1.06751	8.1939e-18	-1.47475	-1.07691	2.77376e-09	-0.924038	-0.246698
67921416	chr14:67921416:C:A	7.85787e-67	-2.20653	-3.24751e-10	8.35043e-18	-2.53274	-3.24751e-10	7.30288e-10	-2.50526	-3.24751e-10
67921481	chr14:67921481:T:G	2.8274e-67	-1.91086	-1.31783	3.71355e-18	-2.0249	-1.31816	6.2975e-10	-1.59592	-1.05745
67921554	chr14:67921554:A:G	2.35666e-67	-2.14874	-1.26206	1.8524e-18	-2.77691	-1.26166	7.80912e-06	7.46494	-0.692836
67921901	chr14:67921901:T:C	7.33554e-66	-1.31236e-09	0.0272691	1.01914e-16	-1.31236e-09	-0.0309205	1.26465e-08	-1.31236e-09	0.346442
67922326	chr14:67922326:T:A	1.80993e-67	-2.49261	-1.18215	2.08795e-18	-2.72526	-1.19361	0.0657755	11.1938	4.61703
67923266	chr14:67923266:A:G	2.03415e-66	-1.31236e-09	-1.25539	2.98646e-17	-1.31236e-09	-1.25838	2.39344e-09	-1.31236e-09	-1.31821
67924018	chr14:67924018:A:G	2.90889e-67	-1.88337	-1.3169	3.81015e-18	-1.99977	-1.31762	6.61172e-10	-1.56425	-1.04044
67925575	chr14:67925575:T:A	2.36661e-66	-1.31236e-09	-1.10401	3.50805e-17	-1.31236e-09	-1.09741	2.54393e-09	-1.31236e-09	-1.25723
67925960	chr14:67925960:C:T	2.424e-66	-1.31236e-09	-1.08005	3.48223e-17	-1.31236e-09	-1.10479	2.69574e-09	-1.31236e-09	-1.19927
67926132	chr14:67926132:C:CAG	7.52886e-66	-1.31236e-09	0.0532806	1.1179e-16	-1.31236e-09	0.0615705	1.46609e-08	-1.31236e-09	0.494242
67926215	chr14:67926215:C:T	3.99455e-66	-1.31236e-09	-0.580532	5.98645e-17	-1.31236e-09	-0.562966	6.55939e-09	-1.31236e-09	-0.310045
67926712	chr14:67926712:C:T	6.76918e-66	-1.31236e-09	-0.0530832	1.00368e-16	-1.31236e-09	-0.0462027	1.29407e-08	-1.31236e-09	0.369433
67926747	chr14:67926747:A:G	2.83031e-67	-1.9137	-1.31396	3.71749e-18	-2.02664	-1.31536	6.60176e-10	-1.59737	-1.00882
67926918	chr14:67926918:A:G	1.9845e-66	-1.31236e-09	-1.28009	2.9205e-17	-1.31236e-09	-1.28071	2.62701e-09	-1.31236e-09	-1.22509
67927019	chr14:67927019:A:G	7.36e-66	-1.31236e-09	0.0305972	1.09271e-16	-1.31236e-09	0.0387806	1.42825e-08	-1.31236e-09	0.468096
67927581	chr14:67927581:G:A	2.29631e-67	-2.13556	-1.30118	1.78344e-18	-2.77506	-1.30145	7.44522e-06	7.33895	-0.614565
67927788	chr14:67927788:G:A	1.92863e-66	-1.31236e-09	-1.30865	2.84553e-17	-1.31236e-09	-1.30672	2.55135e-09	-1.31236e-09	-1.25432
67927790	chr14:67927790:G:A	1.92703e-66	-1.31236e-09	-1.30948	2.84273e-17	-1.31236e-09	-1.3077	2.55796e-09	-1.31236e-09	-1.25173
67927792	chr14:67927792:G:A	2.43728e-66	-1.31236e-09	-1.07458	3.57126e-17	-1.31236e-09	-1.07955	4.76844e-09	-1.31236e-09	-0.628924
67927794	chr14:67927794:G:A	2.11093e-66	-1.31236e-09	-1.21833	3.09595e-17	-1.31236e-09	-1.22237	3.65596e-09	-1.31236e-09	-0.894583
67928016	chr14:67928016:G:A	2.04964e-66	-1.31236e-09	-1.2478	3.04021e-17	-1.31236e-09	-1.24054	2.78347e-09	-1.31236e-09	-1.16724
67928150	chr14:67928150:C:A	1.06011e-65	-1.31236e-09	0.395496	1.56597e-16	-1.31236e-09	0.398627	2.08906e-08	-1.31236e-09	0.84836
67928649	chr14:67928649:C:G	7.64101e-66	-1.31236e-09	0.0680672	1.13563e-16	-1.31236e-09	0.0773084	1.49011e-08	-1.31236e-09	0.510496
67928759	chr14:67928759:G:C	7.77326e-66	-1.31236e-09	0.0852274	1.15536e-16	-1.31236e-09	0.0945306	1.51955e-08	-1.31236e-09	0.530055
67928938	chr14:67928938:G:T	2.73494e-67	-1.946	-1.31594	3.60297e-18	-2.05637	-1.31693	6.23657e-10	-1.6351	-1.02799
67928962	chr14:67928962:T:A	1.08455e-65	-1.31236e-09	0.418283	1.60202e-16	-1.31236e-09	0.421387	2.14314e-08	-1.31236e-09	0.873915
67929620	chr14:67929620:T:C	7.64101e-66	-1.31236e-09	0.0680672	1.13563e-16	-1.31236e-09	0.0773084	1.49011e-08	-1.31236e-09	0.510496
67929744	chr14:67929744:A:G	9.27977e-67	-2.04021	-3.24751e-10	1.0971e-17	-2.25979	-3.24751e-10	9.87397e-10	-2.20362	-3.24751e-10
67929859	chr14:67929859:A:G	7.66957e-66	-1.31236e-09	0.0717974	1.14002e-16	-1.31236e-09	0.0811645	1.49701e-08	-1.31236e-09	0.51511
67930455	chr14:67930455:T:C	2.86834e-67	-1.89757	-1.31674	3.76107e-18	-2.01283	-1.31752	6.51743e-10	-1.58078	-1.03827
67930608	chr14:67930608:C:T	2.48458e-66	-1.31236e-09	-1.05536	3.66541e-17	-1.31236e-09	-1.05353	5.99628e-09	-1.31236e-09	-0.399802
67930686	chr14:67930686:G:A	2.83596e-67	-1.90909	-1.31657	3.72163e-18	-2.02349	-1.3174	6.44678e-10	-1.59423	-1.03572
67930960	chr14:67930960:G:A	2.88583e-67	-1.89085	-1.31738	3.75687e-18	-2.01352	-1.31794	6.27796e-10	-1.60268	-1.0538
67931007	chr14:67931007:G:A	7.93211e-66	-1.31236e-09	0.105457	1.17865e-16	-1.31236e-09	0.114492	1.5518e-08	-1.31236e-09	0.55106
67931065	chr14:67931065:A:T	7.30578e-66	-1.31236e-09	0.023203	1.08542e-16	-1.31236e-09	0.0320884	1.41625e-08	-1.31236e-09	0.459659
67931494	chr14:67931494:G:A	1.94511e-66	-1.31236e-09	-1.30014	2.84228e-17	-1.31236e-09	-1.30786	2.58921e-09	-1.31236e-09	-1.23959
67931834	chr14:67931834:G:A	2.53993e-67	-2.09868	-1.23723	1.9088e-18	-2.77222	-1.23636	6.26786e-06	7.2985	-0.74625
67931974	chr14:67931974:TTTC:T	1.21806e-67	-2.75508	-1.31571	3.44498e-18	-2.10223	-1.3159	0.00167407	13.0205	-0.880699
67932479	chr14:67932479:C:G	2.37403e-67	-2.1299	-1.27356	1.83389e-18	-2.77574	-1.27287	8.3999e-06	7.44938	-0.604346
67932705	chr14:67932705:G:A	2.86351e-66	-1.31236e-09	-0.913413	4.24364e-17	-1.31236e-09	-0.907045	4.44559e-09	-1.31236e-09	-0.699029
67932906	chr14:67932906:GC:G	3.39772e-66	-1.31236e-09	-0.742357	5.04426e-17	-1.31236e-09	-0.734215	5.43719e-09	-1.31236e-09	-0.49768
67933159	chr14:67933159:C:G	1.95253e-66	-1.31236e-09	-1.29634	2.85097e-17	-1.31236e-09	-1.30481	2.62246e-09	-1.31236e-09	-1.22683
67933170	chr14:67933170:C:T	2.87401e-67	-1.89651	-1.31583	3.76824e-18	-2.01158	-1.31686	6.60041e-10	-1.57928	-1.02711
67933249	chr14:67933249:G:A	1.96114e-66	-1.31236e-09	-1.29194	2.92381e-17	-1.31236e-09	-1.27958	2.82307e-09	-1.31236e-09	-1.15312
67933302	chr14:67933302:A:G	6.71481e-67	-1.35667	-1.00707	8.71094e-18	-1.47263	-1.01784	3.13476e-09	-0.922415	-0.125974
67933747	chr14:67933747:A:T	2.84395e-67	-2.09105	-1.1318	2.10818e-18	-2.7711	-1.13813	2.26311e-06	6.66676	-1.13321
67933748	chr14:67933748:T:G	2.82933e-67	-2.09836	-1.12965	2.11101e-18	-2.77187	-1.13602	2.32151e-06	6.69436	-1.13533
67933961	chr14:67933961:A:C	1.91035e-66	-1.31236e-09	-1.31818	2.81359e-17	-1.31236e-09	-1.318	2.64083e-09	-1.31236e-09	-1.21985
67934862	chr14:67934862:C:A	1.53419e-65	-1.31236e-09	0.765126	2.12131e-16	-1.31236e-09	0.702153	2.88345e-08	-1.31236e-09	1.17063
67935496	chr14:67935496:C:T	1.93383e-66	-1.31236e-09	-1.30596	2.844e-17	-1.31236e-09	-1.30726	2.89591e-09	-1.31236e-09	-1.12764
67935642	chr14:67935642:G:T	7.30195e-66	-1.31236e-09	0.0226784	1.08507e-16	-1.31236e-09	0.0317672	1.41434e-08	-1.31236e-09	0.458308
67935891	chr14:67935891:A:G	1.939e-66	-1.31236e-09	-1.30329	2.85123e-17	-1.31236e-09	-1.30472	2.9253e-09	-1.31236e-09	-1.11755
67936007	chr14:67936007:A:G	2.91806e-67	-1.88262	-1.31451	3.82072e-18	-1.99881	-1.31581	6.79673e-10	-1.56334	-1.01375
67936333	chr14:67936333:G:T	1.93924e-66	-1.31236e-09	-1.30316	2.85156e-17	-1.31236e-09	-1.3046	2.92662e-09	-1.31236e-09	-1.11709
67936417	chr14:67936417:T:C	1.08423e-66	-1.8846	-3.24751e-10	1.71264e-16	0.488158	-3.24751e-10	4.92508e-09	-0.596601	-3.24751e-10
67937149	chr14:67937149:G:C	3.16752e-66	-1.31236e-09	-0.812513	4.50649e-17	-1.31236e-09	-0.846948	2.37142e-08	-1.31236e-09	0.975133
67937419	chr14:67937419:C:T	2.07749e-66	-1.31236e-09	-1.2343	3.05205e-17	-1.31236e-09	-1.23665	2.83397e-09	-1.31236e-09	-1.14926
67937527	chr14:67937527:C:T	6.4318e-67	-1.35944	-1.04735	8.35407e-18	-1.47524	-1.05706	2.88471e-09	-0.925515	-0.206003
67937750	chr14:67937750:GAA:G	1.06229e-65	-1.31236e-09	0.397553	1.56913e-16	-1.31236e-09	0.400638	2.09378e-08	-1.31236e-09	0.850616
67937984	chr14:67937984:T:C	2.80298e-66	-1.31236e-09	-0.934778	4.016e-17	-1.31236e-09	-0.962178	4.8185e-09	-1.31236e-09	-0.61848
67938118	chr14:67938118:C:T	7.85339e-66	-1.31236e-09	0.0954826	1.1673e-16	-1.31236e-09	0.104815	1.53775e-08	-1.31236e-09	0.541963
67938459	chr14:67938459:G:T	7.66399e-66	-1.31236e-09	0.07107	1.13905e-16	-1.31236e-09	0.0803173	1.49534e-08	-1.31236e-09	0.513995
67938887	chr14:67938887:T:G	1.92964e-66	-1.31236e-09	-1.30813	2.83933e-17	-1.31236e-09	-1.3089	2.87176e-09	-1.31236e-09	-1.13602
67939122	chr14:67939122:T:G	2.01639e-66	-1.31236e-09	-1.26415	2.956e-17	-1.31236e-09	-1.26863	2.74231e-09	-1.31236e-09	-1.18214
67939284	chr14:67939284:A:G	2.30087e-66	-1.31236e-09	-1.13217	3.35583e-17	-1.31236e-09	-1.14177	2.4739e-09	-1.31236e-09	-1.28515
67939436	chr14:67939436:T:G	4.54854e-67	-2.75324	-3.24751e-10	8.79688e-18	-2.48065	-3.24751e-10	1.5796e-08	0.568813	-3.24751e-10
67939979	chr14:67939979:A:T	1.35402e-65	-1.31236e-09	0.640199	2.00685e-16	-1.31236e-09	0.646686	2.73484e-08	-1.31236e-09	1.11772
67940239	chr14:67940239:A:G	1.13962e-66	-1.83477	-3.24751e-10	1.43653e-16	0.312351	-3.24751e-10	4.70974e-09	-0.641309	-3.24751e-10
67940293	chr14:67940293:T:C	2.52664e-67	-2.06992	-1.27123	1.8514e-18	-2.76882	-1.27029	6.62455e-06	7.2212	-0.613605
67940668	chr14:67940668:G:A	2.86951e-66	-1.31236e-09	-0.911322	4.19538e-17	-1.31236e-09	-0.91848	2.41118e-09	-1.31236e-09	-1.31083
67940839	chr14:67940839:A:C	2.83419e-67	-1.91325	-1.31304	3.72453e-18	-2.02551	-1.3146	6.6549e-10	-1.59682	-1.00135
67940892	chr14:67940892:T:C	2.69128e-67	-1.96255	-1.31548	3.5491e-18	-2.07178	-1.31657	6.14732e-10	-1.65447	-1.02304
67940900	chr14:67940900:TTACCTC:T	1.04294e-65	-1.31236e-09	0.379171	1.45418e-16	-1.31236e-09	0.324563	1.90302e-08	-1.31236e-09	0.755088
67941473	chr14:67941473:T:C	8.47972e-66	-1.31236e-09	0.172215	1.26076e-16	-1.31236e-09	0.181833	1.67937e-08	-1.31236e-09	0.630064
67941761	chr14:67941761:A:G	1.93607e-66	-1.31236e-09	-1.3048	2.84736e-17	-1.31236e-09	-1.30607	2.90775e-09	-1.31236e-09	-1.12356
67942270	chr14:67942270:A:C	7.61933e-66	-1.31236e-09	0.0652254	1.13239e-16	-1.31236e-09	0.0744533	1.48534e-08	-1.31236e-09	0.507286
67942507	chr14:67942507:G:A	1.93321e-66	-1.31236e-09	-1.30628	2.84436e-17	-1.31236e-09	-1.30713	2.89453e-09	-1.31236e-09	-1.12812
67942638	chr14:67942638:G:A	4.78589e-67	-2.70238	-3.24751e-10	8.74517e-18	-2.48655	-3.24751e-10	3.56303e-09	-0.920331	-3.24751e-10
67942664	chr14:67942664:G:A	5.06284e-67	-2.64612	-3.24751e-10	1.02166e-17	-2.33103	-3.24751e-10	6.52729e-10	-2.61754	-3.24751e-10
67942765	chr14:67942765:C:T	7.64347e-66	-1.31236e-09	0.0683888	1.13599e-16	-1.31236e-09	0.0776242	1.49083e-08	-1.31236e-09	0.510978
67942766	chr14:67942766:A:G	6.19718e-67	-1.39472	-1.04924	8.0788e-18	-1.5072	-1.0586	2.76987e-09	-0.963282	-0.208858
67943367	chr14:67943367:A:C	2.84984e-67	-1.91082	-1.30996	3.74374e-18	-2.02298	-1.31199	6.82482e-10	-1.59351	-0.979447
67944113	chr14:67944113:T:G	4.24173e-67	-1.91656	-0.906512	6.74181e-18	-1.82813	-0.918596	3.297e-09	-1.42487	0.426944
67944598	chr14:67944598:T:C	2.06622e-66	-1.31236e-09	-1.23974	3.03277e-17	-1.31236e-09	-1.24299	3.51847e-09	-1.31236e-09	-0.932916
67944868	chr14:67944868:A:T	7.6241e-66	-1.31236e-09	0.0658516	1.13198e-16	-1.31236e-09	0.0740882	1.48742e-08	-1.31236e-09	0.508688
67944937	chr14:67944937:T:C	1.97862e-66	-1.31236e-09	-1.28306	2.90761e-17	-1.31236e-09	-1.28513	3.11031e-09	-1.31236e-09	-1.05622
67945326	chr14:67945326:C:A	3.12329e-66	-1.31236e-09	-0.826577	4.44573e-17	-1.31236e-09	-0.860521	2.30119e-08	-1.31236e-09	0.945072
67945551	chr14:67945551:A:G	6.01508e-67	-1.44004	-1.03374	7.83473e-18	-1.55238	-1.0441	2.70265e-09	-1.01649	-0.180223
67945668	chr14:67945668:G:A	2.38542e-66	-1.31236e-09	-1.09609	3.59434e-17	-1.31236e-09	-1.07311	2.50118e-09	-1.31236e-09	-1.27418
67945917	chr14:67945917:A:G	1.9409e-66	-1.31236e-09	-1.30231	2.85426e-17	-1.31236e-09	-1.30365	2.93463e-09	-1.31236e-09	-1.11436
67946207	chr14:67946207:T:G	1.01781e-65	-1.31236e-09	0.354773	1.50179e-16	-1.31236e-09	0.356778	1.99693e-08	-1.31236e-09	0.803256
67946359	chr14:67946359:G:T	1.45037e-66	-0.541995	-1.05165	4.84627e-18	-2.01961	-1.05723	5.69418e-09	0.510638	-0.962136
67946365	chr14:67946365:G:T	3.18895e-67	-1.79182	-1.31654	4.1633e-18	-1.91322	-1.31552	6.78569e-10	-1.4618	-1.11691
67946547	chr14:67946547:T:C	1.9546e-66	-1.31236e-09	-1.29528	2.87279e-17	-1.31236e-09	-1.29718	2.41508e-09	-1.31236e-09	-1.30921
67946658	chr14:67946658:A:G	2.50348e-67	-2.10744	-1.24292	1.89704e-18	-2.77257	-1.24218	6.69339e-06	7.34806	-0.73013
67946807	chr14:67946807:C:A	2.40535e-67	-2.08729	-1.30307	3.17428e-18	-2.19465	-1.30532	5.69625e-10	-1.80781	-0.945911
67946867	chr14:67946867:A:C	1.97338e-66	-1.31236e-09	-1.28571	2.89633e-17	-1.31236e-09	-1.28902	2.64623e-09	-1.31236e-09	-1.21781
67947052	chr14:67947052:G:T	1.66769e-67	-2.53528	-1.22133	2.05215e-18	-2.70535	-1.23082	0.0702692	11.5333	4.34363
67947518	chr14:67947518:T:C	2.30706e-67	-2.14107	-1.291	7.17017e-18	-1.39243	-1.29269	3.10067e-10	-2.0446	-1.31731
67947830	chr14:67947830:G:T	1.93687e-66	-1.31236e-09	-1.30439	2.84859e-17	-1.31236e-09	-1.30564	2.91229e-09	-1.31236e-09	-1.122
67947902	chr14:67947902:G:C	3.45946e-67	-1.85987	-1.16706	4.63677e-18	-1.93196	-1.18907	3.98682e-09	-2.78204	1.9741
67948093	chr14:67948093:C:T	4.94253e-67	-2.67017	-3.24751e-10	3.07178e-17	-1.23021	-3.24751e-10	2.69917e-09	-1.198	-3.24751e-10
67948166	chr14:67948166:A:C	1.02825e-65	-1.31236e-09	0.364978	1.51891e-16	-1.31236e-09	0.368114	2.01699e-08	-1.31236e-09	0.81325
67948281	chr14:67948281:G:T	5.61736e-67	-1.60571	-0.93648	7.44099e-18	-1.69925	-0.948795	2.7781e-09	-1.20699	0.0378114
67948400	chr14:67948400:G:A	5.56974e-67	-1.61204	-0.938656	7.37785e-18	-1.70563	-0.950936	2.74562e-09	-1.21464	0.0337072
67948511	chr14:67948511:A:G	5.53518e-67	-1.62692	-0.93	7.33595e-18	-1.71984	-0.94242	2.74305e-09	-1.23187	0.0500006
67948633	chr14:67948633:C:T	2.38911e-66	-1.31236e-09	-1.09454	3.615e-17	-1.31236e-09	-1.06737	2.49494e-09	-1.31236e-09	-1.27668
67949210	chr14:67949210:C:T	2.73774e-67	-1.94517	-1.31574	3.60546e-18	-2.05581	-1.31679	6.25424e-10	-1.63428	-1.02599
67949229	chr14:67949229:G:A	2.82555e-67	-1.91207	-1.31728	3.71287e-18	-2.02538	-1.31787	6.35633e-10	-1.59793	-1.04615
67949325	chr14:67949325:C:A	1.93374e-66	-1.31236e-09	-1.30601	2.84457e-17	-1.31236e-09	-1.30705	2.89453e-09	-1.31236e-09	-1.12812
67949724	chr14:67949724:A:G	5.58675e-67	-1.61625	-0.931395	7.39998e-18	-1.7097	-0.943877	2.76946e-09	-1.21953	0.0472426
67949841	chr14:67949841:A:T	3.30349e-66	-1.31236e-09	-0.770482	4.89992e-17	-1.31236e-09	-0.763247	5.26018e-09	-1.31236e-09	-0.530776
67949978	chr14:67949978:A:G	5.21774e-67	-1.67514	-0.940839	6.93032e-18	-1.76605	-0.953095	2.53968e-09	-1.28784	0.0289339
67949992	chr14:67949992:C:A	5.74543e-67	-1.4566	-1.06304	7.50449e-18	-1.56669	-1.07285	2.50594e-09	-1.03419	-0.23809
67950074	chr14:67950074:G:A	3.31293e-66	-1.31236e-09	-0.767628	4.91415e-17	-1.31236e-09	-0.760347	5.27786e-09	-1.31236e-09	-0.527422
67950356	chr14:67950356:T:C	2.47391e-67	-2.12691	-1.23533	1.90634e-18	-2.77505	-1.23481	7.13948e-06	7.43281	-0.750355
67950419	chr14:67950419:T:C	5.59511e-67	-1.6049	-0.94125	7.40998e-18	-1.69872	-0.953506	2.75516e-09	-1.20644	0.0289761
67950698	chr14:67950698:G:A	1.96369e-66	-1.31236e-09	-1.29064	2.88668e-17	-1.31236e-09	-1.29236	3.04819e-09	-1.31236e-09	-1.07639
67950821	chr14:67950821:G:A	2.89226e-66	-0.903424	-3.24751e-10	6.42221e-17	-0.492703	-3.24751e-10	5.78994e-07	4.17035	-3.24751e-10
67950981	chr14:67950981:C:T	2.67951e-67	-1.96557	-1.31684	3.53134e-18	-2.07579	-1.31759	6.01588e-10	-1.65969	-1.03943
67951112	chr14:67951112:T:C	3.01187e-67	-2.03568	-1.12981	2.12819e-18	-2.76334	-1.13643	1.89486e-06	6.49052	-1.13457
67951165	chr14:67951165:T:G	1.74873e-67	-2.50054	-1.20862	2.04211e-18	-2.72265	-1.21841	0.0599978	11.2809	4.43795
67951648	chr14:67951648:C:CA	4.71374e-67	-2.71757	-3.24751e-10	6.51745e-18	-2.78057	-3.24751e-10	5.79017e-10	-2.73737	-3.24751e-10
67952288	chr14:67952288:G:A	6.10299e-67	-1.41655	-1.04271	7.95457e-18	-1.52839	-1.05291	2.73585e-09	-0.988289	-0.19621
67952545	chr14:67952545:G:C	1.91498e-66	-1.31236e-09	-1.31576	2.81691e-17	-1.31236e-09	-1.31682	2.40465e-09	-1.31236e-09	-1.31354
67952682	chr14:67952682:C:T	3.04168e-66	-1.31236e-09	-0.853052	4.42892e-17	-1.31236e-09	-0.86431	4.64617e-09	-1.31236e-09	-0.6549
67952869	chr14:67952869:A:T	4.11533e-67	-1.88859	-0.964742	6.42852e-18	-1.81511	-0.979192	3.04755e-09	-1.3846	0.307997
67952990	chr14:67952990:A:G	2.00565e-66	-1.31236e-09	-1.26949	2.94588e-17	-1.31236e-09	-1.27206	2.39483e-09	-1.31236e-09	-1.31763
67952991	chr14:67952991:C:T	5.96752e-67	-1.4162	-1.06551	7.78628e-18	-1.52732	-1.07537	2.61826e-09	-0.986256	-0.242176
67953256	chr14:67953256:T:C	2.73184e-67	-1.94779	-1.31528	3.60214e-18	-2.05707	-1.31645	6.26633e-10	-1.63712	-1.02122
67953666	chr14:67953666:C:T	6.44482e-67	-1.17637	-1.2284	8.38091e-18	-1.29612	-1.23298	2.11221e-09	-0.732901	-0.710306
67953745	chr14:67953745:A:G	1.97187e-66	-1.31236e-09	-1.28648	2.89424e-17	-1.31236e-09	-1.28974	2.6426e-09	-1.31236e-09	-1.21918
67953992	chr14:67953992:G:A	5.59396e-67	-1.48475	-1.06161	7.31794e-18	-1.59328	-1.07144	2.43481e-09	-1.06652	-0.234559
67954062	chr14:67954062:T:C	2.97233e-67	-1.90098	-1.27772	1.89152e-18	-2.73209	-1.28558	1.07774e-06	5.80624	-1.01456
67954278	chr14:67954278:G:A	2.41994e-67	-2.10632	-1.27798	1.83043e-18	-2.77311	-1.27739	7.92847e-06	7.37332	-0.58605
67954660	chr14:67954660:A:T	2.78626e-67	-1.9263	-1.31705	3.66697e-18	-2.03796	-1.31773	6.28849e-10	-1.61218	-1.04263
67955069	chr14:67955069:A:G	2.41298e-67	-2.12787	-1.25931	1.86087e-18	-2.77541	-1.25859	8.0355e-06	7.45677	-0.656086
67955567	chr14:67955567:T:TA	1.27374e-67	-2.74776	-1.27834	2.59332e-18	-2.41596	-1.28615	0.00209631	12.6501	-0.285307
67955692	chr14:67955692:A:G	2.8329e-67	-1.90982	-1.31693	3.72546e-18	-2.02221	-1.31765	6.42255e-10	-1.59302	-1.04069
67955915	chr14:67955915:G:A	2.48713e-66	-1.31236e-09	-1.05433	3.66923e-17	-1.31236e-09	-1.05248	6.00785e-09	-1.31236e-09	-0.397875
67956341	chr14:67956341:G:A	2.40364e-66	-1.31236e-09	-1.08848	3.56363e-17	-1.31236e-09	-1.08169	2.56572e-09	-1.31236e-09	-1.2487
67956897	chr14:67956897:C:G	6.26258e-67	-1.38156	-1.05189	8.15378e-18	-1.49466	-1.06191	2.79565e-09	-0.948219	-0.214658
67957109	chr14:67957109:G:A	1.93347e-66	-1.31236e-09	-1.30615	2.84369e-17	-1.31236e-09	-1.30736	2.89349e-09	-1.31236e-09	-1.12848
67957255	chr14:67957255:G:A	2.37792e-67	-2.12458	-1.27724	1.82836e-18	-2.77499	-1.27664	8.48131e-06	7.44388	-0.589201
67958092	chr14:67958092:C:T	2.40528e-67	-2.17362	-1.21676	1.93545e-18	-2.77905	-1.21567	8.2465e-06	7.62224	-0.795638
67958168	chr14:67958168:A:G	7.81708e-66	-1.31236e-09	0.0908486	1.0818e-16	-1.31236e-09	0.0287427	1.3541e-08	-1.31236e-09	0.414777
67958343	chr14:67958343:G:A	2.85924e-67	-2.09128	-1.12621	2.11945e-18	-2.77106	-1.13284	2.31079e-06	6.69288	-1.13848
67958763	chr14:67958763:C:T	1.9951e-67	-2.69976	-0.877597	2.76703e-18	-2.74206	-0.895219	3.8328e-10	-2.69519	-0.454742
67959021	chr14:67959021:C:T	2.27896e-66	-1.31236e-09	-1.14174	3.31233e-17	-1.31236e-09	-1.15481	5.16373e-09	-1.31236e-09	-0.549284
67959106	chr14:67959106:A:G	1.02232e-65	-1.31236e-09	0.359196	1.50845e-16	-1.31236e-09	0.361204	2.0069e-08	-1.31236e-09	0.808237
67959268	chr14:67959268:A:G	1.91111e-66	-1.31236e-09	-1.31778	2.81553e-17	-1.31236e-09	-1.31732	2.52123e-09	-1.31236e-09	-1.26619
67959359	chr14:67959359:G:C	1.9345e-66	-1.31236e-09	-1.30561	2.84494e-17	-1.31236e-09	-1.30692	2.90126e-09	-1.31236e-09	-1.1258
67959404	chr14:67959404:G:A	5.76126e-67	-1.3246	-1.19229	7.50616e-18	-1.44116	-1.19816	2.17164e-09	-0.880732	-0.534729
67959569	chr14:67959569:G:A	2.65227e-67	-1.97843	-1.3142	3.50112e-18	-2.08637	-1.3156	6.11536e-10	-1.67251	-1.01021
67959617	chr14:67959617:A:T	6.04611e-67	-1.41453	-1.05411	7.88498e-18	-1.526	-1.06409	2.68015e-09	-0.985627	-0.219441
67959688	chr14:67959688:A:G	2.5213e-66	-1.04069	-3.24751e-10	1.79457e-16	0.534883	-3.24751e-10	5.06716e-09	-0.568161	-3.24751e-10
67959722	chr14:67959722:C:T	6.08222e-67	-1.39438	-1.06829	7.92409e-18	-1.50714	-1.078	2.66376e-09	-0.962857	-0.248345
67959849	chr14:67959849:A:G	2.34239e-67	-2.16623	-1.25064	1.87078e-18	-2.7786	-1.2501	8.65647e-06	7.58504	-0.709918
67960100	chr14:67960100:G:A	5.86312e-67	-1.45383	-1.04554	7.64865e-18	-1.56474	-1.05578	2.60491e-09	-1.03228	-0.201261
67960168	chr14:67960168:A:G	1.91204e-66	-1.31236e-09	-1.31729	2.8181e-17	-1.31236e-09	-1.3164	2.44752e-09	-1.31236e-09	-1.29587
67960327	chr14:67960327:A:G	1.92475e-66	-1.31236e-09	-1.31067	2.83243e-17	-1.31236e-09	-1.31133	2.84091e-09	-1.31236e-09	-1.14682
67960749	chr14:67960749:G:A	2.23013e-66	-1.31236e-09	-1.1634	3.26796e-17	-1.31236e-09	-1.1683	2.44761e-09	-1.31236e-09	-1.29583
67960895	chr14:67960895:T:C	2.82376e-67	-1.91225	-1.31773	3.71282e-18	-2.02514	-1.31812	6.31435e-10	-1.59574	-1.05496
67961066	chr14:67961066:G:A	1.38402e-65	-1.31236e-09	0.662114	1.91922e-16	-1.31236e-09	0.602041	2.57142e-08	-1.31236e-09	1.0561
67961139	chr14:67961139:T:C	2.54027e-67	-2.0178	-1.31798	3.393e-18	-2.11513	-1.31821	5.59769e-10	-1.70926	-1.06192
67962150	chr14:67962150:C:T	1.92954e-66	-1.31236e-09	-1.30818	2.83929e-17	-1.31236e-09	-1.30891	2.87322e-09	-1.31236e-09	-1.13551
67962174	chr14:67962174:G:A	6.1686e-67	-1.39469	-1.05389	8.03512e-18	-1.50735	-1.06388	2.74284e-09	-0.963222	-0.218726
67962359	chr14:67962359:C:G	3.30304e-66	-1.31236e-09	-0.770618	4.89923e-17	-1.31236e-09	-0.763388	5.25966e-09	-1.31236e-09	-0.530875
67962925	chr14:67962925:A:G	3.04187e-67	-2.00884	-1.14673	2.10321e-18	-2.75844	-1.15314	1.75556e-06	6.39763	-1.11802
67963128	chr14:67963128:A:AT	4.15234e-66	-1.31236e-09	-0.54179	5.73412e-17	-1.31236e-09	-0.606031	2.43208e-09	-1.31236e-09	-1.3022
67963840	chr14:67963840:T:G	2.6004e-66	-1.31236e-09	-1.0098	3.78146e-17	-1.31236e-09	-1.02236	6.62145e-09	-1.31236e-09	-0.300628
67964115	chr14:67964115:A:C	1.92508e-66	-1.31236e-09	-1.31049	2.832e-17	-1.31236e-09	-1.31148	2.84113e-09	-1.31236e-09	-1.14674
67964578	chr14:67964578:T:C	2.45969e-67	-2.1278	-1.24021	1.89687e-18	-2.77515	-1.2397	7.27009e-06	7.43848	-0.737897
67965261	chr14:67965261:T:G	5.87408e-67	-1.61412	-0.883375	7.79723e-18	-1.70469	-0.896591	3.03921e-09	-1.21317	0.133822
67965538	chr14:67965538:T:C	2.45021e-67	-2.14656	-1.22532	1.92218e-18	-2.7769	-1.22469	7.50856e-06	7.50928	-0.776424
67965668	chr14:67965668:A:G	3.37467e-66	-1.31236e-09	-0.749165	5.00638e-17	-1.31236e-09	-0.741751	5.39891e-09	-1.31236e-09	-0.504745
67965942	chr14:67965942:C:G	2.48713e-66	-1.31236e-09	-1.05433	3.66923e-17	-1.31236e-09	-1.05248	6.00785e-09	-1.31236e-09	-0.397875
67966521	chr14:67966521:A:G	2.81623e-67	-1.91509	-1.31756	3.7044e-18	-2.02749	-1.31803	6.31517e-10	-1.59903	-1.05154
67967188	chr14:67967188:A:G	1.97146e-66	-1.31236e-09	-1.28669	2.89364e-17	-1.31236e-09	-1.28995	2.64171e-09	-1.31236e-09	-1.21951
67967428	chr14:67967428:T:C	7.52376e-67	-2.24998	-3.24751e-10	1.59592e-16	0.417568	-3.24751e-10	6.54394e-09	-0.312402	-3.24751e-10
67967724	chr14:67967724:T:C	5.65417e-67	-1.60504	-0.93061	7.48701e-18	-1.69888	-0.942999	2.81209e-09	-1.20658	0.0495671
67967796	chr14:67967796:G:A	3.63454e-64	3.93019	-3.24751e-10	8.98373e-18	-2.45964	-3.24751e-10	6.61498e-10	-2.60419	-3.24751e-10
67967839	chr14:67967839:C:T	4.52479e-67	-2.75848	-3.24751e-10	6.95704e-18	-2.7153	-3.24751e-10	3.06477e-09	-1.07097	-3.24751e-10
67968038	chr14:67968038:G:A	5.726e-67	-1.60545	-0.917585	7.58069e-18	-1.69927	-0.930177	2.88071e-09	-1.20699	0.0740808
67968107	chr14:67968107:G:A	2.06154e-66	-1.31236e-09	-1.24201	3.02723e-17	-1.31236e-09	-1.24482	2.80073e-09	-1.31236e-09	-1.16106
67968109	chr14:67968109:T:C	2.23327e-67	-2.30745	-1.15714	2.12959e-18	-2.76306	-1.13606	1.03114e-07	2.55619	-0.111292
67968226	chr14:67968226:T:C	1.92559e-66	-1.31236e-09	-1.31023	2.83978e-17	-1.31236e-09	-1.30874	2.52739e-09	-1.31236e-09	-1.26376
67968559	chr14:67968559:G:A	1.23137e-67	-2.75686	-1.30306	3.5105e-18	-2.09498	-1.30431	0.00154609	13.0631	-1.00284
67968730	chr14:67968730:C:T	5.66121e-67	-1.61535	-0.919058	7.49263e-18	-1.7095	-0.931626	2.83986e-09	-1.21852	0.0713341
67969484	chr14:67969484:A:G	2.44001e-67	-2.13238	-1.24366	1.88968e-18	-2.77567	-1.24298	7.49031e-06	7.45889	-0.728465
67969722	chr14:67969722:A:G	1.07519e-65	-1.31236e-09	0.409617	1.59326e-16	-1.31236e-09	0.415899	2.36925e-08	-1.31236e-09	0.974216
67969994	chr14:67969994:A:G	2.08451e-67	-2.68556	-0.847949	2.87675e-18	-2.73189	-0.8665	4.05439e-10	-2.68059	-0.413132
67970734	chr14:67970734:T:C	4.4281e-67	-2.78008	-3.24751e-10	6.84937e-18	-2.73089	-3.24751e-10	5.54264e-10	-2.78106	-3.24751e-10
67971332	chr14:67971332:T:C	1.92545e-66	-1.31236e-09	-1.3103	2.83228e-17	-1.31236e-09	-1.31138	2.84334e-09	-1.31236e-09	-1.14596
67971354	chr14:67971354:T:C	1.96974e-66	-1.31236e-09	-1.28756	2.88591e-17	-1.31236e-09	-1.29263	2.40512e-09	-1.31236e-09	-1.31334
67971478	chr14:67971478:C:T	3.6195e-67	-2.01643	-0.965278	5.6471e-18	-1.94354	-0.980366	2.66813e-09	-1.54942	0.339856
67972981	chr14:67972981:T:G	1.11854e-65	-1.31236e-09	0.449147	1.65052e-16	-1.31236e-09	0.451212	2.22468e-08	-1.31236e-09	0.911255
67973221	chr14:67973221:T:C	1.99179e-66	-1.31236e-09	-1.27643	2.93087e-17	-1.31236e-09	-1.27717	2.76814e-09	-1.31236e-09	-1.17276
67973288	chr14:67973288:A:C	3.62414e-67	-2.02273	-0.957699	5.65379e-18	-1.9497	-0.973025	2.68735e-09	-1.55749	0.355105
67973494	chr14:67973494:A:G	2.01855e-67	-2.24886	-1.31681	3.08172e-18	-2.21184	-1.31773	5.8213e-10	-1.87032	-0.86168
67973569	chr14:67973569:A:G	1.91653e-66	-1.31236e-09	-1.31494	2.82084e-17	-1.31236e-09	-1.31543	2.77463e-09	-1.31236e-09	-1.17043
67973699	chr14:67973699:A:G	1.91039e-66	-1.31236e-09	-1.31816	2.81386e-17	-1.31236e-09	-1.31791	2.53898e-09	-1.31236e-09	-1.25918
67974316	chr14:67974316:A:G	2.42778e-67	-2.07614	-1.30494	3.19023e-18	-2.18778	-1.30718	5.71464e-10	-1.79558	-0.954912
67974552	chr14:67974552:C:T	1.93832e-66	-1.31236e-09	-1.30364	2.8682e-17	-1.31236e-09	-1.29878	2.40396e-09	-1.31236e-09	-1.31382
67974570	chr14:67974570:C:T	5.82074e-67	-1.59504	-0.911577	7.70614e-18	-1.68878	-0.92425	2.94627e-09	-1.19444	0.0840396
67974907	chr14:67974907:T:C	2.8384e-67	-1.90658	-1.31822	3.71851e-18	-2.02361	-1.31812	6.22807e-10	-1.59003	-1.07443
67975079	chr14:67975079:C:T	2.0676e-67	-2.3164	-1.22526	2.78634e-18	-2.39644	-1.23389	2.9748e-10	-2.08851	-1.31484
67976226	chr14:67976226:C:T	2.92221e-66	-1.31236e-09	-0.893122	4.34264e-17	-1.31236e-09	-0.883984	3.12679e-09	-1.31236e-09	-1.05093
67976406	chr14:67976406:C:T	7.81661e-66	-1.31236e-09	0.0907889	1.08169e-16	-1.31236e-09	0.0286462	1.35406e-08	-1.31236e-09	0.414747
67976531	chr14:67976531:T:C	1.12034e-65	-1.31236e-09	0.450754	1.6531e-16	-1.31236e-09	0.452771	2.22856e-08	-1.31236e-09	0.913
67976780	chr14:67976780:C:T	2.94788e-66	-1.31236e-09	-0.884377	4.10316e-17	-1.31236e-09	-0.940708	2.43618e-09	-1.31236e-09	-1.30051
67976943	chr14:67976943:G:C	6.47926e-67	-1.3344	-1.06505	8.41594e-18	-1.45063	-1.07429	2.87264e-09	-0.894632	-0.241078
67977745	chr14:67977745:A:G	2.6164e-66	-1.31236e-09	-1.00367	3.74582e-17	-1.31236e-09	-1.03183	2.57754e-09	-1.31236e-09	-1.24411
67977777	chr14:67977777:T:C	2.78541e-66	-1.31236e-09	-0.941068	4.07327e-17	-1.31236e-09	-0.94802	2.42307e-09	-1.31236e-09	-1.30591
67978389	chr14:67978389:AGTTAATCCCTCCAGCCTCTGC:A	5.29604e-67	-2.60109	-3.24751e-10	1.29233e-17	-2.09602	-3.24751e-10	6.97268e-10	-2.55153	-3.24751e-10
67978835	chr14:67978835:T:C	2.35576e-67	-2.16781	-1.24337	1.88462e-18	-2.77851	-1.24281	8.55297e-06	7.59227	-0.729176
67979571	chr14:67979571:A:G	1.91427e-66	-1.31236e-09	-1.31613	2.82194e-17	-1.31236e-09	-1.31504	2.46447e-09	-1.31236e-09	-1.28897
67980237	chr14:67980237:A:G	2.77102e-67	-2.13692	-1.11192	2.13735e-18	-2.77631	-1.11918	2.71896e-06	6.86828	-1.15122
67980271	chr14:67980271:C:T	2.03879e-66	-1.31236e-09	-1.25311	2.99416e-17	-1.31236e-09	-1.2558	2.39363e-09	-1.31236e-09	-1.31813
67980431	chr14:67980431:G:A	1.91329e-66	-1.31236e-09	-1.31664	2.82011e-17	-1.31236e-09	-1.31569	2.45811e-09	-1.31236e-09	-1.29155
67980723	chr14:67980723:A:G	1.95628e-66	-1.31236e-09	-1.29442	2.87949e-17	-1.31236e-09	-1.29485	2.39623e-09	-1.31236e-09	-1.31704
67981209	chr14:67981209:G:T	2.26383e-66	-1.31236e-09	-1.1484	3.29084e-17	-1.31236e-09	-1.16132	5.10313e-09	-1.31236e-09	-0.561087
67981804	chr14:67981804:A:C	3.05432e-67	-1.83328	-1.31821	3.98729e-18	-1.95379	-1.31815	6.79264e-10	-1.50461	-1.07307
67981895	chr14:67981895:C:T	5.84843e-67	-1.55982	-0.942052	7.74375e-18	-1.65418	-0.953985	2.8984e-09	-1.15434	0.0275577
67982237	chr14:67982237:A:G	1.41711e-65	-1.31236e-09	0.685743	2.08579e-16	-1.31236e-09	0.68527	3.13349e-08	-1.31236e-09	1.25379
67982603	chr14:67982603:T:C	4.07722e-66	-1.31236e-09	-0.560047	5.63589e-17	-1.31236e-09	-0.62331	2.42651e-09	-1.31236e-09	-1.30449
67982766	chr14:67982766:A:C	2.0583e-66	-1.31236e-09	-1.24358	3.02305e-17	-1.31236e-09	-1.2462	3.40269e-09	-1.31236e-09	-0.966374
67983044	chr14:67983044:G:A	5.649e-67	-1.46515	-1.07141	7.3416e-18	-1.58054	-1.08096	2.41341e-09	-1.05557	-0.254328
67983560	chr14:67983560:C:A	1.7337e-67	-2.50743	-1.21035	2.04503e-18	-2.71956	-1.22008	0.0616508	11.3288	4.4173
67983727	chr14:67983727:T:G	1.97348e-66	-1.31236e-09	-1.28566	2.89648e-17	-1.31236e-09	-1.28897	2.64647e-09	-1.31236e-09	-1.21771
67983810	chr14:67983810:TGGCCTGTGCTGAAAATTGTTA:T	6.63845e-67	-1.37436	-1.00081	8.63115e-18	-1.48827	-1.0114	3.12003e-09	-0.940152	-0.112947
67983990	chr14:67983990:T:G	6.86465e-67	-1.29983	-1.04184	8.92039e-18	-1.41454	-1.05217	3.13424e-09	-0.853383	-0.195172
67984394	chr14:67984394:T:C	2.69607e-67	-1.96121	-1.31505	3.54763e-18	-2.07252	-1.31625	6.15909e-10	-1.65673	-1.01887
67984531	chr14:67984531:A:C	1.63965e-67	-2.52958	-1.24399	2.00463e-18	-2.70866	-1.25093	0.053828	11.493	4.1174
67984645	chr14:67984645:A:G	5.17818e-67	-2.62359	-3.24751e-10	6.52939e-18	-2.77874	-3.24751e-10	6.09099e-10	-2.68672	-3.24751e-10
67984739	chr14:67984739:C:T	1.51017e-67	-2.55403	-1.3018	1.93174e-18	-2.6925	-1.30413	0.0241596	11.6702	3.13908
67984779	chr14:67984779:G:A	2.79373e-67	-1.92298	-1.31769	3.66655e-18	-2.0377	-1.31809	6.21089e-10	-1.61312	-1.0541
67985302	chr14:67985302:T:A	2.46296e-67	-2.09083	-1.27585	1.83773e-18	-2.77116	-1.27536	7.41569e-06	7.31555	-0.595142
67985341	chr14:67985341:A:G	2.49312e-67	-2.0813	-1.27321	1.84491e-18	-2.76993	-1.27269	7.04827e-06	7.27534	-0.605746
67985555	chr14:67985555:TC:T	2.94278e-67	-1.87052	-1.31818	3.84502e-18	-1.99008	-1.31819	6.52344e-10	-1.54802	-1.0701
67985589	chr14:67985589:A:T	3.12045e-66	-1.31236e-09	-0.827486	4.57751e-17	-1.31236e-09	-0.83131	7.67029e-09	-1.31236e-09	-0.153587
67985601	chr14:67985601:C:T	2.71835e-67	-1.94986	-1.31816	3.56768e-18	-2.06493	-1.31821	5.94153e-10	-1.64209	-1.06947
67985850	chr14:67985850:T:C	1.49866e-65	-1.31236e-09	0.741694	2.20787e-16	-1.31236e-09	0.742149	3.33503e-08	-1.31236e-09	1.31612
67986337	chr14:67986337:C:T	2.50747e-67	-2.07597	-1.2728	1.84722e-18	-2.76905	-1.27232	6.88782e-06	7.25532	-0.608747
67986496	chr14:67986496:C:T	2.86104e-67	-1.89869	-1.31817	3.74699e-18	-2.0159	-1.3182	6.31676e-10	-1.58085	-1.06947
67986938	chr14:67986938:G:A	1.15309e-65	-1.31236e-09	0.479569	1.70327e-16	-1.31236e-09	0.482669	2.3001e-08	-1.31236e-09	0.944595
67987398	chr14:67987398:T:C	1.4451e-65	-1.31236e-09	0.705304	2.12877e-16	-1.31236e-09	0.705665	3.2012e-08	-1.31236e-09	1.27517
67987788	chr14:67987788:G:A	1.68156e-67	-2.49558	-1.25274	1.95423e-18	-2.72574	-1.25931	0.0387398	11.241	4.04044
67987855	chr14:67987855:C:T	1.45075e-65	-1.31236e-09	0.709205	2.13758e-16	-1.31236e-09	0.709795	3.21467e-08	-1.31236e-09	1.27937
67987928	chr14:67987928:T:C	1.48726e-65	-1.31236e-09	0.734056	2.19138e-16	-1.31236e-09	0.734652	3.31173e-08	-1.31236e-09	1.30911
67988199	chr14:67988199:G:A	2.87445e-67	-1.8941	-1.31808	3.76252e-18	-2.01174	-1.31823	6.37627e-10	-1.57617	-1.06478
67988454	chr14:67988454:A:G	2.51289e-67	-2.09369	-1.25293	1.8802e-18	-2.77116	-1.25251	6.52966e-06	7.29822	-0.705056
67988485	chr14:67988485:T:G	4.79722e-65	2.97675	-1.07159	2.67455e-18	-2.61189	-1.05938	1.61487e-10	-2.78201	-1.23227
67988824	chr14:67988824:A:G	2.43321e-66	-1.31236e-09	-1.07625	3.52156e-17	-1.31236e-09	-1.09356	3.54714e-09	-1.31236e-09	-0.924799
67989197	chr14:67989197:T:C	2.25056e-66	-1.31236e-09	-1.15428	3.29822e-17	-1.31236e-09	-1.15908	4.96644e-09	-1.31236e-09	-0.588239
67989359	chr14:67989359:G:A	7.97764e-66	-1.31236e-09	0.11118	1.17177e-16	-1.31236e-09	0.108639	1.5242e-08	-1.31236e-09	0.533113
67989570	chr14:67989570:G:A	2.47219e-67	-2.04472	-1.31823	3.17839e-18	-2.1807	-1.31797	4.3925e-10	-1.88531	-1.12832
67989668	chr14:67989668:A:AAG	1.91211e-66	-1.31236e-09	-1.31725	2.81835e-17	-1.31236e-09	-1.31631	2.41956e-09	-1.31236e-09	-1.30736
67989736	chr14:67989736:C:T	2.47015e-67	-2.14528	-1.21849	1.93524e-18	-2.77687	-1.21796	7.4075e-06	7.51203	-0.792725
67989745	chr14:67989745:G:T	1.19949e-65	-1.31236e-09	0.519021	1.77169e-16	-1.31236e-09	0.522051	2.40363e-08	-1.31236e-09	0.988622
67989797	chr14:67989797:G:A	2.44271e-67	-2.13946	-1.23548	1.90394e-18	-2.77623	-1.23489	7.51838e-06	7.48459	-0.750428
67990097	chr14:67990097:A:C	1.91327e-66	-1.31236e-09	-1.31665	2.82003e-17	-1.31236e-09	-1.31572	2.45786e-09	-1.31236e-09	-1.29165
67990695	chr14:67990695:G:T	2.43746e-67	-2.15818	-1.21892	1.93321e-18	-2.7778	-1.21807	7.72064e-06	7.55296	-0.792252
67991121	chr14:67991121:T:C	1.96492e-66	-1.31236e-09	-1.29001	2.90261e-17	-1.31236e-09	-1.28685	2.52846e-09	-1.31236e-09	-1.26333
67991586	chr14:67991586:T:C	1.15152e-65	-1.31236e-09	0.478205	1.70111e-16	-1.31236e-09	0.481399	2.2967e-08	-1.31236e-09	0.943117
67991827	chr14:67991827:C:T	2.48585e-66	-1.31236e-09	-1.05485	3.66724e-17	-1.31236e-09	-1.05302	6.00187e-09	-1.31236e-09	-0.39887
67991960	chr14:67991960:G:A	2.38363e-67	-2.08318	-1.31625	1.76846e-18	-2.76856	-1.31637	7.56535e-06	7.17818	-0.437784
67992100	chr14:67992100:C:T	2.25633e-66	-1.31236e-09	-1.15172	3.30718e-17	-1.31236e-09	-1.15637	4.98215e-09	-1.31236e-09	-0.58508
67992130	chr14:67992130:T:C	1.97182e-66	-1.31236e-09	-1.2865	2.89417e-17	-1.31236e-09	-1.28977	2.64252e-09	-1.31236e-09	-1.21921
67992192	chr14:67992192:T:A	1.1527e-65	-1.31236e-09	0.479228	1.70279e-16	-1.31236e-09	0.482385	2.29908e-08	-1.31236e-09	0.944152
67992407	chr14:67992407:G:A	3.56544e-66	-1.31236e-09	-0.694176	5.18048e-17	-1.31236e-09	-0.707567	1.14804e-08	-1.31236e-09	0.2497
67992718	chr14:67992718:T:A	5.19995e-67	-2.6194	-3.24751e-10	6.55104e-18	-2.77543	-3.24751e-10	6.31792e-10	-2.65014	-3.24751e-10
67992727	chr14:67992727:C:A	1.19611e-65	-1.31236e-09	0.516197	1.76627e-16	-1.31236e-09	0.518991	2.3905e-08	-1.31236e-09	0.983144
67993004	chr14:67993004:T:C	2.30529e-67	-2.13401	-1.29883	1.7885e-18	-2.77441	-1.29926	7.4822e-06	7.35929	-0.629946
67993671	chr14:67993671:CTT:C	2.88174e-67	-1.89143	-1.31823	3.77147e-18	-2.00951	-1.31807	6.32327e-10	-1.57242	-1.07687
67993689	chr14:67993689:C:T	2.7734e-66	-1.31236e-09	-0.945389	4.0085e-17	-1.31236e-09	-0.964049	3.1002e-09	-1.31236e-09	-1.05948
67993822	chr14:67993822:G:T	1.92503e-66	-1.31236e-09	-1.31052	2.83302e-17	-1.31236e-09	-1.31112	2.85578e-09	-1.31236e-09	-1.1416
67993959	chr14:67993959:A:G	2.83783e-66	-1.31236e-09	-0.922422	4.20565e-17	-1.31236e-09	-0.916037	4.3969e-09	-1.31236e-09	-0.710042
67994046	chr14:67994046:AT:A	2.01372e-67	-2.67888	-0.889187	2.77609e-18	-2.72717	-0.906837	3.85645e-10	-2.67313	-0.47065
67994137	chr14:67994137:T:G	6.40097e-66	-1.31236e-09	-0.109013	8.63674e-17	-1.31236e-09	-0.19644	3.02349e-09	-1.31236e-09	-1.08453
67994161	chr14:67994161:T:C	1.11171e-65	-1.31236e-09	0.443025	1.64184e-16	-1.31236e-09	0.445935	2.20698e-08	-1.31236e-09	0.903266
67994259	chr14:67994259:G:C	2.38587e-66	-1.31236e-09	-1.0959	3.53812e-17	-1.31236e-09	-1.08887	2.55375e-09	-1.31236e-09	-1.25338
67994266	chr14:67994266:A:AT	1.37539e-65	-1.31236e-09	0.655858	2.02639e-16	-1.31236e-09	0.656374	3.02696e-08	-1.31236e-09	1.2192
67994377	chr14:67994377:A:G	5.88807e-67	-2.49512	-3.24751e-10	6.61361e-18	-2.76592	-3.24751e-10	2.06517e-09	-1.46573	-3.24751e-10
67995115	chr14:67995115:T:C	1.52798e-67	-2.53671	-1.30739	1.85498e-18	-2.73162	-1.30556	0.000610428	10.8151	0.315833
67995339	chr14:67995339:A:C	2.70048e-67	-1.95917	-1.31544	3.54558e-18	-2.07277	-1.31658	6.17267e-10	-1.65123	-1.02217
67995572	chr14:67995572:T:C	1.94715e-67	-2.70655	-0.895128	2.70578e-18	-2.74741	-0.912254	3.71484e-10	-2.70206	-0.479127
67995740	chr14:67995740:T:C	2.09395e-67	-2.21633	-1.31267	1.75274e-18	-2.78085	-1.31302	1.15456e-05	7.68258	-0.51946
67995859	chr14:67995859:C:T	2.23446e-67	-2.67312	-0.790923	3.06842e-18	-2.72306	-0.810829	4.44552e-10	-2.66809	-0.333536
67995907	chr14:67995907:G:A	2.13247e-67	-2.25774	-1.25303	1.8603e-18	-2.78004	-1.25427	0.000144948	8.46296	1.23023
67996406	chr14:67996406:C:A	2.25138e-66	-1.31236e-09	-1.15392	3.29595e-17	-1.31236e-09	-1.15977	5.08324e-09	-1.31236e-09	-0.564993
67996809	chr14:67996809:A:G	1.06343e-65	-1.31236e-09	0.398619	1.48957e-16	-1.31236e-09	0.348607	4.88085e-09	-1.31236e-09	-0.605622
67997264	chr14:67997264:A:G	4.62366e-67	-2.73686	-3.24751e-10	8.09805e-18	-2.56343	-3.24751e-10	2.35925e-09	-1.3326	-3.24751e-10
67997556	chr14:67997556:T:C	1.15295e-65	-1.31236e-09	0.479443	1.70314e-16	-1.31236e-09	0.482592	2.29963e-08	-1.31236e-09	0.944391
67998092	chr14:67998092:A:G	1.54759e-65	-1.31236e-09	0.773824	2.28029e-16	-1.31236e-09	0.774424	3.45838e-08	-1.31236e-09	1.35244
67998515	chr14:67998515:T:C	4.52573e-67	-2.75827	-3.24751e-10	7.30084e-18	-2.66706	-3.24751e-10	5.6497e-10	-2.76193	-3.24751e-10
67998599	chr14:67998599:C:T	4.87897e-67	-2.68311	-3.24751e-10	6.55725e-18	-2.77448	-3.24751e-10	3.00628e-09	-1.09024	-3.24751e-10
67998619	chr14:67998619:C:T	2.19357e-66	-1.31236e-09	-1.17993	3.16352e-17	-1.31236e-09	-1.20078	3.04489e-09	-1.31236e-09	-1.07748
67999460	chr14:67999460:G:A	2.65381e-67	-2.03192	-1.26013	1.86338e-18	-2.7723	-1.26036	4.77871e-05	7.47068	1.11289
67999521	chr14:67999521:T:C	1.72899e-67	-2.45547	-1.26504	1.9038e-18	-2.74158	-1.26961	0.0253438	10.9097	3.94735
67999645	chr14:67999645:G:A	1.90734e-67	-2.41173	-1.21061	1.97805e-18	-2.75436	-1.21858	0.0315297	10.6316	4.44391
68001175	chr14:68001175:G:A	1.78058e-67	-2.46674	-1.22437	1.98754e-18	-2.73631	-1.23185	0.0414022	11.0024	4.34549
68001219	chr14:68001219:G:A	1.37758e-67	-2.74201	-1.20571	1.9757e-18	-2.77458	-1.19955	1.93207e-10	-2.75142	-1.08352
68002074	chr14:68002074:G:T	1.09314e-65	-1.31236e-09	0.426177	1.61473e-16	-1.31236e-09	0.429287	2.16613e-08	-1.31236e-09	0.884585
68002885	chr14:68002885:A:G	2.73102e-67	-1.9454	-1.31797	3.58894e-18	-2.05898	-1.31821	6.03375e-10	-1.63516	-1.061
68003684	chr14:68003684:G:A	2.40098e-67	-2.08286	-1.30931	3.16132e-18	-2.193	-1.31106	5.5314e-10	-1.80311	-0.979977
68003878	chr14:68003878:T:C	4.88349e-67	-2.68219	-3.24751e-10	6.5306e-18	-2.77855	-3.24751e-10	8.96598e-10	-2.30009	-3.24751e-10
68003975	chr14:68003975:A:G	2.84478e-67	-1.90441	-1.31815	1.82945e-18	-2.73286	-1.31818	4.00563e-06	6.47619	-0.371672
68004028	chr14:68004028:T:A	2.75167e-67	-1.93762	-1.31822	3.61836e-18	-2.05098	-1.31805	5.98831e-10	-1.62549	-1.07822
68004228	chr14:68004228:G:A	2.43062e-66	-1.31236e-09	-1.07732	3.67445e-17	-1.31236e-09	-1.05106	2.50422e-09	-1.31236e-09	-1.27296
68004692	chr14:68004692:C:T	2.5243e-67	-2.07856	-1.26352	1.84761e-18	-2.7777	-1.26346	5.82072e-05	7.68631	1.09452
68005111	chr14:68005111:A:G	6.78246e-67	-2.35371	-3.24751e-10	6.59556e-18	-2.76865	-3.24751e-10	0.000267426	10.3057	-3.24751e-10
68005715	chr14:68005715:T:C	1.91109e-66	-1.31236e-09	-1.31779	2.81451e-17	-1.31236e-09	-1.31768	2.46479e-09	-1.31236e-09	-1.28884
68005753	chr14:68005753:G:A	2.56292e-66	-1.31236e-09	-1.02432	3.68957e-17	-1.31236e-09	-1.04695	1.32534e-08	-1.31236e-09	0.39331
68005866	chr14:68005866:A:G	2.80287e-67	-1.91922	-1.31818	1.82211e-18	-2.73685	-1.3182	4.24831e-06	6.53133	-0.367995
68006319	chr14:68006319:G:A	3.48315e-66	-1.31236e-09	-0.717525	5.17218e-17	-1.31236e-09	-0.709171	5.60447e-09	-1.31236e-09	-0.467377
68006526	chr14:68006526:G:T	2.88877e-67	-1.88933	-1.31789	1.83586e-18	-2.72959	-1.31795	3.7444e-06	6.42916	-0.392086
68007222	chr14:68007222:T:C	1.7878e-67	-2.44478	-1.24228	1.94177e-18	-2.74318	-1.24827	0.0316085	10.8803	4.19766
68007401	chr14:68007401:A:G	1.44524e-65	-1.31236e-09	0.705395	2.13137e-16	-1.31236e-09	0.706883	3.20331e-08	-1.31236e-09	1.27583
68007530	chr14:68007530:A:T	1.32724e-67	-2.66871	-1.31623	2.66954e-18	-2.35653	-1.31661	0.000433939	11.6578	-0.868132
68007631	chr14:68007631:G:A	2.42734e-66	-1.31236e-09	-1.07867	3.58411e-17	-1.31236e-09	-1.07596	2.7368e-09	-1.31236e-09	-1.18415
68008161	chr14:68008161:T:C	1.35619e-67	-2.68921	-1.27416	2.27931e-18	-2.54827	-1.28291	0.000760095	11.6562	-0.305945
68008228	chr14:68008228:C:T	2.40867e-66	-1.31236e-09	-1.08639	3.57012e-17	-1.31236e-09	-1.07986	2.5667e-09	-1.31236e-09	-1.24832
68008567	chr14:68008567:TCTAA:T	3.72358e-66	-1.31236e-09	-0.650777	5.57007e-17	-1.31236e-09	-0.635059	6.0482e-09	-1.31236e-09	-0.391182
68008858	chr14:68008858:CTT:C	2.06387e-66	-1.31236e-09	-1.24088	3.0444e-17	-1.31236e-09	-1.23916	2.40723e-09	-1.31236e-09	-1.31247
68008867	chr14:68008867:T:C	2.1692e-66	-1.31236e-09	-1.1911	3.23791e-17	-1.31236e-09	-1.17754	2.46767e-09	-1.31236e-09	-1.28767
68008869	chr14:68008869:C:T	1.92143e-66	-1.31236e-09	-1.31239	2.82764e-17	-1.31236e-09	-1.31302	2.81568e-09	-1.31236e-09	-1.15574
68008915	chr14:68008915:G:A	1.94567e-66	-1.31236e-09	-1.29986	2.86966e-17	-1.31236e-09	-1.29827	2.52141e-09	-1.31236e-09	-1.26612
68008934	chr14:68008934:G:A	1.76671e-67	-2.40897	-1.28996	1.83499e-18	-2.75503	-1.29298	0.0145565	10.6384	3.66423
68009025	chr14:68009025:T:A	2.76174e-67	-1.93934	-1.31284	1.82242e-18	-2.74134	-1.31354	3.96066e-06	6.59505	-0.501826
68009355	chr14:68009355:T:C	2.05947e-66	-1.31236e-09	-1.24301	3.03789e-17	-1.31236e-09	-1.2413	2.40872e-09	-1.31236e-09	-1.31185
68010163	chr14:68010163:T:C	1.29942e-67	-2.68805	-1.31808	2.7702e-18	-2.31819	-1.31794	0.000575759	11.8667	-0.794222
68010546	chr14:68010546:G:A	1.38323e-67	-2.67855	-1.26507	2.25518e-18	-2.56716	-1.27466	0.000630156	11.512	-0.349253
68010816	chr14:68010816:G:A	2.54449e-65	1.27105	-3.24751e-10	6.62609e-18	-2.76404	-3.24751e-10	5.53688e-10	-2.7821	-3.24751e-10
68010906	chr14:68010906:T:C	2.56762e-67	-2.00911	-1.31596	3.38677e-18	-2.1182	-1.31697	5.78742e-10	-1.70967	-1.02817
68011021	chr14:68011021:A:G	1.94629e-66	-1.31236e-09	-1.29954	2.85464e-17	-1.31236e-09	-1.30352	2.42158e-09	-1.31236e-09	-1.30652
68011353	chr14:68011353:C:T	2.00623e-66	-1.31236e-09	-1.2692	2.94632e-17	-1.31236e-09	-1.27191	2.69058e-09	-1.31236e-09	-1.20119
68011422	chr14:68011422:A:G	2.94166e-67	-1.95006	-1.23901	1.95526e-18	-2.74576	-1.23877	3.50437e-06	6.7149	-0.744074
68011587	chr14:68011587:A:G	2.07972e-67	-2.74259	-0.793221	2.91886e-18	-2.76983	-0.814025	4.13295e-10	-2.73957	-0.334962
68012144	chr14:68012144:A:G	1.91104e-66	-1.31236e-09	-1.31782	2.81404e-17	-1.31236e-09	-1.31784	2.54846e-09	-1.31236e-09	-1.25545
68012456	chr14:68012456:C:T	1.75152e-67	-2.46475	-1.24281	1.95352e-18	-2.73645	-1.24897	0.0352983	11.0043	4.18408
68013460	chr14:68013460:C:T	2.48713e-66	-1.31236e-09	-1.05433	3.66923e-17	-1.31236e-09	-1.05248	6.00785e-09	-1.31236e-09	-0.397875
68014204	chr14:68014204:T:C	1.14545e-65	-1.31236e-09	0.472919	1.69204e-16	-1.31236e-09	0.476054	2.28275e-08	-1.31236e-09	0.937024
68014267	chr14:68014267:T:C	2.80794e-67	-1.91738	-1.31822	3.6879e-18	-2.032	-1.31799	6.12242e-10	-1.60161	-1.07996
68014665	chr14:68014665:C:T	2.74622e-67	-1.97894	-1.27889	1.86352e-18	-2.75349	-1.27909	1.33753e-05	6.92008	0.39015
68014835	chr14:68014835:T:C	2.71436e-67	-1.95358	-1.31591	3.55686e-18	-2.07155	-1.31462	5.43689e-10	-1.66664	-1.13368
68015543	chr14:68015543:C:T	1.91331e-66	-1.31236e-09	-1.31663	2.81917e-17	-1.31236e-09	-1.31602	2.59179e-09	-1.31236e-09	-1.23859
68015595	chr14:68015595:T:C	3.47621e-67	-1.73029	-1.29182	1.96148e-18	-2.68291	-1.29844	6.32326e-07	5.23077	-0.97231
68015617	chr14:68015617:A:C	2.38182e-67	-2.12072	-1.27947	7.49059e-18	-1.35989	-1.28151	3.18005e-10	-2.02231	-1.31432
68016173	chr14:68016173:A:G	1.82153e-67	-2.41351	-1.25486	1.89916e-18	-2.75322	-1.26042	0.0232935	10.6835	4.08928
68017127	chr14:68017127:A:G	2.54308e-66	-1.31236e-09	-1.03209	3.86364e-17	-1.31236e-09	-1.00086	2.56768e-09	-1.31236e-09	-1.24794
68017661	chr14:68017661:A:G	1.93345e-66	-1.31236e-09	-1.30616	2.83937e-17	-1.31236e-09	-1.30888	2.40397e-09	-1.31236e-09	-1.31382
68017910	chr14:68017910:G:T	2.02146e-66	-1.31236e-09	-1.26164	3.00699e-17	-1.31236e-09	-1.25153	2.43043e-09	-1.31236e-09	-1.30287
68018058	chr14:68018058:C:T	1.29516e-67	-2.69138	-1.31804	2.79076e-18	-2.31085	-1.31789	0.000601107	11.9077	-0.792144
68018075	chr14:68018075:T:C	2.52343e-66	-1.31236e-09	-1.03984	3.76393e-17	-1.31236e-09	-1.027	2.64025e-09	-1.31236e-09	-1.22007
68018284	chr14:68018284:C:T	3.03174e-67	-1.90958	-1.24933	1.94963e-18	-2.73845	-1.24896	3.09649e-06	6.56188	-0.714799
68018386	chr14:68018386:T:C	2.78579e-67	-1.97405	-1.26947	1.856e-18	-2.7669	-1.26973	3.71897e-05	7.27836	1.05448
68018908	chr14:68018908:A:G	1.45465e-65	-1.31236e-09	0.711888	2.14344e-16	-1.31236e-09	0.712534	3.22378e-08	-1.31236e-09	1.2822
68019898	chr14:68019898:A:G	3.47389e-66	-1.31236e-09	-0.720188	5.15881e-17	-1.31236e-09	-0.71176	5.58741e-09	-1.31236e-09	-0.470426
68021398	chr14:68021398:T:C	3.3937e-66	-1.31236e-09	-0.74354	4.74036e-17	-1.31236e-09	-0.796352	6.3992e-09	-1.31236e-09	-0.334769
68021401	chr14:68021401:T:C	2.60995e-66	-1.31236e-09	-1.00613	3.73957e-17	-1.31236e-09	-1.03349	2.57984e-09	-1.31236e-09	-1.24321
68021607	chr14:68021607:C:T	1.66289e-67	-2.47305	-1.28644	1.879e-18	-2.73387	-1.29044	0.0237395	11.046	3.74576
68021838	chr14:68021838:G:T	4.46692e-67	-2.77135	-3.24751e-10	7.06309e-18	-2.70017	-3.24751e-10	5.58119e-10	-2.77413	-3.24751e-10
68021957	chr14:68021957:G:A	5.18194e-67	-2.62287	-3.24751e-10	1.12346e-17	-2.23606	-3.24751e-10	6.83791e-10	-2.57104	-3.24751e-10
68022669	chr14:68022669:C:T	3.51223e-67	-1.913	-1.0988	2.25287e-18	-2.73652	-1.10632	1.10855e-06	5.98558	-1.16571
68022749	chr14:68022749:A:G	1.15767e-65	-1.31236e-09	0.483536	1.71021e-16	-1.31236e-09	0.486733	2.31036e-08	-1.31236e-09	0.949047
68023065	chr14:68023065:A:G	1.13649e-66	-1.83752	-3.24751e-10	4.16644e-17	-0.925403	-3.24751e-10	1.63145e-09	-1.70147	-3.24751e-10
68023318	chr14:68023318:G:A	2.57727e-67	-2.04863	-1.27269	1.83593e-18	-2.77459	-1.27291	4.77732e-05	7.55295	1.03033
68023385	chr14:68023385:G:C	1.75643e-67	-2.43726	-1.2675	1.88903e-18	-2.74643	-1.27255	0.0234074	10.8175	3.96009
68023617	chr14:68023617:G:A	6.7836e-67	-2.35354	-3.24751e-10	9.99676e-17	-0.0502047	-3.24751e-10	5.68173e-09	-0.453687	-3.24751e-10
68023818	chr14:68023818:CT:C	1.63938e-67	-2.4753	-1.29843	1.86029e-18	-2.73335	-1.30096	0.0195989	11.0603	3.53971
68024936	chr14:68024936:A:G	1.07612e-66	-1.8921	-3.24751e-10	3.34434e-17	-1.1452	-3.24751e-10	1.51241e-09	-1.77724	-3.24751e-10
68026441	chr14:68026441:G:A	1.69586e-67	-2.47102	-1.26884	1.90824e-18	-2.7347	-1.27417	0.0288425	11.0347	3.95176
68028715	chr14:68028715:A:C	3.45566e-66	-1.31236e-09	-0.725449	5.13115e-17	-1.31236e-09	-0.717136	5.5518e-09	-1.31236e-09	-0.47682
68028899	chr14:68028899:C:T	1.00492e-65	-1.31236e-09	0.342028	1.4884e-16	-1.31236e-09	0.347825	1.9704e-08	-1.31236e-09	0.789879
68029325	chr14:68029325:T:C	1.16134e-65	-1.31236e-09	0.486694	1.71554e-16	-1.31236e-09	0.48985	2.31841e-08	-1.31236e-09	0.952525
68029469	chr14:68029469:A:G	2.54509e-67	-2.76954	-0.564337	3.61283e-18	-2.78124	-0.589323	5.63756e-10	-2.76823	0.00415442
68029555	chr14:68029555:A:G	3.96651e-66	-1.31236e-09	-0.587576	5.95915e-17	-1.31236e-09	-0.567538	4.14705e-09	-1.31236e-09	-0.768545
68030401	chr14:68030401:T:C	1.28527e-65	-1.31236e-09	0.588088	1.89888e-16	-1.31236e-09	0.591386	2.59722e-08	-1.31236e-09	1.06608
68031066	chr14:68031066:C:T	4.55783e-67	-2.7512	-3.24751e-10	8.85334e-18	-2.47426	-3.24751e-10	1.61198e-08	0.589107	-3.24751e-10
68031177	chr14:68031177:G:A	4.66354e-67	-2.72827	-3.24751e-10	8.27452e-18	-2.54187	-3.24751e-10	2.48e-09	-1.28268	-3.24751e-10
68031946	chr14:68031946:G:C	5.46548e-67	-2.5696	-3.24751e-10	6.52122e-18	-2.77999	-3.24751e-10	2.69806e-09	-1.19841	-3.24751e-10
68032034	chr14:68032034:T:A	2.8827e-67	-1.89624	-1.31308	1.83553e-18	-2.73473	-1.31299	4.41556e-06	6.54893	-0.346987
68032035	chr14:68032035:TTGTGTCTG:T	2.82502e-67	-1.91539	-1.31414	1.82582e-18	-2.73896	-1.31406	4.7705e-06	6.61085	-0.331587
68032044	chr14:68032044:A:AC	2.80478e-67	-1.95733	-1.27939	1.87406e-18	-2.74786	-1.27908	4.24631e-06	6.74612	-0.583255
68032207	chr14:68032207:A:G	2.73243e-67	-1.98677	-1.27609	1.86923e-18	-2.75375	-1.27577	4.63342e-06	6.84717	-0.597062
68032256	chr14:68032256:G:A	2.57332e-66	-1.31236e-09	-1.02027	3.89476e-17	-1.31236e-09	-0.992833	2.59415e-09	-1.31236e-09	-1.23768
68032654	chr14:68032654:A:G	2.72292e-66	-1.31236e-09	-0.963757	4.14679e-17	-1.31236e-09	-0.93013	2.78148e-09	-1.31236e-09	-1.16796
68032693	chr14:68032693:C:T	1.91206e-66	-1.31236e-09	-1.31728	2.81528e-17	-1.31236e-09	-1.3174	2.61204e-09	-1.31236e-09	-1.23081
68032840	chr14:68032840:A:G	1.91063e-66	-1.31236e-09	-1.31803	2.81339e-17	-1.31236e-09	-1.31808	2.58686e-09	-1.31236e-09	-1.2405
68033447	chr14:68033447:G:A	2.45742e-67	-2.05076	-1.31818	1.77095e-18	-2.7654	-1.31814	9.39878e-06	7.14254	-0.185145
68033552	chr14:68033552:AAGTTG:A	3.09975e-67	-1.97152	-1.1652	2.10102e-18	-2.75018	-1.16245	3.10208e-06	6.77128	-0.922389
68033710	chr14:68033710:C:T	1.26692e-67	-2.71686	-1.3146	2.98897e-18	-2.24493	-1.31519	0.000767095	12.2534	-0.894016
68033744	chr14:68033744:G:A	2.52796e-67	-2.02265	-1.31798	3.33885e-18	-2.13121	-1.31821	5.50652e-10	-1.72576	-1.06183
68034034	chr14:68034034:A:G	3.02122e-67	-2.00101	-1.16138	2.07687e-18	-2.75611	-1.16808	1.59349e-06	6.28611	-1.10337
68034237	chr14:68034237:C:T	1.57331e-67	-2.52819	-1.28668	1.92796e-18	-2.70857	-1.29002	0.0331345	11.418	3.70714
68034622	chr14:68034622:T:C	2.0047e-66	-1.31236e-09	-1.26997	2.94413e-17	-1.31236e-09	-1.27265	2.6875e-09	-1.31236e-09	-1.20233
68034940	chr14:68034940:TAAG:T	2.90474e-66	-1.31236e-09	-0.89912	4.30534e-17	-1.31236e-09	-0.89261	4.52748e-09	-1.31236e-09	-0.680777
68034997	chr14:68034997:C:A	1.63771e-67	-2.49584	-1.2789	1.91221e-18	-2.72369	-1.2831	0.0303828	11.2014	3.83708
68035446	chr14:68035446:A:G	2.18209e-66	-1.31236e-09	-1.18518	3.15302e-17	-1.31236e-09	-1.2041	3.02525e-09	-1.31236e-09	-1.08395
68035735	chr14:68035735:C:T	2.55082e-66	-1.31236e-09	-1.02905	3.87454e-17	-1.31236e-09	-0.998039	2.57221e-09	-1.31236e-09	-1.24618
68035985	chr14:68035985:A:G	1.44731e-65	-1.31236e-09	0.70683	2.13264e-16	-1.31236e-09	0.707479	3.20627e-08	-1.31236e-09	1.27675
68036134	chr14:68036134:A:G	1.44551e-65	-1.31236e-09	0.705582	2.13009e-16	-1.31236e-09	0.706286	3.2022e-08	-1.31236e-09	1.27548
68037648	chr14:68037648:T:C	3.47791e-67	-1.88102	-1.14059	2.20073e-18	-2.72902	-1.13724	2.10724e-06	6.44021	-0.978011
68037781	chr14:68037781:C:T	2.25341e-66	-1.31236e-09	-1.15302	3.26514e-17	-1.31236e-09	-1.16916	2.88724e-09	-1.31236e-09	-1.13064
68037802	chr14:68037802:C:T	1.41336e-65	-1.31236e-09	0.683091	2.08433e-16	-1.31236e-09	0.684565	3.12361e-08	-1.31236e-09	1.25063
68038062	chr14:68038062:C:G	1.98059e-66	-1.31236e-09	-1.28207	2.91054e-17	-1.31236e-09	-1.28413	2.40114e-09	-1.31236e-09	-1.315
68038116	chr14:68038116:G:A	2.31374e-67	-2.11097	-1.31822	3.13315e-18	-2.19524	-1.31777	4.49892e-10	-1.83125	-1.15844
68038151	chr14:68038151:C:T	1.96885e-66	-1.31236e-09	-1.28801	2.92791e-17	-1.31236e-09	-1.27818	3.14147e-09	-1.31236e-09	-1.04625
68038522	chr14:68038522:A:G	1.95087e-66	-1.31236e-09	-1.29719	2.84914e-17	-1.31236e-09	-1.30545	2.61661e-09	-1.31236e-09	-1.22906
68038531	chr14:68038531:T:C	2.56536e-66	-1.31236e-09	-1.02336	3.81495e-17	-1.31236e-09	-1.01354	2.66227e-09	-1.31236e-09	-1.21176
68039295	chr14:68039295:G:A	4.04503e-66	-1.31236e-09	-0.567973	5.59007e-17	-1.31236e-09	-0.631473	2.4241e-09	-1.31236e-09	-1.30548
68040107	chr14:68040107:A:G	1.07333e-65	-1.31236e-09	0.407891	1.58694e-16	-1.31236e-09	0.411925	2.12375e-08	-1.31236e-09	0.864825
68040335	chr14:68040335:T:C	2.69763e-67	-1.95803	-1.31764	1.77651e-18	-2.76262	-1.31778	1.68079e-05	7.18242	0.356249
68040617	chr14:68040617:C:T	1.2997e-67	-2.75577	-1.25014	1.85241e-18	-2.77721	-1.26135	1.91628e-10	-2.75528	-1.08787
68041166	chr14:68041166:T:G	3.49743e-66	-1.31236e-09	-0.713433	5.27644e-17	-1.31236e-09	-0.689214	3.77401e-09	-1.31236e-09	-0.862804
68041187	chr14:68041187:G:A	2.27029e-67	-2.48654	-0.961597	2.92272e-18	-2.57535	-1.00719	3.25289e-09	-2.61401	1.60261
68041237	chr14:68041237:C:T	3.10372e-64	3.77231	-3.24751e-10	9.44354e-18	-2.40972	-3.24751e-10	6.76351e-10	-2.58199	-3.24751e-10
68041565	chr14:68041565:T:C	9.02268e-66	-1.31236e-09	0.234279	1.34453e-16	-1.31236e-09	0.246166	1.62034e-08	-1.31236e-09	0.594278
68041566	chr14:68041566:T:C	8.00211e-66	-1.31236e-09	0.114242	1.11822e-16	-1.31236e-09	0.0618558	1.42384e-08	-1.31236e-09	0.464998
68042698	chr14:68042698:A:G	2.28897e-66	-1.31236e-09	-1.13736	3.3913e-17	-1.31236e-09	-1.13125	2.4994e-09	-1.31236e-09	-1.27489
68042872	chr14:68042872:G:A	1.3283e-67	-2.66598	-1.31817	2.64789e-18	-2.36307	-1.31822	0.000419116	11.5779	-0.822969
68043398	chr14:68043398:G:A	3.45044e-66	-1.31236e-09	-0.726961	5.12334e-17	-1.31236e-09	-0.718658	5.54179e-09	-1.31236e-09	-0.478624
68043610	chr14:68043610:A:G	1.13366e-65	-1.31236e-09	0.462576	1.6761e-16	-1.31236e-09	0.466586	2.2603e-08	-1.31236e-09	0.92714
68044056	chr14:68044056:C:T	1.54655e-67	-2.68004	-1.15198	2.51806e-18	-2.561	-1.17056	0.000389639	11.4984	-0.816409
68044177	chr14:68044177:G:A	1.91192e-66	-1.31236e-09	-1.31736	2.81688e-17	-1.31236e-09	-1.31684	2.60812e-09	-1.31236e-09	-1.23231
68046775	chr14:68046775:A:G	2.73637e-67	-2.01196	-1.24946	1.89095e-18	-2.76792	-1.25005	4.44825e-05	7.33515	1.17676
68046784	chr14:68046784:GACTA:G	8.45888e-67	-2.13283	-3.24751e-10	1.26899e-16	0.188343	-3.24751e-10	5.38508e-09	-0.50731	-3.24751e-10
68046838	chr14:68046838:T:A	9.03988e-67	-2.0664	-3.24751e-10	1.07084e-17	-2.28403	-3.24751e-10	5.60371e-10	-2.7701	-3.24751e-10
68046865	chr14:68046865:A:G	2.3751e-66	-1.31236e-09	-1.10042	3.54186e-17	-1.31236e-09	-1.08781	4.02956e-09	-1.31236e-09	-0.797284
68047180	chr14:68047180:C:G	1.10007e-65	-1.31236e-09	0.432499	1.62813e-16	-1.31236e-09	0.437552	2.18074e-08	-1.31236e-09	0.891308
68047812	chr14:68047812:A:G	2.22193e-67	-2.18303	-1.28665	2.94701e-18	-2.27837	-1.29589	1.89463e-09	-2.73563	1.18371
68047977	chr14:68047977:G:A	2.05918e-66	-1.31236e-09	-1.24316	3.02559e-17	-1.31236e-09	-1.24536	2.79755e-09	-1.31236e-09	-1.1622
68048156	chr14:68048156:G:A	3.07383e-67	-1.99066	-1.15446	2.08769e-18	-2.76582	-1.15317	4.47844e-05	7.20164	1.31704
68048643	chr14:68048643:C:T	1.93271e-66	-1.31236e-09	-1.30654	2.85097e-17	-1.31236e-09	-1.30481	2.50627e-09	-1.31236e-09	-1.27215
68048663	chr14:68048663:A:G	3.39433e-67	-1.78695	-1.25899	1.99835e-18	-2.70433	-1.25839	2.11136e-06	6.1504	-0.686255
68048908	chr14:68048908:G:C	3.93904e-67	-1.71552	-1.18159	2.18849e-18	-2.68447	-1.18737	6.63013e-07	5.38531	-1.07946
68049140	chr14:68049140:C:T	2.73737e-67	-1.977	-1.28405	1.85715e-18	-2.75183	-1.28418	1.14833e-05	6.85207	0.305633
68049145	chr14:68049145:G:A	2.96757e-67	-1.86604	-1.31426	3.93639e-18	-1.97197	-1.31282	6.1974e-10	-1.53468	-1.13472
68049239	chr14:68049239:A:G	3.14779e-67	-1.85053	-1.27082	1.94147e-18	-2.72159	-1.27002	2.67431e-06	6.34789	-0.647387
68049819	chr14:68049819:T:G	2.4465e-67	-2.46716	-0.90623	3.13132e-18	-2.55982	-0.953773	3.75718e-09	-2.6278	1.76053
68050591	chr14:68050591:T:C	1.77682e-67	-2.42096	-1.27227	1.87419e-18	-2.75098	-1.27589	0.0187508	10.684	3.87178
68050833	chr14:68050833:G:A	7.85552e-66	-1.31236e-09	0.0957546	1.09944e-16	-1.31236e-09	0.0449167	1.39181e-08	-1.31236e-09	0.442247
68051046	chr14:68051046:T:C	3.47964e-67	-1.89423	-1.12689	2.22405e-18	-2.73213	-1.12359	2.14236e-06	6.47611	-0.997383
68051192	chr14:68051192:T:C	1.80281e-67	-2.42159	-1.25711	1.90193e-18	-2.75105	-1.26113	0.021616	10.6755	4.02251
68051512	chr14:68051512:T:G	1.91044e-66	-1.31236e-09	-1.31813	2.81331e-17	-1.31236e-09	-1.3181	2.55444e-09	-1.31236e-09	-1.25311
68051612	chr14:68051612:A:G	1.91571e-66	-1.31236e-09	-1.31537	2.81994e-17	-1.31236e-09	-1.31575	2.76632e-09	-1.31236e-09	-1.17342
68052218	chr14:68052218:A:G	4.58566e-67	-2.74511	-3.24751e-10	7.96952e-18	-2.57943	-3.24751e-10	2.25261e-09	-1.37885	-3.24751e-10
68052471	chr14:68052471:G:T	1.75328e-67	-2.40885	-1.29771	1.82137e-18	-2.75526	-1.3002	0.0123609	10.5925	3.54662
68052943	chr14:68052943:A:G	4.16297e-66	-1.31236e-09	-0.539234	5.74602e-17	-1.31236e-09	-0.603957	2.43405e-09	-1.31236e-09	-1.30138
68053214	chr14:68053214:G:A	3.94597e-66	-1.31236e-09	-0.592769	5.731e-17	-1.31236e-09	-0.606576	6.24507e-09	-1.31236e-09	-0.359149
68053938	chr14:68053938:C:G	1.7236e-67	-2.45029	-1.27335	1.88907e-18	-2.74164	-1.27733	0.0221723	10.8638	3.85958
68054189	chr14:68054189:G:A	1.77754e-67	-2.43946	-1.25336	1.91764e-18	-2.74498	-1.25898	0.026287	10.8011	4.09257
68054876	chr14:68054876:A:G	1.99932e-66	-1.31236e-09	-1.27266	2.9363e-17	-1.31236e-09	-1.27532	2.39616e-09	-1.31236e-09	-1.31707
68055940	chr14:68055940:C:T	2.46929e-66	-1.31236e-09	-1.06153	3.63827e-17	-1.31236e-09	-1.06096	5.92168e-09	-1.31236e-09	-0.412321
68056641	chr14:68056641:C:T	1.93116e-66	-1.31236e-09	-1.30734	2.84864e-17	-1.31236e-09	-1.30562	2.51057e-09	-1.31236e-09	-1.27043
68057096	chr14:68057096:A:C	1.92164e-66	-1.31236e-09	-1.31228	2.8279e-17	-1.31236e-09	-1.31293	2.81804e-09	-1.31236e-09	-1.1549
68057098	chr14:68057098:A:C	2.46818e-66	-1.31236e-09	-1.06198	3.57504e-17	-1.31236e-09	-1.07849	3.61095e-09	-1.31236e-09	-0.906971
68057505	chr14:68057505:A:T	2.68232e-66	-1.31236e-09	-0.97878	3.83156e-17	-1.31236e-09	-1.00919	2.54734e-09	-1.31236e-09	-1.25589
68057927	chr14:68057927:C:T	1.91703e-66	-1.31236e-09	-1.31469	2.81425e-17	-1.31236e-09	-1.31777	2.50503e-09	-1.31236e-09	-1.27264
68058333	chr14:68058333:T:G	5.36289e-67	-2.58855	-3.24751e-10	1.34579e-17	-2.05549	-3.24751e-10	7.19226e-10	-2.52052	-3.24751e-10
68059703	chr14:68059703:CTAGTATCAAACA:C	1.60233e-67	-2.76781	-1.02878	2.72748e-18	-2.59342	-1.05825	1.82509e-10	-2.65251	-1.23939
68060395	chr14:68060395:T:A	3.3651e-67	-2.52126	-0.53333	4.04559e-18	-2.73077	-0.526654	5.04571e-10	-2.58743	-0.287562
68060439	chr14:68060439:G:A	2.40434e-66	-1.31236e-09	-1.08819	3.51656e-17	-1.31236e-09	-1.09498	2.52947e-09	-1.31236e-09	-1.26293
68060926	chr14:68060926:A:G	2.12241e-66	-1.31236e-09	-1.21291	3.11259e-17	-1.31236e-09	-1.21701	2.88101e-09	-1.31236e-09	-1.1328
68061243	chr14:68061243:A:G	3.58885e-66	-1.31236e-09	-0.687631	5.32325e-17	-1.31236e-09	-0.680381	5.8165e-09	-1.31236e-09	-0.430243
68061311	chr14:68061311:C:T	1.62022e-67	-2.51117	-1.27432	1.90567e-18	-2.73113	-1.27909	0.00735298	9.90068	3.71899
68061456	chr14:68061456:C:G	5.13505e-67	-2.63196	-3.24751e-10	1.23684e-17	-2.1399	-3.24751e-10	6.86202e-10	-2.56753	-3.24751e-10
68062141	chr14:68062141:A:G	1.95294e-66	-1.31236e-09	-1.29613	2.88149e-17	-1.31236e-09	-1.29416	2.47056e-09	-1.31236e-09	-1.2865
68062480	chr14:68062480:T:C	2.36443e-67	-2.09379	-1.31372	3.18211e-18	-2.18491	-1.31259	4.75595e-10	-1.79688	-1.13725
68062897	chr14:68062897:T:C	2.31579e-67	-2.11423	-1.31407	3.11968e-18	-2.20438	-1.31294	4.64817e-10	-1.82174	-1.13532
68063109	chr14:68063109:TG:T	1.22593e-65	-1.31236e-09	0.540824	1.7089e-16	-1.31236e-09	0.48597	5.35691e-09	-1.31236e-09	-0.512555
68063189	chr14:68063189:A:G	3.71093e-65	-1.31236e-09	1.6484	5.1144e-16	-1.31236e-09	1.58218	2.81313e-08	-1.31236e-09	1.14594
68063464	chr14:68063464:A:G	2.37988e-67	-2.09824	-1.30276	1.79736e-18	-2.76464	-1.30409	3.99772e-06	6.06586	0.0366753
68063652	chr14:68063652:C:T	2.42587e-67	-2.0826	-1.29925	1.80896e-18	-2.76156	-1.30074	3.87439e-06	6.00347	0.0677294
68063827	chr14:68063827:T:C	1.93154e-66	-1.31236e-09	-1.30714	2.84636e-17	-1.31236e-09	-1.30642	2.52056e-09	-1.31236e-09	-1.26646
68064000	chr14:68064000:T:C	2.99588e-67	-1.88245	-1.28835	3.99912e-18	-1.97912	-1.28985	8.29078e-10	-1.54064	-0.837746
68064454	chr14:68064454:A:G	2.29113e-67	-2.14582	-1.29318	1.80199e-18	-2.77129	-1.29487	5.14051e-06	6.23642	0.117545
68064484	chr14:68064484:T:C	2.40597e-67	-2.09652	-1.29358	1.81435e-18	-2.76409	-1.29524	4.2893e-06	6.05722	0.115717
68064581	chr14:68064581:G:A	2.25646e-67	-2.15734	-1.29691	1.79335e-18	-2.77251	-1.29845	5.17348e-06	6.27208	0.0882824
68064751	chr14:68064751:T:G	2.05798e-66	-1.31236e-09	-1.24374	3.02469e-17	-1.31236e-09	-1.24566	2.79685e-09	-1.31236e-09	-1.16245
68065092	chr14:68065092:A:G	2.92999e-67	-1.89433	-1.29872	3.91589e-18	-1.99003	-1.29998	7.82017e-10	-1.55454	-0.882281
68065301	chr14:68065301:G:T	2.71653e-66	-1.31236e-09	-0.966106	4.1325e-17	-1.31236e-09	-0.933583	2.65098e-09	-1.31236e-09	-1.21601
68065538	chr14:68065538:G:A	8.77034e-67	-2.09667	-3.24751e-10	1.00727e-17	-2.34522	-3.24751e-10	1.21541e-09	-1.99586	-3.24751e-10
68065699	chr14:68065699:C:T	1.96558e-66	-1.31236e-09	-1.28968	2.86286e-17	-1.31236e-09	-1.30064	2.65269e-09	-1.31236e-09	-1.21537
68066032	chr14:68066032:ATATT:A	2.36209e-67	-2.1201	-1.28841	1.81526e-18	-2.76844	-1.29038	4.90507e-06	6.15422	0.152862
68066391	chr14:68066391:T:C	9.10634e-67	-2.05908	-3.24751e-10	2.65078e-17	-1.37761	-3.24751e-10	1.25504e-09	-1.96378	-3.24751e-10
68066516	chr14:68066516:A:G	3.43527e-66	-1.31236e-09	-0.731368	5.09664e-17	-1.31236e-09	-0.723885	5.51822e-09	-1.31236e-09	-0.482887
68067072	chr14:68067072:G:A	1.06062e-65	-1.31236e-09	0.395974	1.56771e-16	-1.31236e-09	0.399733	2.09082e-08	-1.31236e-09	0.8492
68067248	chr14:68067248:A:G	1.06165e-65	-1.31236e-09	0.396948	1.56925e-16	-1.31236e-09	0.400717	2.09312e-08	-1.31236e-09	0.850298
68067337	chr14:68067337:G:A	4.97018e-67	-2.66459	-3.24751e-10	6.52969e-18	-2.77869	-3.24751e-10	2.77232e-09	-1.17126	-3.24751e-10
68067432	chr14:68067432:C:A	1.64143e-67	-2.75649	-1.01599	2.66288e-18	-2.62999	-1.04565	1.89802e-10	-2.61252	-1.2402
68067481	chr14:68067481:A:C	2.02132e-66	-1.31236e-09	-1.26171	3.00524e-17	-1.31236e-09	-1.25211	2.40019e-09	-1.31236e-09	-1.31539
68067825	chr14:68067825:G:C	4.97061e-66	-1.31236e-09	-0.36192	6.82384e-17	-1.31236e-09	-0.432043	1.04776e-08	-1.31236e-09	0.158296
68068069	chr14:68068069:G:A	1.94099e-66	-1.31236e-09	-1.30226	2.85423e-17	-1.31236e-09	-1.30366	2.40706e-09	-1.31236e-09	-1.31254
68068070	chr14:68068070:C:T	1.95354e-66	-1.31236e-09	-1.29582	2.87212e-17	-1.31236e-09	-1.29741	2.39987e-09	-1.31236e-09	-1.31553
68068306	chr14:68068306:C:CAA	2.79637e-67	-1.92396	-1.31577	1.85478e-18	-2.72005	-1.31723	3.80481e-07	4.61896	-0.868469
68068336	chr14:68068336:A:G	1.24452e-67	-2.73164	-1.31765	2.30428e-18	-2.50206	-1.31822	0.000426775	10.763	0.0100318
68068617	chr14:68068617:C:T	2.10418e-67	-2.21082	-1.3133	2.85496e-18	-2.29388	-1.31211	4.12277e-10	-1.93722	-1.13978
68068857	chr14:68068857:G:A	1.95801e-66	-1.31236e-09	-1.29354	2.88877e-17	-1.31236e-09	-1.29163	2.46407e-09	-1.31236e-09	-1.28913
68069335	chr14:68069335:A:G	2.41774e-67	-2.07244	-1.31277	3.24822e-18	-2.16548	-1.31146	4.85647e-10	-1.77051	-1.1427
68069355	chr14:68069355:G:C	2.55632e-67	-2.16879	-1.16069	2.05047e-18	-2.77451	-1.16247	1.19614e-05	6.34826	0.850244
68069578	chr14:68069578:C:T	1.61601e-67	-2.53267	-1.25541	1.96052e-18	-2.72059	-1.26125	0.0103542	10.0571	3.90486
68069757	chr14:68069757:T:C	1.96275e-66	-1.31236e-09	-1.29112	2.89031e-17	-1.31236e-09	-1.2911	2.4208e-09	-1.31236e-09	-1.30684
68070180	chr14:68070180:G:A	5.28632e-67	-2.60292	-3.24751e-10	6.50843e-18	-2.78195	-3.24751e-10	2.91718e-09	-1.12032	-3.24751e-10
68071020	chr14:68071020:A:G	2.35934e-67	-2.12772	-1.28195	1.83575e-18	-2.76744	-1.28016	2.0075e-06	6.07131	-0.657602
68071064	chr14:68071064:T:C	5.51851e-67	-2.55994	-3.24751e-10	1.26221e-17	-2.1196	-3.24751e-10	7.34839e-10	-2.49905	-3.24751e-10
68071518	chr14:68071518:C:T	2.36859e-67	-2.20937	-1.19638	1.97037e-18	-2.77843	-1.1984	1.21721e-05	6.50483	0.711125
68071920	chr14:68071920:C:T	3.25756e-66	-1.31236e-09	-0.784485	4.83087e-17	-1.31236e-09	-0.777438	5.17476e-09	-1.31236e-09	-0.547149
68071942	chr14:68071942:A:G	1.94914e-66	-1.31236e-09	-1.29808	2.8706e-17	-1.31236e-09	-1.29795	2.43168e-09	-1.31236e-09	-1.30236
68072155	chr14:68072155:TA:T	4.58434e-67	-2.7454	-3.24751e-10	6.54633e-18	-2.77615	-3.24751e-10	5.60379e-10	-2.77008	-3.24751e-10
68072498	chr14:68072498:C:T	3.54508e-66	-1.31236e-09	-0.699901	5.25195e-17	-1.31236e-09	-0.693865	5.55746e-09	-1.31236e-09	-0.475801
68072502	chr14:68072502:C:T	2.07051e-66	-1.31236e-09	-1.23767	3.03731e-17	-1.31236e-09	-1.24149	2.39712e-09	-1.31236e-09	-1.31667
68072574	chr14:68072574:G:T	2.29976e-67	-2.11766	-1.31758	3.02521e-18	-2.23257	-1.31551	9.63498e-10	-2.75005	0.521919
68072796	chr14:68072796:T:G	2.47202e-67	-2.17537	-1.18764	1.99406e-18	-2.77526	-1.18962	1.10392e-05	6.37222	0.746046
68072913	chr14:68072913:G:A	2.19703e-67	-2.22989	-1.25105	1.85941e-18	-2.7821	-1.25269	2.75456e-05	6.97231	1.06034
68073539	chr14:68073539:T:C	1.22931e-67	-2.74337	-1.31823	2.37855e-18	-2.47083	-1.31773	0.000619271	10.9828	0.162603
68073908	chr14:68073908:T:A	2.39236e-66	-1.31236e-09	-1.09318	3.42212e-17	-1.31236e-09	-1.12221	1.40428e-08	-1.31236e-09	0.451171
68074029	chr14:68074029:T:C	1.96519e-67	-2.29956	-1.2929	1.77795e-18	-2.78205	-1.29754	9.22981e-07	5.83957	-1.20291
68074345	chr14:68074345:ATCTT:A	2.02867e-66	-1.31236e-09	-1.25808	3.01694e-17	-1.31236e-09	-1.24822	2.40242e-09	-1.31236e-09	-1.31447
68074441	chr14:68074441:C:T	1.94362e-66	-1.31236e-09	-1.30091	2.83832e-17	-1.31236e-09	-1.30925	2.59119e-09	-1.31236e-09	-1.23882
68074574	chr14:68074574:G:A	1.97163e-66	-1.31236e-09	-1.2866	2.89532e-17	-1.31236e-09	-1.28937	2.63788e-09	-1.31236e-09	-1.22097
68074664	chr14:68074664:C:A	1.60232e-67	-2.76652	-1.03008	2.7046e-18	-2.60091	-1.05919	1.83905e-10	-2.64598	-1.23829
68074729	chr14:68074729:G:A	4.25481e-67	-2.10087	-0.719131	3.34083e-18	-2.7256	-0.723226	6.86335e-10	-2.24545	-0.321885
68075078	chr14:68075078:G:C	1.23357e-67	-2.74088	-1.31726	3.02522e-18	-2.23099	-1.31708	0.000303395	11.2503	-0.818483
68075130	chr14:68075130:T:G	2.05124e-66	-1.31236e-09	-1.24702	2.9701e-17	-1.31236e-09	-1.26387	2.77252e-09	-1.31236e-09	-1.17118
68075410	chr14:68075410:G:A	4.45901e-66	-1.31236e-09	-0.470535	6.13334e-17	-1.31236e-09	-0.538726	2.47083e-09	-1.31236e-09	-1.28639
68076712	chr14:68076712:G:A	1.23425e-65	-1.31236e-09	0.547583	1.72046e-16	-1.31236e-09	0.492709	5.3821e-09	-1.31236e-09	-0.507863
68076879	chr14:68076879:A:T	1.94044e-66	-1.31236e-09	-1.30255	2.86368e-17	-1.31236e-09	-1.30036	2.48727e-09	-1.31236e-09	-1.27976
68076939	chr14:68076939:A:G	2.40205e-67	-2.09784	-1.29388	1.81368e-18	-2.76435	-1.29534	4.2769e-06	6.05853	0.111513
68077730	chr14:68077730:C:T	4.48803e-67	-2.76663	-3.24751e-10	6.93396e-18	-2.71862	-3.24751e-10	5.67001e-10	-2.75834	-3.24751e-10
68077949	chr14:68077949:A:G	2.56313e-67	-2.15744	-1.16937	2.03473e-18	-2.77334	-1.17135	1.09689e-05	6.29528	0.816591
68078304	chr14:68078304:G:A	1.5927e-67	-2.53334	-1.26927	1.9342e-18	-2.72086	-1.2745	0.00894146	10.0411	3.77416
68078696	chr14:68078696:A:G	1.62808e-67	-2.53038	-1.25027	1.96816e-18	-2.72211	-1.25584	0.010474	10.0217	3.95173
68078714	chr14:68078714:A:G	1.91349e-66	-1.31236e-09	-1.31653	2.81344e-17	-1.31236e-09	-1.31806	2.40433e-09	-1.31236e-09	-1.31367
68078947	chr14:68078947:A:G	2.58433e-67	-2.13378	-1.1848	2.01034e-18	-2.77016	-1.18659	9.44121e-06	6.20491	0.756988
68079396	chr14:68079396:G:A	1.92889e-66	-1.31236e-09	-1.30852	2.84229e-17	-1.31236e-09	-1.30786	2.52936e-09	-1.31236e-09	-1.26298
68079555	chr14:68079555:C:G	3.46857e-66	-1.31236e-09	-0.721719	5.03838e-17	-1.31236e-09	-0.735381	2.39947e-09	-1.31236e-09	-1.31569
68079583	chr14:68079583:G:T	2.49685e-67	-2.1745	-1.17851	2.01135e-18	-2.77513	-1.18111	1.13059e-05	6.36037	0.781766
68079621	chr14:68079621:A:C	2.40183e-67	-2.09755	-1.29427	1.8209e-18	-2.76287	-1.29285	1.89817e-06	5.95554	-0.597841
68079824	chr14:68079824:C:T	1.91611e-66	-1.31236e-09	-1.31517	2.82441e-17	-1.31236e-09	-1.31417	2.57077e-09	-1.31236e-09	-1.24674
68080645	chr14:68080645:C:T	3.29125e-66	-1.31236e-09	-0.774195	4.73264e-17	-1.31236e-09	-0.797983	5.14179e-09	-1.31236e-09	-0.553541
68080800	chr14:68080800:A:G	2.47055e-67	-2.22476	-1.13884	2.08453e-18	-2.77941	-1.1411	1.5666e-05	6.55082	0.917485
68080816	chr14:68080816:A:G	4.42983e-67	-2.77969	-3.24751e-10	8.41267e-18	-2.52531	-3.24751e-10	5.79628e-10	-2.73631	-3.24751e-10
68081120	chr14:68081120:A:G	2.48429e-66	-1.31236e-09	-1.05547	3.57444e-17	-1.31236e-09	-1.07866	4.0305e-09	-1.31236e-09	-0.797051
68081714	chr14:68081714:G:A	1.23439e-67	-2.76033	-1.29714	2.55232e-18	-2.41481	-1.30323	0.000581897	11.3293	-0.246172
68081759	chr14:68081759:A:T	2.51824e-67	-2.11291	-1.23157	1.92522e-18	-2.76584	-1.23417	7.2599e-07	5.42997	-1.03338
68081763	chr14:68081763:C:T	1.96582e-66	-1.31236e-09	-1.28955	2.86312e-17	-1.31236e-09	-1.30055	2.65331e-09	-1.31236e-09	-1.21514
68081782	chr14:68081782:G:A	1.9111e-66	-1.31236e-09	-1.31778	2.81316e-17	-1.31236e-09	-1.31816	2.41773e-09	-1.31236e-09	-1.30811
68081922	chr14:68081922:A:G	2.57354e-66	-1.31236e-09	-1.02018	3.90704e-17	-1.31236e-09	-0.989686	2.57687e-09	-1.31236e-09	-1.24437
68082127	chr14:68082127:A:G	4.55681e-67	-2.75142	-3.24751e-10	7.0992e-18	-2.69507	-3.24751e-10	5.60499e-10	-2.76987	-3.24751e-10
68082130	chr14:68082130:C:T	2.71216e-67	-2.10925	-1.16105	2.06579e-18	-2.76642	-1.16311	9.39123e-06	6.10721	0.849385
68082936	chr14:68082936:A:C	2.73997e-66	-1.31236e-09	-0.957515	3.96997e-17	-1.31236e-09	-0.973707	3.0785e-09	-1.31236e-09	-1.0665
68083424	chr14:68083424:AC:A	2.02953e-66	-1.31236e-09	-1.25766	3.01834e-17	-1.31236e-09	-1.24776	2.40268e-09	-1.31236e-09	-1.31436
68083894	chr14:68083894:C:T	1.96708e-66	-1.31236e-09	-1.28891	2.87562e-17	-1.31236e-09	-1.2962	2.66676e-09	-1.31236e-09	-1.21008
68084526	chr14:68084526:A:G	2.63922e-67	-1.98775	-1.30981	3.50765e-18	-2.0918	-1.3083	5.23649e-10	-1.67998	-1.1579
68084556	chr14:68084556:A:G	2.69052e-67	-2.07831	-1.20001	1.97506e-18	-2.77108	-1.20337	2.08816e-05	6.3554	1.40028
68085371	chr14:68085371:C:T	1.70853e-65	-1.31236e-09	0.872755	2.55423e-16	-1.31236e-09	0.887872	3.94002e-08	-1.31236e-09	1.48283
68085497	chr14:68085497:G:A	1.93702e-66	-1.31236e-09	-1.30431	2.85857e-17	-1.31236e-09	-1.30215	2.49454e-09	-1.31236e-09	-1.27684
68086367	chr14:68086367:C:T	2.4662e-67	-2.0559	-1.30947	3.2882e-18	-2.15668	-1.30803	4.81636e-10	-1.76206	-1.15945
68086812	chr14:68086812:T:C	2.53082e-67	-2.09715	-1.24236	1.90979e-18	-2.76323	-1.24482	6.99076e-07	5.37182	-1.013
68087128	chr14:68087128:G:A	2.41127e-67	-2.16622	-1.22167	1.91562e-18	-2.77939	-1.22562	2.43639e-05	6.66114	1.24878
68087351	chr14:68087351:C:T	2.47126e-66	-1.31236e-09	-1.06074	3.75589e-17	-1.31236e-09	-1.02914	2.53884e-09	-1.31236e-09	-1.25924
68087383	chr14:68087383:C:T	2.12161e-66	-1.31236e-09	-1.21328	3.11143e-17	-1.31236e-09	-1.21738	2.87983e-09	-1.31236e-09	-1.13321
68088052	chr14:68088052:A:G	1.72911e-67	-2.47775	-1.2427	1.9364e-18	-2.74549	-1.24873	0.00750672	9.62877	4.0116
68088239	chr14:68088239:G:A	9.41208e-66	-1.31236e-09	0.276532	1.31133e-16	-1.31236e-09	0.221159	1.71378e-08	-1.31236e-09	0.650348
68088944	chr14:68088944:CTG:C	2.62976e-66	-1.31236e-09	-0.998569	3.7704e-17	-1.31236e-09	-1.02528	4.39071e-09	-1.31236e-09	-0.711451
68089023	chr14:68089023:A:C	4.16231e-66	-1.31236e-09	-0.539392	5.98291e-17	-1.31236e-09	-0.563559	1.32902e-08	-1.31236e-09	0.396082
68089460	chr14:68089460:C:G	2.14383e-67	-2.77549	-0.729966	3.06563e-18	-2.78199	-0.75281	4.29269e-10	-2.77368	-0.262935
68090027	chr14:68090027:A:T	4.41127e-67	-1.83879	-0.945095	2.68185e-18	-2.74839	-0.92015	6.42929e-07	3.93476	0.340337
68090162	chr14:68090162:C:G	3.47014e-66	-1.31236e-09	-0.721268	5.14888e-17	-1.31236e-09	-0.713686	5.58504e-09	-1.31236e-09	-0.47085
68091122	chr14:68091122:C:T	6.91572e-67	-2.33425	-3.24751e-10	1.71921e-17	-1.8106	-3.24751e-10	9.73274e-10	-2.21803	-3.24751e-10
68091403	chr14:68091403:G:A	1.23697e-67	-2.74925	-1.30614	2.43453e-18	-2.45475	-1.31055	0.000481797	11.0672	-0.172861
68091435	chr14:68091435:T:C	2.08699e-67	-2.26334	-1.26899	1.82825e-18	-2.78053	-1.27117	6.21233e-06	6.44823	0.0951186
68091588	chr14:68091588:G:C	2.02692e-66	-1.31236e-09	-1.25894	3.01675e-17	-1.31236e-09	-1.24829	2.40206e-09	-1.31236e-09	-1.31461
68091940	chr14:68091940:A:G	3.18675e-66	-1.31236e-09	-0.806462	4.74024e-17	-1.31236e-09	-0.796379	5.32595e-09	-1.31236e-09	-0.51835
68092000	chr14:68092000:G:A	2.89445e-66	-1.31236e-09	-0.902669	4.41165e-17	-1.31236e-09	-0.868218	2.90271e-09	-1.31236e-09	-1.1253
68092020	chr14:68092020:A:G	1.24634e-67	-2.74328	-1.30456	2.384e-18	-2.47699	-1.30928	0.00041413	10.9305	-0.187552
68092060	chr14:68092060:C:G	2.25824e-67	-2.14611	-1.30735	3.01051e-18	-2.24682	-1.30612	4.26151e-10	-1.87396	-1.16995
68092070	chr14:68092070:GCA:G	2.57545e-67	-2.03793	-1.28409	3.4382e-18	-2.13902	-1.28109	4.62221e-10	-1.73935	-1.22331
68092260	chr14:68092260:A:G	2.27648e-66	-1.31236e-09	-1.14283	3.37701e-17	-1.31236e-09	-1.13547	3.18469e-09	-1.31236e-09	-1.03259
68092271	chr14:68092271:C:T	1.66508e-67	-2.55006	-1.20811	2.06402e-18	-2.71935	-1.21105	0.009927	9.9641	3.95572
68092505	chr14:68092505:G:A	1.91067e-66	-1.31236e-09	-1.31801	2.81461e-17	-1.31236e-09	-1.31764	2.43673e-09	-1.31236e-09	-1.30029
68092619	chr14:68092619:T:C	1.82002e-67	-2.52625	-1.14296	2.18155e-18	-2.72592	-1.14909	0.0143047	9.8788	4.40636
68092716	chr14:68092716:A:G	2.22947e-67	-2.19551	-1.27077	1.83556e-18	-2.77484	-1.27286	4.66032e-06	6.17138	0.0845186
68092734	chr14:68092734:A:G	1.92568e-66	-1.31236e-09	-1.31018	2.82878e-17	-1.31236e-09	-1.31262	2.46138e-09	-1.31236e-09	-1.29022
68094046	chr14:68094046:G:T	1.56131e-67	-2.73229	-1.09023	2.36317e-18	-2.67871	-1.11634	2.06437e-10	-2.56582	-1.20288
68094596	chr14:68094596:T:G	1.95307e-66	-1.31236e-09	-1.29606	2.89081e-17	-1.31236e-09	-1.29093	2.75318e-09	-1.31236e-09	-1.17819
68094917	chr14:68094917:C:A	1.68243e-67	-2.43824	-1.30957	1.7563e-18	-2.78147	-1.31038	1.8449e-06	6.11226	-0.783019
68095151	chr14:68095151:A:G	7.13311e-67	-2.3033	-3.24751e-10	2.88815e-17	-1.29185	-3.24751e-10	9.78196e-10	-2.21299	-3.24751e-10
68095662	chr14:68095662:G:A	1.75973e-67	-2.40012	-1.30277	3.51925e-18	-2.08955	-1.30726	4.72314e-10	-1.89838	-1.04267
68095713	chr14:68095713:T:C	1.79894e-67	-2.37447	-1.30638	3.62974e-18	-2.05549	-1.3104	4.84203e-10	-1.85945	-1.05675
68095845	chr14:68095845:G:A	2.90386e-66	-1.31236e-09	-0.899421	4.20626e-17	-1.31236e-09	-0.915891	2.81436e-09	-1.31236e-09	-1.15621
68095894	chr14:68095894:T:C	1.43563e-65	-1.31236e-09	0.698724	1.99948e-16	-1.31236e-09	0.643006	6.0341e-09	-1.31236e-09	-0.393515
68096075	chr14:68096075:T:C	1.84384e-67	-2.35366	-1.30253	1.77839e-18	-2.78179	-1.29755	6.67932e-07	5.03179	-0.718543
68096502	chr14:68096502:G:A	1.3955e-67	-2.68889	-1.24591	2.36543e-18	-2.55603	-1.23806	0.000124688	9.53026	0.0123633
68096602	chr14:68096602:A:G	1.45907e-67	-2.72407	-1.16618	2.70705e-18	-2.48422	-1.17498	0.00292525	10.0923	2.60568
68096753	chr14:68096753:G:C	2.28005e-66	-1.31236e-09	-1.14126	3.43093e-17	-1.31236e-09	-1.11963	2.45779e-09	-1.31236e-09	-1.29168
68097345	chr14:68097345:C:A	1.31994e-67	-2.67341	-1.31705	2.25002e-18	-2.5283	-1.31581	2.44803e-10	-2.38705	-1.21119
68097647	chr14:68097647:T:C	2.47292e-66	-1.31236e-09	-1.06006	3.63471e-17	-1.31236e-09	-1.06194	5.5979e-09	-1.31236e-09	-0.468551
68097759	chr14:68097759:A:G	5.02424e-67	-2.65377	-3.24751e-10	6.55723e-18	-2.77448	-3.24751e-10	6.04643e-10	-2.69406	-3.24751e-10
68097994	chr14:68097994:T:C	1.66237e-67	-2.44581	-1.314	3.15485e-18	-2.19388	-1.31223	3.44054e-10	-2.00906	-1.24884
68098520	chr14:68098520:T:C	1.69906e-67	-2.42142	-1.31655	3.24586e-18	-2.16229	-1.31538	3.61351e-10	-1.97337	-1.23548
68098670	chr14:68098670:G:A	1.66096e-67	-2.44618	-1.31448	3.15101e-18	-2.19455	-1.31278	3.44464e-10	-2.00998	-1.24672
68098685	chr14:68098685:G:C	2.33346e-66	-1.31236e-09	-1.11811	3.40037e-17	-1.31236e-09	-1.12858	2.69702e-09	-1.31236e-09	-1.19879
68098747	chr14:68098747:T:C	1.64944e-67	-2.45267	-1.31495	3.12222e-18	-2.20314	-1.31337	3.41787e-10	-2.01987	-1.24464
68098961	chr14:68098961:C:T	2.57143e-66	-1.021	-3.24751e-10	5.72358e-17	-0.607871	-3.24751e-10	4.11313e-07	3.82841	-3.24751e-10
68098984	chr14:68098984:G:C	1.36608e-67	-2.69499	-1.26112	1.92184e-18	-2.74607	-1.2557	1.82238e-10	-2.7097	-1.18368
68099300	chr14:68099300:G:A	2.47292e-66	-1.31236e-09	-1.06006	3.63471e-17	-1.31236e-09	-1.06194	5.5979e-09	-1.31236e-09	-0.468551
68099994	chr14:68099994:A:G	9.38287e-67	-2.02916	-3.24751e-10	2.65538e-17	-1.37588	-3.24751e-10	1.37908e-09	-1.86953	-3.24751e-10
68100001	chr14:68100001:G:A	1.95647e-66	-1.31236e-09	-1.29432	2.87084e-17	-1.31236e-09	-1.29786	2.59875e-09	-1.31236e-09	-1.23591
68100473	chr14:68100473:G:A	2.10494e-66	-1.31236e-09	-1.22118	3.06717e-17	-1.31236e-09	-1.23171	7.43137e-09	-1.31236e-09	-0.185231
68100486	chr14:68100486:T:G	2.38965e-66	-1.31236e-09	-1.09432	3.48038e-17	-1.31236e-09	-1.10532	2.74665e-09	-1.31236e-09	-1.18056
68100748	chr14:68100748:T:C	1.86659e-67	-2.43841	-1.20552	3.19051e-18	-2.27858	-1.21629	4.37031e-10	-2.04161	-0.97708
68100990	chr14:68100990:G:A	1.63892e-67	-2.45927	-1.31474	3.12147e-18	-2.20366	-1.31308	3.4036e-10	-2.02297	-1.24572
68101375	chr14:68101375:C:T	1.94112e-66	-1.31236e-09	-1.3022	2.84983e-17	-1.31236e-09	-1.30521	2.39476e-09	-1.31236e-09	-1.31766
68101444	chr14:68101444:TG:T	1.73803e-67	-2.7821	-0.933197	6.51977e-18	-1.84367	-0.936543	0.00123327	11.5347	0.299514
68101585	chr14:68101585:G:A	1.30866e-67	-2.68243	-1.31662	2.18176e-18	-2.55989	-1.31503	0.000261836	9.43617	0.848363
68101759	chr14:68101759:CTCA:C	2.3099e-66	-1.31236e-09	-1.12826	3.35503e-17	-1.31236e-09	-1.142	3.53531e-09	-1.31236e-09	-0.928142
68102308	chr14:68102308:T:C	1.80213e-67	-2.36178	-1.31729	3.51141e-18	-2.08265	-1.31638	3.97148e-10	-1.88424	-1.23015
68102549	chr14:68102549:G:A	1.67023e-67	-2.44328	-1.3118	3.19656e-18	-2.18329	-1.30969	3.44922e-10	-1.99865	-1.25673
68102626	chr14:68102626:C:T	2.70152e-66	-1.31236e-09	-0.971648	3.92296e-17	-1.31236e-09	-0.985619	2.69397e-09	-1.31236e-09	-1.19993
68103712	chr14:68103712:G:A	1.36923e-67	-2.70189	-1.2519	2.4024e-18	-2.53396	-1.24462	0.000149094	9.68359	0.0377986
68103744	chr14:68103744:A:C	1.8503e-67	-2.47255	-1.18015	3.16421e-18	-2.31275	-1.1904	4.29067e-10	-2.09831	-0.938772
68104361	chr14:68104361:A:T	2.06203e-66	-1.31236e-09	-1.24177	3.0273e-17	-1.31236e-09	-1.2448	2.39678e-09	-1.31236e-09	-1.31682
68104522	chr14:68104522:C:G	2.12526e-66	-1.31236e-09	-1.21157	3.07761e-17	-1.31236e-09	-1.22831	1.21023e-08	-1.31236e-09	0.302455
68104554	chr14:68104554:C:T	1.91712e-66	-1.31236e-09	-1.31464	2.83136e-17	-1.31236e-09	-1.31171	2.42009e-09	-1.31236e-09	-1.30714
68104826	chr14:68104826:A:G	9.27889e-67	-2.04031	-3.24751e-10	1.02132e-17	-2.33137	-3.24751e-10	1.01898e-09	-2.17214	-3.24751e-10
68104867	chr14:68104867:C:G	1.84546e-67	-2.46565	-1.18967	3.16488e-18	-2.30324	-1.19969	4.25981e-10	-2.08801	-0.956288
68104977	chr14:68104977:G:A	3.19486e-66	-1.31236e-09	-0.803921	4.64262e-17	-1.31236e-09	-0.817186	8.90643e-09	-1.31236e-09	-0.00416853
68105715	chr14:68105715:G:A	1.93175e-66	-1.31236e-09	-1.30703	2.85544e-17	-1.31236e-09	-1.30324	2.98301e-09	-1.31236e-09	-1.09801
68106050	chr14:68106050:A:G	2.49361e-66	-1.31236e-09	-1.05173	3.69368e-17	-1.31236e-09	-1.04584	3.69633e-09	-1.31236e-09	-0.8836
68106287	chr14:68106287:T:TA	1.91555e-67	-2.41924	-1.19881	3.28155e-18	-2.25709	-1.20964	4.53168e-10	-2.01552	-0.966912
68106502	chr14:68106502:G:A	1.45524e-67	-2.60334	-1.28954	1.90902e-18	-2.71717	-1.29129	4.47264e-06	7.08883	-0.874036
68106643	chr14:68106643:A:G	5.98434e-66	-1.31236e-09	-0.176317	8.25199e-17	-1.31236e-09	-0.24201	9.57057e-09	-1.31236e-09	0.0677508
68106925	chr14:68106925:C:A	1.37729e-67	-2.70579	-1.24214	2.3967e-18	-2.54303	-1.23793	9.96689e-05	9.56468	-0.246015
68107769	chr14:68107769:A:G	2.04708e-66	-1.31236e-09	-1.24905	2.97469e-17	-1.31236e-09	-1.26233	1.13567e-08	-1.31236e-09	0.238863
68108027	chr14:68108027:A:AT	2.12715e-66	-1.31236e-09	-1.21068	3.19036e-17	-1.31236e-09	-1.19233	2.4105e-09	-1.31236e-09	-1.31111
68108088	chr14:68108088:C:T	1.34074e-67	-2.65715	-1.31767	2.30703e-18	-2.50233	-1.31676	2.53387e-10	-2.35852	-1.20526
68108301	chr14:68108301:C:T	1.35818e-67	-2.73811	-1.22379	1.9448e-18	-2.77227	-1.21762	1.85057e-10	-2.74887	-1.12916
68108364	chr14:68108364:C:T	2.70582e-66	-1.31236e-09	-0.970056	3.94272e-17	-1.31236e-09	-0.980595	4.01922e-09	-1.31236e-09	-0.799854
68109029	chr14:68109029:A:G	1.33731e-67	-2.6775	-1.29988	2.29115e-18	-2.53056	-1.29543	2.30261e-10	-2.39387	-1.26561
68109700	chr14:68109700:T:C	1.96232e-66	-1.31236e-09	-1.29133	2.9108e-17	-1.31236e-09	-1.28404	2.39343e-09	-1.31236e-09	-1.31821
68110208	chr14:68110208:T:C	1.78343e-67	-2.40822	-1.28129	3.4841e-18	-2.13057	-1.27627	3.49215e-10	-1.94422	-1.29879
68110298	chr14:68110298:G:A	2.18731e-66	-1.31236e-09	-1.18279	3.20849e-17	-1.31236e-09	-1.18667	3.04226e-09	-1.31236e-09	-1.07834
68110417	chr14:68110417:A:G	1.70538e-67	-2.44813	-1.28613	3.28759e-18	-2.18337	-1.28153	3.30058e-10	-2.0042	-1.29523
68111175	chr14:68111175:T:C	1.44297e-67	-2.58338	-1.31796	1.83715e-18	-2.72871	-1.31812	4.8047e-06	6.9392	-0.652791
68111410	chr14:68111410:T:G	3.36515e-66	-1.31236e-09	-0.751989	4.97844e-17	-1.31236e-09	-0.747349	5.24197e-09	-1.31236e-09	-0.534244
68111795	chr14:68111795:A:G	2.47979e-66	-1.31236e-09	-1.05729	3.59056e-17	-1.31236e-09	-1.07416	2.69792e-09	-1.31236e-09	-1.19846
68112422	chr14:68112422:T:C	2.1521e-66	-1.31236e-09	-1.19902	3.14395e-17	-1.31236e-09	-1.20699	2.47664e-09	-1.31236e-09	-1.28404
68112594	chr14:68112594:A:G	1.60212e-67	-2.48101	-1.31571	3.02622e-18	-2.23343	-1.31431	3.29487e-10	-2.0597	-1.24146
68112882	chr14:68112882:TA:T	1.91098e-66	-1.31236e-09	-1.31785	2.81328e-17	-1.31236e-09	-1.31811	2.4166e-09	-1.31236e-09	-1.30858
68112946	chr14:68112946:A:G	2.05266e-66	-1.31236e-09	-1.24633	2.99952e-17	-1.31236e-09	-1.25401	2.7791e-09	-1.31236e-09	-1.16881
68113048	chr14:68113048:T:C	4.46446e-67	-2.7719	-3.24751e-10	6.50907e-18	-2.78185	-3.24751e-10	5.56182e-10	-2.7776	-3.24751e-10
68113258	chr14:68113258:A:G	1.25467e-66	-1.73859	-3.24751e-10	1.21407e-17	-2.15849	-3.24751e-10	1.4344e-09	-1.83019	-3.24751e-10
68113612	chr14:68113612:C:CT	1.60755e-67	-2.48122	-1.31211	3.03872e-18	-2.23362	-1.30999	3.24562e-10	-2.05995	-1.25627
68114296	chr14:68114296:T:C	1.52799e-67	-2.52946	-1.31463	2.8345e-18	-2.3002	-1.31298	3.03428e-10	-2.1368	-1.24675
68114539	chr14:68114539:G:A	1.18714e-67	-2.77938	-1.31712	3.49179e-18	-2.08725	-1.31738	2.84961e-05	8.76877	-0.70219
68114763	chr14:68114763:A:G	1.35652e-67	-2.68404	-1.27909	2.24372e-18	-2.56331	-1.28361	0.000469038	9.47575	1.39174
68114807	chr14:68114807:C:T	2.02665e-66	-1.31236e-09	-1.25908	2.93921e-17	-1.31236e-09	-1.27433	2.795e-09	-1.31236e-09	-1.16311
68114954	chr14:68114954:A:G	3.70099e-65	-1.31236e-09	1.64572	5.1843e-16	-1.31236e-09	1.59575	2.91866e-08	-1.31236e-09	1.18277
68115057	chr14:68115057:A:G	2.35067e-67	-2.73047	-0.682874	3.51196e-18	-2.677	-0.721874	1.8009e-10	-2.58702	-1.31822
68115546	chr14:68115546:A:T	2.03737e-67	-2.33517	-1.22121	4.01939e-18	-2.0382	-1.22572	5.60759e-10	-1.8439	-0.925509
68115878	chr14:68115878:G:C	1.7945e-67	-2.4789	-1.20442	3.06844e-18	-2.32007	-1.21381	4.06685e-10	-2.11083	-0.979825
68116441	chr14:68116441:T:C	2.09757e-66	-1.31236e-09	-1.22468	3.07016e-17	-1.31236e-09	-1.23074	4.44302e-09	-1.31236e-09	-0.699607
68116760	chr14:68116760:C:G	2.24908e-66	-1.31236e-09	-1.15494	3.27199e-17	-1.31236e-09	-1.16707	3.45601e-09	-1.31236e-09	-0.950828
68116865	chr14:68116865:T:A	1.29454e-67	-2.69209	-1.3178	2.17102e-18	-2.56167	-1.31818	2.12425e-10	-2.4799	-1.26021
68116871	chr14:68116871:A:AAAT	1.38571e-67	-2.6464	-1.29543	2.11431e-18	-2.61601	-1.29032	0.000105088	9.06716	0.304454
68117112	chr14:68117112:A:C	1.45163e-67	-2.58977	-1.30559	1.86599e-18	-2.72442	-1.30684	4.412e-06	6.99491	-0.793766
68117684	chr14:68117684:A:G	2.03592e-66	-1.31236e-09	-1.25451	2.98568e-17	-1.31236e-09	-1.25864	4.43655e-09	-1.31236e-09	-0.701064
68118004	chr14:68118004:A:T	2.65825e-65	1.31479	-3.24751e-10	7.28533e-18	-2.66919	-3.24751e-10	5.64894e-10	-2.76206	-3.24751e-10
68118220	chr14:68118220:A:G	2.24139e-66	-1.31236e-09	-1.15837	3.27963e-17	-1.31236e-09	-1.16473	2.4615e-09	-1.31236e-09	-1.29017
68118391	chr14:68118391:G:T	2.80567e-67	-2.26253	-0.973881	4.77552e-18	-2.09563	-0.995918	1.04847e-09	-1.78321	-0.360392
68118977	chr14:68118977:G:C	2.388e-66	-1.31236e-09	-1.09501	3.46429e-17	-1.31236e-09	-1.10996	3.77006e-09	-1.31236e-09	-0.86385
68119019	chr14:68119019:C:T	1.29766e-67	-2.68935	-1.31814	2.19767e-18	-2.54945	-1.3182	2.44843e-10	-2.41645	-1.18163
68120212	chr14:68120212:G:T	2.13804e-66	-1.31236e-09	-1.20557	3.0845e-17	-1.31236e-09	-1.22607	2.9395e-09	-1.31236e-09	-1.1127
68120409	chr14:68120409:G:T	1.89135e-67	-2.46297	-1.16779	3.23939e-18	-2.30104	-1.17862	4.42611e-10	-2.08698	-0.91902
68120621	chr14:68120621:T:C	1.4624e-67	-2.58467	-1.3033	1.8641e-18	-2.72758	-1.30469	4.18525e-06	6.95601	-0.807632
68120728	chr14:68120728:C:T	1.91778e-66	-1.31236e-09	-1.31429	2.83113e-17	-1.31236e-09	-1.31179	2.43e-09	-1.31236e-09	-1.30305
68121086	chr14:68121086:A:T	1.41965e-67	-2.61794	-1.2997	1.90744e-18	-2.70804	-1.30126	5.23944e-06	7.2003	-0.827269
68121178	chr14:68121178:G:A	2.28011e-66	-1.31236e-09	-1.14124	3.31921e-17	-1.31236e-09	-1.15274	2.64769e-09	-1.31236e-09	-1.21725
68121593	chr14:68121593:C:T	1.43283e-67	-2.6042	-1.3042	1.88356e-18	-2.71637	-1.30552	4.84254e-06	7.09732	-0.803066
68121955	chr14:68121955:A:G	2.89105e-66	-1.31236e-09	-0.903844	4.20477e-17	-1.31236e-09	-0.916247	4.30159e-09	-1.31236e-09	-0.731957
68122643	chr14:68122643:C:G	2.8604e-66	-1.31236e-09	-0.914501	4.25723e-17	-1.31236e-09	-0.903847	3.11222e-09	-1.31236e-09	-1.05561
68123040	chr14:68123040:T:G	4.63454e-67	-2.73451	-3.24751e-10	9.70607e-18	-2.3823	-3.24751e-10	6.10992e-10	-2.68361	-3.24751e-10
68123196	chr14:68123196:T:C	2.25933e-66	-1.31236e-09	-1.15039	3.31676e-17	-1.31236e-09	-1.15348	4.14656e-09	-1.31236e-09	-0.768663
68123765	chr14:68123765:G:A	1.67767e-67	-2.43547	-1.31517	3.22266e-18	-2.17115	-1.3137	3.52151e-10	-1.99001	-1.24463
68123778	chr14:68123778:A:G	1.63845e-67	-2.4603	-1.314	3.12328e-18	-2.20388	-1.31228	3.37714e-10	-2.02653	-1.24996
68124100	chr14:68124100:A:T	2.51921e-67	-2.02721	-1.31689	4.95869e-18	-1.73788	-1.31603	6.22504e-10	-1.44822	-1.21672
68124321	chr14:68124321:TA:T	2.30565e-66	-1.31236e-09	-1.1301	3.35262e-17	-1.31236e-09	-1.14272	3.52989e-09	-1.31236e-09	-0.929674
68124367	chr14:68124367:C:G	2.29653e-66	-1.31236e-09	-1.13406	3.34082e-17	-1.31236e-09	-1.14625	3.56327e-09	-1.31236e-09	-0.920264
68124652	chr14:68124652:A:T	1.53771e-67	-2.52207	-1.31568	2.82327e-18	-2.3002	-1.31695	3.89504e-10	-2.09379	-1.04003
68125295	chr14:68125295:C:T	1.33261e-67	-2.67869	-1.30222	2.32453e-18	-2.50455	-1.30699	3.07744e-10	-2.36412	-1.00531
68125572	chr14:68125572:A:C	2.26877e-66	-1.31236e-09	-1.14622	3.29902e-17	-1.31236e-09	-1.15884	3.44586e-09	-1.31236e-09	-0.953769
68125973	chr14:68125973:A:T	1.35718e-67	-2.64678	-1.31586	2.36246e-18	-2.48112	-1.31423	2.5569e-10	-2.33393	-1.2208
68126537	chr14:68126537:C:T	1.95298e-66	-1.31236e-09	-1.29611	2.89586e-17	-1.31236e-09	-1.28918	2.39434e-09	-1.31236e-09	-1.31783
68126599	chr14:68126599:C:G	2.0616e-66	-1.31236e-09	-1.24198	2.98877e-17	-1.31236e-09	-1.2576	2.42552e-09	-1.31236e-09	-1.3049
68127400	chr14:68127400:G:A	1.36236e-67	-2.69634	-1.26249	1.91532e-18	-2.74778	-1.25739	1.8155e-10	-2.71159	-1.18557
68127414	chr14:68127414:T:C	2.07379e-66	-1.31236e-09	-1.23609	3.04051e-17	-1.31236e-09	-1.24044	4.67659e-09	-1.31236e-09	-0.648373
68127899	chr14:68127899:T:C	1.43618e-67	-2.61615	-1.28992	1.92868e-18	-2.70655	-1.29166	4.49247e-06	7.09447	-0.875259
68128053	chr14:68128053:G:A	2.50075e-66	-1.31236e-09	-1.04887	3.62257e-17	-1.31236e-09	-1.06528	3.95716e-09	-1.31236e-09	-0.815414
68128168	chr14:68128168:T:C	3.19486e-66	-1.31236e-09	-0.803921	4.64262e-17	-1.31236e-09	-0.817186	8.90643e-09	-1.31236e-09	-0.00416853
68128170	chr14:68128170:A:G	1.71477e-67	-2.42066	-1.30811	3.32016e-18	-2.14934	-1.3057	3.52603e-10	-1.96634	-1.26702
68128244	chr14:68128244:G:A	2.16722e-66	-1.31236e-09	-1.19202	3.17838e-17	-1.31236e-09	-1.19609	2.42728e-09	-1.31236e-09	-1.30417
68128331	chr14:68128331:G:A	1.72915e-67	-2.4139	-1.30652	3.35383e-18	-2.14101	-1.30393	3.54464e-10	-1.95721	-1.27088
68128334	chr14:68128334:G:A	2.23504e-66	-1.31236e-09	-1.1612	3.26054e-17	-1.31236e-09	-1.17057	2.53295e-09	-1.31236e-09	-1.26156
68128438	chr14:68128438:T:G	1.72805e-67	-2.4127	-1.30836	3.35358e-18	-2.13909	-1.30593	3.56943e-10	-1.95472	-1.2664
68128493	chr14:68128493:C:A	1.35784e-67	-2.64804	-1.31411	2.36493e-18	-2.48228	-1.31202	2.52644e-10	-2.33622	-1.2305
68128898	chr14:68128898:G:T	3.19396e-66	-1.31236e-09	-0.804201	4.60814e-17	-1.31236e-09	-0.824641	3.37676e-09	-1.31236e-09	-0.974024
68129118	chr14:68129118:G:A	1.37354e-67	-2.63721	-1.31345	2.40504e-18	-2.46621	-1.31128	2.56857e-10	-2.31663	-1.23355
68129380	chr14:68129380:C:T	2.02289e-67	-2.47363	-1.08989	3.41966e-18	-2.3203	-1.10521	6.68775e-10	-2.06384	-0.529405
68129448	chr14:68129448:A:C	2.14736e-66	-1.31236e-09	-1.20122	3.1261e-17	-1.31236e-09	-1.21268	3.67612e-09	-1.31236e-09	-0.889083
68129790	chr14:68129790:A:G	1.77388e-67	-2.39671	-1.29817	3.56593e-18	-2.08048	-1.30315	4.86481e-10	-1.88895	-1.02255
68130657	chr14:68130657:C:T	3.19609e-66	-1.31236e-09	-0.803536	4.6443e-17	-1.31236e-09	-0.816824	8.91169e-09	-1.31236e-09	-0.00357849
68131447	chr14:68131447:G:A	1.51832e-67	-2.54052	-1.30993	1.8216e-18	-2.74427	-1.31107	1.79123e-06	6.18988	-0.890163
68132275	chr14:68132275:A:G	4.41915e-67	-2.7821	-3.24751e-10	6.60546e-18	-2.76715	-3.24751e-10	5.54183e-10	-2.7812	-3.24751e-10
68132428	chr14:68132428:G:A	1.46077e-67	-2.71384	-1.17524	2.60812e-18	-2.51028	-1.18614	0.00227961	9.90049	2.54808
68132775	chr14:68132775:A:C	1.38079e-67	-2.65461	-1.29079	1.9876e-18	-2.67557	-1.29255	6.1673e-06	7.40791	-0.871834
68132834	chr14:68132834:C:G	1.3754e-67	-2.6483	-1.301	2.44379e-18	-2.45522	-1.30628	3.34215e-10	-2.30267	-0.984244
68133096	chr14:68133096:T:C	1.34449e-67	-2.65934	-1.3127	2.3336e-18	-2.49735	-1.31029	2.48632e-10	-2.35401	-1.22872
68133280	chr14:68133280:T:A	1.50718e-67	-2.77315	-1.08466	6.92615e-18	-1.63296	-1.08679	0.00163286	12.1501	-0.0351698
68133382	chr14:68133382:G:A	2.11701e-66	-1.31236e-09	-1.21546	3.10361e-17	-1.31236e-09	-1.2199	2.40931e-09	-1.31236e-09	-1.3116
68133422	chr14:68133422:T:C	5.01261e-67	-2.65609	-3.24751e-10	8.71202e-18	-2.49035	-3.24751e-10	6.21035e-10	-2.66731	-3.24751e-10
68133543	chr14:68133543:C:T	1.4969e-67	-2.60301	-1.26165	1.9853e-18	-2.70643	-1.26285	2.4691e-06	6.6185	-0.997834
68133574	chr14:68133574:C:T	2.07946e-66	-1.31236e-09	-1.23335	3.05292e-17	-1.31236e-09	-1.23637	2.40024e-09	-1.31236e-09	-1.31537
68133719	chr14:68133719:G:A	3.37712e-66	-1.31236e-09	-0.74844	5.01435e-17	-1.31236e-09	-0.740162	4.65189e-09	-1.31236e-09	-0.653669
68133777	chr14:68133777:T:C	1.39929e-67	-2.62106	-1.31102	1.90221e-18	-2.69988	-1.31215	2.84967e-06	6.64696	-0.88294
68134812	chr14:68134812:C:T	1.29926e-67	-2.69157	-1.31468	2.21273e-18	-2.54808	-1.31274	2.35174e-10	-2.41741	-1.22096
68135062	chr14:68135062:C:T	1.94219e-67	-2.3736	-1.23063	3.41037e-18	-2.1886	-1.23963	4.69356e-10	-1.9386	-1.00874
68135247	chr14:68135247:A:C	4.70717e-66	-1.31236e-09	-0.416375	6.55485e-17	-1.31236e-09	-0.472261	9.63866e-09	-1.31236e-09	0.0748403
68135860	chr14:68135860:A:C	1.74538e-67	-2.78078	-0.930291	3.50573e-18	-2.43964	-0.96101	1.57985e-10	-2.74978	-1.28642
68135999	chr14:68135999:T:C	1.34865e-67	-2.66903	-1.29991	2.36658e-18	-2.48823	-1.30538	3.21773e-10	-2.34245	-0.9824
68136050	chr14:68136050:G:T	1.62451e-67	-2.51452	-1.26832	1.88706e-18	-2.75072	-1.26931	1.5377e-06	6.1276	-0.980498
68136270	chr14:68136270:A:G	1.96317e-66	-1.31236e-09	-1.2909	2.91255e-17	-1.31236e-09	-1.28344	2.39342e-09	-1.31236e-09	-1.31822
68137146	chr14:68137146:C:T	1.34407e-67	-2.65533	-1.31702	2.32971e-18	-2.49351	-1.3158	2.56573e-10	-2.34663	-1.20465
68137169	chr14:68137169:G:A	1.40963e-67	-2.65666	-1.26807	1.96578e-18	-2.71598	-1.26318	1.87732e-10	-2.66899	-1.1947
68137232	chr14:68137232:C:T	2.59905e-66	-1.31236e-09	-1.01032	3.85034e-17	-1.31236e-09	-1.0043	3.88963e-09	-1.31236e-09	-0.832627
68137574	chr14:68137574:G:T	4.41927e-67	-2.78207	-3.24751e-10	6.79953e-18	-2.7382	-3.24751e-10	5.53708e-10	-2.78206	-3.24751e-10
68139967	chr14:68139967:C:G	1.83555e-67	-2.47404	-1.18666	3.14745e-18	-2.31179	-1.19667	4.30479e-10	-2.09893	-0.934865
68140114	chr14:68140114:A:C	2.18897e-66	-1.31236e-09	-1.18203	3.19479e-17	-1.31236e-09	-1.19094	2.50142e-09	-1.31236e-09	-1.27408
68140177	chr14:68140177:A:G	1.70146e-67	-2.4298	-1.30676	3.28251e-18	-2.16238	-1.30406	3.50057e-10	-1.97681	-1.26379
68140306	chr14:68140306:G:C	1.19165e-67	-2.7821	-1.31062	3.27712e-18	-2.15474	-1.31334	0.000460244	11.2362	-0.387657
68140970	chr14:68140970:A:C	6.43804e-67	-2.40582	-3.24751e-10	1.80918e-17	-1.75959	-3.24751e-10	7.00258e-08	2.05792	-3.24751e-10
68141172	chr14:68141172:TCTC:T	2.05366e-66	-1.31236e-09	-1.24584	2.99589e-17	-1.31236e-09	-1.25522	6.78316e-09	-1.31236e-09	-0.276499
68141540	chr14:68141540:G:A	1.47193e-67	-2.56806	-1.31341	2.65709e-18	-2.36628	-1.31154	2.86873e-10	-2.20066	-1.239
68141823	chr14:68141823:G:GC	2.26957e-66	-1.31236e-09	-1.14587	3.35985e-17	-1.31236e-09	-1.14057	3.20546e-09	-1.31236e-09	-1.02609
68142037	chr14:68142037:G:T	2.9666e-66	-0.878045	-3.24751e-10	6.7308e-17	-0.445772	-3.24751e-10	5.43772e-07	4.10759	-3.24751e-10
68142417	chr14:68142417:A:G	2.11195e-66	-1.31236e-09	-1.21785	3.094e-17	-1.31236e-09	-1.223	2.88155e-09	-1.31236e-09	-1.13261
68142579	chr14:68142579:A:G	2.06627e-66	-1.31236e-09	-1.23972	3.0338e-17	-1.31236e-09	-1.24265	2.39956e-09	-1.31236e-09	-1.31566
68142602	chr14:68142602:A:G	1.79e-67	-2.40948	-1.27635	1.81886e-18	-2.77932	-1.27752	9.20007e-07	5.57616	-0.942722
68143327	chr14:68143327:G:A	2.83885e-66	-1.31236e-09	-0.922062	4.0982e-17	-1.31236e-09	-0.941918	4.36678e-09	-1.31236e-09	-0.716917
68143350	chr14:68143350:T:G	2.5042e-66	-1.31236e-09	-1.04749	3.63724e-17	-1.31236e-09	-1.06124	2.87354e-09	-1.31236e-09	-1.1354
68144419	chr14:68144419:G:A	3.37464e-66	-1.31236e-09	-0.749175	4.92982e-17	-1.31236e-09	-0.757163	3.58651e-09	-1.31236e-09	-0.913762
68144531	chr14:68144531:T:C	2.03985e-66	-1.31236e-09	-1.25259	3.0516e-17	-1.31236e-09	-1.2368	2.3937e-09	-1.31236e-09	-1.3181
68144637	chr14:68144637:G:T	1.98408e-66	-1.31236e-09	-1.28031	2.95672e-17	-1.31236e-09	-1.26838	2.3984e-09	-1.31236e-09	-1.31614
68145091	chr14:68145091:A:C	2.08868e-66	-1.31236e-09	-1.22893	3.02121e-17	-1.31236e-09	-1.24681	2.84139e-09	-1.31236e-09	-1.14665
68145278	chr14:68145278:G:A	6.02439e-66	-1.31236e-09	-0.169646	8.86218e-17	-1.31236e-09	-0.170673	5.77448e-09	-1.31236e-09	-0.437493
68145367	chr14:68145367:C:T	2.13465e-66	-1.31236e-09	-1.20716	3.11703e-17	-1.31236e-09	-1.21559	2.83943e-09	-1.31236e-09	-1.14734
68146052	chr14:68146052:T:TTC	1.35089e-67	-2.65944	-1.30784	2.07444e-18	-2.61481	-1.31054	9.93553e-05	8.33853	0.976988
68146068	chr14:68146068:G:A	2.15795e-66	-1.31236e-09	-1.1963	3.15211e-17	-1.31236e-09	-1.20439	2.87329e-09	-1.31236e-09	-1.13548
68146203	chr14:68146203:G:A	1.40464e-67	-2.65194	-1.27632	2.04853e-18	-2.65653	-1.2814	2.51968e-05	7.5426	0.400928
68146225	chr14:68146225:G:A	1.91146e-66	-1.31236e-09	-1.31759	2.82072e-17	-1.31236e-09	-1.31547	2.40229e-09	-1.31236e-09	-1.31452
68146313	chr14:68146313:G:A	2.14812e-66	-1.31236e-09	-1.20087	3.13567e-17	-1.31236e-09	-1.20962	2.62131e-09	-1.31236e-09	-1.22727
68146381	chr14:68146381:C:T	3.00185e-66	-1.31236e-09	-0.866233	4.24132e-17	-1.31236e-09	-0.907591	4.76517e-09	-1.31236e-09	-0.629608
68146764	chr14:68146764:G:A	1.57208e-67	-2.50174	-1.31391	1.82002e-18	-2.74084	-1.31537	1.14073e-05	6.64459	0.506476
68146946	chr14:68146946:A:G	2.03778e-66	-1.31236e-09	-1.2536	2.97993e-17	-1.31236e-09	-1.26057	3.6178e-09	-1.31236e-09	-0.905077
68146989	chr14:68146989:G:T	7.73065e-67	-2.22285	-3.24751e-10	1.08693e-16	0.0334745	-3.24751e-10	4.86699e-09	-0.608466	-3.24751e-10
68147261	chr14:68147261:A:G	1.92061e-66	-1.31236e-09	-1.31282	2.81835e-17	-1.31236e-09	-1.31631	2.43361e-09	-1.31236e-09	-1.30157
68147724	chr14:68147724:C:T	1.62839e-67	-2.73867	-1.04179	4.16857e-18	-2.18459	-1.04289	0.000149551	9.67578	0.0486747
68148251	chr14:68148251:T:G	2.01708e-66	-1.31236e-09	-1.26381	3.01322e-17	-1.31236e-09	-1.24946	2.39346e-09	-1.31236e-09	-1.3182
68148553	chr14:68148553:T:G	7.50251e-67	-2.25281	-3.24751e-10	8.09138e-18	-2.56425	-3.24751e-10	6.91615e-10	-2.55967	-3.24751e-10
68148574	chr14:68148574:T:C	3.36054e-66	-1.31236e-09	-0.753362	4.91031e-17	-1.31236e-09	-0.761129	3.57381e-09	-1.31236e-09	-0.917311
68148602	chr14:68148602:A:G	2.36604e-66	-1.31236e-09	-1.10424	3.44858e-17	-1.31236e-09	-1.1145	2.72471e-09	-1.31236e-09	-1.18858
68148667	chr14:68148667:G:A	2.34362e-66	-1.31236e-09	-1.11376	3.41666e-17	-1.31236e-09	-1.1238	2.70466e-09	-1.31236e-09	-1.19597
68148674	chr14:68148674:T:C	2.09391e-66	-1.31236e-09	-1.22643	3.05116e-17	-1.31236e-09	-1.23694	2.41549e-09	-1.31236e-09	-1.30904
68149185	chr14:68149185:C:T	2.34137e-66	-1.31236e-09	-1.11472	3.41346e-17	-1.31236e-09	-1.12474	2.70268e-09	-1.31236e-09	-1.1967
68149309	chr14:68149309:C:T	2.49727e-66	-1.31236e-09	-1.05026	3.63175e-17	-1.31236e-09	-1.06275	2.84182e-09	-1.31236e-09	-1.1465
68149373	chr14:68149373:C:G	3.62029e-66	-1.31236e-09	-0.678908	5.29001e-17	-1.31236e-09	-0.686645	3.80163e-09	-1.31236e-09	-0.855512
68149551	chr14:68149551:A:G	1.94293e-66	-1.31236e-09	-1.30127	2.85784e-17	-1.31236e-09	-1.3024	3.39402e-09	-1.31236e-09	-0.968925
68149880	chr14:68149880:G:A	1.75577e-67	-2.41327	-1.29188	1.82561e-18	-2.76507	-1.28806	5.00843e-06	6.24553	0.0824096
68149949	chr14:68149949:T:C	2.19506e-66	-1.31236e-09	-1.17925	3.19873e-17	-1.31236e-09	-1.18971	2.97698e-09	-1.31236e-09	-1.10003
68150435	chr14:68150435:T:C	2.01335e-66	-1.31236e-09	-1.26566	2.99526e-17	-1.31236e-09	-1.25544	2.4022e-09	-1.31236e-09	-1.31455
68150477	chr14:68150477:CTTT:C	1.57675e-67	-2.59309	-1.21959	2.0586e-18	-2.70569	-1.22734	2.15208e-05	7.03972	0.746116
68150552	chr14:68150552:G:A	2.39801e-67	-2.07576	-1.31764	1.82488e-18	-2.73735	-1.31618	1.25456e-07	3.51941	-0.878405
68150607	chr14:68150607:T:C	2.28149e-66	-1.31236e-09	-1.14063	3.32183e-17	-1.31236e-09	-1.15195	3.04125e-09	-1.31236e-09	-1.07867
68151049	chr14:68151049:A:C	3.49625e-66	-1.31236e-09	-0.713771	5.10936e-17	-1.31236e-09	-0.721391	3.69614e-09	-1.31236e-09	-0.883653
68151164	chr14:68151164:T:C	2.13681e-66	-1.31236e-09	-1.20615	3.09271e-17	-1.31236e-09	-1.22342	8.88972e-09	-1.31236e-09	-0.00604575
68151589	chr14:68151589:C:G	1.94427e-66	-1.31236e-09	-1.30057	2.85962e-17	-1.31236e-09	-1.30178	3.41223e-09	-1.31236e-09	-0.963576
68151614	chr14:68151614:G:T	2.01338e-66	-1.31236e-09	-1.26565	2.96431e-17	-1.31236e-09	-1.26582	2.45639e-09	-1.31236e-09	-1.29225
68151746	chr14:68151746:G:T	2.23872e-66	-1.31236e-09	-1.15956	3.26381e-17	-1.31236e-09	-1.16957	2.94989e-09	-1.31236e-09	-1.10917
68152118	chr14:68152118:G:A	3.44895e-66	-1.31236e-09	-0.727392	5.05124e-17	-1.31236e-09	-0.732831	3.6468e-09	-1.31236e-09	-0.897093
68152167	chr14:68152167:G:A	2.56844e-66	-1.31236e-09	-1.02216	3.83695e-17	-1.31236e-09	-1.00779	2.49614e-09	-1.31236e-09	-1.2762
68152282	chr14:68152282:C:T	1.62544e-65	-1.31236e-09	0.822902	2.26867e-16	-1.31236e-09	0.769314	6.56074e-09	-1.31236e-09	-0.309838
68152544	chr14:68152544:C:T	2.23177e-66	-1.31236e-09	-1.16267	3.25639e-17	-1.31236e-09	-1.17185	2.95861e-09	-1.31236e-09	-1.10622
68152744	chr14:68152744:T:C	1.8703e-67	-2.35371	-1.28824	1.81372e-18	-2.77521	-1.28446	3.60828e-06	5.94879	0.0512584
68153001	chr14:68153001:A:G	1.92519e-66	-1.31236e-09	-1.31044	2.83274e-17	-1.31236e-09	-1.31122	3.23917e-09	-1.31236e-09	-1.01563
68153248	chr14:68153248:G:A	2.56692e-66	-1.31236e-09	-1.02275	3.77239e-17	-1.31236e-09	-1.02476	5.98378e-09	-1.31236e-09	-0.401889
68153785	chr14:68153785:G:A	2.28452e-66	-1.31236e-09	-1.13931	3.33093e-17	-1.31236e-09	-1.14921	3.04496e-09	-1.31236e-09	-1.07745
68153968	chr14:68153968:C:T	1.91026e-66	-1.31236e-09	-1.31823	2.81316e-17	-1.31236e-09	-1.31816	2.42902e-09	-1.31236e-09	-1.30345
68154196	chr14:68154196:A:G	2.25491e-66	-1.31236e-09	-1.15235	3.28502e-17	-1.31236e-09	-1.16309	3.03115e-09	-1.31236e-09	-1.082
68154732	chr14:68154732:A:C	3.66015e-66	-1.31236e-09	-0.667959	5.34764e-17	-1.31236e-09	-0.67581	3.84247e-09	-1.31236e-09	-0.844828
68154748	chr14:68154748:A:G	3.55259e-66	-1.31236e-09	-0.697784	5.19091e-17	-1.31236e-09	-0.705557	3.74673e-09	-1.31236e-09	-0.870058
68155101	chr14:68155101:A:G	1.25743e-67	-2.78055	-1.25844	3.77502e-18	-2.07658	-1.25006	1.95462e-09	-0.957137	-0.563612
68155135	chr14:68155135:T:G	2.46428e-66	-1.31236e-09	-1.06356	3.62198e-17	-1.31236e-09	-1.06544	5.56261e-09	-1.31236e-09	-0.474875
68155327	chr14:68155327:G:T	2.40311e-66	-1.31236e-09	-1.0887	3.49336e-17	-1.31236e-09	-1.1016	3.22847e-09	-1.31236e-09	-1.01893
68155340	chr14:68155340:C:T	2.1715e-66	-1.31236e-09	-1.19005	3.23174e-17	-1.31236e-09	-1.17945	2.56992e-09	-1.31236e-09	-1.24707
68155471	chr14:68155471:C:T	2.02265e-66	-1.31236e-09	-1.26105	2.95518e-17	-1.31236e-09	-1.2689	4.82697e-09	-1.31236e-09	-0.616722
68155575	chr14:68155575:C:T	1.91567e-66	-1.31236e-09	-1.31539	2.81663e-17	-1.31236e-09	-1.31692	2.53035e-09	-1.31236e-09	-1.26258
68155588	chr14:68155588:G:A	4.45636e-66	-0.47113	-3.24751e-10	2.87866e-16	1.00744	-3.24751e-10	7.46794e-09	-0.180322	-3.24751e-10
68155809	chr14:68155809:G:T	2.02155e-66	-1.31236e-09	-1.2616	2.95367e-17	-1.31236e-09	-1.26942	4.81772e-09	-1.31236e-09	-0.618641
68155987	chr14:68155987:G:T	2.34233e-66	-1.31236e-09	-1.11432	3.41487e-17	-1.31236e-09	-1.12433	2.70353e-09	-1.31236e-09	-1.19638
68156295	chr14:68156295:A:T	2.31981e-66	-1.31236e-09	-1.12398	3.37566e-17	-1.31236e-09	-1.13587	3.10233e-09	-1.31236e-09	-1.05879
68156592	chr14:68156592:A:T	2.06256e-66	-1.31236e-09	-1.24152	3.01658e-17	-1.31236e-09	-1.24834	2.54681e-09	-1.31236e-09	-1.2561
68156869	chr14:68156869:C:T	4.60277e-67	-2.74139	-3.24751e-10	6.52172e-18	-2.77991	-3.24751e-10	5.81196e-10	-2.73361	-3.24751e-10
68156947	chr14:68156947:T:C	3.56658e-66	-1.31236e-09	-0.693855	5.21148e-17	-1.31236e-09	-0.701602	3.75863e-09	-1.31236e-09	-0.866887
68157134	chr14:68157134:C:A	1.46042e-67	-2.58784	-1.30148	1.92705e-18	-2.69514	-1.30393	2.22633e-05	7.20488	0.614876
68157436	chr14:68157436:TAGA:T	2.36393e-66	-1.31236e-09	-1.10514	3.49829e-17	-1.31236e-09	-1.10019	3.42416e-09	-1.31236e-09	-0.960086
68157725	chr14:68157725:A:G	2.55684e-66	-1.31236e-09	-1.02669	3.74077e-17	-1.31236e-09	-1.03317	2.63102e-09	-1.31236e-09	-1.22357
68157922	chr14:68157922:A:T	1.6246e-67	-2.49455	-1.28823	1.85646e-18	-2.74423	-1.29215	1.43047e-05	6.58517	0.792234
68157924	chr14:68157924:C:T	1.59419e-67	-2.56453	-1.23715	2.03076e-18	-2.70083	-1.24581	7.40022e-05	7.4993	1.52161
68158265	chr14:68158265:A:C	2.55815e-66	-1.31236e-09	-1.02618	3.82123e-17	-1.31236e-09	-1.01189	2.49239e-09	-1.31236e-09	-1.2777
68158401	chr14:68158401:G:A	2.5452e-67	-2.03365	-1.30019	1.88745e-18	-2.72567	-1.29415	1.28118e-07	3.38561	-0.723599
68158533	chr14:68158533:G:A	2.74957e-66	-1.31236e-09	-0.954018	3.91957e-17	-1.31236e-09	-0.986483	4.14162e-09	-1.31236e-09	-0.769856
68158557	chr14:68158557:A:G	3.61707e-66	-1.31236e-09	-0.679798	5.28489e-17	-1.31236e-09	-0.687613	3.80219e-09	-1.31236e-09	-0.855363
68158967	chr14:68158967:T:G	2.06942e-66	-1.31236e-09	-1.23819	3.00381e-17	-1.31236e-09	-1.25258	7.92014e-09	-1.31236e-09	-0.121533
68159155	chr14:68159155:TAAC:T	2.31118e-66	-1.31236e-09	-1.12771	3.36349e-17	-1.31236e-09	-1.13949	3.08793e-09	-1.31236e-09	-1.06344
68159448	chr14:68159448:T:C	1.2613e-67	-2.73776	-1.29814	2.38782e-18	-2.482	-1.30267	0.000205627	9.00962	1.03326
68159575	chr14:68159575:G:A	2.17424e-66	-1.31236e-09	-1.18878	3.18862e-17	-1.31236e-09	-1.19288	2.43157e-09	-1.31236e-09	-1.3024
68159697	chr14:68159697:A:G	2.06303e-66	-1.31236e-09	-1.24129	3.02397e-17	-1.31236e-09	-1.24589	2.82899e-09	-1.31236e-09	-1.15102
68160097	chr14:68160097:T:TG	1.42577e-67	-2.64663	-1.26671	2.12131e-18	-2.62985	-1.27317	0.000129025	8.21523	1.36159
68160238	chr14:68160238:T:C	2.24853e-66	-1.31236e-09	-1.15519	3.29728e-17	-1.31236e-09	-1.15937	2.46427e-09	-1.31236e-09	-1.28904
68160421	chr14:68160421:G:A	3.2787e-66	-1.31236e-09	-0.778016	4.74869e-17	-1.31236e-09	-0.794596	3.5409e-09	-1.31236e-09	-0.926561
68160480	chr14:68160480:G:A	3.44926e-66	-1.31236e-09	-0.727304	5.04073e-17	-1.31236e-09	-0.734915	3.65217e-09	-1.31236e-09	-0.895621
68160534	chr14:68160534:A:G	2.0154e-66	-1.31236e-09	-1.26464	3.01069e-17	-1.31236e-09	-1.2503	2.39383e-09	-1.31236e-09	-1.31805
68160905	chr14:68160905:A:T	1.91102e-66	-1.31236e-09	-1.31783	2.81902e-17	-1.31236e-09	-1.31607	2.40355e-09	-1.31236e-09	-1.314
68160947	chr14:68160947:T:A	3.26379e-66	-1.31236e-09	-0.782572	4.72734e-17	-1.31236e-09	-0.799103	3.52727e-09	-1.31236e-09	-0.930418
68161696	chr14:68161696:G:A	1.65773e-67	-2.48437	-1.27823	1.86699e-18	-2.74789	-1.28283	1.47101e-05	6.53377	0.871579
68161811	chr14:68161811:C:T	1.76203e-67	-2.41526	-1.28632	1.83775e-18	-2.76454	-1.28197	4.85529e-06	6.25193	0.0449518
68161963	chr14:68161963:T:C	1.1955e-67	-2.77457	-1.31491	2.76916e-18	-2.3196	-1.31691	0.000113548	9.75034	-0.301305
68162088	chr14:68162088:C:T	2.26936e-66	-1.31236e-09	-1.14596	3.30397e-17	-1.31236e-09	-1.15734	3.05143e-09	-1.31236e-09	-1.07533
68162122	chr14:68162122:T:G	9.76267e-66	-1.31236e-09	0.313104	1.43379e-16	-1.31236e-09	0.310441	8.75152e-09	-1.31236e-09	-0.0217142
68162550	chr14:68162550:C:T	1.80793e-67	-2.38879	-1.28708	1.82555e-18	-2.7702	-1.28296	4.28946e-06	6.12467	0.0482991
68162560	chr14:68162560:C:T	1.91543e-66	-1.31236e-09	-1.31552	2.82052e-17	-1.31236e-09	-1.31555	2.4588e-09	-1.31236e-09	-1.29127
68162891	chr14:68162891:A:G	6.14873e-67	-1.22793	-1.22387	1.0317e-17	-1.09047	-1.23079	4.26157e-10	-1.75902	-1.28487
68163021	chr14:68163021:A:G	2.15881e-66	-1.31236e-09	-1.1959	3.15467e-17	-1.31236e-09	-1.20358	2.65423e-09	-1.31236e-09	-1.21479
68163507	chr14:68163507:G:A	2.02265e-66	-1.31236e-09	-1.26105	2.95518e-17	-1.31236e-09	-1.2689	4.82697e-09	-1.31236e-09	-0.616722
68163539	chr14:68163539:C:A	2.32462e-66	-1.31236e-09	-1.12191	3.38251e-17	-1.31236e-09	-1.13385	3.10866e-09	-1.31236e-09	-1.05675
68163550	chr14:68163550:CTA:C	9.73604e-66	-1.31236e-09	0.310372	1.42994e-16	-1.31236e-09	0.307755	8.73027e-09	-1.31236e-09	-0.0241455
68163861	chr14:68163861:A:G	1.38827e-67	-2.73259	-1.2074	2.58036e-18	-2.49107	-1.21605	0.000796182	9.29142	2.10523
68164071	chr14:68164071:G:A	2.47093e-66	-1.31236e-09	-1.06087	3.63181e-17	-1.31236e-09	-1.06273	5.5897e-09	-1.31236e-09	-0.470017
68164084	chr14:68164084:A:T	2.19824e-66	-1.31236e-09	-1.1778	3.22537e-17	-1.31236e-09	-1.18142	3.05955e-09	-1.31236e-09	-1.07267
68164155	chr14:68164155:A:C	6.37056e-66	-1.31236e-09	-0.113776	8.91685e-17	-1.31236e-09	-0.164522	6.67195e-09	-1.31236e-09	-0.293029
68164278	chr14:68164278:G:A	2.12604e-66	-1.31236e-09	-1.2112	3.14212e-17	-1.31236e-09	-1.20757	2.97156e-09	-1.31236e-09	-1.10186
68164468	chr14:68164468:CA:C	2.30694e-66	-1.31236e-09	-1.12954	3.35755e-17	-1.31236e-09	-1.14125	3.08113e-09	-1.31236e-09	-1.06564
68164671	chr14:68164671:C:T	7.19542e-67	-2.2946	-3.24751e-10	2.96015e-17	-1.26722	-3.24751e-10	1.27098e-09	-1.95116	-3.24751e-10
68165095	chr14:68165095:G:A	1.48524e-67	-2.75442	-1.11805	4.1208e-18	-2.11996	-1.11904	0.000166486	9.96291	-0.131189
68165218	chr14:68165218:T:C	1.42353e-67	-2.65136	-1.26355	2.13622e-18	-2.62572	-1.27029	0.000137953	8.2608	1.38293
68165529	chr14:68165529:T:C	3.63632e-66	-1.31236e-09	-0.674489	5.31102e-17	-1.31236e-09	-0.682682	3.81868e-09	-1.31236e-09	-0.851038
68165954	chr14:68165954:T:A	3.65715e-66	-1.31236e-09	-0.668779	5.49456e-17	-1.31236e-09	-0.648707	3.02648e-09	-1.31236e-09	-1.08354
68166017	chr14:68166017:C:T	2.15066e-66	-1.31236e-09	-1.19969	3.13888e-17	-1.31236e-09	-1.2086	3.0745e-09	-1.31236e-09	-1.0678
68166072	chr14:68166072:A:G	3.85509e-66	-1.31236e-09	-0.616068	5.62994e-17	-1.31236e-09	-0.624366	4.01557e-09	-1.31236e-09	-0.800763
68166109	chr14:68166109:A:G	1.51115e-67	-2.59902	-1.25615	1.99548e-18	-2.70262	-1.26154	1.74753e-05	7.06833	0.509272
68166352	chr14:68166352:G:A	2.31732e-66	-1.31236e-09	-1.12505	3.37206e-17	-1.31236e-09	-1.13694	3.09674e-09	-1.31236e-09	-1.06059
68166627	chr14:68166627:A:C	9.77574e-66	-1.31236e-09	0.314442	1.43578e-16	-1.31236e-09	0.311825	8.76303e-09	-1.31236e-09	-0.0203999
68166682	chr14:68166682:G:A	2.5626e-66	-1.31236e-09	-1.02444	3.82806e-17	-1.31236e-09	-1.01011	2.49406e-09	-1.31236e-09	-1.27703
68166696	chr14:68166696:G:A	1.4378e-67	-2.65038	-1.25455	2.15316e-18	-2.62626	-1.26185	0.000146114	8.25384	1.44735
68167118	chr14:68167118:G:A	2.03201e-66	-1.31236e-09	-1.25644	2.97998e-17	-1.31236e-09	-1.26055	2.76547e-09	-1.31236e-09	-1.17373
68167939	chr14:68167939:A:C	2.38981e-66	-1.31236e-09	-1.09425	3.49861e-17	-1.31236e-09	-1.1001	2.53486e-09	-1.31236e-09	-1.2608
68168068	chr14:68168068:A:G	7.48398e-67	-2.25528	-3.24751e-10	8.07321e-18	-2.5665	-3.24751e-10	6.91489e-10	-2.55985	-3.24751e-10
68168879	chr14:68168879:A:G	1.94153e-66	-1.31236e-09	-1.30199	2.85364e-17	-1.31236e-09	-1.30387	2.5651e-09	-1.31236e-09	-1.24895
68169504	chr14:68169504:T:C	3.47438e-66	-1.31236e-09	-0.720048	5.07708e-17	-1.31236e-09	-0.72773	3.67891e-09	-1.31236e-09	-0.888326
68169880	chr14:68169880:G:A	1.38309e-67	-2.67293	-1.2708	2.17929e-18	-2.59919	-1.27686	0.000162364	8.47628	1.33037
68169959	chr14:68169959:T:C	1.92045e-66	-1.31236e-09	-1.3129	2.81822e-17	-1.31236e-09	-1.31636	2.43394e-09	-1.31236e-09	-1.30143
68169962	chr14:68169962:A:G	2.93306e-66	-1.31236e-09	-0.889418	4.26567e-17	-1.31236e-09	-0.901865	4.36853e-09	-1.31236e-09	-0.716515
68169994	chr14:68169994:G:T	1.55351e-67	-2.6048	-1.22273	2.11904e-18	-2.67145	-1.23264	0.000120435	7.85226	1.65566
68170748	chr14:68170748:T:C	1.37987e-67	-2.66209	-1.28397	2.12183e-18	-2.6136	-1.28917	0.000131494	8.36701	1.22876
68170865	chr14:68170865:A:C	2.52554e-66	-1.31236e-09	-1.03901	3.71165e-17	-1.31236e-09	-1.04099	5.8111e-09	-1.31236e-09	-0.431171
68170947	chr14:68170947:C:T	2.15066e-66	-1.31236e-09	-1.19969	3.13888e-17	-1.31236e-09	-1.2086	3.0745e-09	-1.31236e-09	-1.0678
68171008	chr14:68171008:G:A	1.95171e-66	-1.31236e-09	-1.29676	2.8609e-17	-1.31236e-09	-1.30133	2.40756e-09	-1.31236e-09	-1.31233
68171012	chr14:68171012:G:A	1.34382e-67	-2.78143	-1.1911	4.11381e-18	-2.06144	-1.17926	2.34034e-09	-0.97991	-0.360734
68171062	chr14:68171062:G:A	5.89074e-67	-1.68834	-0.806325	4.91888e-18	-2.23341	-0.82856	4.24694e-10	-2.11282	-0.934507
68171217	chr14:68171217:C:T	2.12023e-66	-1.31236e-09	-1.21394	3.08725e-17	-1.31236e-09	-1.22519	7.49805e-09	-1.31236e-09	-0.176298
68171382	chr14:68171382:C:T	2.00663e-66	-1.31236e-09	-1.269	2.93637e-17	-1.31236e-09	-1.27529	3.47845e-09	-1.31236e-09	-0.944355
68171444	chr14:68171444:C:T	2.39949e-66	-1.31236e-09	-1.09021	3.48549e-17	-1.31236e-09	-1.10386	3.22814e-09	-1.31236e-09	-1.01904
68171966	chr14:68171966:C:G	2.30439e-66	-1.31236e-09	-1.13065	3.35378e-17	-1.31236e-09	-1.14238	3.07937e-09	-1.31236e-09	-1.06622
68171968	chr14:68171968:A:G	2.66166e-67	-1.98598	-1.30312	1.90947e-18	-2.71079	-1.29744	1.10478e-07	3.25501	-0.741138
68172395	chr14:68172395:G:T	1.91027e-66	-1.31236e-09	-1.31822	2.81347e-17	-1.31236e-09	-1.31805	2.44584e-09	-1.31236e-09	-1.29655
68172491	chr14:68172491:A:C	2.23319e-66	-1.31236e-09	-1.16203	3.25434e-17	-1.31236e-09	-1.17248	2.9968e-09	-1.31236e-09	-1.0934
68172520	chr14:68172520:C:T	2.16125e-66	-1.31236e-09	-1.19477	3.15462e-17	-1.31236e-09	-1.2036	4.38889e-09	-1.31236e-09	-0.711866
68172705	chr14:68172705:G:A	2.27217e-66	-1.31236e-09	-1.14473	3.33006e-17	-1.31236e-09	-1.14947	2.47448e-09	-1.31236e-09	-1.28491
68173099	chr14:68173099:G:T	2.04178e-66	-1.31236e-09	-1.25164	3.04064e-17	-1.31236e-09	-1.2404	2.41264e-09	-1.31236e-09	-1.31022
68173360	chr14:68173360:C:A	2.30749e-66	-1.31236e-09	-1.1293	3.35806e-17	-1.31236e-09	-1.1411	3.13348e-09	-1.31236e-09	-1.0488
68174344	chr14:68174344:C:T	3.4338e-66	-1.31236e-09	-0.731794	5.1542e-17	-1.31236e-09	-0.712654	2.91571e-09	-1.31236e-09	-1.12083
68174663	chr14:68174663:C:T	2.31227e-66	-1.31236e-09	-1.12723	3.38795e-17	-1.31236e-09	-1.13224	2.49414e-09	-1.31236e-09	-1.277
68175071	chr14:68175071:A:G	1.40517e-67	-2.64758	-1.28031	2.0963e-18	-2.62907	-1.2858	0.000116956	8.22009	1.25852
68175350	chr14:68175350:T:G	3.56466e-66	-1.31236e-09	-0.694393	5.35349e-17	-1.31236e-09	-0.674718	2.98054e-09	-1.31236e-09	-1.09884
68176042	chr14:68176042:A:G	1.52115e-67	-2.55417	-1.29441	1.89902e-18	-2.71631	-1.2974	1.8905e-05	6.97044	0.6858
68176506	chr14:68176506:C:G	1.91511e-66	-1.31236e-09	-1.31569	2.82417e-17	-1.31236e-09	-1.31425	2.52562e-09	-1.31236e-09	-1.26446
68176559	chr14:68176559:A:T	2.23285e-66	-1.31236e-09	-1.16218	3.25404e-17	-1.31236e-09	-1.17257	2.99644e-09	-1.31236e-09	-1.09352
68177081	chr14:68177081:G:A	1.22842e-67	-2.77542	-1.2869	2.85416e-18	-2.31141	-1.29486	8.80948e-05	9.80585	-0.610619
68177231	chr14:68177231:C:T	2.23211e-66	-1.31236e-09	-1.16251	3.25287e-17	-1.31236e-09	-1.17293	2.99509e-09	-1.31236e-09	-1.09397
68177329	chr14:68177329:A:G	1.70334e-67	-2.73801	-0.997447	4.35166e-18	-2.18825	-0.996245	0.000159826	9.65784	0.13306
68177637	chr14:68177637:G:GA	3.38119e-66	-1.31236e-09	-0.747234	4.94616e-17	-1.31236e-09	-0.753853	3.59006e-09	-1.31236e-09	-0.912772
68178028	chr14:68178028:G:T	2.24778e-66	-1.31236e-09	-1.15552	3.29467e-17	-1.31236e-09	-1.16016	2.46367e-09	-1.31236e-09	-1.28929
68178113	chr14:68178113:A:C	1.99997e-66	-1.31236e-09	-1.27233	2.93671e-17	-1.31236e-09	-1.27517	2.71254e-09	-1.31236e-09	-1.19305
68178124	chr14:68178124:A:G	2.36866e-66	-1.31236e-09	-1.10314	3.48205e-17	-1.31236e-09	-1.10484	5.16885e-09	-1.31236e-09	-0.548292
68178181	chr14:68178181:G:A	2.74955e-67	-2.13733	-1.11928	2.19317e-18	-2.75368	-1.11602	4.30203e-07	3.87315	0.000170882
68179059	chr14:68179059:G:A	2.04361e-66	-1.31236e-09	-1.25075	3.05908e-17	-1.31236e-09	-1.23435	2.39404e-09	-1.31236e-09	-1.31796
68179092	chr14:68179092:AC:A	2.24755e-66	-1.31236e-09	-1.15562	3.27844e-17	-1.31236e-09	-1.1651	3.1223e-09	-1.31236e-09	-1.05237
68179494	chr14:68179494:G:C	2.18647e-66	-1.31236e-09	-1.18318	3.19371e-17	-1.31236e-09	-1.19128	3.00912e-09	-1.31236e-09	-1.08929
68179733	chr14:68179733:C:G	2.788e-66	-1.31236e-09	-0.940138	4.28425e-17	-1.31236e-09	-0.89752	2.59567e-09	-1.31236e-09	-1.2371
68180241	chr14:68180241:G:A	9.74865e-66	-1.31236e-09	0.311666	1.43185e-16	-1.31236e-09	0.309089	8.74065e-09	-1.31236e-09	-0.0229571
68180471	chr14:68180471:A:G	1.6261e-67	-2.50135	-1.28052	1.89765e-18	-2.73786	-1.27658	7.28267e-06	6.7356	-0.0332922
68180520	chr14:68180520:G:C	1.96962e-66	-1.31236e-09	-1.28762	2.93128e-17	-1.31236e-09	-1.27703	2.40384e-09	-1.31236e-09	-1.31388
68180703	chr14:68180703:C:G	2.20302e-66	-1.31236e-09	-1.17563	3.21704e-17	-1.31236e-09	-1.184	3.03865e-09	-1.31236e-09	-1.07953
68180720	chr14:68180720:C:T	2.60476e-66	-1.31236e-09	-1.00812	3.89392e-17	-1.31236e-09	-0.993048	2.50955e-09	-1.31236e-09	-1.27084
68180914	chr14:68180914:G:T	2.23149e-66	-1.31236e-09	-1.16279	3.25755e-17	-1.31236e-09	-1.17149	3.08714e-09	-1.31236e-09	-1.0637
68180948	chr14:68180948:C:T	2.18962e-66	-1.31236e-09	-1.18173	3.19806e-17	-1.31236e-09	-1.18992	3.01462e-09	-1.31236e-09	-1.08747
68181132	chr14:68181132:G:A	1.9559e-66	-1.31236e-09	-1.29461	2.89959e-17	-1.31236e-09	-1.2879	2.39372e-09	-1.31236e-09	-1.31809
68181608	chr14:68181608:A:G	3.28764e-66	-1.31236e-09	-0.775292	4.82013e-17	-1.31236e-09	-0.779665	3.65403e-09	-1.31236e-09	-0.895112
68181788	chr14:68181788:A:G	7.89193e-67	-2.20221	-3.24751e-10	1.05152e-16	0.000352822	-3.24751e-10	4.74461e-09	-0.633933	-3.24751e-10
68182075	chr14:68182075:G:A	2.19965e-66	-1.31236e-09	-1.17717	3.22633e-17	-1.31236e-09	-1.18112	3.06094e-09	-1.31236e-09	-1.07222
68182763	chr14:68182763:A:G	2.33831e-66	-1.31236e-09	-1.11603	3.43954e-17	-1.31236e-09	-1.11713	5.03503e-09	-1.31236e-09	-0.574522
68182907	chr14:68182907:T:C	2.6014e-66	-1.00941	-3.24751e-10	5.83985e-17	-0.58776	-3.24751e-10	4.2763e-07	3.86732	-3.24751e-10
68183059	chr14:68183059:G:A	1.22892e-67	-2.76653	-1.29538	2.68156e-18	-2.36632	-1.30234	7.45568e-05	9.56412	-0.535742
68183297	chr14:68183297:A:G	2.30109e-67	-2.12521	-1.30946	1.80627e-18	-2.75431	-1.30947	1.92865e-07	3.92478	-0.853731
68183436	chr14:68183436:T:G	3.44413e-66	-1.31236e-09	-0.728792	5.04892e-17	-1.31236e-09	-0.73329	3.81575e-09	-1.31236e-09	-0.851806
68183859	chr14:68183859:C:T	2.62073e-66	-1.31236e-09	-1.00201	4.0155e-17	-1.31236e-09	-0.962304	2.5256e-09	-1.31236e-09	-1.26446
68184237	chr14:68184237:A:T	1.91406e-66	-1.31236e-09	-1.31624	2.8214e-17	-1.31236e-09	-1.31523	2.53153e-09	-1.31236e-09	-1.26212
68185019	chr14:68185019:C:T	1.71017e-67	-2.5178	-1.21365	2.02545e-18	-2.7255	-1.22376	7.40843e-05	7.29798	1.72403
68185431	chr14:68185431:G:A	1.07089e-66	-1.89697	-3.24751e-10	1.14389e-17	-2.21803	-3.24751e-10	1.17636e-09	-2.02851	-3.24751e-10
68185651	chr14:68185651:G:A	2.21059e-66	-1.31236e-09	-1.17221	3.22782e-17	-1.31236e-09	-1.18066	3.05026e-09	-1.31236e-09	-1.07571
68185745	chr14:68185745:A:G	2.24899e-66	-1.31236e-09	-1.15498	3.29437e-17	-1.31236e-09	-1.16025	2.46453e-09	-1.31236e-09	-1.28894
68185847	chr14:68185847:T:C	2.45161e-66	-1.31236e-09	-1.06872	3.58798e-17	-1.31236e-09	-1.07488	2.57034e-09	-1.31236e-09	-1.2469
68186934	chr14:68186934:C:G	1.92837e-66	-1.31236e-09	-1.30879	2.82555e-17	-1.31236e-09	-1.31376	2.42072e-09	-1.31236e-09	-1.30688
68187433	chr14:68187433:C:G	3.42909e-66	-1.31236e-09	-0.733167	5.02693e-17	-1.31236e-09	-0.737656	3.80085e-09	-1.31236e-09	-0.855717
68187856	chr14:68187856:C:T	2.33524e-66	-1.31236e-09	-1.11735	3.43504e-17	-1.31236e-09	-1.11844	5.02234e-09	-1.31236e-09	-0.577045
68188148	chr14:68188148:G:A	1.94989e-66	-1.31236e-09	-1.29769	2.86764e-17	-1.31236e-09	-1.29898	3.44762e-09	-1.31236e-09	-0.953259
68188576	chr14:68188576:G:A	2.04678e-66	-1.31236e-09	-1.2492	3.04856e-17	-1.31236e-09	-1.23779	2.41511e-09	-1.31236e-09	-1.3092
68189503	chr14:68189503:A:G	2.76753e-66	-1.31236e-09	-0.947507	4.03409e-17	-1.31236e-09	-0.957684	4.10246e-09	-1.31236e-09	-0.779356
68189634	chr14:68189634:GA:G	1.05639e-65	-1.31236e-09	0.391983	1.5514e-16	-1.31236e-09	0.38928	9.38894e-09	-1.31236e-09	0.0485901
68189929	chr14:68189929:G:A	2.42917e-66	-1.31236e-09	-1.07791	3.52758e-17	-1.31236e-09	-1.09185	2.54595e-09	-1.31236e-09	-1.25644
68190195	chr14:68190195:G:GT	1.69882e-67	-2.628	-1.11012	2.39513e-18	-2.66551	-1.11611	8.18668e-05	7.75674	1.36517
68190688	chr14:68190688:T:A	1.62705e-67	-2.64921	-1.13206	2.39137e-18	-2.6453	-1.13789	9.30472e-05	7.96247	1.28745
68191276	chr14:68191276:A:G	1.67546e-67	-2.63482	-1.11714	2.39621e-18	-2.65831	-1.12285	8.95806e-05	7.87046	1.34149
68191503	chr14:68191503:A:G	2.13756e-66	-1.31236e-09	-1.2058	3.15983e-17	-1.31236e-09	-1.20195	2.99e-09	-1.31236e-09	-1.09567
68192485	chr14:68192485:G:A	1.99578e-66	-1.31236e-09	-1.27443	2.91628e-17	-1.31236e-09	-1.28216	2.39537e-09	-1.31236e-09	-1.3174
68192748	chr14:68192748:A:G	2.16838e-66	-1.31236e-09	-1.19148	3.17359e-17	-1.31236e-09	-1.1976	2.93145e-09	-1.31236e-09	-1.11544
68192872	chr14:68192872:C:T	8.17012e-67	-0.849518	-1.31805	2.36545e-17	-0.176255	-1.31524	3.15255e-09	0.112885	-1.15562
68193464	chr14:68193464:A:G	1.65788e-67	-2.7303	-1.03221	2.88402e-18	-2.53598	-1.05989	0.000353878	8.50484	2.08093
68193805	chr14:68193805:C:T	2.01023e-66	-1.31236e-09	-1.26721	2.99456e-17	-1.31236e-09	-1.25567	2.57758e-09	-1.31236e-09	-1.24409
68193959	chr14:68193959:A:G	1.93091e-66	-1.31236e-09	-1.30747	2.8305e-17	-1.31236e-09	-1.31201	2.47562e-09	-1.31236e-09	-1.28445
68194460	chr14:68194460:A:C	1.91052e-66	-1.31236e-09	-1.31809	2.8214e-17	-1.31236e-09	-1.31523	5.02506e-09	-1.31236e-09	-0.576504
68194558	chr14:68194558:G:A	2.18754e-66	-1.31236e-09	-1.18268	3.15612e-17	-1.31236e-09	-1.20312	2.465e-09	-1.31236e-09	-1.28875
68195198	chr14:68195198:T:A	2.14981e-66	-1.31236e-09	-1.20008	3.16542e-17	-1.31236e-09	-1.20018	4.19801e-09	-1.31236e-09	-0.756331
68195232	chr14:68195232:G:A	5.48991e-67	-2.56514	-3.24751e-10	7.36468e-18	-2.65836	-3.24751e-10	6.84488e-10	-2.57003	-3.24751e-10
68195299	chr14:68195299:T:C	1.04915e-66	-1.91748	-3.24751e-10	2.71962e-17	-1.35197	-3.24751e-10	1.5594e-09	-1.74664	-3.24751e-10
68195424	chr14:68195424:T:C	1.61128e-67	-2.63878	-1.15224	3.18333e-18	-2.37294	-1.12418	2.29825e-10	-2.35172	-1.30966
68195452	chr14:68195452:G:A	1.98376e-66	-1.31236e-09	-1.28047	2.94368e-17	-1.31236e-09	-1.2728	2.39775e-09	-1.31236e-09	-1.31641
68195479	chr14:68195479:A:G	2.4249e-66	-1.31236e-09	-1.07967	3.66156e-17	-1.31236e-09	-1.05458	2.41275e-09	-1.31236e-09	-1.31017
68195496	chr14:68195496:C:T	2.7558e-66	-1.31236e-09	-0.951754	4.1652e-17	-1.31236e-09	-0.925701	2.40015e-09	-1.31236e-09	-1.31541
68195590	chr14:68195590:T:C	1.98392e-66	-1.31236e-09	-1.28039	2.94391e-17	-1.31236e-09	-1.27273	2.39777e-09	-1.31236e-09	-1.3164
68195642	chr14:68195642:C:T	1.99978e-66	-1.27243	-3.24751e-10	1.01991e-17	-2.33275	-3.24751e-10	1.78993e-09	-1.60877	-3.24751e-10
68196310	chr14:68196310:T:G	3.40624e-66	-1.31236e-09	-0.739855	5.00598e-17	-1.31236e-09	-0.741832	5.33497e-09	-1.31236e-09	-0.516659
68196413	chr14:68196413:C:G	1.94796e-66	-1.31236e-09	-1.29868	2.84354e-17	-1.31236e-09	-1.30742	9.14152e-09	-1.31236e-09	0.0218846
68196597	chr14:68196597:C:G	3.44114e-66	-1.31236e-09	-0.72966	5.07064e-17	-1.31236e-09	-0.728999	5.36923e-09	-1.31236e-09	-0.510258
68196699	chr14:68196699:A:G	3.26529e-66	-1.31236e-09	-0.782114	4.79873e-17	-1.31236e-09	-0.784114	5.07972e-09	-1.31236e-09	-0.565687
68196720	chr14:68196720:A:G	2.12634e-67	-2.54811	-0.965534	2.61248e-18	-2.69996	-0.994792	4.34732e-06	4.42514	1.76124
68196826	chr14:68196826:A:G	3.08675e-66	-1.31236e-09	-0.838342	4.44956e-17	-1.31236e-09	-0.85966	4.96056e-09	-1.31236e-09	-0.589423
68197105	chr14:68197105:G:C	3.49034e-66	-1.31236e-09	-0.715463	5.14322e-17	-1.31236e-09	-0.714787	5.45365e-09	-1.31236e-09	-0.494656
68197274	chr14:68197274:C:T	1.91435e-66	-1.31236e-09	-1.31609	2.82465e-17	-1.31236e-09	-1.31408	2.43779e-09	-1.31236e-09	-1.29985
68197919	chr14:68197919:C:T	1.06807e-65	-1.31236e-09	0.40298	1.46873e-16	-1.31236e-09	0.334521	1.89177e-08	-1.31236e-09	0.749158
68197960	chr14:68197960:T:TCTC	3.19266e-66	-1.31236e-09	-0.804609	4.69242e-17	-1.31236e-09	-0.806518	4.94509e-09	-1.31236e-09	-0.592546
68198021	chr14:68198021:G:T	2.28007e-66	-1.31236e-09	-1.14125	3.32451e-17	-1.31236e-09	-1.15114	2.48939e-09	-1.31236e-09	-1.2789
68198106	chr14:68198106:G:A	2.23697e-66	-1.31236e-09	-1.16034	3.24418e-17	-1.31236e-09	-1.1756	8.60437e-09	-1.31236e-09	-0.0386711
68198122	chr14:68198122:G:A	1.91054e-66	-1.31236e-09	-1.31808	2.81435e-17	-1.31236e-09	-1.31774	4.71674e-09	-1.31236e-09	-0.639824
68198174	chr14:68198174:G:A	3.25915e-66	-1.31236e-09	-0.783995	4.69072e-17	-1.31236e-09	-0.806879	5.30778e-09	-1.31236e-09	-0.521768
68198648	chr14:68198648:T:C	3.26847e-66	-1.31236e-09	-0.781141	4.80337e-17	-1.31236e-09	-0.783148	5.08516e-09	-1.31236e-09	-0.564616
68198715	chr14:68198715:G:A	1.93851e-66	-1.31236e-09	-1.30354	2.86747e-17	-1.31236e-09	-1.29903	2.51188e-09	-1.31236e-09	-1.26991
68198993	chr14:68198993:G:A	3.35897e-66	-1.31236e-09	-0.753829	4.93643e-17	-1.31236e-09	-0.755824	5.24801e-09	-1.31236e-09	-0.533092
68199103	chr14:68199103:C:T	3.49154e-66	-1.31236e-09	-0.71512	5.33367e-17	-1.31236e-09	-0.678426	5.06159e-09	-1.31236e-09	-0.569261
68199657	chr14:68199657:C:T	3.57042e-66	-1.31236e-09	-0.69278	5.25939e-17	-1.31236e-09	-0.692451	5.60754e-09	-1.31236e-09	-0.46683
68199712	chr14:68199712:C:G	1.99025e-67	-2.26974	-1.31004	1.76183e-18	-2.78157	-1.30713	1.10531e-07	3.00816	-0.49381
68199779	chr14:68199779:T:C	3.48602e-66	-1.31236e-09	-0.716702	5.13727e-17	-1.31236e-09	-0.715943	5.44447e-09	-1.31236e-09	-0.496342
68199970	chr14:68199970:T:A	3.73201e-67	-2.78207	-0.169028	7.83703e-18	-2.42723	-0.168962	9.30761e-10	-2.22657	-0.03613
68200005	chr14:68200005:T:C	2.15856e-67	-2.56701	-0.931591	2.72817e-18	-2.68882	-0.9626	5.36666e-06	4.54043	1.85658
68200294	chr14:68200294:G:A	2.34893e-66	-1.31236e-09	-1.1115	3.43458e-17	-1.31236e-09	-1.11857	3.37536e-09	-1.31236e-09	-0.97444
68201142	chr14:68201142:G:C	2.07878e-66	-1.31236e-09	-1.23368	3.09496e-17	-1.31236e-09	-1.22269	2.44776e-09	-1.31236e-09	-1.29577
68201782	chr14:68201782:C:A	1.97336e-67	-2.37138	-1.21693	1.94567e-18	-2.76284	-1.2266	6.1776e-07	3.20218	1.03298
68202277	chr14:68202277:G:A	2.43156e-67	-2.11157	-1.26794	1.85059e-18	-2.77795	-1.2616	3.95592e-08	2.20755	-0.720695
68202583	chr14:68202583:T:G	1.54159e-67	-2.62881	-1.20642	2.25964e-18	-2.63969	-1.20016	4.77022e-07	4.53711	-0.560485
68202587	chr14:68202587:T:G	2.00497e-67	-2.62466	-0.947762	2.82689e-18	-2.64036	-0.975512	9.968e-06	4.92811	2.08809
68202591	chr14:68202591:T:G	1.7838e-67	-2.63431	-1.05499	2.58228e-18	-2.62842	-1.07796	7.73555e-06	5.01334	1.7493
68202605	chr14:68202605:G:A	2.62083e-66	-1.31236e-09	-1.00197	3.85998e-17	-1.31236e-09	-1.0018	3.91393e-09	-1.31236e-09	-0.826399
68202873	chr14:68202873:C:T	2.25564e-66	-1.31236e-09	-1.15203	3.31985e-17	-1.31236e-09	-1.15255	4.64413e-09	-1.31236e-09	-0.655338
68203162	chr14:68203162:G:T	4.42008e-67	-2.78189	-3.24751e-10	6.80703e-18	-2.73709	-3.24751e-10	5.66362e-10	-2.75946	-3.24751e-10
68203578	chr14:68203578:C:A	2.08614e-66	-1.31236e-09	-1.23014	3.11841e-17	-1.31236e-09	-1.21514	2.59949e-09	-1.31236e-09	-1.23563
68203580	chr14:68203580:G:A	3.51346e-66	-1.31236e-09	-0.708862	5.16279e-17	-1.31236e-09	-0.710989	5.53156e-09	-1.31236e-09	-0.480471
68203929	chr14:68203929:G:A	3.51319e-66	-1.31236e-09	-0.708939	5.1769e-17	-1.31236e-09	-0.708259	5.49626e-09	-1.31236e-09	-0.486874
68204888	chr14:68204888:T:C	4.21164e-67	-1.64246	-1.18773	4.75822e-18	-1.91606	-1.17912	3.35188e-10	-2.49757	-0.786434
68205023	chr14:68205023:A:C	2.02391e-66	-1.31236e-09	-1.26043	3.01676e-17	-1.31236e-09	-1.24828	2.52444e-09	-1.31236e-09	-1.26492
68205664	chr14:68205664:A:G	5.37463e-65	-0.716293	2.73511	1.40193e-16	-2.40112	2.68909	9.61149e-08	-0.997272	3.37187
68205986	chr14:68205986:G:A	1.90534e-67	-2.39551	-1.22788	1.93617e-18	-2.7568	-1.23754	6.64836e-07	3.30452	1.00408
68206138	chr14:68206138:T:G	2.11476e-66	-1.31236e-09	-1.21652	3.06009e-17	-1.31236e-09	-1.23402	2.42847e-09	-1.31236e-09	-1.30368
68206362	chr14:68206362:T:C	2.31112e-67	-2.5442	-0.886118	2.81366e-18	-2.70207	-0.918496	5.36093e-06	4.40928	1.98667
68206400	chr14:68206400:G:A	2.06269e-67	-2.33865	-1.20538	1.9555e-18	-2.76919	-1.21521	5.84611e-07	3.08196	1.09805
68206609	chr14:68206609:G:A	2.08214e-67	-2.31983	-1.21482	1.93239e-18	-2.77197	-1.22432	5.22845e-07	3.01427	1.05408
68207127	chr14:68207127:T:C	2.12868e-67	-2.23757	-1.27498	1.80342e-18	-2.78107	-1.28429	2.37745e-07	2.69425	0.58601
68207168	chr14:68207168:T:C	2.2135e-67	-2.54793	-0.925545	2.71482e-18	-2.69995	-0.956372	4.90114e-06	4.43119	1.87509
68207583	chr14:68207583:T:G	1.99701e-67	-2.35819	-1.2182	1.93857e-18	-2.76569	-1.2274	6.02471e-07	3.16984	1.04026
68207707	chr14:68207707:A:T	2.09233e-65	-1.31236e-09	1.0754	2.94215e-16	-1.31236e-09	1.02926	1.75678e-08	-1.31236e-09	0.675127
68208076	chr14:68208076:A:G	4.01004e-67	-1.68788	-1.19137	4.9122e-18	-1.88049	-1.18284	3.2509e-10	-2.51986	-0.794737
68209124	chr14:68209124:C:T	5.46974e-67	-2.56882	-3.24751e-10	7.30871e-18	-2.66598	-3.24751e-10	6.75983e-10	-2.58253	-3.24751e-10
68209141	chr14:68209141:C:T	2.92341e-67	-2.44111	-0.754183	3.04144e-18	-2.74863	-0.794085	4.53863e-06	3.8784	2.35104
68209456	chr14:68209456:G:A	1.94238e-67	-2.3646	-1.23954	1.90209e-18	-2.76359	-1.24851	5.55397e-07	3.18234	0.946399
68209552	chr14:68209552:T:C	2.70377e-66	-1.31236e-09	-0.970815	3.93403e-17	-1.31236e-09	-0.982801	3.84049e-09	-1.31236e-09	-0.845341
68209582	chr14:68209582:G:A	2.52723e-67	-2.05945	-1.28147	1.83255e-18	-2.77312	-1.27622	3.62505e-08	2.06853	-0.669024
68209701	chr14:68209701:C:T	2.39704e-67	-2.24946	-1.14435	2.04551e-18	-2.7798	-1.15961	5.7963e-07	2.76842	1.40303
68210061	chr14:68210061:G:A	2.94065e-67	-2.43027	-0.759142	3.01791e-18	-2.75174	-0.798751	4.28607e-06	3.83526	2.33692
68210122	chr14:68210122:G:A	2.63663e-67	-2.18511	-1.11344	2.10485e-18	-2.78209	-1.12871	5.20427e-07	2.5577	1.50601
68210363	chr14:68210363:A:G	3.1161e-66	-1.31236e-09	-0.82888	4.48828e-17	-1.31236e-09	-0.850995	5.01312e-09	-1.31236e-09	-0.578884
68210561	chr14:68210561:T:G	2.80616e-66	-1.31236e-09	-0.933645	4.22748e-17	-1.31236e-09	-0.910858	3.99052e-09	-1.31236e-09	-0.80702
68210586	chr14:68210586:G:A	3.37698e-66	-1.31236e-09	-0.748482	4.92903e-17	-1.31236e-09	-0.757323	3.3127e-09	-1.31236e-09	-0.99318
68210775	chr14:68210775:G:C	2.87375e-67	-2.41886	-0.793571	2.90854e-18	-2.75551	-0.831885	3.71792e-06	3.78118	2.2488
68211813	chr14:68211813:T:C	4.54692e-67	-2.7536	-3.24751e-10	7.10683e-18	-2.69399	-3.24751e-10	5.85082e-10	-2.72695	-3.24751e-10
68212510	chr14:68212510:T:G	2.32007e-66	-1.31236e-09	-1.12386	3.38225e-17	-1.31236e-09	-1.13392	2.51003e-09	-1.31236e-09	-1.27065
68212605	chr14:68212605:T:C	3.12441e-66	-1.31236e-09	-0.826217	4.5034e-17	-1.31236e-09	-0.847634	5.03048e-09	-1.31236e-09	-0.575427
68213154	chr14:68213154:A:C	2.89205e-66	-1.31236e-09	-0.903495	4.17006e-17	-1.31236e-09	-0.924535	4.34378e-09	-1.31236e-09	-0.722197
68213290	chr14:68213290:G:A	2.34897e-67	-2.23984	-1.17423	1.98671e-18	-2.78046	-1.18811	4.94594e-07	2.73188	1.28091
68213527	chr14:68213527:A:G	2.36787e-66	-1.31236e-09	-1.10347	3.4502e-17	-1.31236e-09	-1.11403	2.5356e-09	-1.31236e-09	-1.26051
68213628	chr14:68213628:A:G	5.44077e-67	-2.57413	-3.24751e-10	7.26197e-18	-2.6724	-3.24751e-10	6.70953e-10	-2.59	-3.24751e-10
68213932	chr14:68213932:C:G	2.38978e-67	-2.23252	-1.16432	2.00493e-18	-2.78082	-1.17862	5.04444e-07	2.71027	1.32225
68214627	chr14:68214627:A:G	3.57163e-66	-1.31236e-09	-0.69244	5.4586e-17	-1.31236e-09	-0.655273	5.19188e-09	-1.31236e-09	-0.543846
68214759	chr14:68214759:C:T	2.33043e-67	-2.28052	-1.14147	2.05739e-18	-2.77799	-1.15563	5.99163e-07	2.82445	1.38015
68214824	chr14:68214824:T:C	3.51816e-66	-1.31236e-09	-0.707525	5.24551e-17	-1.31236e-09	-0.695094	3.78658e-09	-1.31236e-09	-0.859479
68215198	chr14:68215198:G:A	1.95745e-66	-1.31236e-09	-1.29382	2.85432e-17	-1.31236e-09	-1.30363	9.49147e-09	-1.31236e-09	0.0594515
68215460	chr14:68215460:A:C	7.05661e-66	-1.31236e-09	-0.0114971	1.00881e-16	-1.31236e-09	-0.0411106	4.11965e-09	-1.31236e-09	-0.775174
68216037	chr14:68216037:G:A	8.52258e-67	-2.12533	-3.24751e-10	2.68847e-17	-1.36349	-3.24751e-10	1.72223e-09	-1.64732	-3.24751e-10
68216867	chr14:68216867:C:T	5.19056e-66	-1.31236e-09	-0.318621	7.59619e-17	-1.31236e-09	-0.324819	9.76968e-09	-1.31236e-09	0.0883421
68217462	chr14:68217462:G:A	5.20241e-66	-1.31236e-09	-0.31634	7.61314e-17	-1.31236e-09	-0.32259	9.79276e-09	-1.31236e-09	0.090701
68218609	chr14:68218609:C:A	5.40417e-67	-2.58088	-3.24751e-10	7.24347e-18	-2.67495	-3.24751e-10	6.6787e-10	-2.5946	-3.24751e-10
68218743	chr14:68218743:T:C	2.95691e-67	-2.42501	-0.75889	3.0021e-18	-2.75745	-0.798287	3.9763e-06	3.76021	2.33696
68219152	chr14:68219152:G:A	3.57522e-66	-1.31236e-09	-0.691436	5.46396e-17	-1.31236e-09	-0.654292	5.1974e-09	-1.31236e-09	-0.542784
68219211	chr14:68219211:C:T	2.44699e-66	-1.31236e-09	-1.0706	3.57813e-17	-1.31236e-09	-1.07762	3.51406e-09	-1.31236e-09	-0.934171
68219677	chr14:68219677:C:T	2.59748e-67	-2.16434	-1.14917	2.03204e-18	-2.78173	-1.16428	4.18539e-07	2.46235	1.38348
68220481	chr14:68220481:C:T	4.77665e-66	-1.31236e-09	-0.401723	6.81559e-17	-1.31236e-09	-0.433253	6.76427e-09	-1.31236e-09	-0.279288
68220639	chr14:68220639:T:C	1.27494e-65	-1.31236e-09	0.580023	1.84917e-16	-1.31236e-09	0.564855	1.88333e-08	-1.31236e-09	0.744686
68220851	chr14:68220851:G:A	4.74373e-66	-1.31236e-09	-0.408639	6.51355e-17	-1.31236e-09	-0.478581	2.5836e-09	-1.31236e-09	-1.24176
68220914	chr14:68220914:C:T	4.46947e-67	-2.77078	-3.24751e-10	7.468e-18	-2.64442	-3.24751e-10	2.97771e-09	-1.09979	-3.24751e-10
68221354	chr14:68221354:T:C	2.24185e-66	-1.31236e-09	-1.15816	3.29943e-17	-1.31236e-09	-1.15872	4.59453e-09	-1.31236e-09	-0.666075
68221862	chr14:68221862:CA:C	2.09044e-66	-1.31236e-09	-1.22809	3.11588e-17	-1.31236e-09	-1.21596	2.45448e-09	-1.31236e-09	-1.29303
68221922	chr14:68221922:T:C	2.48644e-67	-2.20617	-1.15103	2.02866e-18	-2.78207	-1.16561	4.6553e-07	2.59861	1.35362
68221985	chr14:68221985:C:T	2.60596e-67	-2.15607	-1.15418	2.02304e-18	-2.78142	-1.16903	3.98911e-07	2.43366	1.36414
68222274	chr14:68222274:T:C	3.67839e-66	-1.31236e-09	-0.662986	5.62626e-17	-1.31236e-09	-0.625021	5.3643e-09	-1.31236e-09	-0.511176
68222460	chr14:68222460:T:C	3.08128e-66	-1.31236e-09	-0.840116	4.44078e-17	-1.31236e-09	-0.861634	4.94728e-09	-1.31236e-09	-0.592104
68222502	chr14:68222502:G:A	2.48966e-67	-2.20777	-1.14813	2.03548e-18	-2.78206	-1.16226	4.77505e-07	2.60395	1.37369
68222534	chr14:68222534:T:TG	2.50418e-67	-2.08126	-1.26883	1.85713e-18	-2.7735	-1.26252	3.57827e-08	2.10401	-0.71749
68222562	chr14:68222562:A:G	1.91026e-66	-1.31236e-09	-1.31822	2.8134e-17	-1.31236e-09	-1.31807	2.47361e-09	-1.31236e-09	-1.28527
68222863	chr14:68222863:T:C	4.63851e-67	-2.73365	-3.24751e-10	9.13861e-18	-2.44254	-3.24751e-10	6.34639e-10	-2.64564	-3.24751e-10
68223096	chr14:68223096:C:G	2.42211e-67	-2.19337	-1.19004	1.95623e-18	-2.78209	-1.20193	3.7807e-07	2.5601	1.18404
68223256	chr14:68223256:G:A	2.11271e-66	-1.31236e-09	-1.21749	3.15119e-17	-1.31236e-09	-1.20469	2.46861e-09	-1.31236e-09	-1.28729
68223259	chr14:68223259:G:A	4.88812e-66	-1.31236e-09	-0.378655	6.9469e-17	-1.31236e-09	-0.41417	6.97443e-09	-1.31236e-09	-0.248692
68224042	chr14:68224042:T:C	2.69378e-66	-1.31236e-09	-0.974516	3.91367e-17	-1.31236e-09	-0.987991	3.00866e-09	-1.31236e-09	-1.08945
68224417	chr14:68224417:A:G	2.99145e-66	-1.31236e-09	-0.869705	4.31208e-17	-1.31236e-09	-0.891046	4.76794e-09	-1.31236e-09	-0.629027
68224937	chr14:68224937:C:A	2.3438e-66	-1.31236e-09	-1.11369	3.41496e-17	-1.31236e-09	-1.1243	2.52359e-09	-1.31236e-09	-1.26526
68225028	chr14:68225028:A:T	4.41923e-67	-2.78208	-3.24751e-10	8.09098e-18	-2.5643	-3.24751e-10	5.68822e-10	-2.75513	-3.24751e-10
68225150	chr14:68225150:A:T	1.9203e-66	-1.31236e-09	-1.31298	2.82382e-17	-1.31236e-09	-1.31438	3.53094e-09	-1.31236e-09	-0.929377
68225444	chr14:68225444:T:C	2.99159e-66	-1.31236e-09	-0.869659	4.31191e-17	-1.31236e-09	-0.891085	4.76851e-09	-1.31236e-09	-0.628907
68225577	chr14:68225577:G:A	1.95515e-65	-1.31236e-09	1.00759	2.75685e-16	-1.31236e-09	0.96421	1.65489e-08	-1.31236e-09	0.615377
68225702	chr14:68225702:G:A	1.93882e-66	-1.31236e-09	-1.30338	2.87774e-17	-1.31236e-09	-1.29546	2.66199e-09	-1.31236e-09	-1.21187
68225775	chr14:68225775:G:A	7.65604e-67	-2.23255	-3.24751e-10	8.07841e-18	-2.56585	-3.24751e-10	8.33519e-10	-2.37304	-3.24751e-10
68225933	chr14:68225933:C:T	2.62215e-67	-2.16809	-1.13596	2.06041e-18	-2.78176	-1.15038	4.4203e-07	2.47985	1.42059
68226134	chr14:68226134:C:A	1.92689e-66	-1.31236e-09	-1.30955	2.84029e-17	-1.31236e-09	-1.30856	2.50638e-09	-1.31236e-09	-1.2721
68226328	chr14:68226328:G:A	4.65653e-66	-1.31236e-09	-0.427191	6.81256e-17	-1.31236e-09	-0.433698	8.57561e-09	-1.31236e-09	-0.0420199
68226335	chr14:68226335:C:T	2.86358e-66	-1.31236e-09	-0.91339	4.13339e-17	-1.31236e-09	-0.933368	4.51427e-09	-1.31236e-09	-0.683697
68226476	chr14:68226476:T:C	2.09607e-66	-1.31236e-09	-1.2254	3.05838e-17	-1.31236e-09	-1.23458	5.50733e-09	-1.31236e-09	-0.484862
68226786	chr14:68226786:C:T	1.33736e-67	-2.70976	-1.26759	2.05898e-18	-2.67416	-1.25868	1.75489e-10	-2.72923	-1.20189
68227032	chr14:68227032:AC:A	2.24535e-66	-1.31236e-09	-1.1566	3.30459e-17	-1.31236e-09	-1.15715	4.60867e-09	-1.31236e-09	-0.663004
68227587	chr14:68227587:A:G	5.35946e-67	-2.58918	-3.24751e-10	7.40601e-18	-2.65276	-3.24751e-10	6.88599e-10	-2.56404	-3.24751e-10
68227639	chr14:68227639:C:T	3.16721e-66	-1.31236e-09	-0.812612	4.5728e-17	-1.31236e-09	-0.832339	5.5747e-09	-1.31236e-09	-0.472703
68228175	chr14:68228175:A:G	4.42701e-67	-2.78032	-3.24751e-10	6.95882e-18	-2.71504	-3.24751e-10	5.58496e-10	-2.77345	-3.24751e-10
68228618	chr14:68228618:A:G	3.05426e-66	-1.31236e-09	-0.848924	4.41528e-17	-1.31236e-09	-0.867393	5.31904e-09	-1.31236e-09	-0.519649
68229202	chr14:68229202:A:G	1.95075e-66	-1.31236e-09	-1.29725	2.84656e-17	-1.31236e-09	-1.30635	9.25429e-09	-1.31236e-09	0.0341449
68229311	chr14:68229311:C:G	1.939e-66	-1.31236e-09	-1.30329	2.85592e-17	-1.31236e-09	-1.30307	2.43104e-09	-1.31236e-09	-1.30262
68229700	chr14:68229700:G:GTACCTGTTCAGTGC	3.17588e-66	-1.31236e-09	-0.809878	4.58026e-17	-1.31236e-09	-0.83071	5.17127e-09	-1.31236e-09	-0.547823
68230685	chr14:68230685:C:T	2.27729e-66	-1.31236e-09	-1.14248	3.34855e-17	-1.31236e-09	-1.14394	4.72552e-09	-1.31236e-09	-0.637964
68231071	chr14:68231071:A:G	2.66728e-67	-2.01516	-1.27183	1.8672e-18	-2.76477	-1.26584	3.04944e-08	1.9345	-0.707904
68231470	chr14:68231470:C:T	2.24575e-66	-1.31236e-09	-1.15642	3.30515e-17	-1.31236e-09	-1.15698	4.61028e-09	-1.31236e-09	-0.662654
68231513	chr14:68231513:A:G	1.96238e-67	-2.50429	-1.0896	2.8196e-18	-2.53998	-1.07848	6.65629e-07	4.63923	-0.329441
68231655	chr14:68231655:G:A	2.6513e-67	-2.15463	-1.13836	2.05624e-18	-2.78137	-1.15281	4.23512e-07	2.4468	1.41084
68231711	chr14:68231711:T:C	1.95796e-66	-1.31236e-09	-1.29356	2.87793e-17	-1.31236e-09	-1.29539	2.71824e-09	-1.31236e-09	-1.19096
68231790	chr14:68231790:G:GA	3.03183e-66	-1.31236e-09	-0.856294	4.3687e-17	-1.31236e-09	-0.878	4.84924e-09	-1.31236e-09	-0.612119
68232653	chr14:68232653:T:G	2.60399e-67	-2.15856	-1.15244	2.02613e-18	-2.78162	-1.1673	4.12022e-07	2.46181	1.36833
68232662	chr14:68232662:A:G	7.23398e-66	-1.31236e-09	0.0133266	1.12835e-16	-1.31236e-09	0.0708792	1.07538e-08	-1.31236e-09	0.184315
68233380	chr14:68233380:T:C	2.70333e-67	-2.44746	-0.826102	2.83821e-18	-2.75097	-0.860909	3.62829e-06	3.87132	2.13426
68233678	chr14:68233678:GGAGAA:G	2.24535e-66	-1.31236e-09	-1.1566	3.30459e-17	-1.31236e-09	-1.15715	4.60867e-09	-1.31236e-09	-0.663004
68234269	chr14:68234269:T:C	1.91562e-66	-1.31236e-09	-1.31542	2.8228e-17	-1.31236e-09	-1.31473	2.46718e-09	-1.31236e-09	-1.28787
68234327	chr14:68234327:G:C	2.89259e-66	-1.31236e-09	-0.90331	4.26722e-17	-1.31236e-09	-0.901503	4.41863e-09	-1.31236e-09	-0.705113
68234523	chr14:68234523:G:C	1.04892e-65	-1.31236e-09	0.384882	1.53529e-16	-1.31236e-09	0.378839	1.55344e-08	-1.31236e-09	0.552115
68234684	chr14:68234684:T:C	6.45533e-66	-1.31236e-09	-0.100556	9.28753e-17	-1.31236e-09	-0.123792	9.19677e-09	-1.31236e-09	0.0279101
68234685	chr14:68234685:A:G	1.01984e-65	-1.31236e-09	0.356768	1.51636e-16	-1.31236e-09	0.366434	1.70993e-08	-1.31236e-09	0.648094
68235158	chr14:68235158:G:A	5.36292e-67	-2.58854	-3.24751e-10	7.21664e-18	-2.67866	-3.24751e-10	6.65746e-10	-2.59779	-3.24751e-10
68235291	chr14:68235291:A:G	2.1091e-66	-1.31236e-09	-1.2192	3.14329e-17	-1.31236e-09	-1.2072	2.46954e-09	-1.31236e-09	-1.28691
68235433	chr14:68235433:G:A	1.21914e-65	-1.31236e-09	0.535269	1.74971e-16	-1.31236e-09	0.509569	2.72775e-08	-1.31236e-09	1.11512
68235906	chr14:68235906:G:A	2.88699e-66	-1.31236e-09	-0.905247	4.17807e-17	-1.31236e-09	-0.922616	4.57774e-09	-1.31236e-09	-0.669736
68236359	chr14:68236359:C:T	1.33678e-67	-2.68538	-1.2924	2.17932e-18	-2.58422	-1.29182	4.44503e-07	4.86412	-0.958102
68236499	chr14:68236499:C:A	1.91515e-66	-1.31236e-09	-1.31567	2.81477e-17	-1.31236e-09	-1.31759	2.43405e-09	-1.31236e-09	-1.30139
68236856	chr14:68236856:A:G	1.23675e-65	-1.31236e-09	0.549609	1.77664e-16	-1.31236e-09	0.524843	2.763e-08	-1.31236e-09	1.12796
68237829	chr14:68237829:G:A	2.01605e-66	-1.31236e-09	-1.26432	2.95161e-17	-1.31236e-09	-1.27011	2.84128e-09	-1.31236e-09	-1.14669
68238436	chr14:68238436:T:G	1.21842e-65	-1.31236e-09	0.534674	1.74903e-16	-1.31236e-09	0.509183	2.72811e-08	-1.31236e-09	1.11525
68238873	chr14:68238873:T:C	1.2111e-65	-1.31236e-09	0.52865	1.73886e-16	-1.31236e-09	0.50335	2.70827e-08	-1.31236e-09	1.10795
68238969	chr14:68238969:A:G	3.29328e-65	1.52901	-3.24751e-10	6.52576e-18	-2.77929	-3.24751e-10	5.55926e-10	-2.77806	-3.24751e-10
68238974	chr14:68238974:G:A	1.21966e-65	-1.31236e-09	0.535695	1.75111e-16	-1.31236e-09	0.510367	2.73148e-08	-1.31236e-09	1.11649
68239064	chr14:68239064:T:C	5.25517e-67	-2.60884	-3.24751e-10	7.11185e-18	-2.69329	-3.24751e-10	6.52384e-10	-2.61806	-3.24751e-10
68239479	chr14:68239479:C:A	2.05873e-66	-1.31236e-09	-1.24337	2.97574e-17	-1.31236e-09	-1.26197	1.58967e-08	-1.31236e-09	0.575168
68239624	chr14:68239624:C:T	2.25843e-66	-1.31236e-09	-1.15079	3.28392e-17	-1.31236e-09	-1.16343	2.61481e-09	-1.31236e-09	-1.22975
68239724	chr14:68239724:C:T	1.93019e-66	-1.31236e-09	-1.30785	2.85381e-17	-1.31236e-09	-1.30381	2.40793e-09	-1.31236e-09	-1.31217
68239872	chr14:68239872:T:C	1.22921e-65	-1.31236e-09	0.543493	1.76374e-16	-1.31236e-09	0.517557	2.76019e-08	-1.31236e-09	1.12694
68239889	chr14:68239889:G:A	1.43626e-65	-1.31236e-09	0.699166	2.13679e-16	-1.31236e-09	0.709425	2.46564e-08	-1.31236e-09	1.01409
68240726	chr14:68240726:G:A	2.84528e-66	-1.31236e-09	-0.9198	4.11762e-17	-1.31236e-09	-0.93719	4.49811e-09	-1.31236e-09	-0.687285
68240884	chr14:68240884:A:G	1.25324e-65	-1.31236e-09	0.562856	1.84841e-16	-1.31236e-09	0.564447	2.16484e-08	-1.31236e-09	0.883988
68241069	chr14:68241069:A:G	2.84444e-66	-1.31236e-09	-0.920096	4.11642e-17	-1.31236e-09	-0.937482	4.49616e-09	-1.31236e-09	-0.687718
68241535	chr14:68241535:C:T	2.28753e-66	-1.31236e-09	-1.13799	3.36518e-17	-1.31236e-09	-1.13898	4.7866e-09	-1.31236e-09	-0.625122
68242057	chr14:68242057:T:C	5.72009e-66	-1.31236e-09	-0.221479	8.11574e-17	-1.31236e-09	-0.25866	8.20451e-09	-1.31236e-09	-0.0862573
68242211	chr14:68242211:G:T	2.79718e-66	-1.31236e-09	-0.936852	3.93367e-17	-1.31236e-09	-0.982891	4.49912e-08	-1.31236e-09	1.61552
68242271	chr14:68242271:C:T	1.97095e-66	-1.31236e-09	-1.28694	2.87001e-17	-1.31236e-09	-1.29815	9.90367e-09	-1.31236e-09	0.101964
68243167	chr14:68243167:C:T	4.93216e-67	-2.67227	-3.24751e-10	6.79434e-18	-2.73896	-3.24751e-10	6.13419e-10	-2.67965	-3.24751e-10
68243351	chr14:68243351:T:C	1.06893e-65	-1.31236e-09	0.403782	1.52569e-16	-1.31236e-09	0.372569	2.36878e-08	-1.31236e-09	0.97402
68243789	chr14:68243789:G:A	2.64464e-66	-1.31236e-09	-0.992928	3.83509e-17	-1.31236e-09	-1.00827	4.37593e-09	-1.31236e-09	-0.714824
68243880	chr14:68243880:GAAC:G	2.86638e-66	-1.31236e-09	-0.912413	4.18782e-17	-1.31236e-09	-0.920285	2.93147e-09	-1.31236e-09	-1.11544
68243913	chr14:68243913:G:A	4.79077e-67	-2.70136	-3.24751e-10	6.50793e-18	-2.78203	-3.24751e-10	1.19465e-09	-2.01309	-3.24751e-10
68243988	chr14:68243988:C:T	9.94922e-67	-1.97055	-3.24751e-10	2.29782e-17	-1.52051	-3.24751e-10	1.48162e-09	-1.7978	-3.24751e-10
68244060	chr14:68244060:A:G	2.37286e-66	-1.31236e-09	-1.10137	3.38683e-17	-1.31236e-09	-1.13257	2.71107e-08	-1.31236e-09	1.10899
68244117	chr14:68244117:A:G	2.08908e-67	-2.46998	-1.06134	2.81304e-18	-2.57047	-1.05032	5.85125e-07	4.45178	-0.270896
68244446	chr14:68244446:G:T	6.31208e-67	-2.42558	-3.24751e-10	7.40255e-18	-2.65323	-3.24751e-10	7.13636e-10	-2.52832	-3.24751e-10
68245037	chr14:68245037:T:G	1.2231e-65	-1.31236e-09	0.538512	1.73693e-16	-1.31236e-09	0.502238	2.75253e-08	-1.31236e-09	1.12416
68245176	chr14:68245176:TA:T	2.73931e-66	-1.31236e-09	-0.957756	3.96716e-17	-1.31236e-09	-0.974415	4.58587e-09	-1.31236e-09	-0.667961
68245256	chr14:68245256:T:C	2.34215e-67	-2.12509	-1.29189	1.80451e-18	-2.77781	-1.28695	4.27595e-08	2.20463	-0.639983
68245534	chr14:68245534:T:C	1.17933e-65	-1.31236e-09	0.502073	1.67521e-16	-1.31236e-09	0.46606	2.63936e-08	-1.31236e-09	1.08218
68245546	chr14:68245546:G:A	2.00307e-66	-1.31236e-09	-1.27078	2.94416e-17	-1.31236e-09	-1.27264	2.85158e-09	-1.31236e-09	-1.14307
68245624	chr14:68245624:A:G	1.17933e-65	-1.31236e-09	0.502073	1.67521e-16	-1.31236e-09	0.46606	2.63936e-08	-1.31236e-09	1.08218
68246555	chr14:68246555:G:A	1.19506e-65	-1.31236e-09	0.515319	1.69665e-16	-1.31236e-09	0.478773	2.68849e-08	-1.31236e-09	1.10062
68246757	chr14:68246757:A:G	5.42265e-66	-1.31236e-09	-0.274878	7.69298e-17	-1.31236e-09	-0.312158	7.76423e-09	-1.31236e-09	-0.141414
68246967	chr14:68246967:T:C	3.14715e-66	-1.31236e-09	-0.818965	4.53443e-17	-1.31236e-09	-0.840765	5.08211e-09	-1.31236e-09	-0.565216
68247025	chr14:68247025:A:T	1.21607e-65	-1.31236e-09	0.532747	1.72647e-16	-1.31236e-09	0.496199	2.73228e-08	-1.31236e-09	1.11678
68247212	chr14:68247212:A:G	3.20657e-66	-1.31236e-09	-0.800262	4.62013e-17	-1.31236e-09	-0.822043	5.15729e-09	-1.31236e-09	-0.550531
68247634	chr14:68247634:C:T	3.0197e-66	-0.860303	-3.24751e-10	7.0497e-17	-0.39948	-3.24751e-10	5.25068e-07	4.07259	-3.24751e-10
68248450	chr14:68248450:T:C	2.52376e-67	-2.09713	-1.24517	1.90139e-18	-2.77534	-1.23713	3.01122e-08	2.1359	-0.921912
68248459	chr14:68248459:T:C	2.38422e-66	-1.31236e-09	-1.09659	3.50568e-17	-1.31236e-09	-1.09808	5.18018e-09	-1.31236e-09	-0.546102
68248464	chr14:68248464:A:G	3.18815e-67	-2.47682	-0.631783	3.44021e-18	-2.74015	-0.679371	6.80585e-06	4.01067	2.62392
68248544	chr14:68248544:T:A	1.96605e-66	-1.31236e-09	-1.28944	2.87325e-17	-1.31236e-09	-1.29702	2.51891e-09	-1.31236e-09	-1.26712
68248658	chr14:68248658:A:G	1.05743e-65	-1.31236e-09	0.392968	1.45429e-16	-1.31236e-09	0.324638	1.86668e-08	-1.31236e-09	0.735804
68248750	chr14:68248750:G:A	2.60432e-66	-1.31236e-09	-1.00829	3.91517e-17	-1.31236e-09	-0.987606	2.93539e-09	-1.31236e-09	-1.1141
68248853	chr14:68248853:ACAGCCTGCAGG:A	1.91072e-66	-1.31236e-09	-1.31798	2.81592e-17	-1.31236e-09	-1.31717	2.52167e-09	-1.31236e-09	-1.26602
68249404	chr14:68249404:C:T	4.59678e-67	-2.74269	-3.24751e-10	9.20692e-18	-2.4351	-3.24751e-10	8.66913e-09	-0.0311734	-3.24751e-10
68249947	chr14:68249947:G:A	2.13799e-66	-1.31236e-09	-1.20559	3.187e-17	-1.31236e-09	-1.19338	2.48953e-09	-1.31236e-09	-1.27885
68250567	chr14:68250567:G:A	3.5772e-66	-1.31236e-09	-0.690882	5.24146e-17	-1.31236e-09	-0.695865	5.15473e-09	-1.31236e-09	-0.551027
68250757	chr14:68250757:C:G	1.91305e-66	-1.31236e-09	-1.31676	2.82194e-17	-1.31236e-09	-1.31504	2.43982e-09	-1.31236e-09	-1.29902
68250812	chr14:68250812:C:T	2.57829e-67	-2.43657	-0.884352	2.69181e-18	-2.75673	-0.908103	1.54796e-06	3.69456	1.45919
68250821	chr14:68250821:A:G	2.97789e-66	-1.31236e-09	-0.874246	4.17194e-17	-1.31236e-09	-0.924083	5.29711e-08	-1.31236e-09	1.77881
68251346	chr14:68251346:C:T	3.63766e-66	-1.31236e-09	-0.674122	5.32729e-17	-1.31236e-09	-0.679623	5.2458e-09	-1.31236e-09	-0.533515
68251858	chr14:68251858:G:A	2.24027e-66	-1.31236e-09	-1.15887	3.27128e-17	-1.31236e-09	-1.16728	3.16452e-09	-1.31236e-09	-1.03894
68252157	chr14:68252157:G:A	2.0209e-66	-1.31236e-09	-1.26192	2.96351e-17	-1.31236e-09	-1.26609	3.5705e-09	-1.31236e-09	-0.918235
68252167	chr14:68252167:G:GA	2.38121e-66	-2.10415	1.00629	3.09179e-17	-2.21405	0.990336	3.30921e-09	-2.09515	1.10091
68252397	chr14:68252397:T:C	2.58189e-67	-2.43117	-0.888361	2.67201e-18	-2.75854	-0.913682	1.49397e-06	3.67261	1.44564
68252606	chr14:68252606:A:G	2.17527e-66	-1.31236e-09	-1.18831	3.20248e-17	-1.31236e-09	-1.18854	4.30498e-09	-1.31236e-09	-0.73117
68252909	chr14:68252909:C:T	2.05991e-66	-1.31236e-09	-1.2428	3.00044e-17	-1.31236e-09	-1.25371	2.82987e-09	-1.31236e-09	-1.15071
68252910	chr14:68252910:G:A	1.93107e-66	-0.363487	-0.943903	4.63276e-17	0.154491	-0.973803	1.08036e-08	1.09334	-0.904407
68252966	chr14:68252966:T:A	3.50073e-66	-1.31236e-09	-0.712491	5.13511e-17	-1.31236e-09	-0.716363	5.02853e-09	-1.31236e-09	-0.575815
68253039	chr14:68253039:T:C	3.49695e-66	-1.31236e-09	-0.713571	5.1297e-17	-1.31236e-09	-0.717417	5.02116e-09	-1.31236e-09	-0.577281
68253106	chr14:68253106:C:T	5.2151e-67	-2.61649	-3.24751e-10	7.06738e-18	-2.69956	-3.24751e-10	6.46785e-10	-2.62668	-3.24751e-10
68253228	chr14:68253228:A:G	2.79422e-66	-1.31236e-09	-0.93791	4.31624e-17	-1.31236e-09	-0.890081	2.97141e-09	-1.31236e-09	-1.10191
68253366	chr14:68253366:G:A	3.50603e-66	-1.31236e-09	-0.710979	5.14261e-17	-1.31236e-09	-0.714905	5.03321e-09	-1.31236e-09	-0.574885
68253561	chr14:68253561:T:C	5.30485e-66	-1.31236e-09	-0.29684	7.95534e-17	-1.31236e-09	-0.278622	4.83188e-09	-1.31236e-09	-0.615707
68253893	chr14:68253893:A:G	2.39039e-67	-2.11666	-1.27993	1.82919e-18	-2.7772	-1.27397	3.88098e-08	2.16193	-0.694199
68254692	chr14:68254692:T:G	2.06591e-66	-1.31236e-09	-1.23989	3.03172e-17	-1.31236e-09	-1.24333	3.00975e-09	-1.31236e-09	-1.08908
68254793	chr14:68254793:G:T	2.14639e-67	-2.18653	-1.31773	4.9868e-18	-1.73009	-1.31816	4.51737e-10	-1.71574	-1.26986
68255699	chr14:68255699:C:T	3.62834e-66	-1.31236e-09	-0.676687	5.31521e-17	-1.31236e-09	-0.681894	5.1906e-09	-1.31236e-09	-0.544093
68256038	chr14:68256038:G:A	2.24535e-66	-1.31236e-09	-1.1566	3.30459e-17	-1.31236e-09	-1.15715	4.60867e-09	-1.31236e-09	-0.663004
68256289	chr14:68256289:T:C	3.57067e-66	-1.31236e-09	-0.69271	5.23643e-17	-1.31236e-09	-0.696826	5.09884e-09	-1.31236e-09	-0.56193
68256623	chr14:68256623:A:T	3.50908e-66	-1.31236e-09	-0.710108	5.14737e-17	-1.31236e-09	-0.71398	5.04288e-09	-1.31236e-09	-0.572965
68257490	chr14:68257490:G:A	3.5739e-66	-1.31236e-09	-0.691806	5.23598e-17	-1.31236e-09	-0.696912	5.13804e-09	-1.31236e-09	-0.55427
68257578	chr14:68257578:A:C	5.26988e-67	-2.60604	-3.24751e-10	7.13463e-18	-2.69009	-3.24751e-10	6.54135e-10	-2.61538	-3.24751e-10
68257748	chr14:68257748:AG:A	2.17969e-66	-1.31236e-09	-1.18628	3.25226e-17	-1.31236e-09	-1.17311	2.51703e-09	-1.31236e-09	-1.26786
68258014	chr14:68258014:T:A	2.02502e-66	-1.31236e-09	-1.25988	3.02424e-17	-1.31236e-09	-1.24581	3.26868e-09	-1.31236e-09	-1.00656
68258073	chr14:68258073:A:G	1.91311e-67	-2.55627	-1.06305	3.04771e-18	-2.48823	-1.05243	9.04576e-07	4.89204	-0.275518
68258371	chr14:68258371:C:T	2.1475e-66	-1.31236e-09	-1.20116	3.20192e-17	-1.31236e-09	-1.18871	2.49416e-09	-1.31236e-09	-1.27699
68258581	chr14:68258581:A:G	5.00556e-66	-1.31236e-09	-0.354914	7.32943e-17	-1.31236e-09	-0.360568	6.88392e-09	-1.31236e-09	-0.261754
68258613	chr14:68258613:T:C	3.40196e-66	-1.31236e-09	-0.741109	4.96021e-17	-1.31236e-09	-0.751017	4.88487e-09	-1.31236e-09	-0.604798
68258940	chr14:68258940:C:T	5.63558e-67	-2.53895	-3.24751e-10	1.22755e-17	-2.14745	-3.24751e-10	7.67507e-10	-2.45555	-3.24751e-10
68258941	chr14:68258941:G:A	3.62797e-66	-1.31236e-09	-0.676789	5.37276e-17	-1.31236e-09	-0.671124	5.66815e-09	-1.31236e-09	-0.456078
68259012	chr14:68259012:G:A	2.04494e-66	-1.31236e-09	-1.25009	3.00292e-17	-1.31236e-09	-1.25288	2.9573e-09	-1.31236e-09	-1.10667
68259376	chr14:68259376:T:C	2.98359e-66	-1.31236e-09	-0.872334	4.20107e-17	-1.31236e-09	-0.917126	3.50467e-09	-1.31236e-09	-0.936846
68259507	chr14:68259507:G:A	2.50358e-66	-1.31236e-09	-1.04774	3.64681e-17	-1.31236e-09	-1.05861	3.38551e-09	-1.31236e-09	-0.971436
68259766	chr14:68259766:A:G	9.59683e-66	0.709877	-0.413907	5.27285e-18	-2.55304	-0.439436	2.84806e-09	-2.35564	1.21133
68259825	chr14:68259825:G:A	2.51369e-66	-1.31236e-09	-1.04371	3.56376e-17	-1.31236e-09	-1.08165	2.41576e-09	-1.31236e-09	-1.30893
68259835	chr14:68259835:A:G	1.94086e-66	-1.31236e-09	-1.30233	2.84514e-17	-1.31236e-09	-1.30685	2.4933e-09	-1.31236e-09	-1.27734
68259906	chr14:68259906:C:A	5.05331e-67	-2.648	-3.24751e-10	8.61267e-15	4.40594	-3.24751e-10	2.71874e-07	3.4144	-3.24751e-10
68259977	chr14:68259977:A:G	1.91262e-66	-1.31236e-09	-1.31699	2.8184e-17	-1.31236e-09	-1.3163	3.03308e-09	-1.31236e-09	-1.08136
68260524	chr14:68260524:C:T	2.93814e-66	-1.31236e-09	-0.887686	4.32026e-17	-1.31236e-09	-0.889151	3.95021e-09	-1.31236e-09	-0.817173
68260789	chr14:68260789:A:G	5.26585e-67	-1.38815	-1.21866	1.91588e-18	-2.78113	-1.22374	4.48118e-10	-1.67883	-1.31481
68261514	chr14:68261514:A:T	2.05673e-66	-1.31236e-09	-1.24435	3.07316e-17	-1.31236e-09	-1.22976	2.43081e-09	-1.31236e-09	-1.30272
68261708	chr14:68261708:C:T	4.37e-67	-1.59486	-1.19842	2.0231e-18	-2.76206	-1.18835	6.8347e-10	-1.65136	-0.920154
68261762	chr14:68261762:T:C	2.83089e-67	-2.2012	-1.02625	3.13933e-18	-2.48909	-1.02195	3.75609e-09	-0.643401	-0.224163
68261846	chr14:68261846:A:G	2.69723e-66	-1.31236e-09	-0.973238	3.83712e-17	-1.31236e-09	-1.00774	3.2022e-09	-1.31236e-09	-1.0271
68261917	chr14:68261917:C:T	2.08876e-66	-1.31236e-09	-1.22889	3.05837e-17	-1.31236e-09	-1.23458	3.46621e-09	-1.31236e-09	-0.947881
68262512	chr14:68262512:T:G	1.91993e-66	-1.31236e-09	-1.31317	2.84063e-17	-1.31236e-09	-1.30844	2.5516e-09	-1.31236e-09	-1.25422
68263164	chr14:68263164:A:G	2.07996e-66	-1.31236e-09	-1.23311	3.1087e-17	-1.31236e-09	-1.21826	2.44754e-09	-1.31236e-09	-1.29586
68263499	chr14:68263499:T:G	2.01862e-66	-1.31236e-09	-1.26305	2.98782e-17	-1.31236e-09	-1.25792	2.4335e-09	-1.31236e-09	-1.30161
68264425	chr14:68264425:G:A	1.9844e-66	-1.31236e-09	-1.28015	2.99339e-17	-1.31236e-09	-1.25606	4.34729e-09	-1.31236e-09	-0.721389
68264440	chr14:68264440:T:G	2.00509e-66	-1.31236e-09	-1.26977	2.94289e-17	-1.31236e-09	-1.27307	3.19031e-09	-1.31236e-09	-1.03083
68264457	chr14:68264457:G:T	2.72418e-66	-1.31236e-09	-0.963295	4.03931e-17	-1.31236e-09	-0.956392	3.83593e-09	-1.31236e-09	-0.846531
68264492	chr14:68264492:G:A	3.63813e-67	-2.48275	-0.493829	6.15776e-17	-0.0587217	-0.476031	7.68429e-09	0.133658	-0.285422
68264888	chr14:68264888:T:C	1.51868e-67	-2.71914	-1.13106	5.50076e-18	-1.81307	-1.13709	4.74724e-10	-2.20565	-0.730315
68264994	chr14:68264994:C:G	3.28183e-66	-1.31236e-09	-0.777062	4.64871e-17	-1.31236e-09	-0.815875	6.54685e-09	-1.31236e-09	-0.311958
68265159	chr14:68265159:T:C	2.75406e-66	-1.31236e-09	-0.952385	4.0817e-17	-1.31236e-09	-0.945952	3.88621e-09	-1.31236e-09	-0.833507
68265355	chr14:68265355:C:T	2.10466e-66	-1.31236e-09	-1.22131	3.09788e-17	-1.31236e-09	-1.22175	2.40622e-09	-1.31236e-09	-1.31288
68265446	chr14:68265446:G:A	4.0182e-66	-1.31236e-09	-0.574629	5.81435e-17	-1.31236e-09	-0.592136	3.06975e-09	-1.31236e-09	-1.06935
68265588	chr14:68265588:AAT:A	2.71725e-67	-1.95112	-1.3173	1.7914e-18	-2.75406	-1.318	5.57391e-10	-1.45751	-1.31792
68265705	chr14:68265705:T:A	4.7598e-67	-2.0361	-0.671748	2.68675e-16	1.60095	-0.662497	3.86155e-09	0.0813214	-0.921195
68265706	chr14:68265706:C:A	4.67121e-67	-2.0476	-0.679034	2.58629e-16	1.57018	-0.669835	3.74788e-09	0.0571488	-0.9269
68265876	chr14:68265876:G:T	2.11308e-66	-1.31236e-09	-1.21731	3.1e-17	-1.31236e-09	-1.22106	2.86434e-09	-1.31236e-09	-1.1386
68265938	chr14:68265938:G:A	7.63866e-67	-2.23483	-3.24751e-10	3.53368e-17	-1.09013	-3.24751e-10	1.11345e-09	-2.08348	-3.24751e-10
68265988	chr14:68265988:G:A	2.1176e-66	-1.31236e-09	-1.21518	3.0968e-17	-1.31236e-09	-1.22209	3.55359e-09	-1.31236e-09	-0.922983
68266915	chr14:68266915:G:A	5.91249e-67	-1.5761	-0.914883	4.94419e-16	2.45612	-0.907787	7.80611e-09	0.966699	-1.10273
68267035	chr14:68267035:C:T	2.10101e-66	-1.31236e-09	-1.22304	3.07737e-17	-1.31236e-09	-1.22839	3.5127e-09	-1.31236e-09	-0.934557
68267933	chr14:68267933:C:CT	2.07313e-66	-1.31236e-09	-1.2364	3.03328e-17	-1.31236e-09	-1.24282	3.41055e-09	-1.31236e-09	-0.964069
68267968	chr14:68267968:A:G	1.30355e-66	-1.70037	-3.24751e-10	1.07046e-17	-2.28438	-3.24751e-10	1.31208e-09	-1.91933	-3.24751e-10
68268259	chr14:68268259:C:G	1.91073e-66	-1.31236e-09	-1.31798	2.81301e-17	-1.31236e-09	-1.31821	2.41667e-09	-1.31236e-09	-1.30855
68268435	chr14:68268435:G:A	2.1355e-66	-1.31236e-09	-1.20676	3.12286e-17	-1.31236e-09	-1.21372	3.6137e-09	-1.31236e-09	-0.90621
68269287	chr14:68269287:C:T	1.99787e-66	-1.31236e-09	-1.27338	2.93207e-17	-1.31236e-09	-1.27676	2.39933e-09	-1.31236e-09	-1.31575
68269490	chr14:68269490:G:A	2.08783e-66	-1.31236e-09	-1.22934	3.05516e-17	-1.31236e-09	-1.23563	3.46188e-09	-1.31236e-09	-0.949131
68269497	chr14:68269497:C:T	2.7237e-66	-1.31236e-09	-0.963473	4.03857e-17	-1.31236e-09	-0.956574	3.83522e-09	-1.31236e-09	-0.846715
68269569	chr14:68269569:A:G	2.0853e-66	-1.31236e-09	-1.23055	3.05159e-17	-1.31236e-09	-1.2368	3.45356e-09	-1.31236e-09	-0.951537
68269714	chr14:68269714:C:T	3.622e-66	-1.31236e-09	-0.678436	5.12346e-17	-1.31236e-09	-0.718635	7.46501e-09	-1.31236e-09	-0.180715
68269731	chr14:68269731:C:T	3.37778e-66	-1.31236e-09	-0.748244	4.78343e-17	-1.31236e-09	-0.787307	6.79881e-09	-1.31236e-09	-0.274195
68269743	chr14:68269743:C:T	3.32402e-66	-1.31236e-09	-0.764287	4.70972e-17	-1.31236e-09	-0.802836	6.65304e-09	-1.31236e-09	-0.295868
68269754	chr14:68269754:C:T	2.67395e-66	0.138259	-1.12016	4.30083e-18	-2.08653	-1.10972	4.34788e-10	-1.99799	-1.02585
68270999	chr14:68270999:G:A	2.69025e-66	-1.31236e-09	-0.97583	3.99205e-17	-1.31236e-09	-0.96816	3.13349e-09	-1.31236e-09	-1.04879
68271618	chr14:68271618:C:T	2.1395e-66	-1.31236e-09	-1.20489	3.20259e-17	-1.31236e-09	-1.18851	2.48382e-09	-1.31236e-09	-1.28114
68271755	chr14:68271755:A:G	3.48057e-66	-1.31236e-09	-0.718267	4.90319e-17	-1.31236e-09	-0.762579	4.0437e-09	-1.31236e-09	-0.793781
68271841	chr14:68271841:A:T	1.91239e-66	-1.31236e-09	-1.31711	2.81436e-17	-1.31236e-09	-1.31773	2.44148e-09	-1.31236e-09	-1.29834
68271907	chr14:68271907:C:T	2.17752e-66	-1.31236e-09	-1.18728	3.18732e-17	-1.31236e-09	-1.19328	2.49601e-09	-1.31236e-09	-1.27625
68272207	chr14:68272207:C:G	2.07455e-66	-1.31236e-09	-1.23572	3.10383e-17	-1.31236e-09	-1.21983	2.80685e-09	-1.31236e-09	-1.15888
68272584	chr14:68272584:G:T	1.98055e-66	-1.31236e-09	-1.28209	2.92936e-17	-1.31236e-09	-1.27768	2.88312e-09	-1.31236e-09	-1.13207
68272996	chr14:68272996:T:C	1.51114e-66	-1.5526	-3.24751e-10	9.13147e-18	-2.44332	-3.24751e-10	7.43175e-10	-2.48777	-3.24751e-10
68273251	chr14:68273251:G:C	1.63863e-67	-2.52666	-1.24753	2.47506e-18	-2.50429	-1.2445	6.76638e-09	0.740976	-1.01995
68274121	chr14:68274121:C:A	1.94251e-66	-1.31236e-09	-1.30148	2.8649e-17	-1.31236e-09	-1.29993	2.39428e-09	-1.31236e-09	-1.31786
68274207	chr14:68274207:A:G	3.55418e-67	-1.83568	-1.16425	2.0778e-18	-2.76956	-1.15419	7.56195e-10	-1.58309	-0.887309
68274818	chr14:68274818:A:G	2.63658e-66	-1.31236e-09	-0.99598	3.91006e-17	-1.31236e-09	-0.988912	3.69522e-09	-1.31236e-09	-0.883902
68274933	chr14:68274933:A:T	3.02932e-66	-1.31236e-09	-0.857123	4.31414e-17	-1.31236e-09	-0.890568	5.88913e-09	-1.31236e-09	-0.417834
68275579	chr14:68275579:C:T	2.67434e-66	-1.31236e-09	-0.981761	3.966e-17	-1.31236e-09	-0.974707	3.75222e-09	-1.31236e-09	-0.868595
68275904	chr14:68275904:G:A	1.87846e-67	-2.4353	-1.20229	1.93057e-18	-2.77646	-1.22077	2.08908e-10	-2.68727	-1.06953
68276590	chr14:68276590:A:G	2.79347e-67	-1.95623	-1.28454	2.10686e-18	-2.63039	-1.27946	1.54145e-09	-0.975242	-0.782978
68277090	chr14:68277090:T:G	8.2761e-66	-1.31236e-09	0.147909	1.18709e-16	-1.31236e-09	0.121621	1.29934e-08	-1.31236e-09	0.373501
68277091	chr14:68277091:T:A	8.31284e-66	-1.31236e-09	0.152338	1.19227e-16	-1.31236e-09	0.125976	1.30558e-08	-1.31236e-09	0.378291
68277706	chr14:68277706:C:T	7.0204e-67	-2.31923	-3.24751e-10	1.10099e-16	0.0463302	-3.24751e-10	4.12389e-09	-0.774145	-3.24751e-10
68277815	chr14:68277815:T:G	2.66412e-66	-1.31236e-09	-0.98559	3.94911e-17	-1.31236e-09	-0.978976	3.74167e-09	-1.31236e-09	-0.871409
68277979	chr14:68277979:A:G	1.2847e-67	-2.70956	-1.30796	3.21919e-18	-2.17393	-1.31199	2.16376e-10	-2.40352	-1.31815
68278022	chr14:68278022:C:T	3.55232e-66	-1.31236e-09	-0.69786	5.26073e-17	-1.31236e-09	-0.692196	5.48573e-09	-1.31236e-09	-0.488791
68278127	chr14:68278127:A:G	1.29307e-67	-2.72375	-1.28727	3.13022e-18	-2.21911	-1.29483	2.10337e-10	-2.43816	-1.31183
68279325	chr14:68279325:A:G	2.72938e-66	-1.31236e-09	-0.961389	4.03003e-17	-1.31236e-09	-0.958692	3.79507e-09	-1.31236e-09	-0.85724
68279421	chr14:68279421:T:C	1.94376e-66	-1.31236e-09	-1.30084	2.8666e-17	-1.31236e-09	-1.29934	2.39409e-09	-1.31236e-09	-1.31794
68279710	chr14:68279710:C:T	2.70288e-66	-1.31236e-09	-0.971144	3.99293e-17	-1.31236e-09	-0.967939	3.75163e-09	-1.31236e-09	-0.86875
68279719	chr14:68279719:C:T	1.91299e-66	-1.31236e-09	-1.31679	2.81914e-17	-1.31236e-09	-1.31603	2.4052e-09	-1.31236e-09	-1.31331
68280032	chr14:68280032:C:T	2.18068e-66	-1.31236e-09	-1.18583	3.19426e-17	-1.31236e-09	-1.19111	2.4985e-09	-1.31236e-09	-1.27525
68280373	chr14:68280373:T:C	2.59005e-66	-1.31236e-09	-1.01378	3.84002e-17	-1.31236e-09	-1.00699	3.61669e-09	-1.31236e-09	-0.905384
68280396	chr14:68280396:A:G	4.47807e-67	-2.76885	-3.24751e-10	6.72656e-18	-2.74899	-3.24751e-10	5.53724e-10	-2.78203	-3.24751e-10
68280471	chr14:68280471:C:T	2.75105e-66	-1.31236e-09	-0.953481	4.03935e-17	-1.31236e-09	-0.956381	4.0585e-09	-1.31236e-09	-0.790128
68280860	chr14:68280860:CCTGGG:C	2.58859e-66	-1.31236e-09	-1.01435	3.82171e-17	-1.31236e-09	-1.01177	3.5695e-09	-1.31236e-09	-0.918517
68281151	chr14:68281151:A:T	3.10644e-67	-1.93504	-1.19953	2.03446e-18	-2.75507	-1.18975	8.04844e-10	-1.45966	-0.948385
68281195	chr14:68281195:A:C	2.63731e-66	-1.31236e-09	-0.995704	3.91085e-17	-1.31236e-09	-0.988711	3.69643e-09	-1.31236e-09	-0.883574
68281291	chr14:68281291:G:A	2.4386e-67	-2.12813	-1.24849	4.76854e-17	0.448576	-1.239	6.75485e-09	0.928391	-1.20907
68281543	chr14:68281543:C:T	1.94967e-66	-1.31236e-09	-1.2978	2.8633e-17	-1.31236e-09	-1.30049	2.93827e-09	-1.31236e-09	-1.11312
68282043	chr14:68282043:G:A	2.68239e-66	-1.31236e-09	-0.978756	3.96227e-17	-1.31236e-09	-0.975648	3.70918e-09	-1.31236e-09	-0.880131
68282074	chr14:68282074:T:C	1.98288e-66	-1.31236e-09	-1.28091	2.89366e-17	-1.31236e-09	-1.28994	2.42078e-09	-1.31236e-09	-1.30685
68282163	chr14:68282163:A:G	4.5027e-67	-2.76337	-3.24751e-10	6.51115e-18	-2.78153	-3.24751e-10	5.64877e-10	-2.76209	-3.24751e-10
68282301	chr14:68282301:C:T	6.42152e-67	-2.40839	-3.24751e-10	7.00271e-18	-2.70875	-3.24751e-10	9.33477e-10	-2.25978	-3.24751e-10
68282484	chr14:68282484:T:C	1.93745e-66	-1.31236e-09	-1.30409	2.86232e-17	-1.31236e-09	-1.30083	3.04027e-09	-1.31236e-09	-1.07899
68282490	chr14:68282490:T:G	2.19701e-66	-1.31236e-09	-1.17836	3.19527e-17	-1.31236e-09	-1.19079	2.54609e-09	-1.31236e-09	-1.25638
68283210	chr14:68283210:G:A	4.10769e-67	-1.556	-1.29918	1.78229e-18	-2.78102	-1.29614	4.36386e-10	-1.87803	-1.14214
68283246	chr14:68283246:G:A	2.3406e-66	-1.31236e-09	-1.11506	3.43295e-17	-1.31236e-09	-1.11905	3.23307e-09	-1.31236e-09	-1.01751
68283511	chr14:68283511:G:A	1.9646e-66	-1.31236e-09	-1.29017	2.91045e-17	-1.31236e-09	-1.28416	2.4121e-09	-1.31236e-09	-1.31044
68283551	chr14:68283551:T:A	1.96014e-66	-1.31236e-09	-1.29245	2.88741e-17	-1.31236e-09	-1.29211	2.58715e-09	-1.31236e-09	-1.24039
68283596	chr14:68283596:T:G	1.95978e-66	-1.31236e-09	-1.29263	2.88157e-17	-1.31236e-09	-1.29413	2.61701e-09	-1.31236e-09	-1.22891
68283691	chr14:68283691:G:A	2.30002e-66	-1.31236e-09	-1.13254	3.37277e-17	-1.31236e-09	-1.13673	3.1856e-09	-1.31236e-09	-1.0323
68283940	chr14:68283940:T:G	1.91626e-66	-1.31236e-09	-1.31509	2.81919e-17	-1.31236e-09	-1.31601	2.45696e-09	-1.31236e-09	-1.29202
68284211	chr14:68284211:A:G	1.91808e-66	-1.31236e-09	-1.31414	2.82293e-17	-1.31236e-09	-1.31469	2.44813e-09	-1.31236e-09	-1.29562
68284355	chr14:68284355:G:A	2.6732e-66	-1.31236e-09	-0.982188	3.94659e-17	-1.31236e-09	-0.979614	3.76251e-09	-1.31236e-09	-0.865855
68285839	chr14:68285839:C:T	2.59874e-66	-1.31236e-09	-1.01044	3.57908e-17	-1.31236e-09	-1.07736	3.03722e-09	-1.31236e-09	-1.08
68286176	chr14:68286176:C:T	1.94588e-66	-1.31236e-09	-1.29975	2.85831e-17	-1.31236e-09	-1.30224	2.53658e-09	-1.31236e-09	-1.26013
68286282	chr14:68286282:T:A	2.09807e-66	-1.31236e-09	-1.22444	3.05295e-17	-1.31236e-09	-1.23636	2.43383e-09	-1.31236e-09	-1.30148
68286329	chr14:68286329:C:T	3.29303e-66	-1.31236e-09	-0.773655	4.85745e-17	-1.31236e-09	-0.771951	4.77082e-09	-1.31236e-09	-0.628424
68286570	chr14:68286570:T:G	4.15246e-67	-1.62013	-1.22422	1.97388e-18	-2.74197	-1.23308	8.14684e-10	-1.45997	-0.935921
68286876	chr14:68286876:C:T	4.40671e-67	-1.48259	-1.30233	1.78071e-18	-2.77852	-1.29951	4.06901e-10	-1.93981	-1.15032
68287425	chr14:68287425:C:G	3.25945e-66	-1.31236e-09	-0.783903	4.80545e-17	-1.31236e-09	-0.782714	4.72873e-09	-1.31236e-09	-0.637285
68287700	chr14:68287700:T:C	5.23621e-67	-1.32786	-1.28459	1.83928e-18	-2.76602	-1.27966	3.80284e-10	-2.0547	-1.10308
68287919	chr14:68287919:A:G	1.96793e-66	-1.31236e-09	-1.28848	2.88569e-17	-1.31236e-09	-1.2927	2.44463e-09	-1.31236e-09	-1.29705
68287978	chr14:68287978:G:A	4.73497e-67	-1.42219	-1.29088	1.81163e-18	-2.77453	-1.2863	4.00824e-10	-1.98601	-1.11917
68288018	chr14:68288018:G:A	1.91303e-66	-1.31236e-09	-1.31677	2.82213e-17	-1.31236e-09	-1.31497	2.62551e-09	-1.31236e-09	-1.22567
68288099	chr14:68288099:G:A	1.97307e-66	-1.31236e-09	-1.28587	2.89326e-17	-1.31236e-09	-1.29008	2.45087e-09	-1.31236e-09	-1.2945
68288712	chr14:68288712:A:T	1.96159e-66	-1.31236e-09	-1.29171	2.87801e-17	-1.31236e-09	-1.29537	2.43875e-09	-1.31236e-09	-1.29946
68289370	chr14:68289370:T:C	1.99431e-66	-1.31236e-09	-1.27517	2.92278e-17	-1.31236e-09	-1.27993	2.47373e-09	-1.31236e-09	-1.28521
68289457	chr14:68289457:G:A	1.98307e-66	-1.31236e-09	-1.28082	2.90727e-17	-1.31236e-09	-1.28525	2.46157e-09	-1.31236e-09	-1.29014
68290016	chr14:68290016:G:T	2.16048e-67	-2.17953	-1.31819	2.9548e-17	0.0491893	-1.31823	5.19702e-09	0.769849	-1.31271
68290335	chr14:68290335:C:T	5.36204e-67	-2.5887	-3.24751e-10	8.85069e-18	-2.47456	-3.24751e-10	7.80351e-10	-2.43895	-3.24751e-10
68290358	chr14:68290358:G:A	2.02925e-66	-1.31236e-09	-1.2578	2.97039e-17	-1.31236e-09	-1.26377	2.5118e-09	-1.31236e-09	-1.26994
68290865	chr14:68290865:G:A	1.56062e-65	-1.31236e-09	0.782207	2.24206e-16	-1.31236e-09	0.757515	2.69738e-08	-1.31236e-09	1.10392
68291042	chr14:68291042:A:T	2.16368e-66	0.0865059	-1.28016	8.02715e-18	-1.29933	-1.27289	2.10546e-10	-2.60632	-1.14267
68291051	chr14:68291051:G:A	1.9228e-66	-1.31236e-09	-1.31168	2.83486e-17	-1.31236e-09	-1.31047	2.39371e-09	-1.31236e-09	-1.3181
68291203	chr14:68291203:T:C	2.05486e-66	-1.31236e-09	-1.24526	3.00601e-17	-1.31236e-09	-1.25185	2.54047e-09	-1.31236e-09	-1.25859
68291291	chr14:68291291:C:T	4.33785e-66	-1.31236e-09	-0.498083	6.26384e-17	-1.31236e-09	-0.517671	3.25134e-09	-1.31236e-09	-1.01187
68291445	chr14:68291445:G:A	1.95097e-66	-1.31236e-09	-1.29713	2.89149e-17	-1.31236e-09	-1.2907	2.4032e-09	-1.31236e-09	-1.31414
68291751	chr14:68291751:G:T	3.18068e-66	-1.31236e-09	-0.808367	4.69552e-17	-1.31236e-09	-0.805856	4.60907e-09	-1.31236e-09	-0.662916
68291801	chr14:68291801:T:C	3.1363e-66	-1.31236e-09	-0.822418	4.47666e-17	-1.31236e-09	-0.853589	3.36444e-09	-1.31236e-09	-0.97768
68291835	chr14:68291835:T:C	2.02591e-66	-1.31236e-09	-1.25944	2.96571e-17	-1.31236e-09	-1.26535	2.50819e-09	-1.31236e-09	-1.27138
68291858	chr14:68291858:T:C	1.36824e-67	-2.65166	-1.30287	4.12409e-18	-1.9294	-1.3088	2.863e-10	-2.18367	-1.25799
68292134	chr14:68292134:G:T	2.21763e-66	-1.31236e-09	-1.16903	3.23278e-17	-1.31236e-09	-1.17912	2.72309e-09	-1.31236e-09	-1.18918
68292663	chr14:68292663:C:G	2.65036e-66	-1.31236e-09	-0.990768	3.64426e-17	-1.31236e-09	-1.05931	3.22088e-09	-1.31236e-09	-1.02129
68292876	chr14:68292876:T:C	3.08215e-66	-1.31236e-09	-0.839837	4.54916e-17	-1.31236e-09	-0.837523	4.44516e-09	-1.31236e-09	-0.699126
68293103	chr14:68293103:G:T	2.02599e-66	-1.31236e-09	-1.2594	2.96673e-17	-1.31236e-09	-1.26501	2.50738e-09	-1.31236e-09	-1.2717
68293281	chr14:68293281:A:C	5.00891e-67	-1.87792	-0.778913	3.2303e-18	-2.72183	-0.760651	4.99809e-10	-2.25416	-0.630313
68293424	chr14:68293424:C:T	7.19714e-67	-1.06995	-1.22441	2.03429e-18	-2.72741	-1.21749	3.68825e-10	-2.22968	-0.958697
68293468	chr14:68293468:C:T	1.81492e-67	-2.60724	-1.06476	6.85671e-18	-1.63588	-1.09394	3.66329e-10	-2.08469	-1.11047
68293628	chr14:68293628:T:G	1.70311e-67	-2.49374	-1.24186	1.99435e-18	-2.74878	-1.21595	1.87369e-10	-2.76954	-1.09608
68293779	chr14:68293779:A:G	1.92457e-66	-1.31236e-09	-1.31076	2.83767e-17	-1.31236e-09	-1.30948	2.40124e-09	-1.31236e-09	-1.31496
68293810	chr14:68293810:A:G	3.41587e-67	-1.80998	-1.22964	2.00354e-18	-2.71614	-1.24399	3.75344e-10	-1.8548	-1.31606
68294003	chr14:68294003:T:C	1.9481e-66	-1.31236e-09	-1.29861	2.85052e-17	-1.31236e-09	-1.30496	6.32689e-09	-1.31236e-09	-0.346134
68294269	chr14:68294269:C:G	9.5589e-67	-0.786706	-1.22387	3.60849e-18	-2.1412	-1.23056	1.49131e-10	-2.7819	-1.31197
68294806	chr14:68294806:C:T	3.78576e-67	-1.91722	-1.01958	2.34708e-18	-2.71886	-1.08302	3.24574e-10	-2.25654	-1.05964
68295171	chr14:68295171:G:A	2.42891e-66	-1.31236e-09	-1.07802	3.55268e-17	-1.31236e-09	-1.08476	3.17867e-09	-1.31236e-09	-1.03448
68296024	chr14:68296024:G:A	5.9304e-67	-2.48796	-3.24751e-10	6.78812e-18	-2.73988	-3.24751e-10	6.63599e-10	-2.60102	-3.24751e-10
68296128	chr14:68296128:C:T	3.86917e-66	-1.31236e-09	-0.612422	5.72097e-17	-1.31236e-09	-0.608328	5.77118e-09	-1.31236e-09	-0.438065
68296331	chr14:68296331:T:A	2.37881e-66	-1.31236e-09	-1.09886	3.47711e-17	-1.31236e-09	-1.10626	3.09509e-09	-1.31236e-09	-1.06112
68296422	chr14:68296422:A:G	2.00032e-66	-1.31236e-09	-1.27216	2.95883e-17	-1.31236e-09	-1.26767	2.53914e-09	-1.31236e-09	-1.25911
68296802	chr14:68296802:A:G	2.24449e-66	-1.31236e-09	-1.15698	3.29854e-17	-1.31236e-09	-1.15899	3.07812e-09	-1.31236e-09	-1.06662
68297222	chr14:68297222:C:T	1.98527e-66	-1.31236e-09	-1.27971	2.93517e-17	-1.31236e-09	-1.2757	2.51994e-09	-1.31236e-09	-1.2667
68297537	chr14:68297537:A:G	2.52065e-66	0.258853	-1.2998	2.38246e-18	-2.48299	-1.30393	1.55686e-10	-2.75008	-1.30078
68298478	chr14:68298478:T:C	4.67579e-67	-2.72565	-3.24751e-10	9.73154e-18	-2.37968	-3.24751e-10	5.14402e-09	-0.553107	-3.24751e-10
68298941	chr14:68298941:G:A	1.7187e-67	-2.58547	-1.14101	2.91582e-18	-2.44859	-1.13631	9.63128e-09	0.907745	-0.833671
68299007	chr14:68299007:T:G	7.47094e-67	-1.23481	-1.02222	2.4452e-18	-2.73691	-1.02401	3.15317e-10	-2.21105	-1.13407
68299588	chr14:68299588:C:G	7.834e-67	-1.25802	-0.951554	2.59427e-18	-2.74481	-0.956932	3.38434e-10	-2.18584	-1.08853
68299589	chr14:68299589:G:A	2.37271e-66	-1.31236e-09	-1.10143	3.4333e-17	-1.31236e-09	-1.11894	2.72996e-09	-1.31236e-09	-1.18666
68300094	chr14:68300094:G:A	2.34965e-66	-2.25005	1.13885	1.9052e-17	-2.68094	0.973063	3.50881e-09	-2.3244	1.38873
68300445	chr14:68300445:A:G	2.49866e-66	-1.31236e-09	-1.04971	3.65035e-17	-1.31236e-09	-1.05764	3.26177e-09	-1.31236e-09	-1.00867
68300823	chr14:68300823:A:C	1.98358e-66	-1.31236e-09	-1.28056	2.93772e-17	-1.31236e-09	-1.27483	2.41387e-09	-1.31236e-09	-1.30971
68301255	chr14:68301255:G:T	7.99073e-67	-1.26653	-0.923231	2.66015e-18	-2.74924	-0.927425	3.57052e-10	-2.19827	-1.02255
68301560	chr14:68301560:A:G	1.92173e-66	-1.31236e-09	-1.31223	2.82148e-17	-1.31236e-09	-1.3152	2.39866e-09	-1.31236e-09	-1.31603
68302111	chr14:68302111:C:G	2.08821e-66	-1.31236e-09	-1.22915	3.03687e-17	-1.31236e-09	-1.24164	2.48584e-09	-1.31236e-09	-1.28033
68302167	chr14:68302167:G:A	2.54717e-65	-1.31236e-09	1.2721	3.74083e-16	-1.31236e-09	1.26943	5.21028e-08	-1.31236e-09	1.76228
68302465	chr14:68302465:A:G	1.66815e-67	-2.44006	-1.31628	2.07628e-18	-2.60706	-1.31742	3.91241e-09	0.377124	-1.20391
68302478	chr14:68302478:C:T	1.69998e-66	-0.281647	-1.1532	2.32346e-18	-2.63994	-1.17205	1.76848e-10	-2.6599	-1.26351
68302482	chr14:68302482:C:T	1.88773e-66	-1.33009	-3.24751e-10	7.72792e-18	-2.61021	-3.24751e-10	6.26493e-10	-2.65856	-3.24751e-10
68302556	chr14:68302556:A:G	5.43788e-66	-1.31236e-09	-0.272074	8.01898e-17	-1.31236e-09	-0.270655	9.02688e-09	-1.31236e-09	0.0092648
68302746	chr14:68302746:C:G	2.4559e-66	-1.31236e-09	-1.06697	3.58978e-17	-1.31236e-09	-1.07437	3.20074e-09	-1.31236e-09	-1.02756
68302793	chr14:68302793:C:T	2.4559e-66	-1.31236e-09	-1.06697	3.58978e-17	-1.31236e-09	-1.07437	3.20074e-09	-1.31236e-09	-1.02756
68302993	chr14:68302993:A:C	4.62092e-67	-1.85124	-0.886215	3.63201e-18	-2.46831	-0.896949	2.48527e-10	-2.58794	-0.995205
68303107	chr14:68303107:G:A	2.64457e-66	-1.31236e-09	-0.992953	3.90641e-17	-1.31236e-09	-0.989846	3.78475e-09	-1.31236e-09	-0.859961
68303328	chr14:68303328:G:A	1.97411e-66	-1.31236e-09	-1.28534	2.87717e-17	-1.31236e-09	-1.29566	2.42229e-09	-1.31236e-09	-1.30623
68303981	chr14:68303981:A:C	1.72981e-67	-2.57065	-1.14938	2.85573e-18	-2.46068	-1.14504	9.06513e-09	0.860124	-0.846631
68304102	chr14:68304102:G:A	8.08175e-67	-1.16708	-1.01136	3.5242e-18	-2.35752	-1.03788	1.63834e-10	-2.76259	-1.23726
68304710	chr14:68304710:G:A	3.0659e-66	-1.31236e-09	-0.845122	4.45847e-17	-1.31236e-09	-0.857659	5.6299e-09	-1.31236e-09	-0.46285
68304725	chr14:68304725:G:A	1.2622e-65	-1.31236e-09	0.569981	1.86792e-16	-1.31236e-09	0.574944	2.31523e-08	-1.31236e-09	0.951153
68304729	chr14:68304729:C:T	1.91042e-66	-1.31236e-09	-1.31814	2.81383e-17	-1.31236e-09	-1.31792	2.39651e-09	-1.31236e-09	-1.31693
68304733	chr14:68304733:A:G	4.98951e-67	-1.75551	-0.905202	3.81757e-18	-2.39951	-0.915926	2.36139e-10	-2.62307	-1.01121
68304976	chr14:68304976:C:A	1.97463e-66	-1.31236e-09	-1.28508	2.91961e-17	-1.31236e-09	-1.28102	2.5001e-09	-1.31236e-09	-1.27461
68305546	chr14:68305546:T:G	1.94122e-66	-1.31236e-09	-1.30215	2.86225e-17	-1.31236e-09	-1.30086	2.45611e-09	-1.31236e-09	-1.29236
68305853	chr14:68305853:T:C	1.96606e-66	-1.31236e-09	-1.28943	2.87487e-17	-1.31236e-09	-1.29646	2.39842e-09	-1.31236e-09	-1.31613
68305893	chr14:68305893:A:G	8.38635e-67	-1.12831	-1.01314	3.53281e-18	-2.35306	-1.0399	1.63013e-10	-2.76696	-1.2379
68306006	chr14:68306006:G:A	1.94247e-66	-1.31236e-09	-1.3015	2.84562e-17	-1.31236e-09	-1.30668	2.39348e-09	-1.31236e-09	-1.3182
68306273	chr14:68306273:A:G	2.72579e-66	-1.31236e-09	-0.962704	4.02434e-17	-1.31236e-09	-0.960103	3.92446e-09	-1.31236e-09	-0.823714
68306581	chr14:68306581:C:G	1.0266e-66	-0.672107	-1.26711	3.7419e-18	-2.06464	-1.27081	1.48885e-10	-2.77791	-1.31761
68306636	chr14:68306636:G:A	1.01771e-66	-0.678142	-1.26976	3.7203e-18	-2.06788	-1.27336	1.48894e-10	-2.77818	-1.31728
68306863	chr14:68306863:G:C	9.15476e-67	-2.47167	0.417897	9.16431e-18	-2.76528	0.325548	4.15708e-10	-2.61812	-0.45059
68307456	chr14:68307456:T:G	2.97857e-66	-1.31236e-09	-0.874021	4.35337e-17	-1.31236e-09	-0.881515	3.253e-09	-1.31236e-09	-1.01137
68307515	chr14:68307515:C:T	1.94559e-66	-1.31236e-09	-1.2999	2.84701e-17	-1.31236e-09	-1.3062	6.24635e-09	-1.31236e-09	-0.358944
68307554	chr14:68307554:G:T	1.98508e-66	-1.31236e-09	-1.2798	2.89584e-17	-1.31236e-09	-1.28919	7.05948e-09	-1.31236e-09	-0.23657
68307614	chr14:68307614:T:A	2.50838e-65	-1.31236e-09	1.25676	3.69088e-16	-1.31236e-09	1.25599	5.15384e-08	-1.31236e-09	1.75139
68308135	chr14:68308135:T:C	2.00378e-66	-1.31236e-09	-1.27043	2.92467e-17	-1.31236e-09	-1.27928	2.42123e-09	-1.31236e-09	-1.30666
68308137	chr14:68308137:T:G	1.01473e-66	-0.654388	-1.29645	3.47209e-18	-2.11104	-1.29925	1.50494e-10	-2.78039	-1.30438
68308399	chr14:68308399:A:G	6.26673e-67	-2.43279	-3.24751e-10	2.47493e-17	-1.44625	-3.24751e-10	8.98945e-10	-2.29748	-3.24751e-10
68308588	chr14:68308588:AAC:A	2.18143e-66	-1.31236e-09	-1.18548	3.26539e-17	-1.31236e-09	-1.16909	2.51144e-09	-1.31236e-09	-1.27009
68309037	chr14:68309037:T:C	1.91354e-66	-1.31236e-09	-1.31651	2.81378e-17	-1.31236e-09	-1.31794	2.45785e-09	-1.31236e-09	-1.29165
68309343	chr14:68309343:T:C	1.03743e-66	-0.629287	-1.29943	3.50563e-18	-2.09862	-1.30206	1.51004e-10	-2.77952	-1.30187
68309360	chr14:68309360:G:A	2.02067e-66	-1.31236e-09	-1.26203	2.94658e-17	-1.31236e-09	-1.27182	2.43185e-09	-1.31236e-09	-1.30229
68309453	chr14:68309453:G:A	1.1053e-66	-0.848183	-1.01716	3.9216e-18	-2.23325	-1.0553	2.40609e-10	-2.7821	-0.833428
68309491	chr14:68309491:A:G	1.79031e-67	-2.55834	-1.12732	2.86877e-18	-2.47782	-1.12335	8.85152e-09	0.800871	-0.811224
68309551	chr14:68309551:A:G	1.96686e-66	-1.31236e-09	-1.28902	2.87273e-17	-1.31236e-09	-1.2972	6.72732e-09	-1.31236e-09	-0.284765
68309856	chr14:68309856:T:C	1.12079e-66	-1.85143	-3.24751e-10	7.91657e-18	-2.58609	-3.24751e-10	8.32851e-10	-2.37384	-3.24751e-10
68309960	chr14:68309960:A:T	2.51921e-66	-1.31236e-09	-1.04152	3.68171e-17	-1.31236e-09	-1.04909	3.27644e-09	-1.31236e-09	-1.00418
68310325	chr14:68310325:T:C	1.07885e-66	-0.898967	-0.990603	3.91147e-18	-2.26017	-1.03097	2.4896e-10	-2.78183	-0.799578
68310419	chr14:68310419:T:C	1.94318e-66	-1.31236e-09	-1.30114	2.87939e-17	-1.31236e-09	-1.29489	3.61094e-09	-1.31236e-09	-0.906974
68310488	chr14:68310488:T:G	4.9114e-67	-1.74773	-0.928757	3.59589e-18	-2.43612	-0.939139	2.37151e-10	-2.59892	-1.03108
68310714	chr14:68310714:G:A	3.72678e-66	-1.31236e-09	-0.649917	5.48769e-17	-1.31236e-09	-0.649958	2.93983e-09	-1.31236e-09	-1.11259
68311036	chr14:68311036:C:T	1.91597e-66	-1.31236e-09	-1.31524	2.82354e-17	-1.31236e-09	-1.31447	2.40986e-09	-1.31236e-09	-1.31137
68311045	chr14:68311045:G:A	6.81012e-66	-1.31236e-09	-0.0470534	1.00271e-16	-1.31236e-09	-0.0471739	1.05091e-08	-1.31236e-09	0.1613
68311157	chr14:68311157:T:C	7.02439e-66	-1.31236e-09	-0.0160748	1.03527e-16	-1.31236e-09	-0.0152173	1.08563e-08	-1.31236e-09	0.193807
68311414	chr14:68311414:C:T	4.05368e-66	-1.31236e-09	-0.565838	5.61293e-17	-1.31236e-09	-0.627392	8.01197e-09	-1.31236e-09	-0.110005
68311945	chr14:68311945:A:G	2.02103e-66	-1.31236e-09	-1.26185	2.9751e-17	-1.31236e-09	-1.26219	2.39378e-09	-1.31236e-09	-1.31807
68312264	chr14:68312264:C:T	7.87478e-67	-2.45498	0.250601	7.80843e-18	-2.76121	0.161363	3.70727e-10	-2.60658	-0.576653
68312685	chr14:68312685:A:G	1.96539e-66	-1.31236e-09	-1.28977	2.8709e-17	-1.31236e-09	-1.29784	6.69747e-09	-1.31236e-09	-0.289212
68312797	chr14:68312797:G:A	2.14871e-66	-1.31236e-09	-1.20059	3.21434e-17	-1.31236e-09	-1.18484	2.48552e-09	-1.31236e-09	-1.28046
68313802	chr14:68313802:A:G	2.00358e-66	-1.31236e-09	-1.27053	2.95404e-17	-1.31236e-09	-1.26929	2.55687e-09	-1.31236e-09	-1.25216
68314366	chr14:68314366:G:C	1.9621e-66	-1.31236e-09	-1.29145	2.86684e-17	-1.31236e-09	-1.29925	6.62026e-09	-1.31236e-09	-0.300808
68314742	chr14:68314742:C:T	1.95591e-66	-1.31236e-09	-1.29461	2.89341e-17	-1.31236e-09	-1.29003	2.40586e-09	-1.31236e-09	-1.31304
68314878	chr14:68314878:C:T	1.00078e-66	-0.695869	-1.26881	3.49181e-18	-2.13197	-1.27266	1.48401e-10	-2.78134	-1.31744
68315583	chr14:68315583:G:A	7.95813e-67	-1.15373	-1.04012	3.29843e-18	-2.39755	-1.06405	1.62501e-10	-2.75502	-1.253
68315600	chr14:68315600:C:T	9.39594e-67	-0.757751	-1.27002	3.39758e-18	-2.15809	-1.2739	1.48328e-10	-2.78198	-1.3173
68315713	chr14:68315713:A:G	2.81598e-66	-1.31236e-09	-0.930152	4.13903e-17	-1.31236e-09	-0.932004	4.30299e-09	-1.31236e-09	-0.731632
68315716	chr14:68315716:G:A	6.64586e-66	-1.31236e-09	-0.0714682	1.00979e-16	-1.31236e-09	-0.0401336	1.11009e-08	-1.31236e-09	0.216082
68315738	chr14:68315738:A:G	2.52514e-66	-1.31236e-09	-1.03917	3.59645e-17	-1.31236e-09	-1.07252	2.88998e-09	-1.31236e-09	-1.12969
68315887	chr14:68315887:C:T	1.03059e-66	-0.636671	-1.29866	3.48653e-18	-2.105	-1.30114	1.50462e-10	-2.77905	-1.30594
68316229	chr14:68316229:C:T	2.0209e-66	-1.31236e-09	-1.26192	2.98927e-17	-1.31236e-09	-1.25744	2.56837e-09	-1.31236e-09	-1.24767
68316557	chr14:68316557:T:C	8.92198e-67	-0.766581	-1.31295	3.2385e-18	-2.1656	-1.31434	1.53853e-10	-2.78207	-1.28063
68316703	chr14:68316703:G:A	2.28872e-66	-1.31236e-09	-1.13747	3.43646e-17	-1.31236e-09	-1.11802	2.58477e-09	-1.31236e-09	-1.24131
68317068	chr14:68317068:G:A	6.16148e-66	-1.31236e-09	-0.147145	9.09498e-17	-1.31236e-09	-0.144743	1.03784e-08	-1.31236e-09	0.148786
68317074	chr14:68317074:A:C	1.02693e-66	-0.647057	-1.29183	3.59359e-18	-2.08747	-1.28843	1.72919e-10	-2.77918	-1.16669
68317896	chr14:68317896:T:A	1.9571e-66	-1.31236e-09	-1.294	2.86037e-17	-1.31236e-09	-1.30151	6.5219e-09	-1.31236e-09	-0.315777
68318166	chr14:68318166:C:T	2.40709e-66	-1.31236e-09	-1.08704	3.53062e-17	-1.31236e-09	-1.09099	3.13589e-09	-1.31236e-09	-1.04803
68318182	chr14:68318182:G:A	5.76895e-67	-1.81691	-0.698644	4.32808e-18	-2.48005	-0.709879	2.83989e-10	-2.56655	-0.883215
68318360	chr14:68318360:G:A	7.28274e-67	-1.14817	-1.13437	3.02598e-18	-2.39189	-1.15592	1.5491e-10	-2.75934	-1.29651
68318433	chr14:68318433:C:CTA	3.93835e-66	-1.31236e-09	-0.5947	5.80068e-17	-1.31236e-09	-0.59449	4.30595e-09	-1.31236e-09	-0.730943
68318616	chr14:68318616:G:A	7.09322e-67	-2.50263	0.19372	7.33515e-18	-2.77064	0.108269	3.4868e-10	-2.64082	-0.603727
68318934	chr14:68318934:C:A	2.32272e-66	-1.31236e-09	-1.12272	3.36331e-17	-1.31236e-09	-1.13954	2.68232e-09	-1.31236e-09	-1.20426
68320070	chr14:68320070:T:C	4.43643e-67	-2.14123	-0.636968	3.85957e-18	-2.61934	-0.685156	2.76312e-10	-2.34832	-1.12885
68320080	chr14:68320080:G:A	1.00682e-66	-0.663581	-1.29508	3.57386e-18	-2.09433	-1.28707	1.78985e-10	-2.7808	-1.13059
68320276	chr14:68320276:A:G	1.0055e-66	-0.681177	-1.2788	3.58574e-18	-2.10374	-1.27435	1.78165e-10	-2.7803	-1.13569
68320289	chr14:68320289:A:G	5.02582e-67	-1.72054	-0.932918	2.71536e-18	-2.65154	-1.00458	4.26751e-10	-2.10383	-0.938671
68321164	chr14:68321164:A:C	7.17385e-67	-1.01431	-1.28329	2.83356e-18	-2.32193	-1.29159	1.51698e-10	-2.77243	-1.30438
68321290	chr14:68321290:C:T	4.04179e-67	-2.29425	-0.577109	3.8182e-18	-2.68616	-0.629114	2.5454e-10	-2.466	-1.09324
68322207	chr14:68322207:C:T	9.61118e-67	-0.734162	-1.27096	3.49272e-18	-2.1381	-1.26627	1.80873e-10	-2.78167	-1.11923
68322251	chr14:68322251:T:C	6.83242e-67	-1.07553	-1.27084	2.77418e-18	-2.35435	-1.28035	1.51556e-10	-2.76699	-1.31075
68322966	chr14:68322966:T:C	6.82938e-67	-1.07189	-1.27493	2.76196e-18	-2.35518	-1.28393	1.51792e-10	-2.76729	-1.30889
68323194	chr14:68323194:T:G	8.85621e-67	-0.802992	-1.28394	3.31985e-18	-2.17523	-1.2799	1.75886e-10	-2.7821	-1.14676
68323266	chr14:68323266:T:G	4.79265e-67	-2.16402	-0.536943	4.1933e-18	-2.63416	-0.587401	2.84786e-10	-2.37083	-1.07613
68323554	chr14:68323554:G:A	1.99195e-66	-1.31236e-09	-1.27635	2.90433e-17	-1.31236e-09	-1.28626	7.16835e-09	-1.31236e-09	-0.221266
68323580	chr14:68323580:C:T	4.06486e-67	-1.99827	-0.867398	3.29317e-18	-2.58688	-0.876317	2.80336e-10	-2.47925	-0.983457
68323653	chr14:68323653:G:A	1.94515e-66	-1.31236e-09	-1.30013	2.86794e-17	-1.31236e-09	-1.29887	2.46514e-09	-1.31236e-09	-1.28869
68323862	chr14:68323862:G:A	7.54002e-67	-0.972471	-1.27535	2.95401e-18	-2.28767	-1.28422	1.50748e-10	-2.77451	-1.30858
68324027	chr14:68324027:G:T	2.19467e-66	-1.31236e-09	-1.17943	3.1975e-17	-1.31236e-09	-1.19009	3.53795e-09	-1.31236e-09	-0.927394
68324069	chr14:68324069:A:G	5.08568e-67	-2.64162	-3.24751e-10	1.18946e-17	-2.17896	-3.24751e-10	8.42151e-10	-2.36274	-3.24751e-10
68324167	chr14:68324167:T:A	4.24297e-67	-2.32226	-0.50053	2.11861e-17	-1.10713	-0.49458	3.97899e-09	-0.50866	-0.301253
68324219	chr14:68324219:T:G	4.24109e-67	-2.33742	-0.485802	2.08904e-17	-1.13597	-0.479795	3.91124e-09	-0.542205	-0.284882
68324440	chr14:68324440:T:G	1.91136e-66	-1.31236e-09	-1.31765	2.81298e-17	-1.31236e-09	-1.31822	2.42096e-09	-1.31236e-09	-1.30678
68324927	chr14:68324927:C:T	4.45933e-67	-1.86361	-0.909442	2.65985e-18	-2.69534	-0.981441	3.91037e-10	-2.21426	-0.915639
68325313	chr14:68325313:C:T	4.09378e-66	-1.31236e-09	-0.555993	6.04028e-17	-1.31236e-09	-0.554015	4.45793e-09	-1.31236e-09	-0.696258
68325523	chr14:68325523:G:A	3.9711e-67	-2.39153	-0.497472	3.95736e-18	-2.72814	-0.551334	2.46248e-10	-2.54347	-1.04889
68325640	chr14:68325640:G:A	1.95556e-66	-1.31236e-09	-1.29479	2.85871e-17	-1.31236e-09	-1.30209	6.45978e-09	-1.31236e-09	-0.325347
68325836	chr14:68325836:C:G	2.19337e-66	-1.31236e-09	-1.18002	3.19571e-17	-1.31236e-09	-1.19066	3.53484e-09	-1.31236e-09	-0.928274
68326049	chr14:68326049:T:C	4.0306e-66	-1.31236e-09	-0.571547	5.74682e-17	-1.31236e-09	-0.603818	5.64009e-09	-1.31236e-09	-0.461041
68326145	chr14:68326145:A:G	4.92278e-67	-1.83143	-0.842746	2.838e-18	-2.69251	-0.919435	4.30604e-10	-2.19331	-0.8402
68326202	chr14:68326202:G:A	5.47173e-66	-1.31236e-09	-0.265868	8.10115e-17	-1.31236e-09	-0.26046	9.12658e-09	-1.31236e-09	0.0202496
68326209	chr14:68326209:G:A	7.31564e-67	-0.993811	-1.28422	2.85103e-18	-2.31519	-1.29218	1.51631e-10	-2.77353	-1.30372
68326346	chr14:68326346:A:G	4.82907e-66	-1.31236e-09	-0.390809	7.40689e-17	-1.31236e-09	-0.350055	2.85477e-09	-1.31236e-09	-1.14195
68326384	chr14:68326384:T:TA	3.91357e-66	-1.31236e-09	-0.601013	5.75254e-17	-1.31236e-09	-0.602825	3.03643e-09	-1.31236e-09	-1.08026
68326837	chr14:68326837:T:C	4.92687e-67	-1.81526	-0.858078	3.64742e-18	-2.49319	-0.867837	2.58202e-10	-2.57737	-0.967582
68326987	chr14:68326987:C:T	9.20198e-67	-0.754181	-1.29445	3.35354e-18	-2.15384	-1.29119	1.71671e-10	-2.78193	-1.17119
68327378	chr14:68327378:TG:T	5.51941e-67	-1.3387	-1.22108	2.38345e-18	-2.55052	-1.23598	1.62141e-10	-2.70032	-1.30991
68327714	chr14:68327714:G:A	1.9641e-66	-1.31236e-09	-1.29043	2.90205e-17	-1.31236e-09	-1.28705	2.4855e-09	-1.31236e-09	-1.28047
68327795	chr14:68327795:A:G	1.27683e-66	-2.12963	0.408549	9.11092e-18	-2.76158	0.316	4.59656e-10	-2.51864	-0.449582
68327805	chr14:68327805:A:G	7.86592e-67	-1.9152	-0.290305	4.99304e-18	-2.69513	-0.351876	3.41256e-10	-2.35256	-0.913506
68328307	chr14:68328307:A:G	2.19592e-66	-1.31236e-09	-1.17886	3.19925e-17	-1.31236e-09	-1.18955	3.54136e-09	-1.31236e-09	-0.926432
68328395	chr14:68328395:G:A	1.97512e-66	-1.31236e-09	-1.28483	2.88276e-17	-1.31236e-09	-1.29372	6.83381e-09	-1.31236e-09	-0.26906
68328492	chr14:68328492:G:A	3.01414e-67	-2.09276	-1.07197	2.32397e-18	-2.75813	-1.05365	2.94421e-10	-2.43691	-0.976778
68328992	chr14:68328992:G:A	7.31665e-67	-2.27528	-0.00261939	3.81119e-17	-1.02217	0.00764179	7.74907e-09	-0.409185	0.265816
68329162	chr14:68329162:C:T	6.82627e-67	-1.91392	-0.433349	4.35173e-18	-2.69409	-0.490388	3.12513e-10	-2.35144	-1.00261
68329181	chr14:68329181:T:C	4.41281e-66	-1.31236e-09	-0.480951	6.5055e-17	-1.31236e-09	-0.479817	4.78897e-09	-1.31236e-09	-0.624626
68329313	chr14:68329313:A:G	2.13896e-66	-1.31236e-09	-1.20514	3.04632e-17	-1.31236e-09	-1.23853	2.42402e-09	-1.31236e-09	-1.30551
68329458	chr14:68329458:A:G	3.55085e-67	-1.77392	-1.22694	2.57796e-18	-2.49329	-1.21476	1.91372e-10	-2.52757	-1.31691
68329717	chr14:68329717:C:T	1.39707e-66	-1.63108	-3.24751e-10	1.24835e-17	-2.13064	-3.24751e-10	1.42423e-09	-1.83731	-3.24751e-10
68329748	chr14:68329748:G:A	1.10269e-66	-0.576338	-1.29137	3.72627e-18	-2.05172	-1.28793	1.73751e-10	-2.7762	-1.16487
68329887	chr14:68329887:C:T	3.86349e-66	-1.31236e-09	-0.613892	5.67407e-17	-1.31236e-09	-0.616559	3.01518e-09	-1.31236e-09	-1.08728
68330082	chr14:68330082:C:T	1.08626e-66	-0.634299	-1.24842	2.92371e-18	-2.32197	-1.26023	1.48524e-10	-2.78044	-1.31752
68330213	chr14:68330213:A:G	1.20137e-66	-0.551304	-1.2307	3.08581e-18	-2.28398	-1.24425	1.482e-10	-2.78191	-1.31823
68330226	chr14:68330226:A:G	6.48603e-67	-2.3984	-3.24751e-10	6.97766e-18	-2.71234	-3.24751e-10	5.91528e-10	-2.71599	-3.24751e-10
68331154	chr14:68331154:G:A	6.79198e-67	-1.91679	-0.435515	4.33774e-18	-2.69494	-0.492753	3.11392e-10	-2.35383	-1.00381
68331229	chr14:68331229:G:T	3.66848e-66	-1.31236e-09	-0.665684	5.39032e-17	-1.31236e-09	-0.667861	2.9285e-09	-1.31236e-09	-1.11645
68331831	chr14:68331831:G:A	2.45584e-66	-1.31236e-09	-1.06699	3.60158e-17	-1.31236e-09	-1.07109	3.43354e-09	-1.31236e-09	-0.957351
68331935	chr14:68331935:TAAC:T	7.17245e-67	-1.90694	-0.390858	4.5478e-18	-2.69149	-0.448917	3.22355e-10	-2.34591	-0.977132
68331960	chr14:68331960:T:C	2.19529e-66	-1.31236e-09	-1.17915	3.19831e-17	-1.31236e-09	-1.18984	3.53985e-09	-1.31236e-09	-0.926857
68331966	chr14:68331966:T:C	1.91082e-66	-1.31236e-09	-1.31793	2.81466e-17	-1.31236e-09	-1.31763	2.39865e-09	-1.31236e-09	-1.31604
68332188	chr14:68332188:A:C	4.36928e-66	-1.31236e-09	-0.490864	6.68403e-17	-1.31236e-09	-0.452744	2.77091e-09	-1.31236e-09	-1.17176
68332312	chr14:68332312:T:C	4.30088e-67	-2.30698	-0.502247	2.1568e-17	-1.08922	-0.49462	4.09025e-09	-0.483392	-0.298943
68332385	chr14:68332385:A:T	5.85012e-67	-1.26169	-1.23989	2.59903e-18	-2.46627	-1.23364	1.98769e-10	-2.74547	-1.06109
68333062	chr14:68333062:G:C	3.09269e-66	-1.31236e-09	-0.836421	4.48612e-17	-1.31236e-09	-0.851476	5.64325e-09	-1.31236e-09	-0.460482
68333070	chr14:68333070:A:C	1.59618e-66	-0.261779	-1.23607	3.82123e-18	-2.09123	-1.22325	2.10252e-10	-2.74383	-1.00656
68333142	chr14:68333142:G:A	1.30825e-66	-0.469817	-1.22696	3.36659e-18	-2.23755	-1.2036	1.57326e-10	-2.77895	-1.26143
68333275	chr14:68333275:CTG:C	7.86257e-67	-2.29053	0.084598	3.95164e-17	-1.06991	0.0915721	8.0046e-09	-0.460399	0.349474
68333460	chr14:68333460:C:T	2.5805e-66	-1.31236e-09	-1.01748	3.89401e-17	-1.31236e-09	-0.993025	2.81587e-09	-1.31236e-09	-1.15567
68333537	chr14:68333537:T:C	2.66581e-66	-1.31236e-09	-0.984954	3.83664e-17	-1.31236e-09	-1.00787	2.87798e-09	-1.31236e-09	-1.13385
68333676	chr14:68333676:G:A	1.08888e-66	-0.65558	-1.22473	3.83344e-18	-2.09312	-1.21817	1.97424e-10	-2.77923	-1.03411
68334085	chr14:68334085:T:C	1.02548e-66	-1.49728	-0.443023	6.82789e-18	-2.27364	-0.460396	3.43459e-10	-2.69403	-0.565597
68334428	chr14:68334428:G:A	5.092e-67	-1.3449	-1.29548	1.45852e-17	-0.685028	-1.29002	1.66705e-09	-0.38438	-1.29551
68334471	chr14:68334471:G:T	1.91095e-66	-1.31236e-09	-1.31786	2.8172e-17	-1.31236e-09	-1.31672	2.54455e-09	-1.31236e-09	-1.25699
68334509	chr14:68334509:A:G	6.07059e-67	-1.53157	-0.933019	4.05895e-18	-2.31331	-0.940819	2.19074e-10	-2.67812	-1.03116
68334884	chr14:68334884:ATATT:A	2.95764e-66	-1.31236e-09	-0.88107	4.3566e-17	-1.31236e-09	-0.880774	3.32682e-09	-1.31236e-09	-0.988924
68334974	chr14:68334974:A:T	1.23973e-67	-2.76845	-1.2847	2.49293e-18	-2.44966	-1.29193	1.67734e-10	-2.66273	-1.31358
68335705	chr14:68335705:T:C	9.80758e-67	-1.52511	-0.459781	6.57056e-18	-2.29498	-0.477471	3.40788e-10	-2.68631	-0.581125
68336215	chr14:68336215:T:C	6.84641e-66	-1.31236e-09	-0.0417378	1.00696e-16	-1.31236e-09	-0.0429438	1.05778e-08	-1.31236e-09	0.167818
68336442	chr14:68336442:G:A	1.94117e-66	-1.31236e-09	-1.30217	2.84157e-17	-1.31236e-09	-1.30811	6.12872e-09	-1.31236e-09	-0.377957
68336576	chr14:68336576:A:ATTC	2.19784e-66	-1.31236e-09	-1.17799	3.20191e-17	-1.31236e-09	-1.18872	3.54652e-09	-1.31236e-09	-0.924975
68336957	chr14:68336957:C:T	5.34003e-66	-1.31236e-09	-0.290231	8.28114e-17	-1.31236e-09	-0.238484	2.97114e-09	-1.31236e-09	-1.102
68337020	chr14:68337020:T:C	3.4595e-66	-1.31236e-09	-0.724338	5.09535e-17	-1.31236e-09	-0.724138	3.81324e-09	-1.31236e-09	-0.852461
68337968	chr14:68337968:TG:T	3.25081e-66	-1.31236e-09	-0.786559	4.78839e-17	-1.31236e-09	-0.786272	3.61352e-09	-1.31236e-09	-0.906261
68338098	chr14:68338098:T:A	2.46698e-66	-1.31236e-09	-1.06247	3.71449e-17	-1.31236e-09	-1.04022	2.72555e-09	-1.31236e-09	-1.18827
68338185	chr14:68338185:C:T	3.8654e-66	-1.31236e-09	-0.613399	5.56752e-17	-1.31236e-09	-0.635515	5.70793e-09	-1.31236e-09	-0.449086
68338606	chr14:68338606:T:A	1.00921e-66	-0.64564	-1.31065	3.48296e-18	-2.09509	-1.31208	1.5219e-10	-2.78058	-1.29299
68339489	chr14:68339489:G:A	3.28948e-66	-1.31236e-09	-0.774734	4.69021e-17	-1.31236e-09	-0.806988	4.5907e-09	-1.31236e-09	-0.666908
68339660	chr14:68339660:C:A	4.23294e-66	-1.31236e-09	-0.522567	6.26848e-17	-1.31236e-09	-0.516931	4.66575e-09	-1.31236e-09	-0.650694
68340285	chr14:68340285:G:A	2.13111e-66	-1.31236e-09	-1.20882	3.13887e-17	-1.31236e-09	-1.2086	2.42779e-09	-1.31236e-09	-1.30396
68340324	chr14:68340324:G:A	1.93863e-66	-1.31236e-09	-1.30348	2.87158e-17	-1.31236e-09	-1.2976	3.64294e-09	-1.31236e-09	-0.89815
68340334	chr14:68340334:T:C	3.84165e-66	-1.31236e-09	-0.619561	5.66601e-17	-1.31236e-09	-0.61798	4.20439e-09	-1.31236e-09	-0.754813
68340415	chr14:68340415:A:G	1.05974e-66	-0.686212	-1.22123	3.71487e-18	-2.12827	-1.21444	1.98125e-10	-2.78101	-1.02879
68340581	chr14:68340581:T:C	1.21087e-66	-0.58716	-1.18696	4.07708e-18	-2.07051	-1.17916	2.14861e-10	-2.77731	-0.951402
68341578	chr14:68341578:TC:T	1.9864e-66	-1.31236e-09	-1.27914	2.9003e-17	-1.31236e-09	-1.28765	2.40904e-09	-1.31236e-09	-1.31171
68341681	chr14:68341681:T:C	1.64958e-67	-2.48804	-1.27949	2.24784e-18	-2.56922	-1.27586	4.09375e-09	0.51369	-1.29517
68341682	chr14:68341682:G:A	2.42023e-66	-1.31236e-09	-1.0816	3.54412e-17	-1.31236e-09	-1.08718	3.14545e-09	-1.31236e-09	-1.04498
68341874	chr14:68341874:A:T	1.96526e-66	-1.31236e-09	-1.28984	2.87324e-17	-1.31236e-09	-1.29703	2.39977e-09	-1.31236e-09	-1.31557
68341922	chr14:68341922:C:T	3.42462e-66	-1.31236e-09	-0.734471	5.05657e-17	-1.31236e-09	-0.731777	3.84937e-09	-1.31236e-09	-0.843031
68342107	chr14:68342107:A:G	9.41463e-67	-0.713237	-1.31255	3.36266e-18	-2.12848	-1.31384	1.52547e-10	-2.78175	-1.28947
68342730	chr14:68342730:T:TA	1.03243e-66	-0.6229	-1.31065	3.54714e-18	-2.07676	-1.31215	1.52301e-10	-2.77953	-1.2933
68342748	chr14:68342748:G:A	1.95068e-66	-1.31236e-09	-1.29728	2.85509e-17	-1.31236e-09	-1.30336	2.39535e-09	-1.31236e-09	-1.31741
68342847	chr14:68342847:T:A	1.10247e-66	-0.670116	-1.1978	3.86035e-18	-2.1142	-1.19009	2.06324e-10	-2.78037	-0.988883
68343093	chr14:68343093:A:C	4.62255e-67	-1.74995	-0.987155	3.35895e-18	-2.44867	-0.994747	2.24553e-10	-2.59767	-1.08691
68343122	chr14:68343122:ATACT:A	1.01743e-66	-0.633666	-1.31451	3.5025e-18	-2.08609	-1.31549	1.53596e-10	-2.78003	-1.28434
68343427	chr14:68343427:G:A	5.11896e-67	-2.30196	-0.333136	2.54536e-17	-1.09152	-0.326677	4.97246e-09	-0.486396	-0.100632
68343500	chr14:68343500:G:T	1.09014e-66	-0.642002	-1.23715	3.76327e-18	-2.0987	-1.23106	1.93165e-10	-2.77956	-1.05559
68344522	chr14:68344522:C:G	4.18577e-67	-1.92841	-0.90795	2.60333e-18	-2.71825	-0.980013	3.70635e-10	-2.27027	-0.913209
68344579	chr14:68344579:G:A	1.91058e-66	-1.31236e-09	-1.31806	2.81414e-17	-1.31236e-09	-1.31781	2.3978e-09	-1.31236e-09	-1.31639
68344779	chr14:68344779:C:T	3.59154e-66	-1.31236e-09	-0.686882	5.30352e-17	-1.31236e-09	-0.684095	4.0192e-09	-1.31236e-09	-0.79986
68345215	chr14:68345215:T:C	4.16995e-66	-1.31236e-09	-0.537559	6.44387e-17	-1.31236e-09	-0.489337	3.65515e-09	-1.31236e-09	-0.894806
68345613	chr14:68345613:C:G	1.07207e-66	-0.673534	-1.22234	3.74081e-18	-2.12027	-1.21548	1.97974e-10	-2.78072	-1.02984
68345763	chr14:68345763:C:T	1.96575e-66	-1.31236e-09	-1.28959	2.87377e-17	-1.31236e-09	-1.29684	2.40015e-09	-1.31236e-09	-1.31541
68345817	chr14:68345817:C:T	3.2458e-66	-1.31236e-09	-0.788101	4.96529e-17	-1.31236e-09	-0.749993	3.33572e-09	-1.31236e-09	-0.986254
68345945	chr14:68345945:T:C	9.96071e-67	-0.657242	-1.31216	3.45912e-18	-2.10059	-1.31345	1.52556e-10	-2.78082	-1.29035
68345953	chr14:68345953:C:T	4.20683e-67	-1.93849	-0.892848	2.63296e-18	-2.72093	-0.966009	3.77304e-10	-2.27469	-0.890961
68346150	chr14:68346150:T:C	2.29977e-66	-1.31236e-09	-1.13265	3.32836e-17	-1.31236e-09	-1.14999	2.62837e-09	-1.31236e-09	-1.22458
68346315	chr14:68346315:C:T	9.99923e-67	-0.653696	-1.31184	3.47082e-18	-2.09747	-1.31319	1.52499e-10	-2.78066	-1.29088
68346398	chr14:68346398:T:C	1.64917e-67	-2.45136	-1.31642	2.11001e-18	-2.59224	-1.31612	4.17788e-09	0.410539	-1.17168
68346618	chr14:68346618:A:G	2.18657e-66	-1.31236e-09	-1.18313	3.27463e-17	-1.31236e-09	-1.16626	3.32681e-09	-1.31236e-09	-0.988928
68347701	chr14:68347701:C:T	1.9661e-66	-1.31236e-09	-1.28941	2.86326e-17	-1.31236e-09	-1.3005	2.40559e-09	-1.31236e-09	-1.31315
68347703	chr14:68347703:C:T	3.81799e-66	-1.31236e-09	-0.625738	5.72731e-17	-1.31236e-09	-0.607219	4.07928e-09	-1.31236e-09	-0.78502
68347847	chr14:68347847:G:A	1.9132e-66	-1.31236e-09	-1.31669	2.81906e-17	-1.31236e-09	-1.31606	2.4049e-09	-1.31236e-09	-1.31343
68347930	chr14:68347930:A:G	4.7127e-67	-1.7159	-1.00188	3.25632e-18	-2.46625	-1.0082	2.11469e-10	-2.60868	-1.13594
68348382	chr14:68348382:C:T	4.01306e-67	-1.92298	-0.955517	2.4935e-18	-2.71778	-1.02359	3.34238e-10	-2.27233	-1.01451
68348544	chr14:68348544:G:A	9.27071e-67	-0.765545	-1.27564	3.29922e-18	-2.18968	-1.27168	1.78154e-10	-2.782	-1.13405
68348653	chr14:68348653:A:G	1.98942e-66	-1.31236e-09	-1.27762	2.89006e-17	-1.31236e-09	-1.29119	2.41875e-09	-1.31236e-09	-1.30769
68348666	chr14:68348666:G:A	1.94607e-66	-1.31236e-09	-1.29965	2.85991e-17	-1.31236e-09	-1.30168	2.63228e-09	-1.31236e-09	-1.22309
68348669	chr14:68348669:G:C	2.19157e-66	-1.31236e-09	-1.18084	3.19513e-17	-1.31236e-09	-1.19084	3.53798e-09	-1.31236e-09	-0.927386
68348788	chr14:68348788:G:A	1.68557e-67	-2.42811	-1.31783	2.05663e-18	-2.61713	-1.31685	3.48005e-09	0.305662	-1.24956
68348792	chr14:68348792:A:G	1.70355e-67	-2.41885	-1.31648	2.04508e-18	-2.62483	-1.31478	3.33991e-09	0.27561	-1.26061
68348796	chr14:68348796:G:A	1.68895e-67	-2.42643	-1.31751	2.054e-18	-2.61894	-1.31632	3.45429e-09	0.301623	-1.25295
68349617	chr14:68349617:C:T	3.01586e-66	-1.31236e-09	-0.861579	4.33347e-17	-1.31236e-09	-0.886096	3.15334e-09	-1.31236e-09	-1.04248
68349927	chr14:68349927:T:G	3.82429e-66	-1.31236e-09	-0.624091	5.54998e-17	-1.31236e-09	-0.638672	4.71128e-09	-1.31236e-09	-0.640982
68349929	chr14:68349929:C:G	1.91252e-66	-1.31236e-09	-1.31704	2.81835e-17	-1.31236e-09	-1.31631	2.39807e-09	-1.31236e-09	-1.31628
68350397	chr14:68350397:C:T	2.65981e-66	-1.31236e-09	-0.987209	4.04259e-17	-1.31236e-09	-0.955581	3.07258e-09	-1.31236e-09	-1.06842
68351212	chr14:68351212:T:A	1.92055e-66	-1.31236e-09	-1.31285	2.82445e-17	-1.31236e-09	-1.31415	2.40024e-09	-1.31236e-09	-1.31537
68351632	chr14:68351632:C:T	2.02895e-66	-1.31236e-09	-1.25795	2.9751e-17	-1.31236e-09	-1.26219	2.40545e-09	-1.31236e-09	-1.3132
68352517	chr14:68352517:T:C	1.91356e-67	-2.72764	-0.891439	1.41941e-17	-1.12649	-0.87574	1.4617e-08	1.6908	-1.19955
68352729	chr14:68352729:T:A	3.0173e-66	-1.31236e-09	-0.8611	4.4203e-17	-1.31236e-09	-0.866258	3.05484e-09	-1.31236e-09	-1.07422
68352924	chr14:68352924:A:G	5.264e-67	-2.60716	-3.24751e-10	6.523e-18	-2.77972	-3.24751e-10	5.62691e-10	-2.76597	-3.24751e-10
68352934	chr14:68352934:T:A	2.00957e-66	-1.31236e-09	-1.26754	2.94561e-17	-1.31236e-09	-1.27215	2.59759e-09	-1.31236e-09	-1.23636
68353308	chr14:68353308:T:C	6.29272e-66	-1.31236e-09	-0.126069	8.58231e-17	-1.31236e-09	-0.202762	1.23136e-08	-1.31236e-09	0.319766
68353353	chr14:68353353:C:T	1.20025e-67	-2.77416	-1.31136	2.47783e-18	-2.44551	-1.30216	3.03535e-10	-2.08961	-1.29359
68353418	chr14:68353418:A:G	2.58692e-66	0.278676	-1.29367	1.77612e-18	-2.78118	-1.29944	1.8034e-10	-2.62183	-1.28202
68353419	chr14:68353419:T:G	3.51389e-67	-2.58492	-0.426406	4.6228e-18	-2.78093	-0.343119	5.64536e-10	-2.76935	0.00665332
68353433	chr14:68353433:G:A	3.50409e-66	-0.762244	0.0507129	1.31033e-17	-2.13254	0.0503579	3.39233e-09	-1.26212	0.292697
68353651	chr14:68353651:C:T	1.91025e-66	-1.31236e-09	-1.31823	2.81322e-17	-1.31236e-09	-1.31814	2.42821e-09	-1.31236e-09	-1.30379
68353803	chr14:68353803:T:G	4.32647e-67	-1.48959	-1.31371	2.20155e-18	-2.5501	-1.31579	3.01915e-10	-2.33728	-1.05127
68353924	chr14:68353924:A:G	1.91981e-66	-1.31236e-09	-1.31324	2.82993e-17	-1.31236e-09	-1.31221	2.40888e-09	-1.31236e-09	-1.31178
68354256	chr14:68354256:TGCCA:T	2.51031e-66	-1.31236e-09	-1.04506	3.8101e-17	-1.31236e-09	-1.01481	2.82338e-09	-1.31236e-09	-1.15301
68354456	chr14:68354456:A:G	2.92149e-66	-1.31236e-09	-0.893369	4.43347e-17	-1.31236e-09	-0.863283	3.10742e-09	-1.31236e-09	-1.05715
68355251	chr14:68355251:A:G	2.05608e-66	-1.31236e-09	-1.24466	3.05357e-17	-1.31236e-09	-1.23615	2.49882e-09	-1.31236e-09	-1.27512
68355362	chr14:68355362:C:T	8.17803e-66	-1.31236e-09	0.135988	1.23416e-16	-1.31236e-09	0.16051	1.51421e-08	-1.31236e-09	0.526536
68355511	chr14:68355511:G:A	2.48704e-66	-1.31236e-09	-1.05437	3.80761e-17	-1.31236e-09	-1.01546	2.83249e-09	-1.31236e-09	-1.14979
68355795	chr14:68355795:T:C	7.96584e-66	-1.31236e-09	0.109699	1.19929e-16	-1.31236e-09	0.131849	1.46996e-08	-1.31236e-09	0.49688
68356094	chr14:68356094:T:C	1.98697e-66	-1.31236e-09	-1.27885	2.8975e-17	-1.31236e-09	-1.28862	2.61341e-09	-1.31236e-09	-1.23029
68356138	chr14:68356138:T:A	1.49311e-66	-1.5646	-3.24751e-10	2.05064e-16	0.668273	-3.24751e-10	7.18396e-09	-0.219091	-3.24751e-10
68356267	chr14:68356267:C:T	3.49905e-66	0.452551	-1.16552	2.02927e-18	-2.78203	-1.16534	3.21928e-10	-2.64768	-0.676691
68356341	chr14:68356341:G:A	4.4947e-66	-1.31236e-09	-0.462565	6.18101e-17	-1.31236e-09	-0.530984	7.92174e-09	-1.31236e-09	-0.121331
68356402	chr14:68356402:C:T	2.08143e-67	-2.78034	-0.754646	8.64817e-18	-1.76346	-0.734244	5.14677e-09	0.571281	-1.12385
68356832	chr14:68356832:A:C	2.04111e-66	-1.31236e-09	-1.25197	2.91833e-17	-1.31236e-09	-1.28145	2.47755e-09	-1.31236e-09	-1.28367
68356891	chr14:68356891:G:T	4.4245e-66	-1.31236e-09	-0.478305	6.08619e-17	-1.31236e-09	-0.546443	7.81128e-09	-1.31236e-09	-0.135373
68356915	chr14:68356915:G:A	9.69106e-67	-1.99684	-3.24751e-10	2.64642e-17	-1.37926	-3.24751e-10	7.85703e-09	-0.129533	-3.24751e-10
68357248	chr14:68357248:T:C	5.07496e-67	-1.45118	-1.19255	2.5032e-18	-2.5329	-1.20458	3.86477e-10	-2.28108	-0.860544
68357304	chr14:68357304:T:G	8.89029e-67	-2.08309	-3.24751e-10	2.35868e-17	-1.49436	-3.24751e-10	6.74348e-09	-0.282366	-3.24751e-10
68357381	chr14:68357381:G:A	2.06598e-66	-1.31236e-09	-1.23986	3.06466e-17	-1.31236e-09	-1.23253	2.54677e-09	-1.31236e-09	-1.25612
68357740	chr14:68357740:C:CT	3.40926e-67	-1.86431	-1.17724	9.80054e-18	-1.21769	-1.15493	2.81496e-09	0.0545544	-1.21055
68359104	chr14:68359104:G:T	5.20606e-67	-2.61822	-3.24751e-10	6.50747e-18	-2.7821	-3.24751e-10	6.12066e-10	-2.68186	-3.24751e-10
68359429	chr14:68359429:G:T	8.07753e-66	-1.31236e-09	0.123624	1.21727e-16	-1.31236e-09	0.146727	1.49256e-08	-1.31236e-09	0.512137
68359524	chr14:68359524:C:T	5.48577e-66	-1.31236e-09	-0.263305	7.50577e-17	-1.31236e-09	-0.336793	9.98218e-09	-1.31236e-09	0.109859
68359548	chr14:68359548:C:T	1.96872e-66	-1.31236e-09	-1.28808	2.86798e-17	-1.31236e-09	-1.29886	4.32875e-09	-1.31236e-09	-0.725662
68359587	chr14:68359587:A:G	2.51357e-66	-1.31236e-09	-1.04376	3.8517e-17	-1.31236e-09	-1.00395	2.8597e-09	-1.31236e-09	-1.14022
68359609	chr14:68359609:G:A	2.81363e-67	-2.60131	-0.632259	3.72072e-18	-2.78158	-0.559556	4.35699e-10	-2.77242	-0.249324
68359802	chr14:68359802:C:T	4.52234e-67	-1.47391	-1.28511	2.26322e-18	-2.55049	-1.28777	3.36051e-10	-2.30067	-0.980767
68359964	chr14:68359964:C:T	1.99549e-66	-1.31236e-09	-1.27457	2.96536e-17	-1.31236e-09	-1.26547	2.39912e-09	-1.31236e-09	-1.31584
68360006	chr14:68360006:T:C	7.90447e-66	-1.31236e-09	0.101966	1.18867e-16	-1.31236e-09	0.122957	1.45107e-08	-1.31236e-09	0.483946
68360114	chr14:68360114:G:A	8.17032e-67	-2.16754	-3.24751e-10	2.10584e-17	-1.60775	-3.24751e-10	5.74279e-09	-0.442996	-3.24751e-10
68360455	chr14:68360455:A:G	2.73006e-66	-1.31236e-09	-0.961139	3.98033e-17	-1.31236e-09	-0.971102	3.09045e-09	-1.31236e-09	-1.06263
68360600	chr14:68360600:C:G	2.69625e-67	-2.61611	-0.660077	3.61421e-18	-2.7821	-0.588072	4.17803e-10	-2.77613	-0.287559
68360665	chr14:68360665:T:G	4.45301e-67	-2.77447	-3.24751e-10	6.80243e-18	-2.73777	-3.24751e-10	7.43851e-10	-2.48686	-3.24751e-10
68360758	chr14:68360758:A:G	4.70555e-67	-1.44278	-1.27653	2.29234e-18	-2.54197	-1.2835	3.1287e-10	-2.31347	-1.03944
68360811	chr14:68360811:A:G	4.19283e-66	-1.31236e-09	-0.532086	5.89719e-17	-1.31236e-09	-0.577989	6.24506e-09	-1.31236e-09	-0.359151
68360855	chr14:68360855:T:C	2.42299e-66	-1.31236e-09	-1.08046	3.56936e-17	-1.31236e-09	-1.08008	3.17931e-09	-1.31236e-09	-1.03428
68360932	chr14:68360932:C:T	2.74571e-67	-2.61521	-0.642802	3.68056e-18	-2.7821	-0.569883	4.26998e-10	-2.77595	-0.26597
68360937	chr14:68360937:C:T	2.50095e-66	-1.31236e-09	-1.04879	3.82654e-17	-1.31236e-09	-1.0105	2.84676e-09	-1.31236e-09	-1.14476
68361106	chr14:68361106:T:C	9.32156e-66	-1.31236e-09	0.266868	1.4024e-16	-1.31236e-09	0.288307	1.7626e-08	-1.31236e-09	0.678433
68361254	chr14:68361254:G:A	5.52115e-66	-1.31236e-09	-0.256876	7.54282e-17	-1.31236e-09	-0.33187	1.00809e-08	-1.31236e-09	0.119705
68361441	chr14:68361441:C:T	6.33015e-67	-2.42272	-3.24751e-10	1.26275e-17	-2.11918	-3.24751e-10	9.98812e-10	-2.19213	-3.24751e-10
68361581	chr14:68361581:A:G	4.58626e-67	-1.4349	-1.31008	1.77928e-18	-2.76582	-1.31302	2.17931e-10	-2.46202	-1.2525
68361801	chr14:68361801:G:A	2.54767e-66	-1.31236e-09	-1.03028	3.72078e-17	-1.31236e-09	-1.03853	2.77515e-09	-1.31236e-09	-1.17024
68361951	chr14:68361951:C:G	3.41516e-66	-1.31236e-09	-0.737239	5.02448e-17	-1.31236e-09	-0.738143	5.85032e-09	-1.31236e-09	-0.424445
68362578	chr14:68362578:A:G	9.5033e-67	-1.43582	-0.580593	3.68817e-18	-2.76325	-0.586674	1.06988e-09	-2.45853	0.335135
68362756	chr14:68362756:A:G	2.21293e-66	-1.31236e-09	-1.17115	3.29157e-17	-1.31236e-09	-1.1611	2.69919e-09	-1.31236e-09	-1.19799
68362843	chr14:68362843:C:T	2.10762e-65	-1.31236e-09	1.08268	3.03686e-16	-1.31236e-09	1.06094	3.55841e-08	-1.31236e-09	1.38096
68363046	chr14:68363046:C:A	6.80724e-67	-1.03324	-1.31682	1.74214e-18	-2.78208	-1.31786	2.06395e-10	-2.54665	-1.22225
68363047	chr14:68363047:CT:C	1.82911e-67	-2.51841	-1.14581	3.10016e-18	-2.38235	-1.14124	4.51232e-10	-1.85904	-1.12768
68363646	chr14:68363646:G:C	1.95102e-66	-1.31236e-09	-1.29711	2.87922e-17	-1.31236e-09	-1.29495	2.39345e-09	-1.31236e-09	-1.31821
68365193	chr14:68365193:C:T	9.69888e-67	-1.99604	-3.24751e-10	2.64799e-17	-1.37866	-3.24751e-10	7.89561e-09	-0.124635	-3.24751e-10
68365373	chr14:68365373:A:G	1.29224e-67	-2.7807	-1.23097	5.29653e-18	-1.75329	-1.23471	4.2332e-09	0.564476	-1.31246
68365482	chr14:68365482:A:G	2.26794e-67	-2.61289	-0.836286	2.1668e-17	-0.773491	-0.805724	5.77107e-10	-1.82058	-0.920091
68365973	chr14:68365973:G:T	2.33246e-66	-1.31236e-09	-1.11854	3.44556e-17	-1.31236e-09	-1.11538	2.69773e-09	-1.31236e-09	-1.19853
68366089	chr14:68366089:A:G	4.57939e-66	-1.31236e-09	-0.443896	6.7042e-17	-1.31236e-09	-0.449731	8.52039e-09	-1.31236e-09	-0.0484798
68366096	chr14:68366096:A:G	2.15746e-66	-1.31236e-09	-1.19653	3.23607e-17	-1.31236e-09	-1.17811	2.52694e-09	-1.31236e-09	-1.26393
68366097	chr14:68366097:T:C	2.22671e-67	-2.64241	-0.825112	4.20338e-18	-2.37745	-0.841713	2.17798e-09	-0.656969	-0.755577
68366312	chr14:68366312:A:G	2.21912e-66	-1.31236e-09	-1.16835	3.35742e-17	-1.31236e-09	-1.14129	2.59674e-09	-1.31236e-09	-1.23668
68366336	chr14:68366336:A:G	3.75901e-66	-1.31236e-09	-0.641307	5.91501e-17	-1.31236e-09	-0.574972	3.7549e-09	-1.31236e-09	-0.867881
68366524	chr14:68366524:T:A	1.91211e-66	-1.31236e-09	-1.31725	2.81526e-17	-1.31236e-09	-1.31741	2.39852e-09	-1.31236e-09	-1.31609
68366889	chr14:68366889:G:A	1.96246e-66	-1.31236e-09	-1.29126	2.90032e-17	-1.31236e-09	-1.28765	2.42029e-09	-1.31236e-09	-1.30705
68367237	chr14:68367237:G:C	2.18207e-66	-1.31236e-09	-1.18519	3.29287e-17	-1.31236e-09	-1.16071	2.56492e-09	-1.31236e-09	-1.24901
68367248	chr14:68367248:A:T	2.31831e-66	-1.31236e-09	-1.12463	3.45434e-17	-1.31236e-09	-1.11283	2.80983e-09	-1.31236e-09	-1.15782
68367702	chr14:68367702:A:C	2.1479e-66	-1.31236e-09	-1.20097	3.22061e-17	-1.31236e-09	-1.18289	2.51945e-09	-1.31236e-09	-1.2669
68367729	chr14:68367729:A:G	2.36996e-66	-1.31236e-09	-1.10259	3.48929e-17	-1.31236e-09	-1.10277	3.25338e-09	-1.31236e-09	-1.01125
68368135	chr14:68368135:T:C	6.02893e-66	-1.31236e-09	-0.168893	8.86364e-17	-1.31236e-09	-0.170508	9.00723e-09	-1.31236e-09	0.00708546
68368321	chr14:68368321:G:A	4.31159e-67	-1.52724	-1.2795	2.20545e-18	-2.57855	-1.28557	2.91607e-10	-2.36309	-1.0602
68368455	chr14:68368455:T:C	2.36986e-66	-1.31236e-09	-1.10263	3.48913e-17	-1.31236e-09	-1.10281	3.25321e-09	-1.31236e-09	-1.0113
68368569	chr14:68368569:T:G	1.91561e-66	-1.31236e-09	-1.31542	2.81563e-17	-1.31236e-09	-1.31728	2.46283e-09	-1.31236e-09	-1.28963
68368858	chr14:68368858:T:C	1.91078e-66	-1.31236e-09	-1.31795	2.81817e-17	-1.31236e-09	-1.31638	2.42814e-09	-1.31236e-09	-1.30381
68368970	chr14:68368970:G:A	4.7308e-67	-2.71395	-3.24751e-10	1.15977e-17	-2.20425	-3.24751e-10	7.85821e-10	-2.43197	-3.24751e-10
68369282	chr14:68369282:C:A	3.37703e-66	-1.31236e-09	-0.748466	4.88518e-17	-1.31236e-09	-0.766259	3.49426e-09	-1.31236e-09	-0.939821
68369652	chr14:68369652:A:G	4.92037e-67	-1.35648	-1.31818	2.3147e-18	-2.49862	-1.31714	2.77924e-10	-2.28374	-1.18761
68370025	chr14:68370025:T:C	6.00799e-66	-1.31236e-09	-0.172373	8.07374e-17	-1.31236e-09	-0.263849	1.05364e-08	-1.31236e-09	0.16389
68370492	chr14:68370492:T:C	2.06495e-66	-1.31236e-09	-1.24036	3.05531e-17	-1.31236e-09	-1.23559	2.43726e-09	-1.31236e-09	-1.30007
68370579	chr14:68370579:C:T	1.23448e-65	-1.31236e-09	0.547774	1.79721e-16	-1.31236e-09	0.536353	2.02745e-08	-1.31236e-09	0.818422
68370734	chr14:68370734:G:A	6.59877e-67	-1.06294	-1.31823	1.74271e-18	-2.78168	-1.31793	1.94761e-10	-2.60704	-1.21988
68371165	chr14:68371165:A:C	5.74407e-67	-1.20218	-1.3177	1.74285e-18	-2.78135	-1.31818	2.01462e-10	-2.56212	-1.23098
68371426	chr14:68371426:A:G	2.25046e-66	-1.31236e-09	-1.15433	3.40748e-17	-1.31236e-09	-1.12649	2.62443e-09	-1.31236e-09	-1.22608
68371508	chr14:68371508:C:T	3.48317e-66	-1.31236e-09	-0.717519	5.11048e-17	-1.31236e-09	-0.721173	6.04636e-09	-1.31236e-09	-0.391485
68371573	chr14:68371573:C:T	2.09853e-66	-1.31236e-09	-1.22422	3.1043e-17	-1.31236e-09	-1.21968	2.45832e-09	-1.31236e-09	-1.29146
68372883	chr14:68372883:C:T	4.24155e-67	-1.56236	-1.26076	2.16207e-18	-2.60638	-1.27761	4.65816e-10	-2.40437	-0.550532
68373211	chr14:68373211:C:T	1.91394e-66	-1.31236e-09	-1.3163	2.81727e-17	-1.31236e-09	-1.3167	2.39712e-09	-1.31236e-09	-1.31667
68373350	chr14:68373350:G:A	6.69181e-67	-1.04923	-1.31794	1.74301e-18	-2.78121	-1.31822	1.92382e-10	-2.61253	-1.22669
68373384	chr14:68373384:A:G	7.42879e-67	-0.944902	-1.31778	1.74981e-18	-2.77735	-1.31819	1.86087e-10	-2.64274	-1.22974
68373653	chr14:68373653:C:G	3.2723e-67	-2.44805	-0.634503	5.63128e-18	-2.30984	-0.616876	9.1327e-10	-1.74805	-0.533617
68375096	chr14:68375096:G:A	2.17745e-66	-1.31236e-09	-1.18731	3.20471e-17	-1.31236e-09	-1.18784	2.92394e-09	-1.31236e-09	-1.11801
68375162	chr14:68375162:G:A	6.99882e-67	-1.87784	-0.444462	1.38723e-17	-1.59415	-0.431006	2.64118e-09	-0.832607	-0.387111
68375242	chr14:68375242:AC:A	2.27663e-66	-1.31236e-09	-1.14277	3.35066e-17	-1.31236e-09	-1.14331	3.09998e-09	-1.31236e-09	-1.05955
68375255	chr14:68375255:G:A	2.27811e-66	-1.31236e-09	-1.14212	3.35289e-17	-1.31236e-09	-1.14264	3.0999e-09	-1.31236e-09	-1.05957
68375443	chr14:68375443:A:G	2.75034e-67	-2.57557	-0.680756	4.02159e-18	-2.57749	-0.685881	3.7904e-10	-2.49376	-0.667293
68375607	chr14:68375607:CTGTT:C	2.13157e-66	-1.31236e-09	-1.2086	3.16287e-17	-1.31236e-09	-1.20098	2.5955e-09	-1.31236e-09	-1.23716
68375837	chr14:68375837:G:T	1.95623e-66	-1.31236e-09	-1.29445	2.9133e-17	-1.31236e-09	-1.28318	2.40034e-09	-1.31236e-09	-1.31533
68375978	chr14:68375978:TAGGGACCC:T	1.9869e-66	-1.31236e-09	-1.27889	2.95587e-17	-1.31236e-09	-1.26867	2.41145e-09	-1.31236e-09	-1.31071
68376576	chr14:68376576:C:T	2.253e-66	-1.31236e-09	-1.1532	3.34249e-17	-1.31236e-09	-1.14575	2.49412e-09	-1.31236e-09	-1.27701
68376590	chr14:68376590:A:G	8.74941e-67	-2.09906	-3.24751e-10	7.77376e-18	-2.6043	-3.24751e-10	7.19542e-10	-2.52008	-3.24751e-10
68376735	chr14:68376735:A:G	2.31539e-66	-1.31236e-09	-1.12588	3.43848e-17	-1.31236e-09	-1.11744	2.52846e-09	-1.31236e-09	-1.26333
68376888	chr14:68376888:G:C	1.81181e-67	-2.3559	-1.31782	1.90486e-18	-2.69421	-1.31643	3.10727e-10	-2.04787	-1.31191
68377472	chr14:68377472:A:T	5.51073e-67	-1.99885	-0.562503	1.07384e-17	-1.73058	-0.550645	1.95121e-09	-1.01254	-0.509953
68377723	chr14:68377723:C:T	1.9268e-67	-2.51367	-1.09851	2.26864e-18	-2.76978	-1.06609	2.48691e-10	-2.74701	-0.835474
68377733	chr14:68377733:C:T	1.91177e-66	-1.31236e-09	-1.31743	2.8153e-17	-1.31236e-09	-1.3174	2.42262e-09	-1.31236e-09	-1.30609
68377868	chr14:68377868:G:A	2.97057e-67	-2.32467	-0.85462	3.35479e-18	-2.62652	-0.818138	2.64068e-10	-2.56842	-0.954069
68378062	chr14:68378062:C:T	1.74833e-67	-2.62163	-1.08776	2.26959e-18	-2.7821	-1.05335	2.45735e-10	-2.77732	-0.817125
68378078	chr14:68378078:C:G	5.78028e-67	-1.19589	-1.31771	1.74603e-18	-2.78111	-1.31659	2.07238e-10	-2.56149	-1.20334
68378110	chr14:68378110:C:T	4.94275e-67	-1.52567	-1.14446	2.46339e-18	-2.59145	-1.16206	4.97097e-10	-2.37735	-0.512567
68378477	chr14:68378477:G:A	2.26979e-66	-1.31236e-09	-1.14578	3.26103e-17	-1.31236e-09	-1.17042	3.19663e-09	-1.31236e-09	-1.02884
68378803	chr14:68378803:G:A	2.27358e-66	-1.31236e-09	-1.14411	3.34624e-17	-1.31236e-09	-1.14463	3.09238e-09	-1.31236e-09	-1.062
68378969	chr14:68378969:A:G	1.00395e-65	-1.31236e-09	0.341066	1.47056e-16	-1.31236e-09	0.33576	8.5305e-09	-1.31236e-09	-0.0472939
68379193	chr14:68379193:G:A	3.70622e-67	-1.66827	-1.28976	2.07215e-18	-2.63159	-1.29487	2.62005e-10	-2.4395	-1.09084
68379298	chr14:68379298:T:C	5.35661e-66	-1.31236e-09	-0.287132	8.02487e-17	-1.31236e-09	-0.26992	8.6966e-09	-1.31236e-09	-0.02801
68379786	chr14:68379786:A:G	1.915e-66	-1.31236e-09	-1.31575	2.81428e-17	-1.31236e-09	-1.31776	2.47757e-09	-1.31236e-09	-1.28366
68380105	chr14:68380105:A:G	6.03907e-67	-1.15252	-1.31728	1.74535e-18	-2.78205	-1.31605	2.04739e-10	-2.58168	-1.19528
68380759	chr14:68380759:C:T	2.02495e-66	-1.31236e-09	-1.25992	2.99486e-17	-1.31236e-09	-1.25557	2.48005e-09	-1.31236e-09	-1.28266
68381100	chr14:68381100:C:T	8.75154e-67	-2.09882	-3.24751e-10	7.77699e-18	-2.60388	-3.24751e-10	7.18432e-10	-2.52163	-3.24751e-10
68381117	chr14:68381117:T:A	2.18765e-66	-1.31236e-09	-1.18263	3.22464e-17	-1.31236e-09	-1.18164	2.9351e-09	-1.31236e-09	-1.1142
68381284	chr14:68381284:A:G	1.91236e-66	-1.31236e-09	-1.31713	2.81657e-17	-1.31236e-09	-1.31695	2.41112e-09	-1.31236e-09	-1.31085
68381545	chr14:68381545:G:A	6.31191e-67	-1.1122	-1.31341	1.75413e-18	-2.7821	-1.31098	2.08417e-10	-2.59404	-1.16511
68381885	chr14:68381885:C:T	6.19648e-66	-1.31236e-09	-0.141481	9.07537e-17	-1.31236e-09	-0.146901	5.61873e-09	-1.31236e-09	-0.464835
68381926	chr14:68381926:C:T	1.2008e-67	-2.76685	-1.31822	4.11178e-18	-1.92304	-1.31816	3.56089e-09	0.320303	-1.24123
68382355	chr14:68382355:G:A	5.17993e-66	-1.31236e-09	-0.320671	7.75184e-17	-1.31236e-09	-0.304535	8.34077e-09	-1.31236e-09	-0.0697857
68382496	chr14:68382496:ATTAT:A	7.29573e-67	-0.97418	-1.30658	1.77251e-18	-2.77984	-1.30281	2.06701e-10	-2.6339	-1.13353
68383114	chr14:68383114:T:C	6.17585e-66	-1.31236e-09	-0.144816	9.05361e-17	-1.31236e-09	-0.149301	5.60528e-09	-1.31236e-09	-0.467233
68383584	chr14:68383584:C:A	1.20151e-65	-1.31236e-09	0.5207	1.74271e-16	-1.31236e-09	0.505559	1.96526e-08	-1.31236e-09	0.78727
68384599	chr14:68384599:C:T	3.63348e-66	-1.31236e-09	-0.67527	5.34106e-17	-1.31236e-09	-0.67704	4.08851e-09	-1.31236e-09	-0.78276
68384688	chr14:68384688:A:G	8.65243e-67	-2.11021	-3.24751e-10	7.74958e-18	-2.60741	-3.24751e-10	7.07487e-10	-2.53698	-3.24751e-10
68385117	chr14:68385117:C:G	1.02639e-65	-1.31236e-09	0.363171	1.4706e-16	-1.31236e-09	0.335789	1.6563e-08	-1.31236e-09	0.616232
68385593	chr14:68385593:G:A	5.01774e-67	-1.72998	-0.925092	6.83201e-18	-1.77549	-0.957941	7.8657e-10	-1.87394	-0.557075
68385788	chr14:68385788:T:C	2.5926e-66	-1.31236e-09	-1.0128	3.75985e-17	-1.31236e-09	-1.02809	3.61061e-09	-1.31236e-09	-0.907065
68386034	chr14:68386034:C:T	9.85558e-66	-1.31236e-09	0.322576	1.42118e-16	-1.31236e-09	0.301608	1.55328e-08	-1.31236e-09	0.552014
68386158	chr14:68386158:G:A	1.28634e-66	-0.417031	-1.29663	1.78963e-18	-2.77193	-1.30112	1.66244e-10	-2.7056	-1.27964
68386205	chr14:68386205:C:T	5.45375e-67	-2.57174	-3.24751e-10	6.50745e-18	-2.7821	-3.24751e-10	5.60823e-10	-2.76929	-3.24751e-10
68386226	chr14:68386226:C:T	2.22099e-66	-1.31236e-09	-1.16751	3.26847e-17	-1.31236e-09	-1.16814	2.91047e-09	-1.31236e-09	-1.12263
68386401	chr14:68386401:A:T	6.83682e-67	-2.34572	-3.24751e-10	1.65028e-17	-1.85152	-3.24751e-10	3.95965e-09	-0.814787	-3.24751e-10
68386866	chr14:68386866:G:A	6.93196e-67	-1.55606	-0.775847	3.17801e-18	-2.74688	-0.751912	3.74471e-10	-2.23437	-0.938814
68388276	chr14:68388276:T:C	3.6117e-66	-1.31236e-09	-0.681284	5.27644e-17	-1.31236e-09	-0.689214	6.22456e-09	-1.31236e-09	-0.362439
68388337	chr14:68388337:A:C	1.79703e-65	-1.31236e-09	0.923257	2.63895e-16	-1.31236e-09	0.9205	3.13704e-08	-1.31236e-09	1.25492
68388345	chr14:68388345:A:G	2.33678e-67	-2.23414	-1.18514	2.61404e-18	-2.55857	-1.13558	3.52903e-10	-2.01123	-1.22128
68388653	chr14:68388653:C:T	1.8818e-67	-2.78023	-0.85559	7.96788e-18	-1.74683	-0.832805	5.12965e-09	0.609394	-1.1653
68389880	chr14:68389880:C:G	3.00705e-66	-1.31236e-09	-0.864504	4.29415e-17	-1.31236e-09	-0.895212	3.46716e-09	-1.31236e-09	-0.947607
68390061	chr14:68390061:C:T	2.19905e-66	-1.31236e-09	-1.17744	3.2614e-17	-1.31236e-09	-1.17031	2.65168e-09	-1.31236e-09	-1.21575
68390539	chr14:68390539:C:G	2.42132e-67	-2.19091	-1.19282	2.66627e-18	-2.52938	-1.14499	3.8206e-10	-1.9368	-1.21632
68390808	chr14:68390808:A:G	7.72305e-66	-1.31236e-09	0.0787474	1.14235e-16	-1.31236e-09	0.0832042	6.52832e-09	-1.31236e-09	-0.314793
68391278	chr14:68391278:G:A	2.9627e-66	-1.31236e-09	-0.879361	4.22928e-17	-1.31236e-09	-0.910433	4.1345e-09	-1.31236e-09	-0.771576
68391280	chr14:68391280:T:C	1.35764e-66	-0.343273	-1.31644	1.76837e-18	-2.76717	-1.31782	1.71344e-10	-2.71856	-1.23646
68391566	chr14:68391566:A:G	1.86698e-65	-1.31236e-09	0.961446	2.74053e-16	-1.31236e-09	0.958272	3.25742e-08	-1.31236e-09	1.29258
68391919	chr14:68391919:G:A	3.05782e-66	-1.31236e-09	-0.847761	4.33179e-17	-1.31236e-09	-0.886484	4.38148e-09	-1.31236e-09	-0.713556
68392064	chr14:68392064:T:C	3.22753e-67	-2.00202	-1.09431	4.11445e-18	-2.14608	-1.09446	8.9941e-10	-1.30771	-0.989251
68394065	chr14:68394065:G:T	2.15416e-66	-1.31236e-09	-1.19806	3.16829e-17	-1.31236e-09	-1.19927	2.81098e-09	-1.31236e-09	-1.15741
68394850	chr14:68394850:C:T	3.80365e-66	-1.31236e-09	-0.629501	5.47612e-17	-1.31236e-09	-0.652068	4.51654e-09	-1.31236e-09	-0.683196
68395355	chr14:68395355:G:A	2.34677e-66	-1.31236e-09	-1.11242	3.39748e-17	-1.31236e-09	-1.12943	3.37433e-09	-1.31236e-09	-0.974746
68395643	chr14:68395643:T:C	6.77986e-67	-2.35409	-3.24751e-10	1.72903e-17	-1.8049	-3.24751e-10	3.90061e-09	-0.82981	-3.24751e-10
68395779	chr14:68395779:G:A	2.02591e-66	-1.31236e-09	-1.25944	2.98484e-17	-1.31236e-09	-1.25892	2.46224e-09	-1.31236e-09	-1.28987
68395780	chr14:68395780:G:C	2.98361e-66	-1.31236e-09	-0.872328	4.38819e-17	-1.31236e-09	-0.873548	3.97297e-09	-1.31236e-09	-0.811427
68395792	chr14:68395792:G:T	3.90487e-66	-1.31236e-09	-0.603237	5.81805e-17	-1.31236e-09	-0.591501	5.46977e-09	-1.31236e-09	-0.491705
68396197	chr14:68396197:A:G	1.31841e-66	-0.998172	-0.690864	3.0744e-18	-2.76558	-0.766357	4.96426e-10	-2.55546	-0.335803
68396207	chr14:68396207:C:T	1.7011e-67	-2.49911	-1.23766	1.97655e-18	-2.74226	-1.23144	2.24707e-10	-2.3981	-1.2858
68396215	chr14:68396215:C:T	1.50757e-67	-2.76002	-1.09752	2.32102e-18	-2.70259	-1.11045	2.12864e-10	-2.77619	-0.961853
68396303	chr14:68396303:T:C	9.93092e-67	-1.64745	-0.324946	4.79443e-18	-2.71625	-0.371351	5.96506e-10	-2.09681	-0.610795
68396321	chr14:68396321:CA:C	1.97422e-66	-1.31236e-09	-1.28529	2.92775e-17	-1.31236e-09	-1.27823	2.40909e-09	-1.31236e-09	-1.31169
68396513	chr14:68396513:C:T	5.85709e-67	-2.50039	-3.24751e-10	6.50768e-18	-2.78207	-3.24751e-10	5.82738e-10	-2.73096	-3.24751e-10
68396712	chr14:68396712:T:A	4.41277e-66	-1.31236e-09	-0.48096	6.51826e-17	-1.31236e-09	-0.477857	6.90077e-09	-1.31236e-09	-0.259309
68396732	chr14:68396732:A:G	7.45885e-67	-2.25865	-3.24751e-10	1.93373e-17	-1.69302	-3.24751e-10	4.78872e-09	-0.624679	-3.24751e-10
68397594	chr14:68397594:T:C	1.24389e-66	-1.31992	-0.427298	4.0599e-18	-2.76995	-0.483943	4.18374e-10	-2.29999	-0.762333
68397740	chr14:68397740:C:T	1.66291e-66	-0.877319	-0.579576	3.47196e-18	-2.74451	-0.665825	5.97951e-10	-2.49748	-0.207706
68397812	chr14:68397812:G:A	7.62163e-67	-2.23706	-3.24751e-10	1.34212e-17	-2.05821	-3.24751e-10	9.07267e-09	0.0143249	-3.24751e-10
68397969	chr14:68397969:G:A	5.22315e-67	-2.61495	-3.24751e-10	1.63981e-17	-1.85788	-3.24751e-10	7.19816e-10	-2.5197	-3.24751e-10
68398153	chr14:68398153:G:A	3.48569e-67	-2.72479	-0.294597	1.19666e-17	-1.87143	-0.301502	5.76925e-09	0.167828	-0.606229
68399264	chr14:68399264:T:G	1.00439e-66	-1.96108	-3.24751e-10	9.28963e-18	-2.42615	-3.24751e-10	8.72419e-10	-2.32743	-3.24751e-10
68399385	chr14:68399385:T:C	5.96938e-66	-1.31236e-09	-0.17882	8.99662e-17	-1.31236e-09	-0.155617	4.73229e-09	-1.31236e-09	-0.636534
68399541	chr14:68399541:G:A	5.7462e-67	-1.40851	-1.111	2.79022e-18	-2.50587	-1.12306	2.96845e-10	-2.24749	-1.158
68399602	chr14:68399602:G:A	5.833e-67	-1.36068	-1.14383	2.77047e-18	-2.48148	-1.15455	2.97947e-10	-2.21451	-1.18727
68399810	chr14:68399810:A:G	2.20512e-67	-2.16063	-1.31663	1.98493e-18	-2.65124	-1.31823	2.93825e-10	-2.10822	-1.30749
68399872	chr14:68399872:A:C	1.91185e-66	-1.31236e-09	-1.31739	2.81522e-17	-1.31236e-09	-1.31743	2.42441e-09	-1.31236e-09	-1.30535
68400473	chr14:68400473:T:C	2.35527e-66	-1.31236e-09	-1.10881	3.5844e-17	-1.31236e-09	-1.07587	4.71907e-09	-1.31236e-09	-0.63933
68401014	chr14:68401014:C:T	6.33334e-67	-2.42222	-3.24751e-10	6.76534e-18	-2.74324	-3.24751e-10	5.95756e-10	-2.70887	-3.24751e-10
68401550	chr14:68401550:G:A	1.96846e-66	-1.31236e-09	-1.28821	2.96088e-17	-1.31236e-09	-1.26698	3.37515e-09	-1.31236e-09	-0.974501
68401572	chr14:68401572:C:G	1.66211e-67	-2.45663	-1.30332	1.80413e-18	-2.76444	-1.30053	1.67732e-10	-2.66247	-1.31386
68403025	chr14:68403025:A:G	3.96663e-66	-1.31236e-09	-0.587545	5.51109e-17	-1.31236e-09	-0.645702	6.97414e-09	-1.31236e-09	-0.248733
68404041	chr14:68404041:C:T	6.14538e-67	-2.45235	-3.24751e-10	6.58929e-18	-2.7696	-3.24751e-10	5.83674e-10	-2.72935	-3.24751e-10
68404202	chr14:68404202:T:C	4.68722e-67	-2.72321	-3.24751e-10	7.65676e-18	-2.61946	-3.24751e-10	6.24369e-10	-2.66196	-3.24751e-10
68404249	chr14:68404249:G:A	4.62972e-66	-1.31236e-09	-0.432967	7.40341e-17	-1.31236e-09	-0.350525	4.3856e-09	-1.31236e-09	-0.712615
68405389	chr14:68405389:G:A	2.58421e-67	-2.03882	-1.27981	2.3953e-18	-2.5219	-1.25964	2.44152e-10	-2.283	-1.3179
68406414	chr14:68406414:TAGTA:T	2.34463e-66	-1.31236e-09	-1.11333	3.56656e-17	-1.31236e-09	-1.08086	4.68012e-09	-1.31236e-09	-0.647618
68406484	chr14:68406484:A:G	2.22875e-66	-1.31236e-09	-1.16402	3.37627e-17	-1.31236e-09	-1.13569	4.26195e-09	-1.31236e-09	-0.741215
68406580	chr14:68406580:T:C	2.51077e-67	-2.03393	-1.31353	2.43004e-18	-2.45059	-1.31655	4.21227e-10	-1.79725	-1.25827
68406810	chr14:68406810:T:G	1.91826e-66	-0.317392	-0.996652	2.29822e-18	-2.77063	-1.05229	2.78241e-10	-2.72462	-0.745591
68406850	chr14:68406850:T:TTTTTAAAC	6.01313e-66	-1.31236e-09	-0.171517	8.83319e-17	-1.31236e-09	-0.173949	9.78389e-09	-1.31236e-09	0.0897953
68406944	chr14:68406944:C:T	2.34463e-66	-1.31236e-09	-1.11333	3.56656e-17	-1.31236e-09	-1.08086	4.68012e-09	-1.31236e-09	-0.647618
68406948	chr14:68406948:C:T	3.61088e-66	-1.31236e-09	-0.68151	5.23911e-17	-1.31236e-09	-0.696314	5.05942e-09	-1.31236e-09	-0.56969
68407111	chr14:68407111:A:T	2.03477e-66	-1.31236e-09	-1.25508	2.94488e-17	-1.31236e-09	-1.2724	2.39381e-09	-1.31236e-09	-1.31805
68407379	chr14:68407379:C:T	5.22492e-67	-2.34016	-0.27445	5.52824e-18	-2.71203	-0.233153	3.40156e-10	-2.5515	-0.717794
68408064	chr14:68408064:C:G	2.46117e-67	-2.08694	-1.28047	2.32936e-18	-2.54891	-1.26055	2.34752e-10	-2.32222	-1.31795
68408191	chr14:68408191:G:C	6.03072e-66	-1.31236e-09	-0.168596	9.1424e-17	-1.31236e-09	-0.139543	4.8333e-09	-1.31236e-09	-0.615412
68408198	chr14:68408198:A:T	4.45652e-67	-2.77368	-3.24751e-10	7.68924e-18	-2.61523	-3.24751e-10	5.80488e-10	-2.73483	-3.24751e-10
68408343	chr14:68408343:G:C	2.42177e-67	-2.10221	-1.28134	1.95864e-18	-2.68558	-1.29722	2.9806e-10	-2.17414	-1.22727
68408412	chr14:68408412:A:G	1.8209e-67	-2.73934	-0.929384	5.42053e-18	-2.02801	-0.93685	2.7569e-09	-0.0209295	-1.15591
68408534	chr14:68408534:G:T	5.11865e-67	-2.34926	-0.285892	5.43922e-18	-2.71567	-0.245743	3.35041e-10	-2.55807	-0.72638
68408863	chr14:68408863:C:T	2.70049e-66	-1.31236e-09	-0.972029	3.95752e-17	-1.31236e-09	-0.976848	3.32472e-09	-1.31236e-09	-0.989557
68409872	chr14:68409872:T:G	2.6511e-66	-1.31236e-09	-0.990489	3.88773e-17	-1.31236e-09	-0.994639	4.15529e-09	-1.31236e-09	-0.76656
68410533	chr14:68410533:G:A	3.9467e-65	2.93221	-1.22221	2.03778e-18	-2.68946	-1.25373	2.02291e-10	-2.68239	-1.1066
68410812	chr14:68410812:T:C	6.59574e-67	-1.4604	-0.921222	2.60764e-18	-2.78046	-0.916144	2.83582e-10	-2.61729	-0.833909
68411253	chr14:68411253:C:T	2.08424e-66	-1.31236e-09	-1.23106	2.96336e-17	-1.31236e-09	-1.26614	2.44059e-09	-1.31236e-09	-1.2987
68411321	chr14:68411321:A:G	9.05772e-67	-0.75939	-1.30504	5.95721e-18	-1.56783	-1.30262	1.75378e-09	-0.319139	-1.31003
68411652	chr14:68411652:C:A	5.01552e-66	0.950287	-1.30321	3.04923e-18	-2.22615	-1.31401	8.86211e-10	-1.09337	-1.21837
68412219	chr14:68412219:A:G	8.83487e-67	-0.832721	-1.25662	1.87693e-18	-2.75749	-1.26792	2.10129e-10	-2.54589	-1.20508
68412262	chr14:68412262:TCCTGCTGTG:T	2.1983e-66	-1.31236e-09	-1.17778	3.32788e-17	-1.31236e-09	-1.15013	4.18787e-09	-1.31236e-09	-0.75875
68412269	chr14:68412269:G:A	1.91758e-67	-2.37556	-1.24142	1.90982e-18	-2.78052	-1.22752	1.74701e-10	-2.72525	-1.21037
68412374	chr14:68412374:C:T	3.59792e-67	-1.91082	-1.07688	3.03159e-18	-2.47063	-1.07533	2.83903e-10	-2.3393	-1.11077
68413070	chr14:68413070:T:C	5.00095e-67	-1.67436	-0.984062	5.52983e-18	-1.9758	-0.969092	1.03946e-09	-0.96303	-1.18921
68413705	chr14:68413705:C:T	4.07167e-65	2.68183	-0.940658	2.56589e-18	-2.71418	-0.998566	2.59239e-10	-2.71367	-0.827275
68414036	chr14:68414036:A:G	8.94268e-63	6.92543	0.207699	1.08421e-17	-2.37577	0.104156	1.90757e-09	-2.28309	0.737981
68414164	chr14:68414164:C:T	3.98685e-65	2.43998	-0.719854	3.55946e-18	-2.64201	-0.743427	2.9155e-10	-2.65194	-0.771542
68414167	chr14:68414167:G:T	1.97509e-66	-1.31236e-09	-1.28485	2.92657e-17	-1.31236e-09	-1.27863	2.41079e-09	-1.31236e-09	-1.31099
68414592	chr14:68414592:T:C	1.91913e-66	-1.31236e-09	-1.31359	2.82834e-17	-1.31236e-09	-1.31277	2.39601e-09	-1.31236e-09	-1.31714
68415564	chr14:68415564:G:A	2.566e-67	-2.16674	-1.15896	2.1071e-18	-2.76998	-1.13976	2.02511e-10	-2.66181	-1.12609
68416263	chr14:68416263:C:T	4.44493e-64	4.78372	-0.652246	3.3626e-18	-2.71048	-0.731854	4.62215e-10	-2.6501	-0.312571
68416430	chr14:68416430:C:G	2.98635e-66	-1.31236e-09	-0.871411	4.37365e-17	-1.31236e-09	-0.876867	4.73145e-09	-1.31236e-09	-0.63671
68416971	chr14:68416971:C:T	1.56459e-67	-2.50245	-1.31798	2.18297e-18	-2.55618	-1.31819	1.56427e-10	-2.74519	-1.30092
68417164	chr14:68417164:A:G	6.75278e-67	-2.35809	-3.24751e-10	1.16891e-17	-2.1964	-3.24751e-10	5.93592e-09	-0.409919	-3.24751e-10
68417835	chr14:68417835:A:G	3.46895e-67	-1.87137	-1.15282	2.13852e-18	-2.76622	-1.12872	1.75651e-10	-2.61892	-1.31128
68417854	chr14:68417854:T:G	3.56362e-66	-1.31236e-09	-0.694687	5.22552e-17	-1.31236e-09	-0.698912	6.01086e-09	-1.31236e-09	-0.397374
68417884	chr14:68417884:C:T	4.86358e-67	-1.88147	-0.804798	2.97766e-18	-2.77893	-0.784987	2.38365e-10	-2.50794	-1.11696
68418501	chr14:68418501:A:G	3.9434e-66	-1.31236e-09	-0.593418	5.80151e-17	-1.31236e-09	-0.594348	6.02988e-09	-1.31236e-09	-0.394215
68418629	chr14:68418629:T:C	2.87702e-66	-1.31236e-09	-0.908706	4.22183e-17	-1.31236e-09	-0.912196	3.52071e-09	-1.31236e-09	-0.932279
68419095	chr14:68419095:A:G	5.97369e-67	-1.44501	-1.03567	2.50563e-18	-2.73223	-1.00428	2.77747e-10	-2.26126	-1.21073
68419692	chr14:68419692:T:G	1.31424e-67	-2.67834	-1.31646	2.31648e-18	-2.49681	-1.31819	2.35167e-10	-2.35692	-1.28148
68419814	chr14:68419814:A:AG	2.34633e-67	-2.20795	-1.20725	2.09087e-18	-2.71098	-1.20649	1.64036e-10	-2.78175	-1.21686
68419876	chr14:68419876:A:G	3.90677e-67	-2.27058	-0.634755	3.84822e-18	-2.6856	-0.621838	3.26685e-10	-2.78151	-0.528192
68420406	chr14:68420406:G:C	9.24749e-67	-1.51701	-0.526686	4.30314e-18	-2.71846	-0.477244	4.48081e-10	-2.21271	-0.781015
68420464	chr14:68420464:A:G	3.95899e-67	-1.75089	-1.14117	2.08534e-18	-2.75726	-1.16286	2.05728e-10	-2.77057	-1.00158
68420851	chr14:68420851:A:G	1.4789e-66	-1.57882	0.00465947	6.78255e-18	-2.70694	-0.0337535	5.8424e-10	-2.17033	-0.55805
68420950	chr14:68420950:T:C	3.37913e-67	-1.73373	-1.3167	2.40448e-18	-2.45961	-1.31811	4.34005e-10	-1.83568	-1.18996
68420951	chr14:68420951:G:T	2.13223e-66	-1.31236e-09	-1.20829	3.22069e-17	-1.31236e-09	-1.18287	3.04762e-09	-1.31236e-09	-1.07658
68421069	chr14:68421069:C:A	4.82978e-67	-1.593	-1.10024	2.12129e-18	-2.77779	-1.12524	2.21927e-10	-2.74363	-0.952717
68421305	chr14:68421305:C:T	3.11632e-66	-1.31236e-09	-0.828809	4.72348e-17	-1.31236e-09	-0.79992	3.44528e-09	-1.31236e-09	-0.953936
68421321	chr14:68421321:C:T	2.24015e-67	-2.1927	-1.26881	1.93207e-18	-2.73222	-1.26424	1.53099e-10	-2.77869	-1.28893
68421620	chr14:68421620:G:A	3.26461e-66	-1.31236e-09	-0.782323	4.85316e-17	-1.31236e-09	-0.772835	3.77519e-09	-1.31236e-09	-0.862491
68421939	chr14:68421939:C:T	1.41836e-66	-1.61596	-3.24751e-10	1.36536e-16	0.261541	-3.24751e-10	4.64227e-09	-0.655739	-3.24751e-10
68421942	chr14:68421942:T:C	8.32657e-67	-1.65188	-0.496712	4.59338e-18	-2.68498	-0.445457	5.03549e-10	-2.11961	-0.75741
68422220	chr14:68422220:C:T	1.97801e-66	-1.31236e-09	-1.28337	2.8977e-17	-1.31236e-09	-1.28855	2.62795e-09	-1.31236e-09	-1.22474
68422785	chr14:68422785:G:A	2.02692e-66	-1.31236e-09	-1.25894	3.00911e-17	-1.31236e-09	-1.25082	2.44396e-09	-1.31236e-09	-1.29732
68422898	chr14:68422898:T:C	2.39518e-67	-2.13231	-1.26228	1.90074e-18	-2.75247	-1.26034	1.61201e-10	-2.77201	-1.24403
68422964	chr14:68422964:T:C	6.71665e-67	-2.36346	-3.24751e-10	1.19894e-17	-2.17103	-3.24751e-10	9.84299e-10	-2.20677	-3.24751e-10
68423050	chr14:68423050:C:CT	2.65953e-66	-1.31236e-09	-0.987311	3.83927e-17	-1.31236e-09	-1.00718	3.21656e-09	-1.31236e-09	-1.02263
68423103	chr14:68423103:T:C	1.91587e-66	-1.31236e-09	-1.31529	2.82604e-17	-1.31236e-09	-1.31359	2.39686e-09	-1.31236e-09	-1.31678
68423351	chr14:68423351:T:C	2.74537e-66	-1.31236e-09	-0.955547	4.07259e-17	-1.31236e-09	-0.948187	3.96352e-09	-1.31236e-09	-0.81381
68423393	chr14:68423393:A:G	7.00681e-66	1.28324	-1.30182	2.24433e-18	-2.55242	-1.29423	6.18439e-10	-1.41824	-1.25326
68423630	chr14:68423630:C:A	2.34315e-65	1.18862	-3.24751e-10	4.16644e-17	-0.925403	-3.24751e-10	1.43769e-09	-1.82791	-3.24751e-10
68423718	chr14:68423718:C:T	2.4017e-66	-1.31236e-09	-1.08929	3.57673e-17	-1.31236e-09	-1.07802	2.7782e-09	-1.31236e-09	-1.16914
68424076	chr14:68424076:T:C	8.14125e-67	-1.67549	-0.495618	4.61666e-18	-2.67735	-0.448025	5.18333e-10	-2.10485	-0.743229
68424077	chr14:68424077:G:A	1.95787e-67	-2.39473	-1.20146	2.00855e-18	-2.72168	-1.23595	1.84333e-10	-2.65626	-1.22569
68424085	chr14:68424085:G:C	2.71252e-66	-1.31236e-09	-0.967584	4.02331e-17	-1.31236e-09	-0.96036	3.10907e-09	-1.31236e-09	-1.05662
68424608	chr14:68424608:G:A	3.2001e-67	-2.66401	-0.440858	7.42107e-18	-2.23619	-0.414538	2.09149e-09	-0.575933	-0.87713
68424749	chr14:68424749:C:T	3.26983e-66	-1.31236e-09	-0.780725	4.80552e-17	-1.31236e-09	-0.782701	5.40485e-09	-1.31236e-09	-0.503645
68424777	chr14:68424777:C:T	1.98056e-67	-2.40695	-1.17772	2.39629e-18	-2.61896	-1.16217	3.09998e-10	-2.05104	-1.3111
68424933	chr14:68424933:C:T	2.10078e-66	-1.31236e-09	-1.22315	3.00323e-17	-1.31236e-09	-1.25278	2.98858e-09	-1.31236e-09	-1.09614
68425077	chr14:68425077:T:C	2.90039e-67	-2.22632	-0.976887	2.49509e-18	-2.71247	-1.02826	2.17544e-10	-2.71311	-1.00319
68425258	chr14:68425258:A:G	3.37202e-66	-1.31236e-09	-0.749952	4.95442e-17	-1.31236e-09	-0.752186	5.6064e-09	-1.31236e-09	-0.467033
68425334	chr14:68425334:G:A	8.622e-67	-2.11373	-3.24751e-10	7.50902e-18	-2.63895	-3.24751e-10	6.90309e-10	-2.56156	-3.24751e-10
68425345	chr14:68425345:A:T	6.03911e-67	-1.17612	-1.29367	3.70406e-18	-2.04307	-1.30255	3.29517e-10	-2.06469	-1.23638
68425562	chr14:68425562:C:T	3.93479e-66	-1.31236e-09	-0.595605	5.6488e-17	-1.31236e-09	-0.621022	5.67682e-09	-1.31236e-09	-0.454551
68425640	chr14:68425640:G:C	3.37411e-66	-1.31236e-09	-0.749329	4.95741e-17	-1.31236e-09	-0.751582	5.61059e-09	-1.31236e-09	-0.466286
68425666	chr14:68425666:CA:C	3.11373e-66	-1.31236e-09	-0.829642	4.42153e-17	-1.31236e-09	-0.865979	4.48354e-09	-1.31236e-09	-0.690529
68426132	chr14:68426132:G:A	1.96696e-66	-1.31236e-09	-1.28897	2.87168e-17	-1.31236e-09	-1.29757	2.57573e-09	-1.31236e-09	-1.24481
68426154	chr14:68426154:C:T	2.3812e-66	-1.31236e-09	-1.09786	3.47398e-17	-1.31236e-09	-1.10716	2.57953e-09	-1.31236e-09	-1.24334
68426198	chr14:68426198:A:G	2.32248e-66	-1.31236e-09	-1.12283	3.53956e-17	-1.31236e-09	-1.08846	3.44097e-09	-1.31236e-09	-0.955188
68426271	chr14:68426271:T:A	4.20333e-66	-1.31236e-09	-0.529586	5.9851e-17	-1.31236e-09	-0.563193	6.16038e-09	-1.31236e-09	-0.372803
68426627	chr14:68426627:A:G	8.4597e-67	-2.13273	-3.24751e-10	7.4603e-18	-2.64546	-3.24751e-10	6.83443e-10	-2.57155	-3.24751e-10
68426690	chr14:68426690:GAGAA:G	1.47286e-66	-1.57826	-3.24751e-10	1.30214e-16	0.214127	-3.24751e-10	4.48875e-09	-0.689368	-3.24751e-10
68426749	chr14:68426749:G:A	2.98937e-66	-1.31236e-09	-0.8704	4.34551e-17	-1.31236e-09	-0.883321	3.1434e-09	-1.31236e-09	-1.04564
68426962	chr14:68426962:A:G	1.3998e-64	3.2072	-0.231162	4.68016e-18	-2.78071	-0.331007	7.57542e-10	-2.77873	0.310113
68426994	chr14:68426994:C:T	2.89265e-66	-1.31236e-09	-0.903289	4.30271e-17	-1.31236e-09	-0.893219	3.38189e-09	-1.31236e-09	-0.972507
68427128	chr14:68427128:A:C	2.96928e-67	-2.24961	-0.930115	2.58737e-18	-2.72053	-0.983878	2.25842e-10	-2.72114	-0.95772
68427244	chr14:68427244:C:T	5.1139e-67	-2.04544	-0.590642	3.71802e-18	-2.76127	-0.580593	3.4616e-10	-2.76402	-0.48778
68427247	chr14:68427247:G:A	7.03194e-67	-1.70394	-0.613647	3.21936e-18	-2.75711	-0.728761	4.76108e-10	-2.62267	-0.310386
68427355	chr14:68427355:A:G	1.92618e-67	-2.29459	-1.31792	1.91204e-18	-2.68886	-1.31802	1.67872e-10	-2.70598	-1.26951
68427884	chr14:68427884:T:C	1.91811e-66	-1.31236e-09	-1.31412	2.82692e-17	-1.31236e-09	-1.31328	2.48103e-09	-1.31236e-09	-1.28227
68428140	chr14:68428140:G:T	1.93385e-66	-1.31236e-09	-1.30595	2.83255e-17	-1.31236e-09	-1.31129	3.64484e-09	-1.31236e-09	-0.897629
68428976	chr14:68428976:A:G	2.44354e-66	-1.31236e-09	-1.07202	3.58962e-17	-1.31236e-09	-1.07442	2.64504e-09	-1.31236e-09	-1.21825
68428996	chr14:68428996:C:T	4.47363e-67	-2.76985	-3.24751e-10	6.63835e-18	-2.76219	-3.24751e-10	5.9501e-10	-2.71012	-3.24751e-10
68428997	chr14:68428997:A:T	1.91888e-66	-1.31236e-09	-1.31372	2.82839e-17	-1.31236e-09	-1.31276	2.47838e-09	-1.31236e-09	-1.28334
68429123	chr14:68429123:A:C	2.08815e-66	-1.31236e-09	-1.22918	3.06399e-17	-1.31236e-09	-1.23275	2.84357e-09	-1.31236e-09	-1.14588
68429131	chr14:68429131:C:T	1.9919e-66	-1.31236e-09	-1.27637	2.9065e-17	-1.31236e-09	-1.28552	2.56402e-09	-1.31236e-09	-1.24937
68429325	chr14:68429325:G:A	1.38281e-65	1.82314	-1.1619	3.03864e-18	-2.38759	-1.15605	1.76989e-10	-2.69844	-1.22417
68429796	chr14:68429796:TGGTTTTTAGACATGAAGTCCTTACCCATGCCTATGTCCTGAATGGTATTGCCTA:T	2.60002e-66	-1.31236e-09	-1.00994	3.88786e-17	-1.31236e-09	-0.994606	2.97874e-09	-1.31236e-09	-1.09944
68429884	chr14:68429884:C:T	4.63158e-66	-1.31236e-09	-0.432565	6.58772e-17	-1.31236e-09	-0.467258	6.84669e-09	-1.31236e-09	-0.267176
68429887	chr14:68429887:C:T	1.91186e-66	-1.31236e-09	-1.31739	2.81647e-17	-1.31236e-09	-1.31698	2.51729e-09	-1.31236e-09	-1.26776
68429969	chr14:68429969:C:T	4.76393e-66	-1.31236e-09	-0.40439	6.77104e-17	-1.31236e-09	-0.439811	7.06039e-09	-1.31236e-09	-0.236442
68430249	chr14:68430249:A:G	2.0114e-66	-1.31236e-09	-1.26663	2.93179e-17	-1.31236e-09	-1.27685	2.5959e-09	-1.31236e-09	-1.23701
68430308	chr14:68430308:G:A	5.4987e-67	-1.24531	-1.31822	3.4873e-18	-2.08879	-1.31713	2.90559e-10	-2.11756	-1.30933
68430709	chr14:68430709:T:G	5.3269e-67	-2.66062	0.0653467	1.2373e-17	-2.24742	0.107887	3.3191e-09	-0.603152	-0.388097
68430999	chr14:68430999:C:T	9.5123e-67	-0.81996	-1.1955	1.9913e-18	-2.7289	-1.23737	4.15336e-10	-2.1731	-0.896506
68431089	chr14:68431089:T:C	6.11853e-67	-1.29923	-1.1575	3.97254e-18	-2.0852	-1.19044	3.90823e-10	-2.11611	-1.01433
68431155	chr14:68431155:G:A	3.21971e-67	-2.20489	-0.893867	2.71865e-18	-2.70474	-0.950175	2.375e-10	-2.70648	-0.92205
68431387	chr14:68431387:T:A	2.61029e-66	-1.31236e-09	-1.006	3.89382e-17	-1.31236e-09	-0.993076	3.45658e-09	-1.31236e-09	-0.950663
68431537	chr14:68431537:A:G	5.67193e-67	-2.63119	0.0986744	1.21247e-17	-2.30152	0.141721	3.03086e-09	-0.72136	-0.360735
68431745	chr14:68431745:A:G	2.09695e-66	-1.31236e-09	-1.22498	3.15213e-17	-1.31236e-09	-1.20439	2.82773e-09	-1.31236e-09	-1.15147
68431879	chr14:68431879:C:T	2.17622e-66	-1.31236e-09	-1.18787	3.19484e-17	-1.31236e-09	-1.19093	3.00698e-09	-1.31236e-09	-1.09
68432116	chr14:68432116:C:T	3.11956e-66	-1.31236e-09	-0.82777	4.58733e-17	-1.31236e-09	-0.829167	5.11313e-09	-1.31236e-09	-0.55913
68432138	chr14:68432138:T:G	5.91707e-67	-1.94485	-0.545357	3.84007e-18	-2.77397	-0.535596	3.7017e-10	-2.74583	-0.438905
68432791	chr14:68432791:A:T	3.13872e-66	-0.437696	-0.383951	5.17527e-18	-2.51593	-0.495231	7.85147e-10	-2.48326	0.0504351
68433051	chr14:68433051:T:C	1.67449e-67	-2.43798	-1.31456	2.07115e-18	-2.61157	-1.31538	1.55303e-10	-2.7643	-1.28902
68433130	chr14:68433130:T:C	5.56534e-66	-1.31236e-09	-0.248904	7.89416e-17	-1.31236e-09	-0.286342	8.34543e-09	-1.31236e-09	-0.0692283
68433381	chr14:68433381:C:T	2.23744e-66	-1.31236e-09	-1.16013	3.30147e-17	-1.31236e-09	-1.1581	2.69292e-09	-1.31236e-09	-1.20032
68433433	chr14:68433433:G:T	4.96031e-67	-2.66658	-3.24751e-10	1.43942e-17	-1.98823	-3.24751e-10	2.56717e-09	-1.24814	-3.24751e-10
68433472	chr14:68433472:CTCT:C	2.17466e-66	-1.31236e-09	-1.18859	3.14409e-17	-1.31236e-09	-1.20694	2.84926e-09	-1.31236e-09	-1.14388
68433544	chr14:68433544:C:A	6.1946e-67	-1.55286	-0.891507	2.4662e-18	-2.7744	-0.977977	3.42911e-10	-2.56213	-0.699094
68433709	chr14:68433709:G:A	5.66931e-67	-1.96125	-0.571726	3.74194e-18	-2.77394	-0.561507	3.59369e-10	-2.74663	-0.46772
68433745	chr14:68433745:C:T	4.42455e-66	-1.31236e-09	-0.478293	6.29397e-17	-1.31236e-09	-0.512873	6.49243e-09	-1.31236e-09	-0.320305
68433797	chr14:68433797:C:T	2.3823e-66	-1.31236e-09	-1.0974	3.54114e-17	-1.31236e-09	-1.08802	2.83959e-09	-1.31236e-09	-1.14728
68433810	chr14:68433810:G:C	3.3326e-66	-1.31236e-09	-0.761709	4.89269e-17	-1.31236e-09	-0.764722	5.52761e-09	-1.31236e-09	-0.481186
68433813	chr14:68433813:G:A	1.22881e-67	-2.75114	-1.31086	1.7725e-18	-2.77875	-1.30391	1.76927e-10	-2.61081	-1.31216
68433957	chr14:68433957:C:T	4.2432e-66	-1.31236e-09	-0.520145	6.04132e-17	-1.31236e-09	-0.553843	6.20261e-09	-1.31236e-09	-0.365972
68434156	chr14:68434156:T:G	5.27977e-67	-2.66224	0.0580711	1.23265e-17	-2.24346	0.100164	3.3264e-09	-0.596011	-0.393042
68434559	chr14:68434559:T:C	2.83635e-67	-2.21638	-1.00915	2.43141e-18	-2.70883	-1.05775	2.11956e-10	-2.71036	-1.03196
68434675	chr14:68434675:T:C	1.73863e-67	-2.42783	-1.28712	2.18488e-18	-2.59752	-1.27597	1.51673e-10	-2.75904	-1.31794
68434972	chr14:68434972:A:G	4.42659e-66	-1.31236e-09	-0.477832	6.29701e-17	-1.31236e-09	-0.51239	6.4954e-09	-1.31236e-09	-0.319848
68435089	chr14:68435089:G:A	4.20217e-66	-1.31236e-09	-0.529861	5.98794e-17	-1.31236e-09	-0.562718	6.14074e-09	-1.31236e-09	-0.375996
68435280	chr14:68435280:T:C	5.58882e-67	-2.00105	-0.546225	3.86587e-18	-2.76753	-0.535331	3.65902e-10	-2.75663	-0.439702
68435386	chr14:68435386:C:T	2.17045e-66	-1.31236e-09	-1.19053	3.13972e-17	-1.31236e-09	-1.20833	2.84163e-09	-1.31236e-09	-1.14657
68435726	chr14:68435726:G:T	3.3326e-66	-1.31236e-09	-0.761709	4.89269e-17	-1.31236e-09	-0.764722	5.52761e-09	-1.31236e-09	-0.481186
68435990	chr14:68435990:T:G	4.28299e-66	0.352954	-0.863765	2.54604e-18	-2.7813	-0.93921	3.20017e-10	-2.76799	-0.56233
68436255	chr14:68436255:A:G	2.92989e-67	-2.22985	-0.963235	2.5239e-18	-2.71369	-1.01556	2.20395e-10	-2.71515	-0.988129
68436320	chr14:68436320:A:G	3.33371e-66	-1.31236e-09	-0.761376	4.89433e-17	-1.31236e-09	-0.764388	5.52978e-09	-1.31236e-09	-0.480794
68436452	chr14:68436452:G:A	9.19433e-65	2.55571	-3.24751e-10	6.41848e-17	-0.493284	-3.24751e-10	1.88292e-09	-1.55812	-3.24751e-10
68436474	chr14:68436474:T:C	2.11607e-67	-2.22666	-1.29183	1.93353e-18	-2.71471	-1.28099	1.64376e-10	-2.67834	-1.3182
68437133	chr14:68437133:G:A	3.20646e-66	-1.31236e-09	-0.800295	4.708e-17	-1.31236e-09	-0.803201	5.2713e-09	-1.31236e-09	-0.528665
68437332	chr14:68437332:C:A	5.50556e-67	-1.29925	-1.26304	2.37683e-18	-2.5159	-1.27338	2.71061e-10	-2.19988	-1.29647
68437342	chr14:68437342:A:G	5.06237e-67	-1.34325	-1.30297	3.2898e-18	-2.15441	-1.30981	2.88987e-10	-2.17904	-1.25327
68437432	chr14:68437432:A:T	1.42177e-66	-2.26965	0.656095	1.47252e-17	-2.51448	0.548993	3.33262e-09	-1.37171	0.384526
68437595	chr14:68437595:C:T	2.63592e-67	-2.32755	-0.971268	2.42932e-18	-2.7448	-1.02264	2.11856e-10	-2.74624	-0.996544
68437952	chr14:68437952:T:C	2.40524e-66	-1.31236e-09	-1.08781	3.58717e-17	-1.31236e-09	-1.0751	2.79045e-09	-1.31236e-09	-1.16474
68437973	chr14:68437973:G:C	6.16955e-67	-2.44842	-3.24751e-10	7.03701e-18	-2.70387	-3.24751e-10	6.98888e-10	-2.54921	-3.24751e-10
68438468	chr14:68438468:C:T	4.05085e-66	-1.31236e-09	-0.566535	6.17452e-17	-1.31236e-09	-0.532034	4.36662e-09	-1.31236e-09	-0.716953
68438971	chr14:68438971:A:G	5.88218e-67	-2.65524	0.159115	1.34534e-17	-2.25831	0.202493	3.50805e-09	-0.625885	-0.309996
68439257	chr14:68439257:C:T	1.21944e-67	-2.7616	-1.30806	1.78798e-18	-2.77383	-1.30013	1.71968e-10	-2.63722	-1.31417
68439506	chr14:68439506:T:TA	1.51835e-66	-2.63374	1.0859	3.13547e-17	-2.31004	1.10035	8.55221e-09	-0.730971	0.686218
68439568	chr14:68439568:C:T	7.69518e-67	-1.68574	-0.541716	3.68209e-18	-2.76135	-0.590218	6.4371e-10	-2.11673	-0.514716
68439749	chr14:68439749:A:G	1.93874e-66	-1.31236e-09	-1.30342	2.83785e-17	-1.31236e-09	-1.30942	3.70121e-09	-1.31236e-09	-0.882283
68440049	chr14:68440049:C:T	6.1403e-67	-2.64116	0.187983	1.34939e-17	-2.28494	0.232132	3.39881e-09	-0.680293	-0.287225
68440116	chr14:68440116:G:A	1.46361e-66	-2.63576	1.0512	3.04321e-17	-2.30576	1.06621	8.34969e-09	-0.723264	0.654546
68440733	chr14:68440733:C:T	3.33588e-66	-1.31236e-09	-0.760726	4.97308e-17	-1.31236e-09	-0.748426	3.86554e-09	-1.31236e-09	-0.838842
68440853	chr14:68440853:A:G	1.21276e-65	0.530021	-3.24751e-10	1.90098e-17	-1.7101	-3.24751e-10	8.82986e-10	-2.31539	-3.24751e-10
68441131	chr14:68441131:G:C	6.79538e-67	-1.08007	-1.27173	2.64051e-18	-2.40017	-1.28391	3.16291e-10	-2.04803	-1.29401
68441219	chr14:68441219:G:T	3.11047e-66	-1.31236e-09	-0.83069	4.59447e-17	-1.31236e-09	-0.827611	4.60351e-09	-1.31236e-09	-0.664123
68441271	chr14:68441271:G:A	5.97218e-67	-1.94779	-0.533147	3.89191e-18	-2.77305	-0.523095	3.7463e-10	-2.74673	-0.426023
68441309	chr14:68441309:G:A	1.23207e-67	-2.75428	-1.30507	1.78806e-18	-2.77758	-1.29634	1.74646e-10	-2.61998	-1.31595
68441312	chr14:68441312:G:A	4.2856e-66	-1.31236e-09	-0.510202	6.14551e-17	-1.31236e-09	-0.536743	6.4195e-09	-1.31236e-09	-0.331602
68441315	chr14:68441315:G:A	1.27486e-67	-2.71339	-1.31183	1.76518e-18	-2.78136	-1.30544	1.90928e-10	-2.53538	-1.31142
68441317	chr14:68441317:T:C	1.28972e-67	-2.70534	-1.30828	1.77601e-18	-2.78022	-1.30046	1.93614e-10	-2.51853	-1.31429
68441322	chr14:68441322:C:CA	1.26721e-67	-2.73302	-1.29821	1.79621e-18	-2.78191	-1.28746	1.82625e-10	-2.57348	-1.31778
68441339	chr14:68441339:A:G	1.43068e-67	-2.60972	-1.30017	1.85068e-18	-2.74915	-1.29035	2.26696e-10	-2.35779	-1.31729
68441359	chr14:68441359:G:A	1.9106e-66	-1.31236e-09	-1.31805	2.81829e-17	-1.31236e-09	-1.31633	2.44697e-09	-1.31236e-09	-1.29609
68441741	chr14:68441741:C:T	4.68669e-67	-2.64687	-0.0764479	1.04325e-17	-2.27265	-0.0374689	2.79346e-09	-0.657905	-0.505757
68441999	chr14:68441999:G:T	5.46942e-67	-2.65302	0.0841436	1.24267e-17	-2.26003	0.12482	3.27938e-09	-0.629529	-0.373759
68442137	chr14:68442137:C:T	4.10727e-66	-1.31236e-09	-0.552705	5.89162e-17	-1.31236e-09	-0.578934	6.10749e-09	-1.31236e-09	-0.381426
68442143	chr14:68442143:G:A	2.70133e-67	-2.3007	-0.973601	2.44409e-18	-2.73663	-1.02475	2.1295e-10	-2.73816	-0.999484
68442260	chr14:68442260:C:G	2.73488e-66	-1.31236e-09	-0.959376	3.97063e-17	-1.31236e-09	-0.97354	2.9394e-09	-1.31236e-09	-1.11274
68442510	chr14:68442510:A:G	3.8621e-66	-1.31236e-09	-0.614252	5.63649e-17	-1.31236e-09	-0.623203	3.74724e-09	-1.31236e-09	-0.869923
68442671	chr14:68442671:G:C	3.26465e-67	-2.72088	-0.364018	1.0192e-17	-1.99496	-0.338487	3.3109e-09	-0.260414	-0.733307
68442854	chr14:68442854:T:C	6.67301e-67	-1.88735	-0.482622	4.07515e-18	-2.77847	-0.471672	4.01076e-10	-2.73408	-0.370467
68443238	chr14:68443238:A:G	5.99251e-67	-1.92606	-0.551473	3.80934e-18	-2.77566	-0.541936	3.69308e-10	-2.74107	-0.445994
68443321	chr14:68443321:G:C	6.01453e-67	-1.93176	-0.542114	3.84791e-18	-2.77505	-0.532474	3.72526e-10	-2.74238	-0.436013
68443434	chr14:68443434:G:A	5.41917e-67	-2.02285	-0.555255	3.84019e-18	-2.76434	-0.545191	3.60742e-10	-2.76002	-0.450513
68443459	chr14:68443459:A:G	2.80328e-66	-1.31236e-09	-0.934674	4.18479e-17	-1.31236e-09	-0.921008	3.47359e-09	-1.31236e-09	-0.945755
68443825	chr14:68443825:A:G	2.3202e-66	-1.31236e-09	-1.12381	3.43158e-17	-1.31236e-09	-1.11944	3.17779e-09	-1.31236e-09	-1.03476
68443951	chr14:68443951:A:T	2.31681e-66	-1.31236e-09	-1.12527	3.45862e-17	-1.31236e-09	-1.1116	2.6637e-09	-1.31236e-09	-1.21122
68444552	chr14:68444552:G:A	3.83599e-65	2.40986	-0.728311	3.01822e-18	-2.76165	-0.788735	5.59576e-10	-2.77118	-0.000334195
68444837	chr14:68444837:T:C	2.75361e-67	-2.54344	-0.711691	3.24098e-18	-2.78187	-0.697306	2.11579e-10	-2.75879	-0.985308
68445297	chr14:68445297:G:A	1.3108e-67	-2.7821	-1.21531	1.95116e-18	-2.74788	-1.23875	1.98066e-10	-2.6869	-1.1232
68445381	chr14:68445381:C:T	8.26174e-67	-2.15641	-3.24751e-10	6.59152e-18	-2.76927	-3.24751e-10	8.36902e-10	-2.36899	-3.24751e-10
68445969	chr14:68445969:G:T	2.04973e-67	-2.23534	-1.315	1.80303e-18	-2.7507	-1.31489	1.91932e-10	-2.52773	-1.31382
68446065	chr14:68446065:A:G	4.59296e-67	-1.428	-1.31552	2.25083e-18	-2.5313	-1.31245	2.46755e-10	-2.28365	-1.30665
68446089	chr14:68446089:GATA:G	4.73282e-66	-1.31236e-09	-0.410941	6.65865e-17	-1.31236e-09	-0.456549	6.34733e-09	-1.31236e-09	-0.342907
68446463	chr14:68446463:G:C	3.31834e-66	-1.31236e-09	-0.765998	4.76194e-17	-1.31236e-09	-0.79181	4.42689e-09	-1.31236e-09	-0.703245
68446468	chr14:68446468:A:G	2.34985e-67	-2.09774	-1.31596	1.80974e-18	-2.74449	-1.31737	3.506e-10	-1.92145	-1.31761
68446631	chr14:68446631:A:G	8.36064e-67	-2.14451	-3.24751e-10	1.47148e-17	-1.9662	-3.24751e-10	9.83702e-09	0.0952105	-3.24751e-10
68446945	chr14:68446945:G:A	2.47784e-66	-1.31236e-09	-1.05808	3.66317e-17	-1.31236e-09	-1.05414	2.9277e-09	-1.31236e-09	-1.11672
68446982	chr14:68446982:C:T	2.14871e-66	-1.31236e-09	-1.2006	3.02795e-17	-1.31236e-09	-1.24458	2.40657e-09	-1.31236e-09	-1.31274
68447210	chr14:68447210:C:G	3.52781e-67	-2.11327	-0.894105	2.66458e-18	-2.73499	-0.940017	2.77251e-10	-2.7821	-0.691672
68447251	chr14:68447251:A:G	1.18763e-67	-2.7781	-1.31798	1.7458e-18	-2.78166	-1.31618	1.74127e-10	-2.64258	-1.29634
68447295	chr14:68447295:T:C	1.24657e-67	-2.77787	-1.26978	1.81268e-18	-2.78135	-1.27889	1.9955e-10	-2.6461	-1.15653
68447581	chr14:68447581:T:C	3.83491e-66	-1.31236e-09	-0.621317	5.22287e-17	-1.31236e-09	-0.699419	5.6833e-09	-1.31236e-09	-0.45341
68447794	chr14:68447794:C:T	3.42725e-66	-1.31236e-09	-0.733704	5.09726e-17	-1.31236e-09	-0.723762	4.821e-09	-1.31236e-09	-0.617961
68447953	chr14:68447953:TCTA:T	3.65323e-66	-1.31236e-09	-0.669851	5.2337e-17	-1.31236e-09	-0.697347	4.90994e-09	-1.31236e-09	-0.59968
68448128	chr14:68448128:A:G	1.18563e-67	-2.77969	-1.31809	1.74668e-18	-2.78084	-1.3165	1.72553e-10	-2.6529	-1.29509
68448392	chr14:68448392:T:G	4.97539e-67	-1.97413	-0.689418	3.3401e-18	-2.76897	-0.680076	3.14335e-10	-2.75215	-0.596085
68448470	chr14:68448470:G:C	2.39193e-67	-2.13559	-1.26036	2.80511e-18	-2.37357	-1.25004	1.95739e-10	-2.50965	-1.31227
68448816	chr14:68448816:T:C	1.18615e-67	-2.77955	-1.31778	1.74813e-18	-2.78086	-1.31565	1.72162e-10	-2.65244	-1.29783
68449287	chr14:68449287:C:T	5.49741e-66	-1.31236e-09	-0.261186	8.06652e-17	-1.31236e-09	-0.264743	6.08058e-09	-1.31236e-09	-0.385841
68449656	chr14:68449656:A:G	2.02397e-66	-1.31236e-09	-1.2604	2.97129e-17	-1.31236e-09	-1.26347	2.63296e-09	-1.31236e-09	-1.22283
68450571	chr14:68450571:A:G	2.90816e-66	-1.31236e-09	-0.897943	4.25246e-17	-1.31236e-09	-0.904968	3.06135e-09	-1.31236e-09	-1.07208
68450684	chr14:68450684:ACT:A	2.48597e-66	-1.31236e-09	-1.0548	3.58531e-17	-1.31236e-09	-1.07562	2.72761e-09	-1.31236e-09	-1.18752
68451038	chr14:68451038:T:G	1.91034e-66	-1.31236e-09	-1.31818	2.8131e-17	-1.31236e-09	-1.31818	2.40329e-09	-1.31236e-09	-1.3141
68451763	chr14:68451763:G:A	2.95912e-66	-1.31236e-09	-0.880571	4.32614e-17	-1.31236e-09	-0.887789	3.10502e-09	-1.31236e-09	-1.05792
68451834	chr14:68451834:C:T	3.86459e-66	-1.31236e-09	-0.613606	5.71488e-17	-1.31236e-09	-0.609392	3.60594e-09	-1.31236e-09	-0.908359
68452208	chr14:68452208:T:C	5.48821e-66	-1.31236e-09	-0.26286	7.79487e-17	-1.31236e-09	-0.299	7.43704e-09	-1.31236e-09	-0.184469
68452299	chr14:68452299:A:T	3.33775e-67	-2.01768	-1.04507	2.20439e-18	-2.77604	-1.08856	2.96336e-10	-2.63501	-0.772195
68453378	chr14:68453378:G:A	1.57144e-67	-2.73217	-1.08389	2.10362e-18	-2.78074	-1.13065	2.53239e-10	-2.66869	-0.895668
68453661	chr14:68453661:T:A	2.71677e-67	-1.96923	-1.29937	1.77871e-18	-2.77831	-1.30085	1.56245e-10	-2.73296	-1.31431
68453662	chr14:68453662:C:T	2.62607e-67	-2.00568	-1.29688	1.78822e-18	-2.77538	-1.29845	1.5474e-10	-2.74163	-1.31533
68453822	chr14:68453822:T:A	2.2741e-66	-1.31236e-09	-1.14388	3.38822e-17	-1.31236e-09	-1.13216	2.62987e-09	-1.31236e-09	-1.22401
68454120	chr14:68454120:G:C	4.52514e-67	-2.7584	-3.24751e-10	7.19645e-18	-2.68146	-3.24751e-10	5.97023e-10	-2.70674	-3.24751e-10
68454168	chr14:68454168:C:T	5.00443e-67	-1.97431	-0.683413	3.35665e-18	-2.76955	-0.674561	3.16448e-10	-2.75155	-0.589994
68454696	chr14:68454696:A:G	2.93558e-66	-1.31236e-09	-0.888556	4.38546e-17	-1.31236e-09	-0.87417	3.64217e-09	-1.31236e-09	-0.898362
68455037	chr14:68455037:T:C	2.06848e-66	-1.31236e-09	-1.23865	2.94021e-17	-1.31236e-09	-1.27399	2.44169e-09	-1.31236e-09	-1.29825
68455131	chr14:68455131:G:A	1.57278e-67	-2.74332	-1.07189	2.12351e-18	-2.78199	-1.11999	2.51874e-10	-2.6867	-0.883068
68455304	chr14:68455304:T:C	1.20212e-67	-2.77885	-1.30511	1.77976e-18	-2.78119	-1.29738	1.69432e-10	-2.65019	-1.31605
68455330	chr14:68455330:A:G	5.50447e-67	-1.87601	-0.686482	3.31613e-18	-2.77859	-0.677656	3.22224e-10	-2.72998	-0.593468
68455738	chr14:68455738:T:A	3.58266e-67	-2.50423	-0.487716	5.37506e-18	-2.50019	-0.473087	1.32656e-09	-1.15905	-0.749305
68455747	chr14:68455747:A:T	2.09158e-66	-1.31236e-09	-1.22754	3.05174e-17	-1.31236e-09	-1.23675	2.72742e-09	-1.31236e-09	-1.18758
68456022	chr14:68456022:T:G	6.05406e-66	-1.31236e-09	-0.164734	8.59837e-17	-1.31236e-09	-0.200893	8.19327e-09	-1.31236e-09	-0.0876285
68456202	chr14:68456202:T:C	3.92677e-66	-0.597646	-3.24751e-10	3.27745e-17	-1.1654	-3.24751e-10	1.58299e-09	-1.73162	-3.24751e-10
68456256	chr14:68456256:T:A	5.53127e-67	-1.88089	-0.67674	3.35014e-18	-2.77824	-0.66781	3.25204e-10	-2.73132	-0.582922
68456295	chr14:68456295:T:G	1.56278e-67	-2.70792	-1.11367	2.05458e-18	-2.77657	-1.15841	2.47767e-10	-2.64542	-0.94079
68456305	chr14:68456305:T:A	1.92414e-66	-1.31236e-09	-1.31098	2.8311e-17	-1.31236e-09	-1.3118	2.43351e-09	-1.31236e-09	-1.30161
68456595	chr14:68456595:A:G	2.30473e-66	-1.31236e-09	-1.1305	3.43457e-17	-1.31236e-09	-1.11857	2.65566e-09	-1.31236e-09	-1.21425
68456669	chr14:68456669:A:C	2.27178e-66	-1.31236e-09	-1.1449	3.38467e-17	-1.31236e-09	-1.13321	2.62796e-09	-1.31236e-09	-1.22473
68456748	chr14:68456748:A:G	3.83518e-67	-1.60941	-1.31442	1.76934e-18	-2.77196	-1.31248	1.80408e-10	-2.63198	-1.2715
68456784	chr14:68456784:C:T	4.67031e-67	-1.97468	-0.752141	3.14517e-18	-2.76617	-0.74301	2.92138e-10	-2.75801	-0.663463
68457191	chr14:68457191:A:G	3.74804e-67	-1.62887	-1.31795	1.77879e-18	-2.76384	-1.31527	2.33651e-10	-2.42483	-1.22004
68457264	chr14:68457264:T:C	4.05267e-67	-1.62529	-1.24338	2.22741e-18	-2.62493	-1.22928	2.39485e-10	-2.40826	-1.21194
68457343	chr14:68457343:G:T	6.14962e-67	-2.45166	-3.24751e-10	2.36832e-17	-1.49029	-3.24751e-10	5.31901e-09	-0.519654	-3.24751e-10
68457467	chr14:68457467:T:C	2.22312e-66	-1.31236e-09	-1.16655	3.31495e-17	-1.31236e-09	-1.15402	2.59187e-09	-1.31236e-09	-1.23856
68458188	chr14:68458188:A:G	1.45593e-67	-2.75243	-1.13997	2.00126e-18	-2.7819	-1.17938	2.27436e-10	-2.69867	-0.97316
68458202	chr14:68458202:T:C	4.75667e-67	-2.02342	-0.685081	3.37663e-18	-2.76197	-0.6762	3.12802e-10	-2.76125	-0.591871
68458475	chr14:68458475:G:A	4.06171e-67	-1.61592	-1.25052	2.21628e-18	-2.62265	-1.23657	2.38774e-10	-2.40156	-1.22162
68459476	chr14:68459476:G:T	1.73005e-67	-2.66397	-1.05593	2.21543e-18	-2.7685	-1.0911	2.07806e-10	-2.78209	-0.980005
68459502	chr14:68459502:G:A	8.93236e-67	-1.35719	-0.721172	3.39141e-18	-2.71667	-0.717131	5.68206e-10	-2.21747	-0.538745
68459634	chr14:68459634:A:G	7.73079e-67	-2.22284	-3.24751e-10	7.34328e-18	-2.66127	-3.24751e-10	6.47292e-10	-2.6259	-3.24751e-10
68459751	chr14:68459751:G:A	2.13957e-66	-1.31236e-09	-1.20486	3.12607e-17	-1.31236e-09	-1.21269	2.4881e-09	-1.31236e-09	-1.27942
68460048	chr14:68460048:C:T	3.99259e-67	-1.63552	-1.24809	2.20172e-18	-2.63185	-1.23396	2.36855e-10	-2.41299	-1.21826
68460598	chr14:68460598:A:G	2.25038e-66	-1.31236e-09	-1.15436	3.35515e-17	-1.31236e-09	-1.14197	2.61127e-09	-1.31236e-09	-1.23111
68460704	chr14:68460704:C:T	2.34054e-66	-1.31236e-09	-1.11508	3.50496e-17	-1.31236e-09	-1.09829	2.65491e-09	-1.31236e-09	-1.21453
68460825	chr14:68460825:G:A	4.13207e-67	-1.59921	-1.25006	5.23561e-18	-1.75725	-1.24232	4.57666e-10	-1.76248	-1.21008
68460902	chr14:68460902:G:T	4.32257e-66	-1.31236e-09	-0.501611	6.19833e-17	-1.31236e-09	-0.528186	5.80624e-09	-1.31236e-09	-0.432009
68461036	chr14:68461036:C:T	2.28288e-66	-1.31236e-09	-1.14003	3.40112e-17	-1.31236e-09	-1.12836	2.63903e-09	-1.31236e-09	-1.22053
68461076	chr14:68461076:G:A	2.07689e-66	-1.31236e-09	-1.23459	3.14373e-17	-1.31236e-09	-1.20706	2.78697e-09	-1.31236e-09	-1.16599
68461228	chr14:68461228:G:A	2.97374e-67	-1.86012	-1.3181	1.74332e-18	-2.78164	-1.31762	1.63421e-10	-2.71223	-1.29014
68461277	chr14:68461277:C:T	2.93043e-67	-1.87476	-1.31814	1.74386e-18	-2.78126	-1.31769	1.62659e-10	-2.71653	-1.29051
68461305	chr14:68461305:T:C	2.31413e-66	-1.31236e-09	-1.12643	3.454e-17	-1.31236e-09	-1.11293	2.66604e-09	-1.31236e-09	-1.21035
68461789	chr14:68461789:A:G	2.97651e-67	-1.85931	-1.31799	1.74381e-18	-2.78158	-1.3174	1.63661e-10	-2.71228	-1.28862
68461940	chr14:68461940:C:T	3.90845e-66	-1.31236e-09	-0.60232	6.1247e-17	-1.31236e-09	-0.540135	3.89333e-09	-1.31236e-09	-0.831677
68461945	chr14:68461945:T:C	2.47226e-66	-1.31236e-09	-1.06033	3.56506e-17	-1.31236e-09	-1.08128	3.19759e-09	-1.31236e-09	-1.02854
68462169	chr14:68462169:A:G	4.09882e-67	-2.12923	-0.728123	3.30411e-18	-2.74001	-0.719875	2.94752e-10	-2.77519	-0.637377
68462566	chr14:68462566:C:G	3.71317e-67	-1.73525	-1.22091	2.19341e-18	-2.66501	-1.20458	2.31704e-10	-2.46837	-1.18486
68462646	chr14:68462646:T:C	3.08054e-67	-1.82483	-1.31811	1.74744e-18	-2.7809	-1.31599	2.10691e-10	-2.53274	-1.21557
68462706	chr14:68462706:C:A	1.92781e-66	-1.31236e-09	-1.30908	2.83143e-17	-1.31236e-09	-1.31168	2.40145e-09	-1.31236e-09	-1.31487
68463148	chr14:68463148:A:T	4.51349e-67	-2.76098	-3.24751e-10	6.5762e-18	-2.77159	-3.24751e-10	5.54875e-10	-2.77995	-3.24751e-10
68463275	chr14:68463275:T:A	2.4659e-66	-1.31236e-09	-1.06291	3.6594e-17	-1.31236e-09	-1.05517	2.8674e-09	-1.31236e-09	-1.13753
68463392	chr14:68463392:G:A	2.86912e-67	-1.89636	-1.31768	1.74182e-18	-2.7821	-1.31802	2.07969e-10	-2.568	-1.1933
68463703	chr14:68463703:A:C	2.16428e-66	-1.31236e-09	-1.19338	3.19739e-17	-1.31236e-09	-1.19013	2.5672e-09	-1.31236e-09	-1.24812
68463790	chr14:68463790:T:A	2.31208e-66	-1.31236e-09	-1.12731	3.45121e-17	-1.31236e-09	-1.11374	2.66462e-09	-1.31236e-09	-1.21088
68463948	chr14:68463948:A:G	3.05826e-67	-1.83916	-1.31104	1.76865e-18	-2.78141	-1.30342	2.00387e-10	-2.54105	-1.2574
68464024	chr14:68464024:T:C	3.85563e-67	-1.70903	-1.20948	2.24024e-18	-2.65596	-1.19251	2.37656e-10	-2.45525	-1.17262
68464154	chr14:68464154:G:A	1.99909e-66	-1.31236e-09	-1.27277	2.93868e-17	-1.31236e-09	-1.27451	2.55736e-09	-1.31236e-09	-1.25197
68464305	chr14:68464305:C:G	6.67672e-67	-2.36942	-3.24751e-10	1.27256e-17	-2.11143	-3.24751e-10	1.1524e-09	-2.04909	-3.24751e-10
68465920	chr14:68465920:G:T	3.36834e-67	-2.31605	-0.737581	3.45297e-18	-2.68608	-0.729735	2.89699e-10	-2.7816	-0.648256
68466126	chr14:68466126:T:C	2.79743e-67	-1.92258	-1.31676	1.75177e-18	-2.78185	-1.31257	1.97174e-10	-2.58167	-1.23294
68466194	chr14:68466194:G:A	2.04236e-66	-1.31236e-09	-1.25136	2.99902e-17	-1.31236e-09	-1.25418	2.63367e-09	-1.31236e-09	-1.22256
68466453	chr14:68466453:A:C	4.38999e-67	-2.06877	-0.719955	3.28513e-18	-2.75392	-0.711726	2.99198e-10	-2.76809	-0.629497
68466466	chr14:68466466:A:C	2.29576e-66	-1.31236e-09	-1.1344	3.42965e-17	-1.31236e-09	-1.12001	2.64955e-09	-1.31236e-09	-1.21655
68466631	chr14:68466631:G:C	2.44153e-66	-1.31236e-09	-1.07284	3.62268e-17	-1.31236e-09	-1.06525	2.84368e-09	-1.31236e-09	-1.14584
68466655	chr14:68466655:G:C	2.55086e-66	-1.31236e-09	-1.02903	3.74476e-17	-1.31236e-09	-1.03211	3.69915e-09	-1.31236e-09	-0.882838
68467389	chr14:68467389:T:C	4.76181e-66	-1.31236e-09	-0.404835	6.76243e-17	-1.31236e-09	-0.441084	4.29206e-09	-1.31236e-09	-0.734176
68467644	chr14:68467644:A:G	2.82444e-66	-1.31236e-09	-0.927153	3.99522e-17	-1.31236e-09	-0.967366	3.36769e-09	-1.31236e-09	-0.976715
68468395	chr14:68468395:G:A	2.96097e-67	-1.86594	-1.31659	1.75243e-18	-2.78188	-1.31217	2.02766e-10	-2.55242	-1.23423
68468681	chr14:68468681:G:A	3.79204e-67	-1.81365	-1.12149	2.05899e-18	-2.78171	-1.15113	3.20866e-10	-2.53992	-0.787753
68469655	chr14:68469655:G:T	4.15124e-66	-1.31236e-09	-0.542055	6.00654e-17	-1.31236e-09	-0.559617	5.8786e-09	-1.31236e-09	-0.419624
68469786	chr14:68469786:A:G	3.05908e-66	-1.31236e-09	-0.847349	4.36804e-17	-1.31236e-09	-0.878151	3.9957e-09	-1.31236e-09	-0.805722
68469802	chr14:68469802:GA:G	4.15124e-66	-1.31236e-09	-0.542055	6.00654e-17	-1.31236e-09	-0.559617	5.8786e-09	-1.31236e-09	-0.419624
68469970	chr14:68469970:T:C	3.19523e-67	-1.78816	-1.31823	1.74881e-18	-2.77924	-1.31688	2.16154e-10	-2.51456	-1.20815
68470054	chr14:68470054:T:G	2.21828e-66	-1.31236e-09	-1.16873	3.30623e-17	-1.31236e-09	-1.15666	2.58558e-09	-1.31236e-09	-1.24099
68470267	chr14:68470267:A:C	4.98393e-66	-1.31236e-09	-0.359243	7.07305e-17	-1.31236e-09	-0.396174	4.45148e-09	-1.31236e-09	-0.697706
68470337	chr14:68470337:A:G	6.22694e-66	-1.31236e-09	-0.136577	8.78636e-17	-1.31236e-09	-0.179265	8.36671e-09	-1.31236e-09	-0.0666816
68470566	chr14:68470566:T:C	3.20131e-66	-1.31236e-09	-0.801901	5.06743e-17	-1.31236e-09	-0.729631	3.50046e-09	-1.31236e-09	-0.938048
68471121	chr14:68471121:T:C	2.21358e-66	-1.31236e-09	-1.17085	3.29921e-17	-1.31236e-09	-1.15878	2.58162e-09	-1.31236e-09	-1.24252
68471647	chr14:68471647:A:G	2.4749e-67	-2.59033	-0.771518	4.54008e-18	-2.38941	-0.752699	1.16582e-09	-0.951358	-1.08616
68471732	chr14:68471732:A:AC	2.24167e-66	-1.31236e-09	-1.15824	3.34736e-17	-1.31236e-09	-1.14429	2.60071e-09	-1.31236e-09	-1.23516
68472157	chr14:68472157:G:A	4.78582e-67	-2.70239	-3.24751e-10	6.52295e-18	-2.77972	-3.24751e-10	5.84052e-10	-2.72871	-3.24751e-10
68473047	chr14:68473047:C:T	2.39589e-66	-1.31236e-09	-1.09171	3.46812e-17	-1.31236e-09	-1.10885	2.68718e-09	-1.31236e-09	-1.20245
68473198	chr14:68473198:C:G	5.27566e-66	-1.31236e-09	-0.30236	7.48044e-17	-1.31236e-09	-0.340174	4.66651e-09	-1.31236e-09	-0.650529
68473495	chr14:68473495:C:T	4.95659e-66	-1.31236e-09	-0.364745	6.95212e-17	-1.31236e-09	-0.413419	6.61145e-09	-1.31236e-09	-0.302139
68474238	chr14:68474238:A:ATT	3.0865e-67	-1.8348	-1.30621	1.75176e-18	-2.78167	-1.31276	2.22903e-10	-2.54452	-1.14744
68474329	chr14:68474329:A:G	5.51768e-67	-2.56009	-3.24751e-10	4.35511e-17	-0.881115	-3.24751e-10	9.38818e-10	-2.25408	-3.24751e-10
68474419	chr14:68474419:A:G	4.93416e-66	-1.31236e-09	-0.369279	7.00228e-17	-1.31236e-09	-0.406229	4.42314e-09	-1.31236e-09	-0.704092
68474520	chr14:68474520:G:C	1.45493e-67	-2.73944	-1.15365	1.97678e-18	-2.78179	-1.19179	2.27207e-10	-2.68004	-0.992799
68474608	chr14:68474608:G:T	1.94443e-66	-1.31236e-09	-1.30049	2.87395e-17	-1.31236e-09	-1.29678	2.4021e-09	-1.31236e-09	-1.3146
68474898	chr14:68474898:C:A	1.94458e-66	-1.31236e-09	-1.30042	2.87419e-17	-1.31236e-09	-1.29669	2.40217e-09	-1.31236e-09	-1.31457
68475352	chr14:68475352:T:C	3.60876e-67	-1.82289	-1.1618	2.27229e-18	-2.69286	-1.14141	2.35502e-10	-2.51965	-1.11732
68475474	chr14:68475474:A:G	1.94414e-66	-1.31236e-09	-1.30064	2.87351e-17	-1.31236e-09	-1.29693	2.40208e-09	-1.31236e-09	-1.31461
68475680	chr14:68475680:A:G	2.96817e-67	-2.0071	-1.173	1.9698e-18	-2.77517	-1.20194	2.79737e-10	-2.62849	-0.836353
68475692	chr14:68475692:A:T	3.17549e-67	-1.98084	-1.13175	2.04452e-18	-2.77573	-1.16416	3.00572e-10	-2.63494	-0.758068
68476156	chr14:68476156:C:T	1.95317e-66	-1.31236e-09	-1.29601	2.88823e-17	-1.31236e-09	-1.29182	2.40713e-09	-1.31236e-09	-1.31251
68476346	chr14:68476346:G:GAATGCTGATTAGTTCCATCACT	5.2069e-66	-1.31236e-09	-0.315478	7.38759e-17	-1.31236e-09	-0.352664	6.95102e-09	-1.31236e-09	-0.252053
68476444	chr14:68476444:C:T	1.87011e-67	-2.54078	-1.10127	2.25247e-18	-2.7098	-1.13323	2.0227e-10	-2.76114	-1.02796
68476697	chr14:68476697:A:C	1.93575e-66	-1.31236e-09	-1.30497	2.86097e-17	-1.31236e-09	-1.30131	2.39757e-09	-1.31236e-09	-1.31649
68477356	chr14:68477356:A:G	4.08617e-67	-2.4323	-0.428137	5.37685e-18	-2.56843	-0.404516	1.15484e-09	-1.34606	-0.700917
68477430	chr14:68477430:T:G	3.06831e-67	-2.05256	-1.09436	2.12564e-18	-2.77001	-1.13097	3.15265e-10	-2.64971	-0.695572
68477457	chr14:68477457:C:T	8.51705e-67	-2.12598	-3.24751e-10	1.74894e-17	-1.79345	-3.24751e-10	1.19929e-09	-2.00921	-3.24751e-10
68477528	chr14:68477528:T:C	3.04236e-67	-2.03323	-1.12219	2.0689e-18	-2.77174	-1.15629	3.027e-10	-2.64389	-0.742066
68477747	chr14:68477747:G:A	4.50839e-66	-1.31236e-09	-0.459522	6.40861e-17	-1.31236e-09	-0.494824	4.11512e-09	-1.31236e-09	-0.776274
68477906	chr14:68477906:G:A	1.62725e-67	-2.68249	-1.09867	2.14719e-18	-2.78171	-1.10919	1.94034e-10	-2.75519	-1.07548
68478242	chr14:68478242:G:A	6.13921e-66	-1.31236e-09	-0.150766	8.70834e-17	-1.31236e-09	-0.188185	8.16236e-09	-1.31236e-09	-0.0914087
68479911	chr14:68479911:T:C	2.72611e-67	-1.95293	-1.31224	1.74917e-18	-2.77986	-1.31605	2.29314e-10	-2.60295	-1.06065
68480154	chr14:68480154:C:A	9.19622e-66	-1.31236e-09	0.253331	1.37772e-16	-1.31236e-09	0.270548	1.46639e-08	-1.31236e-09	0.494448
68480615	chr14:68480615:G:A	1.67477e-65	1.52836	-0.675561	3.12309e-18	-2.77813	-0.738094	6.05532e-10	-2.77333	0.0807388
68481182	chr14:68481182:G:C	3.24776e-66	-1.31236e-09	-0.787498	4.85409e-17	-1.31236e-09	-0.772644	3.80277e-09	-1.31236e-09	-0.855213
68481199	chr14:68481199:T:C	3.99319e-67	-1.88402	-0.999439	2.30227e-18	-2.78176	-1.0394	3.58798e-10	-2.57671	-0.639225
68481401	chr14:68481401:G:A	4.54935e-67	-1.76409	-0.988973	2.32862e-18	-2.78017	-1.0296	3.85755e-10	-2.51951	-0.623989
68481427	chr14:68481427:A:G	1.67722e-67	-2.70131	-1.0496	2.18478e-18	-2.77317	-1.10036	2.62975e-10	-2.62588	-0.900755
68481720	chr14:68481720:A:G	5.94251e-66	-1.31236e-09	-0.183331	8.43041e-17	-1.31236e-09	-0.22062	5.1536e-09	-1.31236e-09	-0.551247
68481881	chr14:68481881:TAGTA:T	2.17926e-66	-1.31236e-09	-1.18648	3.2158e-17	-1.31236e-09	-1.18439	2.7303e-09	-1.31236e-09	-1.18653
68481895	chr14:68481895:T:C	1.27568e-67	-2.78155	-1.24302	1.85758e-18	-2.77791	-1.25787	1.90812e-10	-2.67515	-1.17226
68481980	chr14:68481980:G:A	2.07627e-66	-1.31236e-09	-1.23489	3.03578e-17	-1.31236e-09	-1.242	2.44004e-09	-1.31236e-09	-1.29893
68481990	chr14:68481990:G:C	2.3854e-66	-1.0961	-3.24751e-10	7.81389e-17	-0.296562	-3.24751e-10	2.98828e-09	-1.09625	-3.24751e-10
68482087	chr14:68482087:G:A	2.20724e-66	-1.31236e-09	-1.17372	3.26758e-17	-1.31236e-09	-1.16842	2.62057e-09	-1.31236e-09	-1.22755
68482310	chr14:68482310:C:A	1.87707e-66	-1.33575	-3.24751e-10	9.80007e-18	-2.37266	-3.24751e-10	1.87817e-09	-1.56064	-3.24751e-10
68482769	chr14:68482769:G:A	5.02328e-66	-1.31236e-09	-0.35138	7.14045e-17	-1.31236e-09	-0.38669	4.49825e-09	-1.31236e-09	-0.687254
68482840	chr14:68482840:T:A	3.30792e-67	-1.99779	-1.07393	2.1636e-18	-2.77582	-1.10746	3.05661e-10	-2.63012	-0.746105
68483611	chr14:68483611:C:T	2.24905e-66	-1.31236e-09	-1.15496	3.32131e-17	-1.31236e-09	-1.15211	2.62891e-09	-1.31236e-09	-1.22437
68483635	chr14:68483635:A:G	1.53572e-67	-2.58063	-1.25842	2.0187e-18	-2.686	-1.2666	1.68149e-10	-2.77828	-1.19557
68483973	chr14:68483973:A:G	1.99293e-66	-1.31236e-09	-1.27586	2.94299e-17	-1.31236e-09	-1.27304	2.44731e-09	-1.31236e-09	-1.29595
68484477	chr14:68484477:CCTCCCGAGTAG:C	3.81238e-66	-1.31236e-09	-0.627209	5.35015e-17	-1.31236e-09	-0.675342	3.65647e-09	-1.31236e-09	-0.894445
68484514	chr14:68484514:C:T	2.38111e-67	-2.369	-1.03148	2.69148e-18	-2.64119	-1.02376	2.14438e-10	-2.76989	-0.960787
68484744	chr14:68484744:A:AT	1.03049e-66	-0.828001	-1.10743	2.50657e-18	-2.60727	-1.12886	1.78501e-10	-2.67876	-1.23535
68485226	chr14:68485226:A:G	2.46437e-66	-1.31236e-09	-1.06352	3.61638e-17	-1.31236e-09	-1.06699	2.84107e-09	-1.31236e-09	-1.14676
68485527	chr14:68485527:C:T	3.05286e-66	-1.31236e-09	-0.849383	4.12753e-17	-1.31236e-09	-0.934786	3.87317e-09	-1.31236e-09	-0.836868
68485808	chr14:68485808:A:G	1.75201e-67	-2.60657	-1.10072	2.20166e-18	-2.73872	-1.12712	2.14528e-10	-2.77236	-0.957893
68487100	chr14:68487100:G:A	1.06012e-66	-0.736428	-1.17066	2.43473e-18	-2.57754	-1.18768	1.68007e-10	-2.70084	-1.27385
68487648	chr14:68487648:A:G	6.32138e-66	-1.31236e-09	-0.121525	9.41343e-17	-1.31236e-09	-0.110328	9.60623e-09	-1.31236e-09	0.0714696
68488700	chr14:68488700:A:G	6.22524e-66	-1.31236e-09	-0.13685	9.26984e-17	-1.31236e-09	-0.1257	9.4505e-09	-1.31236e-09	0.0551255
68488984	chr14:68488984:A:G	1.06767e-66	-1.13412	-0.765866	2.96487e-18	-2.78009	-0.788129	6.34906e-10	-2.5046	-0.140618
68489092	chr14:68489092:T:C	1.03117e-66	-0.760874	-1.17389	2.40322e-18	-2.58756	-1.19068	1.68832e-10	-2.69344	-1.27635
68489247	chr14:68489247:G:A	2.04827e-66	-1.31236e-09	-1.24847	3.02006e-17	-1.31236e-09	-1.24719	2.83829e-09	-1.31236e-09	-1.14774
68490249	chr14:68490249:TC:T	1.91087e-66	-1.31236e-09	-1.3179	2.81431e-17	-1.31236e-09	-1.31775	2.40934e-09	-1.31236e-09	-1.31159
68490250	chr14:68490250:C:T	1.91685e-66	-1.31236e-09	-1.31478	2.82319e-17	-1.31236e-09	-1.3146	2.39666e-09	-1.31236e-09	-1.31687
68490768	chr14:68490768:A:T	2.16895e-66	-0.677342	-0.513876	4.86783e-18	-2.5578	-0.514598	2.56019e-10	-2.71808	-0.835365
68490851	chr14:68490851:T:A	1.91312e-66	-1.31236e-09	-1.31673	2.81384e-17	-1.31236e-09	-1.31792	2.39752e-09	-1.31236e-09	-1.31651
68491146	chr14:68491146:C:T	5.5397e-66	-1.31236e-09	-0.253522	8.08609e-17	-1.31236e-09	-0.26232	5.7393e-09	-1.31236e-09	-0.443604
68491833	chr14:68491833:A:G	2.96326e-66	-1.31236e-09	-0.879173	4.38239e-17	-1.31236e-09	-0.874871	4.1361e-09	-1.31236e-09	-0.771189
68491995	chr14:68491995:C:T	1.94259e-66	-1.31236e-09	-1.30144	2.8704e-17	-1.31236e-09	-1.29801	2.40719e-09	-1.31236e-09	-1.31248
68492195	chr14:68492195:A:G	3.0004e-66	-1.31236e-09	-0.866717	4.61298e-17	-1.31236e-09	-0.823591	4.7079e-09	-1.31236e-09	-0.641701
68492275	chr14:68492275:C:T	1.48054e-67	-2.76363	-1.11201	4.11935e-18	-2.12611	-1.11325	2.76618e-10	-2.40147	-1.07459
68492512	chr14:68492512:A:G	6.47279e-67	-1.45997	-0.940471	2.44684e-18	-2.7591	-1.00115	4.13359e-10	-2.73609	-0.338294
68492638	chr14:68492638:A:G	1.63103e-67	-2.77902	-0.999816	5.35346e-18	-1.97713	-1.00017	3.45282e-10	-2.3022	-0.952133
68492661	chr14:68492661:T:C	7.95559e-67	-1.51403	-0.680138	3.17454e-18	-2.75024	-0.749651	5.64484e-10	-2.72401	-0.0387776
68492869	chr14:68492869:A:G	1.65042e-67	-2.78136	-0.985664	5.72e-18	-1.92468	-0.986403	3.65249e-10	-2.26132	-0.936799
68492994	chr14:68492994:C:T	5.89451e-67	-2.2103	-0.283725	5.14974e-18	-2.75785	-0.258254	4.63881e-10	-2.69136	-0.267707
68493055	chr14:68493055:C:T	2.04353e-66	-1.31236e-09	-1.25079	2.96889e-17	-1.31236e-09	-1.26428	2.62421e-09	-1.31236e-09	-1.22616
68493452	chr14:68493452:C:G	1.9674e-66	-1.31236e-09	-1.28875	2.87781e-17	-1.31236e-09	-1.29544	2.48687e-09	-1.31236e-09	-1.27992
68493543	chr14:68493543:G:T	3.42451e-66	-1.31236e-09	-0.734504	5.00181e-17	-1.31236e-09	-0.742666	4.77411e-09	-1.31236e-09	-0.627735
68494219	chr14:68494219:G:A	2.00075e-66	-1.31236e-09	-1.27194	2.89871e-17	-1.31236e-09	-1.2882	2.41775e-09	-1.31236e-09	-1.30811
68494390	chr14:68494390:C:T	3.2721e-66	-1.31236e-09	-0.78003	4.56592e-17	-1.31236e-09	-0.833846	4.81504e-09	-1.31236e-09	-0.619198
68494825	chr14:68494825:C:T	2.15238e-66	-1.31236e-09	-1.19889	3.10505e-17	-1.31236e-09	-1.21944	2.40883e-09	-1.31236e-09	-1.3118
68494978	chr14:68494978:C:T	2.92853e-66	-1.31236e-09	-0.890961	4.10406e-17	-1.31236e-09	-0.940489	4.23916e-09	-1.31236e-09	-0.746577
68495102	chr14:68495102:C:G	2.07572e-66	-1.31236e-09	-1.23515	2.94898e-17	-1.31236e-09	-1.27101	2.42531e-09	-1.31236e-09	-1.30498
68495507	chr14:68495507:G:C	5.45747e-67	-1.60634	-0.964726	2.44976e-18	-2.73672	-1.02234	3.87585e-10	-2.70444	-0.434325
68495549	chr14:68495549:C:T	1.46557e-67	-2.76814	-1.11767	4.2724e-18	-2.08394	-1.11894	2.84483e-10	-2.36748	-1.08054
68495625	chr14:68495625:CTG:C	1.47096e-67	-2.77388	-1.10824	4.44965e-18	-2.0527	-1.10952	2.9447e-10	-2.34318	-1.07035
68495787	chr14:68495787:T:G	2.53563e-67	-2.35268	-0.984921	2.49728e-18	-2.77609	-0.96376	2.9286e-10	-2.6275	-0.791502
68496123	chr14:68496123:C:G	4.1225e-67	-2.20247	-0.649116	3.38199e-18	-2.76801	-0.668574	2.83199e-10	-2.69174	-0.760803
68496346	chr14:68496346:C:T	6.31723e-66	-1.31236e-09	-0.122181	9.3288e-17	-1.31236e-09	-0.119359	9.81576e-09	-1.31236e-09	0.0930471
68496365	chr14:68496365:T:C	1.28433e-66	-0.692354	-1.02287	2.82814e-18	-2.55349	-1.06194	1.74903e-10	-2.73066	-1.2038
68496458	chr14:68496458:C:T	4.52767e-67	-2.75784	-3.24751e-10	8.22796e-18	-2.54751	-3.24751e-10	7.51567e-10	-2.47654	-3.24751e-10
68497029	chr14:68497029:C:T	6.03318e-67	-1.48651	-0.984265	2.35398e-18	-2.75952	-1.03942	3.84743e-10	-2.73184	-0.414281
68497830	chr14:68497830:G:A	2.46323e-66	-1.31236e-09	-1.06399	3.63751e-17	-1.31236e-09	-1.06117	3.48194e-09	-1.31236e-09	-0.943353
68497875	chr14:68497875:G:T	1.94056e-66	-1.31236e-09	-1.30249	2.84861e-17	-1.31236e-09	-1.30564	2.43494e-09	-1.31236e-09	-1.30102
68498098	chr14:68498098:A:G	1.92389e-66	-1.31236e-09	-1.31111	2.83569e-17	-1.31236e-09	-1.31018	2.40453e-09	-1.31236e-09	-1.31359
68498198	chr14:68498198:C:T	1.94056e-66	-1.31236e-09	-1.30249	2.84861e-17	-1.31236e-09	-1.30564	2.43494e-09	-1.31236e-09	-1.30102
68498907	chr14:68498907:C:T	1.80369e-66	-1.37563	-3.24751e-10	1.74441e-17	-1.79605	-3.24751e-10	7.56425e-10	-2.47009	-3.24751e-10
68499472	chr14:68499472:A:G	4.75215e-67	-2.70945	-3.24751e-10	1.33424e-17	-2.06411	-3.24751e-10	6.506e-10	-2.6208	-3.24751e-10
68499514	chr14:68499514:G:A	3.17017e-66	-1.31236e-09	-0.811676	4.67683e-17	-1.31236e-09	-0.809845	4.85407e-09	-1.31236e-09	-0.611125
68500324	chr14:68500324:G:C	2.12518e-66	-1.31236e-09	-1.2116	3.12475e-17	-1.31236e-09	-1.21311	2.53953e-09	-1.31236e-09	-1.25896
68500665	chr14:68500665:G:A	1.7855e-67	-2.49358	-1.19477	2.42758e-18	-2.54602	-1.22214	2.93013e-10	-2.39773	-1.02075
68500911	chr14:68500911:G:A	6.70513e-66	-1.31236e-09	-0.0625889	9.15956e-17	-1.31236e-09	-0.137667	7.33093e-09	-1.31236e-09	-0.198839
68501834	chr14:68501834:C:G	1.85483e-67	-2.44314	-1.20711	2.0332e-18	-2.71218	-1.23325	1.93748e-10	-2.78193	-1.05021
68501873	chr14:68501873:C:A	2.96069e-66	-1.31236e-09	-0.88004	4.1566e-17	-1.31236e-09	-0.927767	4.30015e-09	-1.31236e-09	-0.732292
68502046	chr14:68502046:G:A	2.32434e-66	-1.31236e-09	-1.12203	3.23221e-17	-1.31236e-09	-1.1793	2.39747e-09	-1.31236e-09	-1.31653
68502250	chr14:68502250:C:G	4.09145e-66	-1.31236e-09	-0.556564	6.0429e-17	-1.31236e-09	-0.553581	6.01439e-09	-1.31236e-09	-0.396788
68502267	chr14:68502267:A:T	2.43124e-66	-1.34018	0.263121	8.49291e-18	-2.7785	0.262678	6.6573e-10	-2.52752	-0.0702975
68502296	chr14:68502296:C:T	6.80929e-66	-1.31236e-09	-0.0471751	9.28467e-17	-1.31236e-09	-0.1241	7.45393e-09	-1.31236e-09	-0.182201
68502382	chr14:68502382:A:G	7.25966e-66	-1.31236e-09	0.0168711	9.9212e-17	-1.31236e-09	-0.0577916	8.22929e-09	-1.31236e-09	-0.0832423
68502388	chr14:68502388:G:A	1.9903e-66	-1.31236e-09	-1.27718	2.91676e-17	-1.31236e-09	-1.28199	2.57202e-09	-1.31236e-09	-1.24625
68503110	chr14:68503110:G:T	2.44945e-66	-1.31236e-09	-1.0696	3.6256e-17	-1.31236e-09	-1.06445	2.92037e-09	-1.31236e-09	-1.11923
68503275	chr14:68503275:G:A	5.00731e-67	-2.65715	-3.24751e-10	1.35688e-17	-2.04727	-3.24751e-10	2.01065e-09	-1.49249	-3.24751e-10
68503323	chr14:68503323:G:A	2.30163e-66	-1.31236e-09	-1.13184	3.20801e-17	-1.31236e-09	-1.18681	2.39523e-09	-1.31236e-09	-1.31746
68503447	chr14:68503447:C:G	1.91037e-66	-1.31236e-09	-1.31817	2.81429e-17	-1.31236e-09	-1.31775	2.40756e-09	-1.31236e-09	-1.31233
68504277	chr14:68504277:G:C	1.54686e-67	-2.7713	-1.06052	6.68907e-18	-1.69312	-1.06145	4.19552e-10	-2.04178	-1.01773
68505410	chr14:68505410:G:A	7.02396e-67	-2.31872	-3.24751e-10	1.43143e-17	-1.99379	-3.24751e-10	1.02823e-09	-2.1631	-3.24751e-10
68505630	chr14:68505630:A:C	2.30207e-66	-1.31236e-09	-1.13165	3.34237e-17	-1.31236e-09	-1.14579	3.08702e-09	-1.31236e-09	-1.06374
68506368	chr14:68506368:C:T	3.23139e-67	-2.30651	-0.788626	3.92303e-18	-2.49801	-0.790177	3.29399e-10	-2.62849	-0.672935
68506382	chr14:68506382:C:T	2.30474e-67	-2.43107	-1.00201	2.91832e-17	-0.269629	-1.01183	1.42001e-09	-0.893658	-0.946621
68506473	chr14:68506473:A:G	4.95814e-67	-2.66702	-3.24751e-10	8.26384e-18	-2.54316	-3.24751e-10	7.15709e-10	-2.52542	-3.24751e-10
68506545	chr14:68506545:G:A	1.91935e-66	-1.31236e-09	-1.31348	2.81583e-17	-1.31236e-09	-1.31721	2.39438e-09	-1.31236e-09	-1.31782
68506738	chr14:68506738:G:A	2.94248e-67	-2.77909	-0.409708	4.42746e-17	-0.409597	-0.455042	2.01035e-09	-1.03381	-0.458829
68507200	chr14:68507200:A:G	1.58491e-64	2.5701	0.530134	9.6676e-17	-0.617086	0.533401	5.00527e-09	-1.13901	0.558562
68507693	chr14:68507693:A:G	1.51568e-67	-2.77118	-1.081	3.9632e-18	-2.19356	-1.08444	2.24637e-10	-2.53469	-1.14953
68507791	chr14:68507791:A:G	2.79564e-67	-2.55722	-0.682769	4.46018e-18	-2.52334	-0.636518	3.13537e-10	-2.71256	-0.63822
68508163	chr14:68508163:C:T	1.91851e-66	-1.31236e-09	-1.31391	2.83166e-17	-1.31236e-09	-1.3116	2.44748e-09	-1.31236e-09	-1.29588
68508499	chr14:68508499:A:T	2.07254e-66	-1.31236e-09	-1.23669	3.01613e-17	-1.31236e-09	-1.24849	2.497e-09	-1.31236e-09	-1.27585
68508547	chr14:68508547:A:G	2.83398e-66	-1.31236e-09	-0.923779	3.9664e-17	-1.31236e-09	-0.974606	3.55015e-09	-1.31236e-09	-0.923952
68508629	chr14:68508629:C:T	1.91417e-66	-1.31236e-09	-1.31618	2.83466e-17	-1.31236e-09	-1.31054	2.42088e-09	-1.31236e-09	-1.30681
68508637	chr14:68508637:G:C	1.96887e-66	-1.31236e-09	-1.288	2.91659e-17	-1.31236e-09	-1.28205	2.41922e-09	-1.31236e-09	-1.3075
68508657	chr14:68508657:C:T	9.48518e-67	-0.950728	-1.06759	1.47166e-17	-0.875058	-1.09102	1.45573e-09	-0.681121	-1.13432
68509260	chr14:68509260:AG:A	4.83443e-67	-1.57126	-1.12102	5.16058e-18	-1.94144	-1.07256	3.12168e-10	-2.03858	-1.31657
68509291	chr14:68509291:G:T	2.19671e-66	-1.31236e-09	-1.1785	3.24122e-17	-1.31236e-09	-1.17652	2.47528e-09	-1.31236e-09	-1.28459
68509293	chr14:68509293:C:T	1.97725e-66	-1.31236e-09	-1.28375	2.99796e-17	-1.31236e-09	-1.25453	2.42967e-09	-1.31236e-09	-1.30319
68510047	chr14:68510047:A:G	1.28019e-67	-2.7052	-1.31584	1.7447e-18	-2.78209	-1.31637	1.50158e-10	-2.77286	-1.31415
68510254	chr14:68510254:C:T	1.46414e-64	3.42453	-0.403552	1.12955e-16	0.471893	-0.39995	9.09356e-09	0.0923911	-0.0757668
68510265	chr14:68510265:C:T	2.21094e-66	-1.31236e-09	-1.17204	3.26369e-17	-1.31236e-09	-1.16961	2.48339e-09	-1.31236e-09	-1.28132
68510276	chr14:68510276:T:G	5.02309e-63	2.75317	3.80317	4.06656e-15	-0.206009	3.86151	1.5191e-07	-0.673902	3.50625
68510342	chr14:68510342:C:T	2.04871e-66	-1.31236e-09	-1.24825	3.01312e-17	-1.31236e-09	-1.24949	2.63041e-09	-1.31236e-09	-1.2238
68510376	chr14:68510376:G:A	2.43988e-67	-2.46638	-0.909722	2.63494e-18	-2.78195	-0.904241	2.25176e-10	-2.78158	-0.900239
68510773	chr14:68510773:A:G	2.30307e-64	3.13591	0.338041	1.62734e-16	0.160064	0.277005	1.60204e-08	-0.195265	0.778185
68510783	chr14:68510783:T:C	1.22557e-67	-2.75514	-1.30951	1.77093e-18	-2.77255	-1.31099	1.48255e-10	-2.78196	-1.3178
68510813	chr14:68510813:T:G	3.48283e-66	-1.31236e-09	-0.717618	5.23407e-17	-1.31236e-09	-0.697276	4.77123e-09	-1.31236e-09	-0.628338
68511172	chr14:68511172:A:G	2.19544e-66	-1.31236e-09	-1.17908	3.24008e-17	-1.31236e-09	-1.17687	2.47147e-09	-1.31236e-09	-1.28613
68511797	chr14:68511797:AG:A	1.76313e-67	-2.75936	-0.941597	5.08082e-18	-2.08154	-0.948041	2.8001e-10	-2.4483	-1.01557
68511811	chr14:68511811:G:A	2.07624e-66	-1.31236e-09	-1.23491	3.10557e-17	-1.31236e-09	-1.21927	2.6524e-09	-1.31236e-09	-1.21548
68512072	chr14:68512072:G:A	3.81968e-66	0.501827	-1.12712	1.03937e-17	-1.16017	-1.15368	6.38123e-10	-1.41707	-1.2231
68512097	chr14:68512097:C:T	5.06777e-67	-2.64515	-3.24751e-10	8.22955e-18	-2.54732	-3.24751e-10	6.63424e-10	-2.60128	-3.24751e-10
68512195	chr14:68512195:A:C	2.36355e-66	-1.31236e-09	-1.1053	3.37445e-17	-1.31236e-09	-1.13623	2.89918e-09	-1.31236e-09	-1.12651
68512267	chr14:68512267:CA:C	1.7562e-67	-2.76205	-0.942843	4.98696e-18	-2.09894	-0.949281	2.76368e-10	-2.46014	-1.01682
68512412	chr14:68512412:G:A	3.42824e-66	-1.31236e-09	-0.733416	4.84459e-17	-1.31236e-09	-0.774603	5.20369e-09	-1.31236e-09	-0.541574
68513079	chr14:68513079:G:A	2.1664e-67	-2.52479	-0.970188	2.54776e-18	-2.77899	-0.940846	2.15663e-10	-2.78085	-0.944124
68513118	chr14:68513118:T:C	1.52747e-67	-2.75488	-1.08955	4.48672e-18	-2.05719	-1.09674	2.47575e-10	-2.43965	-1.14733
68513212	chr14:68513212:A:G	1.23699e-67	-2.75244	-1.30293	1.77739e-18	-2.77503	-1.30488	1.48194e-10	-2.78206	-1.31812
68513706	chr14:68513706:C:T	2.90791e-66	-1.31236e-09	-0.898026	4.38343e-17	-1.31236e-09	-0.874633	4.24823e-09	-1.31236e-09	-0.74444
68514311	chr14:68514311:A:T	2.50774e-66	-1.31236e-09	-1.04608	3.70783e-17	-1.31236e-09	-1.04202	3.27955e-09	-1.31236e-09	-1.00324
68514853	chr14:68514853:T:C	3.097e-66	-1.31236e-09	-0.835029	4.63282e-17	-1.31236e-09	-0.8193	5.07416e-09	-1.31236e-09	-0.566782
68515131	chr14:68515131:T:C	2.01567e-66	-1.31236e-09	-1.26451	2.92041e-17	-1.31236e-09	-1.28074	2.76473e-09	-1.31236e-09	-1.174
68515637	chr14:68515637:G:A	2.50535e-66	-1.31236e-09	-1.04703	3.79953e-17	-1.31236e-09	-1.01759	3.19537e-09	-1.31236e-09	-1.02924
68516076	chr14:68516076:C:T	5.33901e-67	-2.40979	-0.183216	5.34336e-18	-2.78201	-0.197187	5.12372e-10	-2.77312	-0.0865245
68516086	chr14:68516086:G:A	1.94728e-66	-1.31236e-09	-1.29903	2.90712e-17	-1.31236e-09	-1.2853	2.39377e-09	-1.31236e-09	-1.31807
68516410	chr14:68516410:C:T	3.1842e-63	2.8591	3.2414	2.69034e-15	-0.0697398	3.31211	1.05399e-07	-0.590065	3.05688
68516443	chr14:68516443:G:A	8.07356e-67	-2.45494	0.275487	8.40428e-18	-2.78112	0.254807	8.12794e-10	-2.77833	0.380115
68516590	chr14:68516590:A:G	2.64392e-66	-1.31236e-09	-0.993199	3.90635e-17	-1.31236e-09	-0.989863	3.46686e-09	-1.31236e-09	-0.947692
68516783	chr14:68516783:T:C	1.00852e-66	-1.95698	-3.24751e-10	6.77557e-17	-0.439141	-3.24751e-10	1.82116e-09	-1.59147	-3.24751e-10
68516802	chr14:68516802:A:T	2.06673e-66	-1.31236e-09	-1.23949	3.07378e-17	-1.31236e-09	-1.22956	2.96266e-09	-1.31236e-09	-1.10485
68517495	chr14:68517495:A:G	2.07102e-66	-1.31236e-09	-1.23742	3.09595e-17	-1.31236e-09	-1.22237	2.64497e-09	-1.31236e-09	-1.21828
68517625	chr14:68517625:A:G	8.80505e-65	2.98181	-0.469358	7.8944e-17	0.108924	-0.395236	3.71734e-09	-0.392954	-0.484979
68517648	chr14:68517648:G:T	2.14095e-67	-2.52005	-0.986753	2.46391e-18	-2.77888	-0.974421	1.94643e-10	-2.78108	-1.04645
68517783	chr14:68517783:T:C	2.31631e-66	-1.31236e-09	-1.12549	3.42432e-17	-1.31236e-09	-1.12156	2.5406e-09	-1.31236e-09	-1.25854
68518054	chr14:68518054:C:T	1.91176e-66	-1.31236e-09	-1.31744	2.81514e-17	-1.31236e-09	-1.31745	2.4032e-09	-1.31236e-09	-1.31414
68518221	chr14:68518221:A:G	5.38447e-67	-2.58453	-3.24751e-10	6.52502e-18	-2.77941	-3.24751e-10	5.67767e-10	-2.75699	-3.24751e-10
68518889	chr14:68518889:A:G	1.7076e-67	-2.48166	-1.2513	2.34758e-18	-2.54935	-1.25231	1.66717e-10	-2.6943	-1.2881
68519027	chr14:68519027:C:T	2.19756e-66	-1.31236e-09	-1.17811	3.24208e-17	-1.31236e-09	-1.17625	2.47411e-09	-1.31236e-09	-1.28506
68519319	chr14:68519319:A:T	1.76265e-67	-2.70692	-0.99431	6.05962e-18	-1.85183	-1.00158	3.10049e-10	-2.29759	-1.06437
68519440	chr14:68519440:C:T	1.95141e-67	-2.72618	-0.873312	6.22366e-18	-1.94595	-0.880742	3.29837e-10	-2.34593	-0.954173
68519988	chr14:68519988:G:A	3.40162e-66	-1.31236e-09	-0.741211	5.16017e-17	-1.31236e-09	-0.711496	5.12752e-09	-1.31236e-09	-0.55632
68520282	chr14:68520282:G:A	4.81694e-65	2.28476	-0.375498	4.69852e-17	-0.360836	-0.444382	2.90358e-09	-0.862674	-0.262323
68520366	chr14:68520366:G:A	4.74799e-67	-2.71033	-3.24751e-10	9.87427e-18	-2.36512	-3.24751e-10	8.93709e-10	-2.30332	-3.24751e-10
68520462	chr14:68520462:T:A	2.20451e-66	-1.31236e-09	-1.17496	3.43133e-17	-1.31236e-09	-1.11952	2.64484e-09	-1.31236e-09	-1.21833
68520551	chr14:68520551:A:G	2.02882e-66	-1.31236e-09	-1.25801	3.06969e-17	-1.31236e-09	-1.23089	2.4542e-09	-1.31236e-09	-1.29314
68520992	chr14:68520992:A:G	3.50753e-66	-1.31236e-09	-0.71055	5.26485e-17	-1.31236e-09	-0.691412	5.79357e-09	-1.31236e-09	-0.434192
68521024	chr14:68521024:T:A	2.19791e-66	-1.31236e-09	-1.17796	3.22889e-17	-1.31236e-09	-1.18033	2.58682e-09	-1.31236e-09	-1.24051
68521137	chr14:68521137:A:G	5.73531e-66	-1.31236e-09	-0.218821	8.66632e-17	-1.31236e-09	-0.193021	8.1976e-09	-1.31236e-09	-0.0871005
68521264	chr14:68521264:A:G	2.3869e-66	-1.31236e-09	-1.09547	3.4795e-17	-1.31236e-09	-1.10558	2.80774e-09	-1.31236e-09	-1.15856
68522886	chr14:68522886:T:C	9.48497e-67	-0.911153	-1.10719	9.54836e-18	-1.35735	-1.04133	5.28722e-10	-1.51688	-1.31136
68523081	chr14:68523081:G:T	2.21721e-66	-1.31236e-09	-1.16921	3.29666e-17	-1.31236e-09	-1.15956	2.97716e-09	-1.31236e-09	-1.09997
68523291	chr14:68523291:A:G	2.42164e-67	-2.27131	-1.11229	2.3368e-18	-2.67634	-1.12993	2.43792e-10	-2.70035	-0.902028
68523518	chr14:68523518:A:G	3.79156e-66	-1.31236e-09	-0.632685	5.74872e-17	-1.31236e-09	-0.603489	4.82956e-09	-1.31236e-09	-0.616187
68523873	chr14:68523873:C:T	1.35312e-67	-2.66127	-1.30437	1.85596e-18	-2.74033	-1.29632	1.52558e-10	-2.75433	-1.31683
68524210	chr14:68524210:G:C	1.05453e-62	3.33671	3.96127	6.82306e-15	0.251106	3.92191	2.95852e-07	-0.231525	3.73044
68524324	chr14:68524324:G:A	3.23227e-64	4.23973	-0.42684	8.42136e-17	0.213577	-0.435272	4.3823e-09	-0.310948	-0.40242
68524570	chr14:68524570:T:A	1.91611e-66	-1.31236e-09	-1.31516	2.83157e-17	-1.31236e-09	-1.31163	2.40085e-09	-1.31236e-09	-1.31512
68524718	chr14:68524718:T:A	2.42237e-65	-1.31236e-09	1.22187	3.89971e-16	-1.31236e-09	1.31102	2.87091e-08	-1.31236e-09	1.16627
68525184	chr14:68525184:G:T	5.31615e-67	-2.5973	-3.24751e-10	1.33493e-17	-2.06359	-3.24751e-10	1.09636e-09	-2.09895	-3.24751e-10
68525282	chr14:68525282:G:A	3.67338e-66	-1.31236e-09	-0.664351	5.09604e-17	-1.31236e-09	-0.724001	4.05705e-09	-1.31236e-09	-0.790485
68525397	chr14:68525397:A:G	2.3121e-66	-1.31236e-09	-1.12731	3.21608e-17	-1.31236e-09	-1.1843	2.40013e-09	-1.31236e-09	-1.31542
68526861	chr14:68526861:G:A	4.37916e-66	0.818947	-1.30755	4.82504e-18	-1.76833	-1.3129	4.18609e-10	-1.74885	-1.31291
68527155	chr14:68527155:T:C	2.14001e-66	-1.31236e-09	-1.20465	3.11783e-17	-1.31236e-09	-1.21533	2.82437e-09	-1.31236e-09	-1.15266
68527368	chr14:68527368:G:A	7.64166e-65	-1.31236e-09	2.37074	1.25526e-15	-1.31236e-09	2.48005	8.72554e-08	-1.31236e-09	2.2779
68527386	chr14:68527386:C:T	1.95939e-66	-1.31236e-09	-1.29283	2.82917e-17	-1.31236e-09	-1.31248	2.48392e-09	-1.31236e-09	-1.2811
68527935	chr14:68527935:C:T	2.12407e-66	-1.31236e-09	-1.21213	3.17949e-17	-1.31236e-09	-1.19574	2.73991e-09	-1.31236e-09	-1.18302
68528109	chr14:68528109:T:C	2.28833e-66	-1.31236e-09	-1.13764	3.14755e-17	-1.31236e-09	-1.20584	2.98804e-09	-1.31236e-09	-1.09632
68528181	chr14:68528181:G:C	5.60363e-64	4.90536	-0.542239	1.11373e-16	0.636126	-0.57829	6.06208e-09	0.0917535	-0.480642
68528235	chr14:68528235:T:C	2.5587e-66	-1.31236e-09	-1.02596	3.75064e-17	-1.31236e-09	-1.03054	3.16714e-09	-1.31236e-09	-1.03811
68528341	chr14:68528341:G:C	3.77764e-66	-1.31236e-09	-0.636363	5.45022e-17	-1.31236e-09	-0.656809	4.79096e-09	-1.31236e-09	-0.624211
68528662	chr14:68528662:TAATTATTTACCTTTTTTTTTTTTTTTTTGAGACGGAGTCTCGCTCTGTCGCCCAGGCCGGACTGCGGACTGCAG:T	2.35298e-66	-1.31236e-09	-1.10978	3.43973e-17	-1.31236e-09	-1.11707	2.98805e-09	-1.31236e-09	-1.09632
68529231	chr14:68529231:C:G	2.45183e-65	-1.31236e-09	1.23396	3.90894e-16	-1.31236e-09	1.31339	2.90431e-08	-1.31236e-09	1.17784
68529749	chr14:68529749:A:G	1.79269e-67	-2.54547	-1.13886	8.73215e-18	-1.3425	-1.14554	4.13976e-10	-1.89024	-1.18265
68529774	chr14:68529774:A:G	2.9993e-67	-2.05571	-1.11396	4.51404e-18	-2.03141	-1.11645	3.22722e-10	-2.25782	-1.06409
68529847	chr14:68529847:C:T	8.92978e-67	-2.008	-0.0706529	8.74775e-18	-2.38821	-0.0980453	9.26998e-10	-2.53427	0.267522
68530014	chr14:68530014:G:A	3.78363e-63	2.69511	3.57787	2.97138e-15	-0.203608	3.54534	1.36062e-07	-0.637351	3.35952
68530137	chr14:68530137:T:TAA	1.46197e-67	-2.68567	-1.20259	7.84371e-18	-1.40713	-1.18821	4.28758e-10	-1.80626	-1.23155
68530259	chr14:68530259:T:C	2.79031e-67	-2.11178	-1.13011	4.17715e-18	-2.09328	-1.13214	3.02112e-10	-2.30546	-1.08244
68530290	chr14:68530290:A:T	3.39944e-66	-1.31236e-09	-0.741852	4.96511e-17	-1.31236e-09	-0.750029	4.78231e-09	-1.31236e-09	-0.626018
68530291	chr14:68530291:A:T	1.95126e-67	-2.77998	-0.81959	4.74812e-18	-2.30703	-0.790275	3.65467e-10	-2.42893	-0.768592
68530292	chr14:68530292:A:T	1.37059e-66	-0.913865	-0.736353	3.72211e-17	-0.270511	-0.767664	1.68911e-09	-0.811628	-0.855112
68530319	chr14:68530319:C:A	1.89016e-66	-1.3288	-3.24751e-10	3.6357e-17	-1.06166	-3.24751e-10	3.11176e-08	1.24683	-3.24751e-10
68530341	chr14:68530341:G:A	1.91026e-66	-1.31236e-09	-1.31822	2.81571e-17	-1.31236e-09	-1.31725	2.40165e-09	-1.31236e-09	-1.31479
68530579	chr14:68530579:A:G	2.82448e-67	-2.15732	-1.07241	4.23357e-18	-2.13856	-1.07345	3.07232e-10	-2.35023	-1.02086
68530580	chr14:68530580:C:G	3.26072e-66	-1.31236e-09	-0.783513	4.71684e-17	-1.31236e-09	-0.801327	4.13434e-09	-1.31236e-09	-0.771614
68530860	chr14:68530860:C:G	4.48182e-64	5.35586	-1.21613	8.13909e-17	0.977764	-1.23355	4.14303e-09	0.418325	-1.18784
68530897	chr14:68530897:T:G	1.29004e-67	-2.69874	-1.31464	1.88251e-18	-2.71198	-1.31046	1.57715e-10	-2.72771	-1.31019
68530996	chr14:68530996:GA:G	5.44335e-65	-1.31236e-09	2.03152	8.73754e-16	-1.31236e-09	2.11775	6.17513e-08	-1.31236e-09	1.93217
68531333	chr14:68531333:A:G	2.48433e-66	-1.31236e-09	-1.05546	3.57566e-17	-1.31236e-09	-1.07832	3.02114e-09	-1.31236e-09	-1.08531
68531472	chr14:68531472:G:A	1.91636e-66	-1.31236e-09	-1.31503	2.81626e-17	-1.31236e-09	-1.31705	2.42932e-09	-1.31236e-09	-1.30333
68531478	chr14:68531478:T:A	3.23793e-67	-1.82785	-1.26526	4.20431e-18	-1.9538	-1.26514	3.38576e-10	-2.01892	-1.25503
68531576	chr14:68531576:T:G	2.07595e-66	-1.31236e-09	-1.23504	3.02938e-17	-1.31236e-09	-1.24411	2.72014e-09	-1.31236e-09	-1.19026
68531603	chr14:68531603:A:G	3.47888e-66	0.585337	-1.30409	4.36485e-18	-1.87089	-1.31057	3.76419e-10	-1.85778	-1.31021
68531909	chr14:68531909:G:A	1.25282e-67	-2.72467	-1.31798	1.91981e-18	-2.68641	-1.31642	1.63114e-10	-2.70373	-1.30052
68532216	chr14:68532216:A:G	3.47624e-67	-1.75937	-1.26272	4.49166e-18	-1.89001	-1.26282	3.61355e-10	-1.95637	-1.25246
68532342	chr14:68532342:G:A	1.91309e-66	-1.31236e-09	-1.31674	2.81356e-17	-1.31236e-09	-1.31802	2.39341e-09	-1.31236e-09	-1.31822
68532614	chr14:68532614:A:G	3.36087e-67	-1.78691	-1.26894	4.35154e-18	-1.91571	-1.26881	3.50217e-10	-1.98109	-1.25905
68532838	chr14:68532838:T:C	2.46049e-66	-1.31236e-09	-1.0651	3.74886e-17	-1.31236e-09	-1.03101	3.11592e-09	-1.31236e-09	-1.05442
68533100	chr14:68533100:A:G	3.67613e-67	-1.70033	-1.26586	4.71124e-18	-1.83912	-1.26598	3.79401e-10	-1.90423	-1.25587
68533567	chr14:68533567:T:C	1.85568e-66	-1.34721	-3.24751e-10	9.25185e-17	-0.127641	-3.24751e-10	2.81589e-09	-1.15566	-3.24751e-10
68533631	chr14:68533631:C:T	2.12223e-67	-2.23576	-1.27982	1.89229e-18	-2.73303	-1.28423	1.64809e-10	-2.74573	-1.24817
68533676	chr14:68533676:GAGA:G	2.06682e-67	-2.22382	-1.31822	2.9577e-18	-2.25264	-1.31799	2.5517e-10	-2.23929	-1.31748
68533715	chr14:68533715:A:T	2.07253e-66	-1.31236e-09	-1.23669	3.02527e-17	-1.31236e-09	-1.24547	2.71395e-09	-1.31236e-09	-1.19254
68533992	chr14:68533992:AAAAC:A	5.50785e-65	-1.31236e-09	2.0433	8.84368e-16	-1.31236e-09	2.12982	6.24581e-08	-1.31236e-09	1.94355
68534435	chr14:68534435:G:A	1.9169e-66	-1.31236e-09	-1.31475	2.81683e-17	-1.31236e-09	-1.31685	2.43062e-09	-1.31236e-09	-1.3028
68534603	chr14:68534603:T:C	1.79942e-67	-2.50977	-1.17081	2.47484e-18	-2.58082	-1.16805	2.01078e-10	-2.61493	-1.18007
68534690	chr14:68534690:A:G	2.40842e-66	-1.08649	-3.24751e-10	2.70375e-17	-1.35783	-3.24751e-10	1.42966e-09	-1.8335	-3.24751e-10
68534818	chr14:68534818:A:G	2.07263e-66	-1.31236e-09	-1.23665	3.02532e-17	-1.31236e-09	-1.24545	2.71399e-09	-1.31236e-09	-1.19252
68535084	chr14:68535084:G:A	1.97695e-67	-2.31666	-1.26983	1.86103e-18	-2.75457	-1.27935	1.73556e-10	-2.75093	-1.19126
68535204	chr14:68535204:C:T	8.41723e-65	-1.31236e-09	2.4674	1.37988e-15	-1.31236e-09	2.5747	9.33353e-08	-1.31236e-09	2.34526
68535242	chr14:68535242:A:G	2.07445e-66	-1.31236e-09	-1.23577	3.02792e-17	-1.31236e-09	-1.24459	2.71708e-09	-1.31236e-09	-1.19138
68535450	chr14:68535450:C:T	7.78734e-67	-2.21555	-3.24751e-10	7.78426e-18	-2.60295	-3.24751e-10	5.74372e-10	-2.74542	-3.24751e-10
68535532	chr14:68535532:G:A	1.92356e-66	-1.31236e-09	-1.31128	2.84419e-17	-1.31236e-09	-1.30719	2.44387e-09	-1.31236e-09	-1.29736
68535566	chr14:68535566:T:C	1.92927e-66	-1.31236e-09	-1.30832	2.83017e-17	-1.31236e-09	-1.31213	2.45753e-09	-1.31236e-09	-1.29178
68535589	chr14:68535589:G:C	2.07445e-66	-1.31236e-09	-1.23577	3.02792e-17	-1.31236e-09	-1.24459	2.71708e-09	-1.31236e-09	-1.19138
68535802	chr14:68535802:T:C	4.5864e-67	-1.66302	-1.08194	5.82706e-18	-1.81489	-1.07764	4.74914e-10	-1.87566	-1.05991
68535957	chr14:68535957:G:A	4.44052e-67	-2.77728	-3.24751e-10	7.68748e-18	-2.61546	-3.24751e-10	6.76368e-10	-2.58196	-3.24751e-10
68536271	chr14:68536271:A:G	3.07539e-67	-2.15962	-0.985	4.59252e-18	-2.13638	-0.99424	3.54563e-10	-2.33939	-0.888418
68536556	chr14:68536556:G:A	6.36007e-67	-2.41801	-3.24751e-10	8.25792e-18	-2.54388	-3.24751e-10	6.41355e-10	-2.63511	-3.24751e-10
68536600	chr14:68536600:A:G	3.99623e-66	0.601762	-1.18187	4.82265e-18	-1.87289	-1.20884	4.15248e-10	-1.85593	-1.21389
68536787	chr14:68536787:A:C	4.79388e-66	0.89932	-1.29744	5.13236e-18	-1.71538	-1.30411	4.37822e-10	-1.70303	-1.31386
68536963	chr14:68536963:T:C	3.85048e-67	-1.80462	-1.11523	4.9674e-18	-1.93753	-1.11462	4.02395e-10	-2.00488	-1.09638
68537225	chr14:68537225:G:A	8.38617e-65	-1.31236e-09	2.46371	1.37481e-15	-1.31236e-09	2.57102	9.30054e-08	-1.31236e-09	2.34172
68537227	chr14:68537227:A:G	2.39513e-66	-1.31236e-09	-1.09202	3.59962e-17	-1.31236e-09	-1.07164	2.70806e-09	-1.31236e-09	-1.19471
68537249	chr14:68537249:A:G	3.97565e-66	0.561319	-1.14659	4.85745e-18	-1.89764	-1.1769	4.18802e-10	-1.87869	-1.18261
68537253	chr14:68537253:T:C	3.6801e-67	-1.80352	-1.16159	4.68962e-18	-1.94907	-1.16063	3.82263e-10	-2.00833	-1.14426
68537325	chr14:68537325:C:T	8.46917e-64	5.2886	-0.512458	1.53114e-16	0.924756	-0.548621	8.16237e-09	0.35549	-0.446897
68537799	chr14:68537799:CTTTA:C	2.60012e-66	-1.31236e-09	-1.0099	3.9786e-17	-1.31236e-09	-0.971535	3.30332e-09	-1.31236e-09	-0.996014
68538088	chr14:68538088:T:C	3.30094e-67	-2.09261	-0.981228	4.87097e-18	-2.08134	-0.990413	3.74638e-10	-2.28637	-0.886366
68538859	chr14:68538859:T:C	1.91218e-66	-1.31236e-09	-1.31722	2.81321e-17	-1.31236e-09	-1.31814	2.4158e-09	-1.31236e-09	-1.30891
68538897	chr14:68538897:G:A	1.85488e-67	-2.45905	-1.19118	9.54143e-18	-1.20298	-1.19643	4.33451e-10	-1.79847	-1.22845
68539160	chr14:68539160:G:T	9.79494e-67	-1.62611	-0.360073	5.63447e-18	-2.53163	-0.394518	5.0233e-10	-2.58188	-0.29756
68539170	chr14:68539170:G:A	1.90205e-67	-2.44839	-1.17672	1.00083e-17	-1.17003	-1.18161	4.49275e-10	-1.77483	-1.21623
68540038	chr14:68540038:T:C	2.72962e-67	-2.16715	-1.09673	2.25695e-18	-2.73756	-1.10347	2.35187e-10	-2.77017	-0.868146
68540052	chr14:68540052:C:T	3.75837e-66	-1.31236e-09	-0.641476	5.27247e-17	-1.31236e-09	-0.689967	3.53133e-09	-1.31236e-09	-0.929268
68540190	chr14:68540190:TTA:T	2.03271e-66	-1.31236e-09	-1.25609	3.0308e-17	-1.31236e-09	-1.24364	2.4415e-09	-1.31236e-09	-1.29833
68540196	chr14:68540196:A:G	2.76138e-66	0.255667	-1.2054	3.91739e-18	-2.06596	-1.22367	3.4176e-10	-2.04063	-1.22395
68540515	chr14:68540515:A:G	4.1915e-64	4.1695	-0.0967335	1.10468e-16	0.163317	-0.113646	5.68259e-09	-0.417464	-0.03607
68540615	chr14:68540615:C:T	7.67561e-67	-1.37804	-0.851964	4.09119e-18	-2.39799	-0.848225	2.9157e-10	-2.46367	-0.959744
68541200	chr14:68541200:C:G	4.46849e-66	-1.31236e-09	-0.468411	6.73091e-17	-1.31236e-09	-0.445754	6.33063e-09	-1.31236e-09	-0.345543
68541203	chr14:68541203:T:C	1.91089e-66	-1.31236e-09	-1.31789	2.81711e-17	-1.31236e-09	-1.31675	2.39692e-09	-1.31236e-09	-1.31676
68541320	chr14:68541320:T:C	2.13459e-66	-1.31236e-09	-1.20719	3.1881e-17	-1.31236e-09	-1.19304	2.49447e-09	-1.31236e-09	-1.27687
68541610	chr14:68541610:T:C	4.7076e-64	4.44075	-0.251864	1.16401e-16	0.373343	-0.271349	5.82658e-09	-0.227906	-0.200606
68541858	chr14:68541858:G:A	3.52427e-66	0.486181	-1.19197	4.52388e-18	-1.9299	-1.21578	3.89221e-10	-1.91271	-1.22184
68541976	chr14:68541976:T:C	1.47628e-67	-2.66032	-1.2182	2.63641e-18	-2.4707	-1.21493	2.26902e-10	-2.56523	-1.10895
68542356	chr14:68542356:A:C	5.01443e-66	-1.31236e-09	-0.353143	6.59989e-17	-1.31236e-09	-0.465412	4.22812e-09	-1.31236e-09	-0.749184
68542449	chr14:68542449:A:G	3.58187e-66	0.494636	-1.18421	4.58624e-18	-1.92754	-1.20445	3.97274e-10	-1.90999	-1.20408
68542781	chr14:68542781:C:G	2.28978e-67	-2.12138	-1.31822	3.00839e-18	-2.23617	-1.31747	2.63808e-10	-2.20535	-1.31813
68542860	chr14:68542860:A:G	2.02699e-66	-1.31236e-09	-1.25891	3.00392e-17	-1.31236e-09	-1.25255	2.62534e-09	-1.31236e-09	-1.22573
68543973	chr14:68543973:T:G	4.22022e-66	0.688485	-1.21406	5.00036e-18	-1.81395	-1.23159	4.28053e-10	-1.80754	-1.23191
68544014	chr14:68544014:T:G	1.91095e-66	-1.31236e-09	-1.31786	2.8172e-17	-1.31236e-09	-1.31672	2.39671e-09	-1.31236e-09	-1.31684
68544151	chr14:68544151:C:G	1.93741e-66	-1.31236e-09	-1.30411	2.83969e-17	-1.31236e-09	-1.30877	2.40672e-09	-1.31236e-09	-1.31268
68544208	chr14:68544208:A:C	1.29365e-66	-0.404153	-1.30384	1.97831e-18	-2.6617	-1.31111	1.79639e-10	-2.5902	-1.31755
68544326	chr14:68544326:A:G	2.25713e-66	-1.31236e-09	-1.15137	3.39839e-17	-1.31236e-09	-1.12916	2.80561e-09	-1.31236e-09	-1.15932
68544430	chr14:68544430:C:T	2.41725e-66	-1.31236e-09	-1.08283	3.52167e-17	-1.31236e-09	-1.09353	3.35681e-09	-1.31236e-09	-0.979951
68544488	chr14:68544488:A:T	1.91708e-67	-2.44933	-1.16792	9.7822e-18	-1.20133	-1.17316	4.44804e-10	-1.79223	-1.20884
68545229	chr14:68545229:A:G	1.72224e-67	-2.6078	-1.11662	7.23337e-18	-1.55348	-1.12287	3.66832e-10	-2.03237	-1.16142
68545255	chr14:68545255:T:C	4.31681e-66	0.737361	-1.24031	7.58198e-18	-1.3763	-1.25298	6.23521e-10	-1.40292	-1.26039
68545501	chr14:68545501:T:C	8.23233e-65	3.24735	-0.802156	3.35201e-17	-0.34087	-0.802034	1.66296e-09	-0.908991	-0.773354
68545638	chr14:68545638:C:G	6.59835e-67	-1.07277	-1.30846	4.36189e-18	-1.87997	-1.30217	3.6542e-10	-1.87945	-1.3182
68545740	chr14:68545740:G:A	3.63522e-67	-1.65943	-1.31794	2.45705e-18	-2.43809	-1.318	1.90521e-10	-2.53551	-1.31342
68545752	chr14:68545752:G:A	3.39707e-67	-1.77966	-1.26548	2.4245e-18	-2.50073	-1.26869	1.98907e-10	-2.58434	-1.22152
68545859	chr14:68545859:T:G	7.73781e-65	3.30071	-0.917469	3.08233e-17	-0.307996	-0.918782	1.52459e-09	-0.878542	-0.890674
68545938	chr14:68545938:C:T	1.93721e-66	-1.31236e-09	-1.30421	2.83945e-17	-1.31236e-09	-1.30886	2.40657e-09	-1.31236e-09	-1.31274
68546065	chr14:68546065:A:G	2.44822e-66	-1.31236e-09	-1.0701	3.5387e-17	-1.31236e-09	-1.08871	2.96523e-09	-1.31236e-09	-1.10399
68546362	chr14:68546362:A:T	1.94265e-66	-1.31236e-09	-1.30141	2.84602e-17	-1.31236e-09	-1.30654	2.41091e-09	-1.31236e-09	-1.31094
68546841	chr14:68546841:G:A	3.23824e-66	-1.31236e-09	-0.790432	4.6241e-17	-1.31236e-09	-0.821185	4.21667e-09	-1.31236e-09	-0.751896
68547735	chr14:68547735:C:T	2.36192e-67	-2.70527	-0.703309	3.69651e-18	-2.66847	-0.679188	3.06913e-10	-2.74791	-0.624221
68548647	chr14:68548647:T:C	1.52246e-67	-2.64004	-1.20768	2.05419e-18	-2.74716	-1.18801	1.57363e-10	-2.75891	-1.28123
68548699	chr14:68548699:G:A	3.32755e-66	-1.31236e-09	-0.763226	4.74995e-17	-1.31236e-09	-0.794331	4.34122e-09	-1.31236e-09	-0.722787
68549285	chr14:68549285:A:G	4.59835e-67	-2.74235	-3.24751e-10	6.5205e-18	-2.7801	-3.24751e-10	5.57042e-10	-2.77606	-3.24751e-10
68549650	chr14:68549650:G:A	4.19668e-65	2.51996	-0.748538	2.30222e-17	-0.774228	-0.744363	1.20512e-09	-1.25266	-0.751704
68549928	chr14:68549928:T:C	1.73714e-67	-2.576	-1.13981	7.56547e-18	-1.48322	-1.14824	3.61708e-10	-2.0228	-1.18506
68550003	chr14:68550003:G:A	2.45256e-65	-1.31236e-09	1.23425	3.98436e-16	-1.31236e-09	1.3325	2.81559e-08	-1.31236e-09	1.14682
68550152	chr14:68550152:C:T	6.53134e-67	-2.18674	-0.204693	5.37576e-18	-2.72794	-0.245213	4.99971e-10	-2.75943	-0.124715
68550653	chr14:68550653:T:C	7.37414e-67	-2.27007	-3.24751e-10	6.89866e-18	-2.72372	-3.24751e-10	6.00956e-10	-2.70018	-3.24751e-10
68550878	chr14:68550878:T:G	2.56854e-66	0.290202	-1.31233	4.86013e-18	-1.76724	-1.30674	4.27776e-10	-1.73829	-1.3018
68551249	chr14:68551249:C:T	1.95035e-66	-1.31236e-09	-1.29745	2.84949e-17	-1.31236e-09	-1.30532	2.54916e-09	-1.31236e-09	-1.25518
68551402	chr14:68551402:G:A	6.50551e-67	-2.3954	-3.24751e-10	1.45326e-17	-1.97865	-3.24751e-10	2.87942e-09	-1.13335	-3.24751e-10
68551411	chr14:68551411:T:G	7.2316e-67	-2.28959	-3.24751e-10	6.95553e-18	-2.71551	-3.24751e-10	6.52399e-10	-2.61804	-3.24751e-10
68552088	chr14:68552088:C:A	7.41231e-65	3.16607	-0.825808	3.29669e-17	-0.350154	-0.809392	1.61533e-09	-0.892113	-0.819288
68552331	chr14:68552331:CA:C	2.18094e-66	-1.31236e-09	-1.18571	3.11151e-17	-1.31236e-09	-1.21736	2.98591e-09	-1.31236e-09	-1.09704
68552445	chr14:68552445:G:A	1.91855e-67	-2.31778	-1.2987	1.88511e-18	-2.72681	-1.29426	1.62667e-10	-2.68956	-1.31743
68552821	chr14:68552821:C:T	1.57789e-67	-2.74251	-1.06945	2.8085e-18	-2.55636	-1.06604	1.74166e-10	-2.78183	-1.15686
68552940	chr14:68552940:AT:A	1.94203e-66	-1.31236e-09	-1.30173	2.87299e-17	-1.31236e-09	-1.29711	2.40311e-09	-1.31236e-09	-1.31418
68553608	chr14:68553608:C:T	1.69444e-67	-2.43347	-1.30723	1.81664e-18	-2.75494	-1.30313	1.55177e-10	-2.73596	-1.31817
68553773	chr14:68553773:C:G	1.72525e-67	-2.40484	-1.31783	1.80785e-18	-2.74616	-1.31676	1.58193e-10	-2.7256	-1.30928
68553925	chr14:68553925:T:C	4.26201e-66	-1.31236e-09	-0.515721	6.40509e-17	-1.31236e-09	-0.495372	6.01414e-09	-1.31236e-09	-0.396828
68554562	chr14:68554562:T:C	1.97698e-66	-1.31236e-09	-1.28389	2.89291e-17	-1.31236e-09	-1.2902	2.43114e-09	-1.31236e-09	-1.30258
68555049	chr14:68555049:T:C	3.16556e-66	0.505094	-1.31823	5.43257e-18	-1.64512	-1.31752	4.79546e-10	-1.60788	-1.31798
68555317	chr14:68555317:C:T	2.95598e-66	0.431724	-1.31335	5.1096e-18	-1.71485	-1.30908	4.58959e-10	-1.66316	-1.30657
68555655	chr14:68555655:G:A	1.92489e-66	-1.31236e-09	-1.31059	2.82465e-17	-1.31236e-09	-1.31408	2.39747e-09	-1.31236e-09	-1.31653
68556007	chr14:68556007:G:A	1.76558e-67	-2.39541	-1.30416	1.83569e-18	-2.7481	-1.29953	1.57929e-10	-2.71836	-1.31819
68556367	chr14:68556367:C:T	1.31373e-63	2.56331	2.65186	1.23821e-15	-0.280277	2.74665	7.28515e-08	-0.674151	2.77163
68556677	chr14:68556677:C:G	6.17481e-67	-2.44757	-3.24751e-10	7.55985e-18	-2.6322	-3.24751e-10	5.73329e-10	-2.74724	-3.24751e-10
68556925	chr14:68556925:CA:C	1.93778e-66	-1.31236e-09	-1.30392	2.83884e-17	-1.31236e-09	-1.30907	2.40658e-09	-1.31236e-09	-1.31274
68557063	chr14:68557063:A:T	5.82705e-65	3.0071	-0.907466	2.64666e-17	-0.491496	-0.887672	1.36453e-09	-0.98154	-0.89859
68557282	chr14:68557282:A:G	1.90132e-67	-2.33406	-1.29144	2.18483e-18	-2.57223	-1.30128	1.93843e-10	-2.66242	-1.16923
68557544	chr14:68557544:C:T	2.12379e-67	-2.21918	-1.29567	1.97277e-18	-2.68474	-1.29087	1.69921e-10	-2.64683	-1.31653
68558850	chr14:68558850:A:G	1.7241e-67	-2.60598	-1.11736	2.41158e-18	-2.63247	-1.1423	2.21267e-10	-2.61409	-1.08524
68559009	chr14:68559009:A:G	2.15529e-64	4.05633	-0.648693	6.58109e-17	0.166265	-0.63453	3.00271e-09	-0.452572	-0.638855
68559382	chr14:68559382:G:A	2.30038e-66	-1.31236e-09	-1.13239	3.28158e-17	-1.31236e-09	-1.16414	2.72739e-09	-1.31236e-09	-1.1876
68559483	chr14:68559483:T:C	1.52249e-66	-0.964754	-0.58036	7.0439e-18	-2.13692	-0.565969	5.01672e-10	-2.13579	-0.744966
68559581	chr14:68559581:T:C	2.78867e-66	-1.31236e-09	-0.939899	4.52655e-17	-1.31236e-09	-0.842504	2.40118e-09	-1.31236e-09	-1.31498
68559611	chr14:68559611:C:T	1.93576e-66	-1.31236e-09	-1.30496	2.83693e-17	-1.31236e-09	-1.30974	2.40496e-09	-1.31236e-09	-1.31341
68559662	chr14:68559662:G:A	5.42587e-67	-2.58566	0.00878994	7.75046e-18	-2.65101	0.0437124	4.28654e-10	-2.76149	-0.276557
68559671	chr14:68559671:G:A	2.04964e-67	-2.27297	-1.27742	1.98754e-18	-2.69712	-1.27103	1.67698e-10	-2.66659	-1.30994
68559688	chr14:68559688:T:C	1.91392e-66	-1.31236e-09	-1.31631	2.81351e-17	-1.31236e-09	-1.31803	2.44168e-09	-1.31236e-09	-1.29825
68559691	chr14:68559691:G:T	2.41146e-66	-1.31236e-09	-1.08523	3.4298e-17	-1.31236e-09	-1.11996	2.84392e-09	-1.31236e-09	-1.14576
68559811	chr14:68559811:G:T	2.41019e-66	-1.31236e-09	-1.08576	3.42817e-17	-1.31236e-09	-1.12044	2.84263e-09	-1.31236e-09	-1.14621
68560159	chr14:68560159:G:A	1.93579e-66	-1.31236e-09	-1.30495	2.83697e-17	-1.31236e-09	-1.30973	2.405e-09	-1.31236e-09	-1.31339
68561149	chr14:68561149:A:G	2.02911e-67	-2.7714	-0.789055	5.84901e-18	-2.09331	-0.795467	3.99501e-10	-2.4078	-0.700677
68561209	chr14:68561209:C:T	7.63878e-65	2.37036	-3.24751e-10	6.58109e-18	-2.77085	-3.24751e-10	5.57414e-10	-2.77539	-3.24751e-10
68561369	chr14:68561369:G:A	1.89457e-65	-1.31236e-09	0.976112	3.10989e-16	-1.31236e-09	1.08471	2.30204e-08	-1.31236e-09	0.945437
68561567	chr14:68561567:C:A	1.02858e-62	3.38824	3.88482	6.05073e-15	0.213684	3.8392	2.97957e-07	-0.20178	3.70779
68561632	chr14:68561632:C:T	1.50709e-67	-2.7121	-1.14576	2.1643e-18	-2.73529	-1.14767	2.2365e-10	-2.733	-0.955614
68561735	chr14:68561735:G:A	2.38177e-66	-1.31236e-09	-1.09762	3.39161e-17	-1.31236e-09	-1.13116	2.812e-09	-1.31236e-09	-1.15705
68561772	chr14:68561772:A:G	2.16942e-66	-1.31236e-09	-1.191	3.34327e-17	-1.31236e-09	-1.14552	2.93335e-09	-1.31236e-09	-1.1148
68561821	chr14:68561821:T:C	1.91259e-66	-1.31236e-09	-1.31701	2.83006e-17	-1.31236e-09	-1.31217	2.40124e-09	-1.31236e-09	-1.31496
68561886	chr14:68561886:A:G	9.97846e-66	1.35371	-1.01874	1.48357e-17	-0.900717	-1.05729	2.98964e-09	-0.195678	-0.900111
68562024	chr14:68562024:G:A	1.53379e-67	-2.72429	-1.11601	2.21592e-18	-2.7425	-1.11688	2.32631e-10	-2.74061	-0.908635
68562062	chr14:68562062:T:C	4.36493e-66	0.484546	-0.976406	7.06638e-18	-1.68803	-1.01167	5.93029e-10	-1.64298	-1.07047
68562097	chr14:68562097:T:C	2.09776e-66	-1.31236e-09	-1.22459	3.08353e-17	-1.31236e-09	-1.22639	2.59987e-09	-1.31236e-09	-1.23548
68562256	chr14:68562256:G:A	7.583e-65	2.26437	0.0986579	5.80229e-16	1.66114	0.0472305	2.44239e-08	0.80446	0.20016
68562508	chr14:68562508:C:T	3.16223e-66	0.170856	-0.98504	5.95968e-18	-1.85151	-1.01852	4.88322e-10	-1.81385	-1.09388
68562623	chr14:68562623:T:C	1.91895e-66	-1.31236e-09	-1.31368	2.81889e-17	-1.31236e-09	-1.31612	2.42829e-09	-1.31236e-09	-1.30376
68562887	chr14:68562887:G:A	2.76395e-66	-1.31236e-09	-0.948802	4.05381e-17	-1.31236e-09	-0.952809	3.42096e-09	-1.31236e-09	-0.961021
68563066	chr14:68563066:G:C	5.61514e-66	-1.31236e-09	-0.239996	8.1641e-17	-1.31236e-09	-0.252718	6.1319e-09	-1.31236e-09	-0.377437
68563254	chr14:68563254:A:G	1.97604e-66	-1.31236e-09	-1.28437	2.94034e-17	-1.31236e-09	-1.27394	2.4066e-09	-1.31236e-09	-1.31273
68563583	chr14:68563583:C:T	1.91653e-66	-1.31236e-09	-1.31495	2.8162e-17	-1.31236e-09	-1.31708	2.39341e-09	-1.31236e-09	-1.31822
68563767	chr14:68563767:A:C	2.68651e-62	3.29821	4.93491	1.58093e-14	0.129238	4.88406	7.89729e-07	-0.268709	4.74946
68563935	chr14:68563935:C:A	1.87311e-67	-2.38731	-1.25314	1.95824e-18	-2.73828	-1.24473	1.60874e-10	-2.71777	-1.30031
68564387	chr14:68564387:CT:C	1.91041e-66	-1.31236e-09	-1.31815	2.81297e-17	-1.31236e-09	-1.31822	2.39422e-09	-1.31236e-09	-1.31789
68564567	chr14:68564567:T:A	1.3706e-67	-2.68645	-1.26635	2.03411e-18	-2.67175	-1.27325	1.55705e-10	-2.75602	-1.29472
68564649	chr14:68564649:C:T	2.29014e-66	-1.31236e-09	-1.13685	3.39072e-17	-1.31236e-09	-1.13142	3.02589e-09	-1.31236e-09	-1.08374
68564813	chr14:68564813:C:T	2.25397e-66	-1.31236e-09	-1.15277	3.35024e-17	-1.31236e-09	-1.14343	2.62818e-09	-1.31236e-09	-1.22465
68565143	chr14:68565143:G:A	6.01264e-65	2.19861	-0.0676226	6.6203e-17	-0.318779	-0.143546	1.28436e-08	0.413574	-0.051672
68565151	chr14:68565151:T:A	1.81606e-67	-2.40348	-1.2679	2.63149e-18	-2.39861	-1.28889	3.47292e-10	-2.04314	-1.20539
68565211	chr14:68565211:T:C	3.177e-66	-1.31236e-09	-0.809524	4.65438e-17	-1.31236e-09	-0.814656	3.81494e-09	-1.31236e-09	-0.852017
68566272	chr14:68566272:T:G	5.64318e-65	1.30995	0.757623	8.83769e-16	1.42812	0.701023	1.97245e-08	0.455322	0.3356
68567429	chr14:68567429:C:T	1.91047e-66	-1.31236e-09	-1.31811	2.81463e-17	-1.31236e-09	-1.31764	2.39655e-09	-1.31236e-09	-1.31691
68567523	chr14:68567523:T:G	2.11529e-67	-2.38021	-1.13864	2.2034e-18	-2.73723	-1.12782	1.7383e-10	-2.71719	-1.22343
68567965	chr14:68567965:C:T	1.50519e-67	-2.68389	-1.17523	2.1986e-18	-2.69313	-1.17411	1.65983e-10	-2.74097	-1.24584
68568228	chr14:68568228:G:C	1.91481e-66	-1.31236e-09	-1.31585	2.82758e-17	-1.31236e-09	-1.31304	2.42303e-09	-1.31236e-09	-1.30592
68568708	chr14:68568708:G:A	5.89022e-65	2.62003	-0.509618	8.88214e-18	-1.92219	-0.548817	1.29913e-09	-1.35395	-0.57529
68568782	chr14:68568782:C:T	2.19239e-67	-2.50786	-0.975199	2.53266e-18	-2.77184	-0.953938	1.88429e-10	-2.7605	-1.09948
68569155	chr14:68569155:C:T	1.92334e-66	-1.31236e-09	-1.3114	2.822e-17	-1.31236e-09	-1.31502	2.39391e-09	-1.31236e-09	-1.31801
68569159	chr14:68569159:G:A	1.92403e-66	-1.31236e-09	-1.31104	2.8227e-17	-1.31236e-09	-1.31477	2.39407e-09	-1.31236e-09	-1.31795
68569410	chr14:68569410:G:A	1.42326e-67	-2.70432	-1.21078	2.15733e-18	-2.66982	-1.21636	1.61275e-10	-2.75534	-1.26025
68569683	chr14:68569683:C:G	1.92259e-66	-1.31179	-3.24751e-10	1.98479e-17	-1.66695	-3.24751e-10	9.2697e-10	-2.26678	-3.24751e-10
68569712	chr14:68569712:G:A	3.23225e-67	-2.27513	-0.819743	3.21405e-18	-2.67233	-0.815191	2.31472e-10	-2.64558	-1.00866
68570603	chr14:68570603:A:G	1.38312e-67	-2.77062	-1.17308	3.5177e-18	-2.21663	-1.18061	2.17999e-10	-2.49887	-1.21534
68570979	chr14:68570979:C:T	2.12027e-66	-1.31236e-09	-1.21392	2.97336e-17	-1.31236e-09	-1.26277	2.72917e-09	-1.31236e-09	-1.18694
68571220	chr14:68571220:T:C	1.33167e-67	-2.67579	-1.30582	2.07923e-18	-2.61183	-1.31123	1.63328e-10	-2.72761	-1.27533
68571376	chr14:68571376:A:G	1.92309e-66	-1.31236e-09	-1.31153	2.826e-17	-1.31236e-09	-1.3136	2.39971e-09	-1.31236e-09	-1.31559
68571424	chr14:68571424:T:C	3.54614e-67	-2.00455	-0.997637	2.92977e-18	-2.56233	-1.01779	2.34276e-10	-2.5078	-1.1344
68571446	chr14:68571446:G:A	1.91242e-66	-1.31236e-09	-1.31709	2.81321e-17	-1.31236e-09	-1.31814	2.39434e-09	-1.31236e-09	-1.31784
68572051	chr14:68572051:G:A	6.21034e-66	-1.31236e-09	-0.139248	9.32893e-17	-1.31236e-09	-0.119345	7.24144e-09	-1.31236e-09	-0.211121
68572070	chr14:68572070:T:G	5.32162e-67	-2.59627	-3.24751e-10	7.43491e-18	-2.64886	-3.24751e-10	5.645e-10	-2.76276	-3.24751e-10
68572199	chr14:68572199:G:A	3.75912e-65	2.86897	-1.20766	2.76771e-17	-0.126703	-1.20774	2.07892e-09	-0.208131	-1.25096
68572264	chr14:68572264:G:A	1.65384e-67	-2.57673	-1.18822	2.76009e-18	-2.44894	-1.19085	2.85032e-10	-2.34004	-1.10606
68572329	chr14:68572329:C:T	1.23268e-67	-2.77497	-1.28389	4.26802e-18	-1.92048	-1.28342	3.31958e-10	-2.07401	-1.21968
68572753	chr14:68572753:C:T	3.14635e-66	-1.31236e-09	-0.819219	4.56581e-17	-1.31236e-09	-0.833869	3.68232e-09	-1.31236e-09	-0.8874
68573096	chr14:68573096:C:T	2.07314e-66	-1.31236e-09	-1.2364	3.07013e-17	-1.31236e-09	-1.23075	2.85229e-09	-1.31236e-09	-1.14282
68573209	chr14:68573209:C:A	2.00596e-66	-1.31236e-09	-1.26934	2.93677e-17	-1.31236e-09	-1.27515	2.58652e-09	-1.31236e-09	-1.24063
68573361	chr14:68573361:T:C	1.22943e-67	-2.76421	-1.29729	2.73642e-18	-2.34557	-1.30283	2.17759e-10	-2.41548	-1.29983
68573824	chr14:68573824:C:T	2.12302e-66	-1.31236e-09	-1.21262	3.12615e-17	-1.31236e-09	-1.21266	2.58896e-09	-1.31236e-09	-1.23969
68573830	chr14:68573830:T:C	1.99377e-66	-1.31236e-09	-1.27544	3.02052e-17	-1.31236e-09	-1.24704	2.43575e-09	-1.31236e-09	-1.30069
68573952	chr14:68573952:G:C	7.84347e-67	-2.20837	-3.24751e-10	8.44163e-18	-2.52187	-3.24751e-10	6.0198e-10	-2.69847	-3.24751e-10
68574331	chr14:68574331:A:T	2.12895e-66	-1.31236e-09	-1.20983	3.02019e-17	-1.31236e-09	-1.24715	2.8388e-09	-1.31236e-09	-1.14756
68574356	chr14:68574356:A:G	2.69032e-67	-2.05125	-1.22713	1.92829e-18	-2.77151	-1.22691	2.08649e-10	-2.49046	-1.26759
68574439	chr14:68574439:C:T	1.00593e-63	0.943018	4.00519	1.4413e-15	-1.36804	3.98629	7.17217e-08	-1.66642	3.74827
68574620	chr14:68574620:G:A	7.7509e-64	1.02904	3.65848	1.19032e-15	-1.21671	3.64364	6.60767e-08	-1.52578	3.52566
68575304	chr14:68575304:A:C	2.10462e-66	-1.31236e-09	-1.22133	3.13373e-17	-1.31236e-09	-1.21024	2.93197e-09	-1.31236e-09	-1.11527
68575374	chr14:68575374:G:A	1.07712e-66	-0.579611	-1.31156	1.30857e-15	3.83623	-1.31459	2.56873e-08	2.36385	-1.30879
68575550	chr14:68575550:G:A	4.34681e-67	-2.34106	-0.457542	1.43784e-17	-1.49829	-0.491036	5.81429e-10	-2.20537	-0.527843
68575555	chr14:68575555:G:T	1.02264e-63	0.959496	4.00519	1.45437e-15	-1.35901	3.98629	7.28269e-08	-1.65113	3.74827
68575716	chr14:68575716:C:T	2.19234e-66	-1.31236e-09	-1.18049	3.22965e-17	-1.31236e-09	-1.18009	2.66022e-09	-1.31236e-09	-1.21253
68575834	chr14:68575834:T:G	1.91027e-66	-1.31236e-09	-1.31822	2.83751e-17	-1.31236e-09	-1.30954	2.3977e-09	-1.31236e-09	-1.31643
68575951	chr14:68575951:A:G	3.54741e-67	-2.15392	-0.847909	2.85231e-18	-2.77201	-0.834905	1.96076e-10	-2.77769	-1.04251
68576274	chr14:68576274:A:G	2.77284e-67	-2.03558	-1.2126	1.95031e-18	-2.77569	-1.21137	2.03726e-10	-2.52107	-1.26085
68576881	chr14:68576881:C:T	1.91025e-66	-1.31236e-09	-1.31823	2.81392e-17	-1.31236e-09	-1.31789	2.39955e-09	-1.31236e-09	-1.31566
68576995	chr14:68576995:G:C	1.17052e-66	-1.80801	-3.24751e-10	5.29818e-17	-0.685101	-3.24751e-10	3.42093e-09	-0.96103	-3.24751e-10
68577005	chr14:68577005:T:C	1.24457e-65	1.31273	-0.756818	1.69933e-17	-0.979347	-0.842884	1.26646e-09	-1.30647	-0.648249
68577253	chr14:68577253:G:A	4.39363e-65	1.93383	-0.116555	4.51945e-17	-0.769178	-0.0748968	2.70731e-09	-0.85158	-0.343408
68577260	chr14:68577260:G:A	1.97367e-66	-1.31236e-09	-1.28557	2.83504e-17	-1.31236e-09	-1.31041	2.51999e-09	-1.31236e-09	-1.26669
68577749	chr14:68577749:C:T	2.19234e-66	-1.31236e-09	-1.18049	3.22965e-17	-1.31236e-09	-1.18009	2.66022e-09	-1.31236e-09	-1.21253
68577837	chr14:68577837:C:T	2.35266e-67	-2.27832	-1.13417	2.09414e-18	-2.7818	-1.13411	1.99077e-10	-2.58884	-1.21617
68578272	chr14:68578272:G:A	3.40113e-66	-0.302273	-0.439082	1.81116e-17	-1.31389	-0.444604	1.506e-09	-1.15331	-0.628171
68578336	chr14:68578336:G:A	2.36704e-65	-1.31236e-09	1.19876	3.60258e-16	-1.31236e-09	1.23177	3.41331e-08	-1.31236e-09	1.33932
68578504	chr14:68578504:C:T	2.82239e-66	-1.31236e-09	-0.927878	4.25578e-17	-1.31236e-09	-0.904186	3.14892e-09	-1.31236e-09	-1.04388
68578518	chr14:68578518:C:T	2.19234e-66	-1.31236e-09	-1.18049	3.22965e-17	-1.31236e-09	-1.18009	2.66022e-09	-1.31236e-09	-1.21253
68578665	chr14:68578665:G:A	1.08682e-65	0.789166	-0.368786	1.83098e-17	-1.35973	-0.387882	1.36181e-09	-1.63703	-0.245091
68578743	chr14:68578743:A:T	1.33918e-66	-1.71891	0.0455108	6.57592e-17	-0.493776	0.0247254	2.8145e-09	-0.951878	-0.204278
68579159	chr14:68579159:A:G	1.39792e-67	-2.74707	-1.186	4.89108e-18	-1.85428	-1.21335	4.01683e-10	-2.03382	-1.06921
68579376	chr14:68579376:C:T	7.64049e-67	-2.23459	-3.24751e-10	4.37672e-17	-0.876166	-3.24751e-10	4.89476e-09	-0.602777	-3.24751e-10
68579470	chr14:68579470:G:C	1.94053e-66	-1.31236e-09	-1.3025	2.87873e-17	-1.31236e-09	-1.29512	2.50685e-09	-1.31236e-09	-1.27191
68579534	chr14:68579534:A:G	5.5446e-66	-1.31236e-09	-0.252638	8.35469e-17	-1.31236e-09	-0.229642	7.36825e-09	-1.31236e-09	-0.193762
68579644	chr14:68579644:T:A	1.91375e-66	-1.31236e-09	-1.3164	2.82593e-17	-1.31236e-09	-1.31363	2.39701e-09	-1.31236e-09	-1.31672
68580122	chr14:68580122:C:A	2.1778e-66	-1.31236e-09	-1.18715	3.16619e-17	-1.31236e-09	-1.19994	2.63714e-09	-1.31236e-09	-1.22125
68580260	chr14:68580260:C:A	1.93256e-66	-1.31236e-09	-1.30662	2.84784e-17	-1.31236e-09	-1.3059	2.40614e-09	-1.31236e-09	-1.31292
68580289	chr14:68580289:C:T	1.40873e-67	-2.7324	-1.19296	2.53039e-18	-2.52479	-1.20189	1.75723e-10	-2.69346	-1.23633
68580371	chr14:68580371:AGCT:A	9.84875e-66	0.346694	-0.0248124	2.11018e-17	-1.57871	-0.0269834	1.46663e-09	-1.82218	0.0142076
68580735	chr14:68580735:C:T	9.43118e-66	0.14519	0.133369	2.18939e-17	-1.69905	0.13021	1.54364e-09	-1.93079	0.173989
68580985	chr14:68580985:A:G	1.41295e-67	-2.69671	-1.22565	1.97133e-18	-2.75726	-1.21907	1.80798e-10	-2.75795	-1.14336
68582716	chr14:68582716:T:C	2.56717e-67	-2.04845	-1.2768	2.18918e-18	-2.61906	-1.25247	1.87555e-10	-2.54997	-1.31465
68583100	chr14:68583100:G:A	2.17519e-66	-1.31236e-09	-1.18835	3.20997e-17	-1.31236e-09	-1.1862	2.62431e-09	-1.31236e-09	-1.22612
68583168	chr14:68583168:A:T	5.60044e-66	0.177751	-0.420369	1.22452e-17	-1.72168	-0.42824	9.09599e-10	-1.90892	-0.376775
68583748	chr14:68583748:A:G	1.68376e-65	1.40431	-0.54616	1.32328e-17	-1.43723	-0.63512	1.54829e-09	-1.39749	-0.356302
68583785	chr14:68583785:G:A	2.63143e-66	-1.31236e-09	-0.997937	3.811e-17	-1.31236e-09	-1.01457	3.6776e-09	-1.31236e-09	-0.88868
68583875	chr14:68583875:C:T	3.6964e-66	-1.31236e-09	-0.658103	5.57236e-17	-1.31236e-09	-0.634647	4.29149e-09	-1.31236e-09	-0.734309
68583908	chr14:68583908:C:T	2.06027e-66	-1.31236e-09	-1.24263	3.0159e-17	-1.31236e-09	-1.24857	2.51038e-09	-1.31236e-09	-1.27051
68584458	chr14:68584458:TTCTC:T	2.41028e-66	-1.31236e-09	-1.08572	3.49446e-17	-1.31236e-09	-1.10129	3.31374e-09	-1.31236e-09	-0.992864
68584829	chr14:68584829:T:C	3.13613e-66	-1.31236e-09	-0.822474	4.50964e-17	-1.31236e-09	-0.846248	4.28472e-09	-1.31236e-09	-0.735887
68584968	chr14:68584968:T:C	5.04955e-67	-2.64875	-3.24751e-10	6.64872e-18	-2.76063	-3.24751e-10	5.54126e-10	-2.78131	-3.24751e-10
68585183	chr14:68585183:T:G	1.70227e-67	-2.41793	-1.31816	4.35314e-18	-1.86731	-1.31684	2.99378e-10	-2.08747	-1.30952
68585431	chr14:68585431:C:T	1.23883e-67	-2.74712	-1.30675	1.771e-18	-2.78065	-1.30286	1.55574e-10	-2.78107	-1.27051
68585686	chr14:68585686:G:C	9.14896e-67	-1.08076	-0.973644	7.04276e-18	-1.76152	-0.941534	3.64497e-10	-2.10997	-1.09021
68585707	chr14:68585707:T:C	4.0216e-66	-0.485263	-0.0885203	7.31069e-17	-0.200881	-0.162247	3.50388e-08	1.04099	0.324527
68585712	chr14:68585712:G:A	4.31474e-66	-1.31236e-09	-0.503426	6.51235e-17	-1.31236e-09	-0.478765	5.80391e-09	-1.31236e-09	-0.43241
68585795	chr14:68585795:G:A	4.42059e-67	-2.78177	-3.24751e-10	6.95678e-18	-2.71533	-3.24751e-10	6.04735e-10	-2.69391	-3.24751e-10
68586030	chr14:68586030:C:T	3.30953e-66	0.205183	-0.973841	7.03573e-18	-1.70494	-0.999108	5.11468e-10	-1.86065	-1.00076
68586090	chr14:68586090:CT:C	7.30423e-67	-2.695	0.415407	2.21192e-17	-1.98541	0.426809	7.55234e-10	-2.3513	-0.120367
68586238	chr14:68586238:C:T	2.4989e-66	-1.31236e-09	-1.04961	3.70098e-17	-1.31236e-09	-1.04387	2.9656e-09	-1.31236e-09	-1.10386
68586338	chr14:68586338:TC:T	1.24413e-65	-1.31236e-09	0.555563	2.03351e-16	-1.31236e-09	0.659884	1.82564e-08	-1.31236e-09	0.713576
68586362	chr14:68586362:T:C	1.95538e-65	2.18194	-1.17423	5.38882e-17	0.513231	-1.18137	2.83321e-09	0.0193313	-1.16886
68586601	chr14:68586601:C:T	2.85831e-66	-1.31236e-09	-0.915231	4.13906e-17	-1.31236e-09	-0.931997	4.00653e-09	-1.31236e-09	-0.803017
68586685	chr14:68586685:A:G	1.99276e-66	-1.31236e-09	-1.27594	2.94197e-17	-1.31236e-09	-1.27338	2.53072e-09	-1.31236e-09	-1.26244
68586817	chr14:68586817:T:C	8.22567e-66	1.4577	-1.3159	3.28469e-17	0.148997	-1.31219	1.06631e-09	-0.808689	-1.31805
68587170	chr14:68587170:G:T	2.33224e-66	-1.11863	-3.24751e-10	2.02869e-16	0.657512	-3.24751e-10	2.53295e-08	1.04103	-3.24751e-10
68587571	chr14:68587571:G:A	1.97081e-66	-1.31236e-09	-1.28702	2.91134e-17	-1.31236e-09	-1.28385	2.49645e-09	-1.31236e-09	-1.27607
68587964	chr14:68587964:G:A	1.18221e-65	1.21231	-0.707799	5.10107e-17	-0.0697334	-0.653281	1.61523e-09	-0.950719	-0.760744
68588111	chr14:68588111:T:C	3.50468e-67	-1.72606	-1.28789	1.10408e-17	-0.975071	-1.27839	3.0768e-10	-2.05385	-1.31578
68588548	chr14:68588548:G:A	1.9753e-66	-1.31236e-09	-1.28474	2.9155e-17	-1.31236e-09	-1.28242	2.46031e-09	-1.31236e-09	-1.29065
68588576	chr14:68588576:G:A	1.97607e-66	-1.31236e-09	-1.28435	2.91667e-17	-1.31236e-09	-1.28202	2.46115e-09	-1.31236e-09	-1.29031
68588648	chr14:68588648:G:A	2.06617e-66	-1.31236e-09	-1.23976	3.01486e-17	-1.31236e-09	-1.24891	2.73851e-09	-1.31236e-09	-1.18353
68588683	chr14:68588683:T:C	4.43171e-67	-2.77926	-3.24751e-10	6.63759e-18	-2.7623	-3.24751e-10	5.55547e-10	-2.77874	-3.24751e-10
68588761	chr14:68588761:A:G	1.91078e-66	-1.31236e-09	-1.31795	2.8135e-17	-1.31236e-09	-1.31804	2.40729e-09	-1.31236e-09	-1.31244
68588811	chr14:68588811:T:C	4.73035e-67	-2.2641	-0.449953	4.01006e-18	-2.78177	-0.484473	4.63149e-10	-2.52846	-0.432189
68589026	chr14:68589026:C:T	3.52443e-67	-2.75873	-0.249597	8.98765e-18	-2.26454	-0.194657	4.28747e-10	-2.69069	-0.347141
68589158	chr14:68589158:G:A	6.17817e-66	-1.31236e-09	-0.14444	9.39781e-17	-1.31236e-09	-0.111988	7.68957e-09	-1.31236e-09	-0.151077
68589253	chr14:68589253:G:T	1.92824e-66	-1.31236e-09	-1.30886	2.82495e-17	-1.31236e-09	-1.31397	2.41919e-09	-1.31236e-09	-1.30751
68589382	chr14:68589382:C:G	2.75129e-66	-1.31236e-09	-0.953392	3.77245e-17	-1.31236e-09	-1.02474	3.30019e-09	-1.31236e-09	-0.996962
68589457	chr14:68589457:G:A	1.91657e-66	-1.31236e-09	-1.31493	2.81975e-17	-1.31236e-09	-1.31582	2.39343e-09	-1.31236e-09	-1.31822
68590044	chr14:68590044:C:G	1.3056e-67	-2.75961	-1.24177	3.13768e-18	-2.3396	-1.17196	3.29198e-10	-1.98605	-1.31599
68590443	chr14:68590443:C:T	4.53609e-67	-2.75598	-3.24751e-10	7.66447e-18	-2.61845	-3.24751e-10	8.68282e-10	-2.33218	-3.24751e-10
68590511	chr14:68590511:G:A	2.02032e-66	-1.31236e-09	-1.2622	2.93185e-17	-1.31236e-09	-1.27683	2.59863e-09	-1.31236e-09	-1.23596
68590720	chr14:68590720:CTG:C	1.91034e-66	-1.31236e-09	-1.31818	2.81304e-17	-1.31236e-09	-1.3182	2.42869e-09	-1.31236e-09	-1.30359
68591353	chr14:68591353:A:G	3.27695e-67	-2.70592	-0.375212	2.33037e-17	-0.990692	-0.515747	8.44289e-10	-1.92944	-0.430761
68591819	chr14:68591819:G:A	6.15516e-66	-1.31236e-09	-0.148172	7.60279e-17	-1.31236e-09	-0.323951	5.94025e-09	-1.31236e-09	-0.409191
68591957	chr14:68591957:T:A	6.03785e-66	-1.31236e-09	-0.167415	7.4753e-17	-1.31236e-09	-0.340862	5.81088e-09	-1.31236e-09	-0.43121
68592060	chr14:68592060:G:A	6.23983e-66	-1.31236e-09	-0.134509	7.70486e-17	-1.31236e-09	-0.310614	5.97508e-09	-1.31236e-09	-0.403344
68592163	chr14:68592163:C:T	6.75946e-66	-1.31236e-09	-0.0545198	8.29502e-17	-1.31236e-09	-0.236809	6.39285e-09	-1.31236e-09	-0.335762
68592281	chr14:68592281:GTGTGTA:G	2.01554e-66	-1.31236e-09	-1.26458	2.94157e-17	-1.31236e-09	-1.27352	2.63525e-09	-1.31236e-09	-1.22196
68592488	chr14:68592488:C:G	6.25759e-66	-1.31236e-09	-0.131667	7.73182e-17	-1.31236e-09	-0.307121	6.00814e-09	-1.31236e-09	-0.397827
68592516	chr14:68592516:A:G	6.51109e-66	-1.31236e-09	-0.091955	8.02138e-17	-1.31236e-09	-0.270355	6.22143e-09	-1.31236e-09	-0.362942
68592734	chr14:68592734:T:A	2.45064e-67	-2.72411	-0.647586	4.96566e-18	-2.44001	-0.612496	2.71219e-10	-2.75457	-0.741203
68592787	chr14:68592787:G:A	6.96039e-67	-2.32781	-3.24751e-10	8.82686e-18	-2.47725	-3.24751e-10	6.36018e-10	-2.64347	-3.24751e-10
68592903	chr14:68592903:G:GATCT	2.07501e-67	-2.55614	-0.981946	2.49702e-18	-2.66391	-1.07604	1.89925e-10	-2.77619	-1.07588
68592976	chr14:68592976:T:C	2.06324e-67	-2.57005	-0.973719	2.54044e-18	-2.65364	-1.06907	1.90822e-10	-2.77825	-1.0691
68593074	chr14:68593074:A:C	2.1996e-67	-2.59537	-0.884402	2.83288e-18	-2.62126	-0.992494	2.05732e-10	-2.78116	-0.99096
68593225	chr14:68593225:G:T	5.61577e-67	-2.54247	-3.24751e-10	6.52229e-18	-2.77982	-3.24751e-10	5.84575e-10	-2.72781	-3.24751e-10
68593351	chr14:68593351:A:G	2.02832e-67	-2.54938	-1.01146	2.42517e-18	-2.66852	-1.10063	1.84764e-10	-2.77512	-1.1045
68593441	chr14:68593441:A:G	4.64963e-66	-1.31236e-09	-0.428674	5.54333e-17	-1.31236e-09	-0.63987	4.36257e-09	-1.31236e-09	-0.717881
68593462	chr14:68593462:G:A	2.75293e-67	-2.71679	-0.538594	5.50111e-18	-2.44917	-0.500935	2.98422e-10	-2.76129	-0.638895
68593485	chr14:68593485:A:G	2.08717e-67	-2.53236	-0.999884	2.419e-18	-2.68033	-1.09137	1.87932e-10	-2.77176	-1.09086
68593866	chr14:68593866:C:T	1.60487e-67	-2.55274	-1.24227	2.07431e-18	-2.66237	-1.26305	1.55132e-10	-2.77697	-1.27745
68594188	chr14:68594188:C:T	3.41681e-66	-1.31236e-09	-0.736756	4.87751e-17	-1.31236e-09	-0.767831	4.77975e-09	-1.31236e-09	-0.626554
68594316	chr14:68594316:C:T	4.05938e-66	-1.31236e-09	-0.564431	5.71976e-17	-1.31236e-09	-0.608539	5.79574e-09	-1.31236e-09	-0.433818
68594542	chr14:68594542:C:G	8.0592e-67	-2.18123	-3.24751e-10	9.19674e-18	-2.4362	-3.24751e-10	6.93079e-10	-2.55755	-3.24751e-10
68594569	chr14:68594569:T:C	4.26151e-66	-1.31236e-09	-0.51584	6.05261e-17	-1.31236e-09	-0.551976	6.12213e-09	-1.31236e-09	-0.379031
68595036	chr14:68595036:G:C	2.09187e-66	-1.31236e-09	-1.2274	3.1296e-17	-1.31236e-09	-1.21156	2.53361e-09	-1.31236e-09	-1.2613
68595225	chr14:68595225:T:C	3.39144e-66	-0.744208	-3.24751e-10	1.60721e-16	0.42462	-3.24751e-10	2.14886e-08	0.87658	-3.24751e-10
68595347	chr14:68595347:G:A	4.31468e-66	-1.31236e-09	-0.503439	5.9869e-17	-1.31236e-09	-0.562892	4.38294e-09	-1.31236e-09	-0.713221
68595397	chr14:68595397:C:T	1.96272e-67	-2.77382	-0.819897	4.15565e-18	-2.31407	-0.916516	3.23716e-10	-2.76169	-0.55714
68595606	chr14:68595606:G:A	1.84632e-66	-0.27953	-1.07274	1.74759e-17	-0.704269	-1.08996	5.29247e-10	-1.63396	-1.19328
68595788	chr14:68595788:A:T	1.55693e-65	-1.31236e-09	0.779841	2.17418e-16	-1.31236e-09	0.726772	2.26797e-08	-1.31236e-09	0.930529
68595998	chr14:68595998:CA:C	5.1678e-66	-1.31236e-09	-0.323015	7.12783e-17	-1.31236e-09	-0.388458	5.11959e-09	-1.31236e-09	-0.557868
68596069	chr14:68596069:T:C	2.47358e-66	-1.31236e-09	-1.0598	3.56031e-17	-1.31236e-09	-1.08262	3.2815e-09	-1.31236e-09	-1.00264
68596133	chr14:68596133:C:T	1.15168e-66	-1.55702	-0.267223	5.32358e-18	-2.68523	-0.297674	3.77803e-10	-2.72646	-0.43786
68596205	chr14:68596205:G:A	4.462e-67	-2.77245	-3.24751e-10	6.87009e-18	-2.72787	-3.24751e-10	5.73437e-10	-2.74705	-3.24751e-10
68596358	chr14:68596358:C:T	3.03736e-67	-1.88843	-1.26863	2.00729e-18	-2.75117	-1.20709	1.52572e-10	-2.76449	-1.30657
68596396	chr14:68596396:C:T	1.94854e-66	-1.31236e-09	-1.29838	2.85644e-17	-1.31236e-09	-1.30289	2.46385e-09	-1.31236e-09	-1.28922
68596418	chr14:68596418:T:C	2.38978e-66	-1.31236e-09	-1.09426	3.53154e-17	-1.31236e-09	-1.09073	2.96589e-09	-1.31236e-09	-1.10376
68596421	chr14:68596421:G:A	2.87461e-66	-1.31236e-09	-0.909546	3.90019e-17	-1.31236e-09	-0.991439	2.87546e-09	-1.31236e-09	-1.13473
68596518	chr14:68596518:C:A	2.51629e-66	-1.31236e-09	-1.04268	3.47068e-17	-1.31236e-09	-1.10811	2.6349e-09	-1.31236e-09	-1.2221
68596713	chr14:68596713:A:C	2.93047e-67	-2.69323	-0.499657	5.98082e-18	-2.40693	-0.459559	3.09085e-10	-2.76064	-0.604438
68596804	chr14:68596804:C:T	1.44287e-67	-2.67419	-1.22723	2.12286e-18	-2.64972	-1.25257	1.7174e-10	-2.74177	-1.21094
68596847	chr14:68596847:A:G	1.43923e-67	-2.58857	-1.31537	2.18213e-18	-2.55768	-1.31707	1.67989e-10	-2.69146	-1.28333
68596879	chr14:68596879:G:A	2.81256e-66	-1.31236e-09	-0.931366	4.16821e-17	-1.31236e-09	-0.924978	3.46855e-09	-1.31236e-09	-0.947206
68597007	chr14:68597007:C:T	2.82812e-66	-1.31236e-09	-0.92585	3.84557e-17	-1.31236e-09	-1.00554	2.84253e-09	-1.31236e-09	-1.14625
68597191	chr14:68597191:G:A	1.25749e-67	-2.72207	-1.31686	1.88332e-18	-2.7039	-1.31812	1.50582e-10	-2.76846	-1.31573
68597385	chr14:68597385:T:C	4.77969e-67	-2.70367	-3.24751e-10	6.65601e-18	-2.75953	-3.24751e-10	5.56547e-10	-2.77695	-3.24751e-10
68597663	chr14:68597663:G:A	4.35801e-65	-1.31236e-09	1.80914	6.36952e-16	-1.31236e-09	1.80164	4.50228e-08	-1.31236e-09	1.61623
68597740	chr14:68597740:T:C	4.53951e-66	-0.332662	-0.119981	2.32668e-17	-1.33308	-0.174941	1.08869e-09	-1.93267	-0.173302
68597849	chr14:68597849:G:A	1.88553e-67	-2.69157	-0.942272	2.68454e-18	-2.6799	-0.987642	2.71216e-10	-2.7596	-0.736185
68597877	chr14:68597877:A:G	2.02529e-66	-1.31236e-09	-1.25975	3.04824e-17	-1.31236e-09	-1.2379	2.6435e-09	-1.31236e-09	-1.21884
68598480	chr14:68598480:C:T	4.77465e-65	-1.31236e-09	1.90044	6.5153e-16	-1.31236e-09	1.82427	5.52438e-08	-1.31236e-09	1.82082
68598649	chr14:68598649:A:G	7.18804e-67	-1.15903	-1.1366	2.19545e-18	-2.78018	-1.08848	1.73989e-10	-2.66379	-1.27591
68598954	chr14:68598954:G:T	3.73434e-66	-1.31236e-09	-0.647892	5.47565e-17	-1.31236e-09	-0.652154	4.49209e-09	-1.31236e-09	-0.688624
68599062	chr14:68599062:G:A	2.30605e-66	-1.31236e-09	-1.12993	3.35255e-17	-1.31236e-09	-1.14274	2.84566e-09	-1.31236e-09	-1.14515
68599842	chr14:68599842:C:G	1.3571e-66	-1.01023	-0.649884	5.06835e-18	-2.47959	-0.552443	2.51712e-10	-2.51377	-1.05664
68600012	chr14:68600012:A:G	8.90057e-67	-0.766601	-1.31533	1.79349e-18	-2.76355	-1.30733	1.94655e-10	-2.52527	-1.3022
68600026	chr14:68600026:G:A	3.08381e-67	-2.60358	-0.538301	4.52224e-18	-2.60534	-0.540699	2.69593e-10	-2.78031	-0.721472
68600308	chr14:68600308:C:T	4.28032e-66	-0.511436	-3.24751e-10	1.18709e-16	0.121621	-3.24751e-10	1.94844e-08	0.778671	-3.24751e-10
68600446	chr14:68600446:C:T	2.46463e-66	-1.31236e-09	-1.06342	3.30865e-17	-1.31236e-09	-1.15593	3.02152e-09	-1.31236e-09	-1.08518
68600454	chr14:68600454:G:A	3.84433e-67	-2.62424	-0.297212	6.28676e-18	-2.56516	-0.251443	3.65291e-10	-2.7821	-0.415905
68600514	chr14:68600514:G:A	3.10346e-66	-1.31236e-09	-0.832944	4.85993e-17	-1.31236e-09	-0.771441	3.97837e-09	-1.31236e-09	-0.810071
68600539	chr14:68600539:C:G	2.78249e-66	-1.31236e-09	-0.942117	4.18761e-17	-1.31236e-09	-0.920336	3.70458e-09	-1.31236e-09	-0.881372
68600685	chr14:68600685:CT:C	6.10796e-67	-2.45846	-3.24751e-10	5.03874e-16	1.56728	-3.24751e-10	1.25894e-08	0.341914	-3.24751e-10
68600907	chr14:68600907:G:A	2.84686e-66	-1.31236e-09	-0.919245	3.73826e-17	-1.31236e-09	-1.03385	3.411e-09	-1.31236e-09	-0.963937
68600921	chr14:68600921:A:G	7.81545e-67	-0.89926	-1.31269	1.78048e-18	-2.7756	-1.30257	1.85201e-10	-2.57015	-1.3071
68601199	chr14:68601199:G:A	3.9075e-67	-2.63995	-0.265195	6.712e-18	-2.53383	-0.217326	3.78029e-10	-2.78155	-0.382175
68601208	chr14:68601208:A:G	5.37193e-67	-1.49412	-1.09274	5.81971e-18	-1.80099	-1.09281	2.47664e-10	-2.38338	-1.20324
68601393	chr14:68601393:T:C	7.84206e-67	-0.897417	-1.31113	1.7856e-18	-2.77527	-1.30003	1.85156e-10	-2.56845	-1.30905
68601569	chr14:68601569:C:G	4.01453e-66	-1.31236e-09	-0.575541	5.24037e-17	-1.31236e-09	-0.696074	5.31875e-09	-1.31236e-09	-0.519704
68601648	chr14:68601648:G:A	3.82235e-67	-2.68272	-0.244461	7.2761e-18	-2.47364	-0.19681	3.87207e-10	-2.77527	-0.36447
68601667	chr14:68601667:A:G	1.4082e-67	-2.68906	-1.23667	3.84559e-18	-2.06046	-1.24766	1.69841e-10	-2.76951	-1.19432
68601726	chr14:68601726:C:T	2.02632e-66	-1.31236e-09	-1.25924	3.04099e-17	-1.31236e-09	-1.24028	2.467e-09	-1.31236e-09	-1.28794
68602106	chr14:68602106:T:C	7.18983e-67	-0.983018	-1.31236	1.77419e-18	-2.77966	-1.30205	1.80017e-10	-2.59804	-1.30761
68602158	chr14:68602158:C:A	4.93096e-67	-2.67251	-3.24751e-10	1.69304e-17	-1.82594	-3.24751e-10	7.26775e-10	-2.51008	-3.24751e-10
68602462	chr14:68602462:G:T	2.13742e-66	-1.31236e-09	-1.20586	3.27601e-17	-1.31236e-09	-1.16584	2.63533e-09	-1.31236e-09	-1.22193
68602509	chr14:68602509:G:GCT	5.27058e-66	-1.31236e-09	-0.303322	7.69113e-17	-1.31236e-09	-0.312397	5.88633e-09	-1.31236e-09	-0.418309
68602520	chr14:68602520:AGC:A	7.87344e-67	-2.35143	0.146874	9.08719e-18	-2.71155	0.263368	4.6019e-10	-2.77153	-0.195531
68602699	chr14:68602699:G:A	4.04843e-67	-2.71296	-0.156753	8.58192e-18	-2.39619	-0.109205	4.27328e-10	-2.75996	-0.281186
68602792	chr14:68602792:A:C	1.62819e-66	-0.854063	-0.623929	5.69338e-18	-2.39319	-0.522559	2.75476e-10	-2.44201	-1.03819
68602800	chr14:68602800:G:A	6.75943e-67	-1.52551	-0.831603	7.18361e-18	-1.8372	-0.846046	2.97555e-10	-2.41644	-0.986657
68602877	chr14:68602877:T:C	1.61421e-66	-0.858675	-0.62794	5.62571e-18	-2.40045	-0.527248	2.73972e-10	-2.44552	-1.04015
68602924	chr14:68602924:T:C	3.5162e-66	-1.31236e-09	-0.708082	4.88529e-17	-1.31236e-09	-0.766236	5.02668e-09	-1.31236e-09	-0.576182
68603231	chr14:68603231:C:T	3.15121e-66	-1.31236e-09	-0.817676	4.07659e-17	-1.31236e-09	-0.947205	3.76549e-09	-1.31236e-09	-0.865065
68603503	chr14:68603503:T:C	2.2667e-66	-1.31236e-09	-1.14714	3.28057e-17	-1.31236e-09	-1.16445	3.02007e-09	-1.31236e-09	-1.08566
68603608	chr14:68603608:T:C	6.47714e-66	-1.31236e-09	-0.097183	9.71698e-17	-1.31236e-09	-0.0785909	6.59831e-09	-1.31236e-09	-0.304129
68603796	chr14:68603796:G:A	6.78164e-67	-2.35383	-3.24751e-10	6.51294e-18	-2.78126	-3.24751e-10	6.61028e-10	-2.6049	-3.24751e-10
68603943	chr14:68603943:G:A	1.91498e-66	-1.31236e-09	-1.31576	2.81423e-17	-1.31236e-09	-1.31778	2.40746e-09	-1.31236e-09	-1.31237
68604294	chr14:68604294:T:TC	1.18923e-67	-2.78204	-1.3127	1.77307e-18	-2.76778	-1.31456	1.5235e-10	-2.76003	-1.31249
68604311	chr14:68604311:C:T	2.12217e-66	-1.31236e-09	-1.21302	3.02758e-17	-1.31236e-09	-1.2447	2.77366e-09	-1.31236e-09	-1.17077
68604814	chr14:68604814:C:CATGG	4.59913e-67	-1.79318	-0.949004	2.62807e-18	-2.74754	-0.94126	2.21952e-10	-2.59675	-1.09948
68604882	chr14:68604882:G:A	4.71433e-67	-1.78867	-0.928768	2.67829e-18	-2.74828	-0.921592	2.25735e-10	-2.5959	-1.08344
68605010	chr14:68605010:C:T	4.40544e-66	0.627266	-1.10989	2.00684e-17	-0.517449	-1.13845	3.01845e-09	0.0749294	-1.16113
68605028	chr14:68605028:A:G	2.75865e-67	-2.31085	-0.942457	8.80857e-18	-1.53977	-0.939558	4.05698e-10	-2.01386	-1.07923
68605050	chr14:68605050:G:A	1.92355e-66	-1.31236e-09	-1.31129	2.83533e-17	-1.31236e-09	-1.31031	2.41275e-09	-1.31236e-09	-1.31017
68605106	chr14:68605106:A:G	3.58477e-67	-1.71667	-1.27468	1.86146e-18	-2.75899	-1.2747	1.86157e-10	-2.56587	-1.30624
68605160	chr14:68605160:T:C	1.92099e-66	-1.31236e-09	-1.31262	2.81313e-17	-1.31236e-09	-1.31817	2.78285e-09	-1.31236e-09	-1.16747
68605216	chr14:68605216:TGCACTGAGGGAGA:T	2.07881e-66	-1.31236e-09	-1.23367	2.97652e-17	-1.31236e-09	-1.26171	2.69619e-09	-1.31236e-09	-1.1991
68605219	chr14:68605219:A:G	3.23162e-67	-2.39664	-0.698429	1.36441e-17	-1.34083	-0.700914	5.72144e-10	-1.87826	-0.871049
68605230	chr14:68605230:G:A	2.67852e-66	-1.31236e-09	-0.980199	4.063e-17	-1.31236e-09	-0.950544	3.65953e-09	-1.31236e-09	-0.893606
68605307	chr14:68605307:ATAAAT:A	2.39006e-66	-1.31236e-09	-1.09414	3.41524e-17	-1.31236e-09	-1.12422	3.21183e-09	-1.31236e-09	-1.0241
68605386	chr14:68605386:T:G	3.71417e-67	-1.6427	-1.3132	2.75048e-18	-2.34136	-1.30192	1.78746e-10	-2.59691	-1.31582
68605521	chr14:68605521:G:A	1.93198e-66	-1.31236e-09	-1.30691	2.89404e-17	-1.31236e-09	-1.28981	2.46255e-09	-1.31236e-09	-1.28974
68605546	chr14:68605546:C:A	2.50729e-66	-1.31236e-09	-1.04626	3.7755e-17	-1.31236e-09	-1.02393	3.43409e-09	-1.31236e-09	-0.95719
68605610	chr14:68605610:C:A	2.60928e-66	-1.31236e-09	-1.00639	3.9454e-17	-1.31236e-09	-0.979916	3.59612e-09	-1.31236e-09	-0.911086
68606161	chr14:68606161:T:C	2.66297e-67	-2.70872	-0.579887	1.17492e-17	-1.57233	-0.618943	5.96877e-10	-2.17627	-0.530713
68606525	chr14:68606525:A:C	1.34689e-67	-2.73929	-1.23096	1.84314e-18	-2.7768	-1.26678	2.0502e-10	-2.57461	-1.20098
68606613	chr14:68606613:T:G	5.91909e-66	-1.31236e-09	-0.18728	7.89163e-17	-1.31236e-09	-0.286663	6.56547e-09	-1.31236e-09	-0.309118
68607060	chr14:68607060:G:A	1.94263e-66	-1.31236e-09	-1.30142	2.88906e-17	-1.31236e-09	-1.29153	2.43073e-09	-1.31236e-09	-1.30275
68607109	chr14:68607109:C:T	2.14567e-67	-2.18985	-1.31474	2.48055e-18	-2.43313	-1.31344	1.76711e-10	-2.6113	-1.31288
68607187	chr14:68607187:G:A	3.11339e-66	-1.31236e-09	-0.829752	4.34606e-17	-1.31236e-09	-0.883195	4.45658e-09	-1.31236e-09	-0.69656
68607255	chr14:68607255:C:T	6.59334e-67	-1.07226	-1.30973	3.36259e-18	-2.15619	-1.28616	4.38054e-10	-1.70651	-1.30985
68607299	chr14:68607299:T:C	1.69423e-67	-2.44528	-1.29554	3.31117e-18	-2.14447	-1.31328	4.24832e-10	-1.73781	-1.30919
68607652	chr14:68607652:ATCT:A	1.45725e-67	-2.58629	-1.3052	5.35673e-18	-1.66121	-1.31548	2.53571e-10	-2.2733	-1.28975
68607744	chr14:68607744:G:A	1.39626e-67	-2.75768	-1.17657	2.47489e-18	-2.67219	-1.07666	1.67321e-10	-2.76746	-1.21133
68607789	chr14:68607789:T:C	1.43335e-67	-2.65356	-1.25447	4.63175e-18	-1.90134	-1.22077	2.22262e-10	-2.41646	-1.27838
68607814	chr14:68607814:A:G	1.25229e-67	-2.7809	-1.26218	1.06905e-17	-0.998291	-1.2874	4.52631e-10	-1.74434	-1.23928
68607967	chr14:68607967:A:G	4.20548e-67	-1.94214	-0.889524	4.4273e-18	-2.25597	-0.911291	2.68057e-10	-2.6556	-0.851901
68608130	chr14:68608130:A:G	1.92789e-66	-1.31236e-09	-1.30903	2.83948e-17	-1.31236e-09	-1.30884	2.43688e-09	-1.31236e-09	-1.30022
68608469	chr14:68608469:C:T	2.01523e-66	-1.31236e-09	-1.26473	2.97669e-17	-1.31236e-09	-1.26165	2.52719e-09	-1.31236e-09	-1.26383
68608511	chr14:68608511:G:C	2.25833e-66	-1.31236e-09	-1.15084	3.22416e-17	-1.31236e-09	-1.18179	3.15114e-09	-1.31236e-09	-1.04318
68608623	chr14:68608623:C:T	2.74443e-66	-1.31236e-09	-0.955889	3.64592e-17	-1.31236e-09	-1.05886	5.22241e-09	-1.31236e-09	-0.537982
68609061	chr14:68609061:T:C	2.02077e-67	-2.33427	-1.2303	3.91737e-18	-2.05813	-1.2315	2.2015e-10	-2.52925	-1.17514
68609203	chr14:68609203:A:G	2.83628e-66	-1.31236e-09	-0.92297	4.52569e-17	-1.31236e-09	-0.842695	3.30496e-09	-1.31236e-09	-0.995516
68609632	chr14:68609632:A:G	1.95473e-66	-1.31236e-09	-1.29521	2.86908e-17	-1.31236e-09	-1.29847	2.44188e-09	-1.31236e-09	-1.29817
68609785	chr14:68609785:G:A	2.58299e-66	-1.31236e-09	-1.01651	3.69729e-17	-1.31236e-09	-1.04487	3.13313e-09	-1.31236e-09	-1.04891
68610002	chr14:68610002:C:T	2.44422e-66	-1.31236e-09	-1.07174	3.44103e-17	-1.31236e-09	-1.1167	3.18853e-09	-1.31236e-09	-1.03138
68610389	chr14:68610389:C:T	1.21106e-66	-1.77396	-3.24751e-10	3.70193e-17	-1.04361	-3.24751e-10	3.70585e-09	-0.881029	-3.24751e-10
68610450	chr14:68610450:C:T	4.44061e-66	0.83778	-1.31245	1.77213e-18	-2.77457	-1.3083	1.80519e-10	-2.58955	-1.31331
68610531	chr14:68610531:C:T	1.15732e-65	1.10341	-0.620183	3.45475e-18	-2.75575	-0.659547	3.77186e-10	-2.51815	-0.64781
68610646	chr14:68610646:T:C	1.91186e-66	-1.31236e-09	-1.31738	2.81556e-17	-1.31236e-09	-1.3173	2.39858e-09	-1.31236e-09	-1.31606
68610725	chr14:68610725:G:A	7.79447e-66	0.899386	-0.811434	2.84717e-18	-2.76707	-0.841655	2.99291e-10	-2.56059	-0.836687
68610877	chr14:68610877:GTGTGTGTGTC:G	1.86321e-67	-2.76856	-0.877189	2.85263e-18	-2.73555	-0.871258	2.55722e-10	-2.60684	-0.947765
68610910	chr14:68610910:G:A	4.14965e-67	-2.5183	-0.326726	4.80287e-18	-2.78183	-0.304006	4.2496e-10	-2.78051	-0.266194
68610971	chr14:68610971:G:A	7.44709e-67	-1.14508	-1.11514	2.26472e-18	-2.70154	-1.13606	1.81258e-10	-2.77521	-1.12357
68610982	chr14:68610982:T:A	4.42195e-67	-1.53924	-1.24223	2.23761e-18	-2.59663	-1.25301	1.61105e-10	-2.77846	-1.23818
68611094	chr14:68611094:T:C	1.9357e-66	-1.31236e-09	-1.305	2.86453e-17	-1.31236e-09	-1.30006	2.43071e-09	-1.31236e-09	-1.30276
68611357	chr14:68611357:A:C	1.85021e-67	-2.76802	-0.884733	2.69464e-18	-2.78204	-0.881749	2.27001e-10	-2.72952	-0.944219
68611400	chr14:68611400:T:G	7.3657e-66	0.0313711	-3.24751e-10	4.31195e-17	-0.891075	-3.24751e-10	1.39131e-09	-1.86069	-3.24751e-10
68611773	chr14:68611773:G:C	1.99815e-66	-1.31236e-09	-1.27324	2.98698e-17	-1.31236e-09	-1.2582	2.40632e-09	-1.31236e-09	-1.31284
68611801	chr14:68611801:G:C	2.35239e-66	0.155772	-1.2658	1.8324e-18	-2.77456	-1.27487	1.6798e-10	-2.7108	-1.26405
68611811	chr14:68611811:G:C	6.89082e-67	-2.33786	-3.24751e-10	6.89225e-18	-2.72465	-3.24751e-10	6.83825e-10	-2.571	-3.24751e-10
68612281	chr14:68612281:C:T	2.97522e-66	0.299551	-1.17469	1.98619e-18	-2.77925	-1.18958	1.85156e-10	-2.69325	-1.18425
68612461	chr14:68612461:A:G	2.82806e-67	-1.91745	-1.311	2.02049e-18	-2.64692	-1.30478	1.48848e-10	-2.77787	-1.3179
68612590	chr14:68612590:T:G	1.26981e-67	-2.78017	-1.24901	1.81677e-18	-2.78043	-1.27756	1.92228e-10	-2.70802	-1.13199
68612695	chr14:68612695:T:C	6.48789e-66	1.2227	-1.31822	1.81963e-18	-2.74063	-1.31579	2.02028e-10	-2.47707	-1.31322
68612784	chr14:68612784:AT:A	1.92498e-66	-1.31236e-09	-1.31054	2.86741e-17	-1.31236e-09	-1.29906	2.39424e-09	-1.31236e-09	-1.31788
68612973	chr14:68612973:T:TG	2.09455e-66	-1.31236e-09	-1.22613	3.10313e-17	-1.31236e-09	-1.22005	2.69421e-09	-1.31236e-09	-1.19984
68613182	chr14:68613182:A:G	1.34566e-67	-2.74113	-1.23004	1.84479e-18	-2.77465	-1.26803	1.73028e-10	-2.76197	-1.18327
68613251	chr14:68613251:A:G	1.14733e-66	-1.70716	-0.120867	6.12017e-18	-2.74675	-0.0967146	5.93682e-10	-2.4531	-0.259255
68613349	chr14:68613349:T:C	3.72046e-67	-1.78337	-1.17083	1.99736e-18	-2.75688	-1.20635	1.82379e-10	-2.76922	-1.12339
68613350	chr14:68613350:G:A	1.91157e-66	-1.31236e-09	-1.31754	2.81541e-17	-1.31236e-09	-1.31736	2.39409e-09	-1.31236e-09	-1.31794
68613352	chr14:68613352:A:G	2.28817e-66	-1.31236e-09	-1.13771	3.40892e-17	-1.31236e-09	-1.12607	2.81191e-09	-1.31236e-09	-1.15708
68613554	chr14:68613554:T:C	8.25955e-67	-1.49379	-0.662886	3.59903e-18	-2.7785	-0.595889	3.36343e-10	-2.51065	-0.769915
68613574	chr14:68613574:T:C	1.00176e-65	1.03198	-0.693104	3.0785e-18	-2.78019	-0.750421	3.30212e-10	-2.56501	-0.733955
68613687	chr14:68613687:T:C	4.44213e-67	-1.46174	-1.31517	1.75761e-18	-2.78206	-1.30904	1.55755e-10	-2.73316	-1.31725
68613741	chr14:68613741:A:G	1.29496e-67	-2.69222	-1.31735	1.7745e-18	-2.7819	-1.29963	1.5737e-10	-2.72195	-1.31814
68613964	chr14:68613964:A:G	2.31583e-66	-1.31236e-09	-1.1257	3.31906e-17	-1.31236e-09	-1.15278	2.97577e-09	-1.31236e-09	-1.10044
68614075	chr14:68614075:A:G	3.58824e-66	-1.31236e-09	-0.6878	5.12138e-17	-1.31236e-09	-0.719041	4.33142e-09	-1.31236e-09	-0.725046
68614462	chr14:68614462:G:A	5.95219e-67	-1.7273	-0.756985	3.02308e-18	-2.69588	-0.852899	3.52112e-10	-2.6896	-0.545144
68614556	chr14:68614556:A:G	2.22966e-66	0.112391	-1.276	3.40473e-18	-2.16619	-1.2637	5.86605e-10	-1.42783	-1.29652
68614626	chr14:68614626:T:G	7.4338e-66	-1.31236e-09	0.040575	9.46898e-17	-1.31236e-09	-0.104444	6.34103e-09	-1.31236e-09	-0.343901
68615023	chr14:68615023:C:A	2.20055e-66	-1.31236e-09	-1.17676	3.50291e-17	-1.31236e-09	-1.09887	2.62738e-09	-1.31236e-09	-1.22495
68615057	chr14:68615057:G:A	5.38327e-67	-1.79133	-0.793426	2.87805e-18	-2.71338	-0.884553	3.30372e-10	-2.70801	-0.590462
68615200	chr14:68615200:G:T	5.33616e-67	-1.77203	-0.821516	2.82156e-18	-2.70766	-0.910103	3.21745e-10	-2.70204	-0.622898
68615384	chr14:68615384:C:T	7.39103e-67	-2.26778	-3.24751e-10	6.59028e-18	-2.76945	-3.24751e-10	5.68024e-10	-2.75653	-3.24751e-10
68615502	chr14:68615502:C:T	2.5286e-66	-1.31236e-09	-1.0378	3.85605e-17	-1.31236e-09	-1.00282	3.06937e-09	-1.31236e-09	-1.06947
68615908	chr14:68615908:A:G	1.18741e-66	-1.18841	-0.605279	3.86229e-18	-2.58052	-0.723272	4.01638e-10	-2.62216	-0.480982
68616318	chr14:68616318:C:A	3.10879e-66	-1.31236e-09	-0.831229	4.35849e-17	-1.31236e-09	-0.880339	4.3064e-09	-1.31236e-09	-0.730839
68616496	chr14:68616496:G:T	2.57761e-66	-1.31236e-09	-1.0186	3.9339e-17	-1.31236e-09	-0.982833	3.17968e-09	-1.31236e-09	-1.03416
68617182	chr14:68617182:T:C	4.89456e-67	-2.67992	-3.24751e-10	6.99361e-18	-2.71005	-3.24751e-10	5.61706e-10	-2.76772	-3.24751e-10
68617548	chr14:68617548:G:T	1.92436e-66	-1.31236e-09	-1.31087	2.86299e-17	-1.31236e-09	-1.3006	2.46553e-09	-1.31236e-09	-1.28853
68617578	chr14:68617578:G:A	2.10085e-66	-1.31236e-09	-1.22312	3.22316e-17	-1.31236e-09	-1.1821	2.72085e-09	-1.31236e-09	-1.19
68617714	chr14:68617714:C:T	3.36892e-65	1.05612	0.49559	1.18346e-17	-2.7302	0.546172	1.07752e-09	-2.47421	0.357936
68618259	chr14:68618259:A:G	1.41633e-66	-0.955445	-0.661949	4.04495e-18	-2.50371	-0.75387	4.52059e-10	-2.54402	-0.440865
68618368	chr14:68618368:A:G	2.57176e-66	0.257344	-1.27821	3.63812e-18	-2.09798	-1.2656	6.50118e-10	-1.32379	-1.29775
68618406	chr14:68618406:C:G	2.01453e-66	-0.638686	-0.626391	5.74142e-18	-2.24634	-0.661	5.91137e-10	-2.21157	-0.505079
68619217	chr14:68619217:G:A	6.00086e-67	-1.92564	-0.550509	3.80897e-18	-2.76827	-0.549419	3.6593e-10	-2.75467	-0.441584
68619799	chr14:68619799:G:C	2.64661e-66	0.293088	-1.28527	3.66869e-18	-2.08131	-1.27391	6.61643e-10	-1.30141	-1.30256
68619876	chr14:68619876:G:C	1.22314e-66	-1.10993	-0.65411	4.15578e-18	-2.58504	-0.645509	3.80332e-10	-2.59853	-0.559128
68620031	chr14:68620031:G:C	1.43067e-67	-2.6883	-1.2216	1.99159e-18	-2.74488	-1.22124	1.71156e-10	-2.77869	-1.17743
68620345	chr14:68620345:G:A	7.1703e-67	-1.72474	-0.573361	3.59158e-18	-2.69485	-0.681606	4.31893e-10	-2.68882	-0.341699
68620384	chr14:68620384:G:A	7.88361e-66	-1.31236e-09	0.0993236	1.15735e-16	-1.31236e-09	0.0962509	1.30004e-08	-1.31236e-09	0.374041
68621147	chr14:68621147:C:T	2.34667e-66	-1.31236e-09	-1.11246	3.55212e-17	-1.31236e-09	-1.08492	3.27565e-09	-1.31236e-09	-1.00443
68621224	chr14:68621224:AT:A	4.43301e-67	-2.77897	-3.24751e-10	7.59618e-18	-2.62741	-3.24751e-10	7.12528e-10	-2.52988	-3.24751e-10
68621567	chr14:68621567:T:C	1.54308e-66	-1.06511	-0.466574	4.79497e-18	-2.50789	-0.579591	5.51205e-10	-2.55437	-0.232226
68621688	chr14:68621688:C:T	3.10605e-66	-0.654309	-0.177802	9.50459e-18	-2.19516	-0.208112	9.59298e-10	-2.17879	-0.0537028
68621718	chr14:68621718:A:C	2.26886e-66	-1.31236e-09	-1.14618	3.44078e-17	-1.31236e-09	-1.11677	2.80645e-09	-1.31236e-09	-1.15902
68621796	chr14:68621796:A:AT	2.63845e-66	0.292832	-1.2881	3.65827e-18	-2.08084	-1.27722	6.61862e-10	-1.29889	-1.30475
68621805	chr14:68621805:C:T	1.94882e-66	-1.31236e-09	-1.29824	2.86938e-17	-1.31236e-09	-1.29837	2.40392e-09	-1.31236e-09	-1.31384
68621853	chr14:68621853:C:T	4.44021e-67	-2.77735	-3.24751e-10	6.88631e-18	-2.72552	-3.24751e-10	5.62995e-10	-2.76543	-3.24751e-10
68621923	chr14:68621923:C:T	8.43998e-67	-1.15174	-0.983332	2.93924e-18	-2.60016	-0.976737	2.63174e-10	-2.61368	-0.912203
68622189	chr14:68622189:T:C	8.41819e-67	-1.13148	-1.00617	2.89048e-18	-2.59376	-0.999868	2.58215e-10	-2.60709	-0.937813
68622192	chr14:68622192:C:T	2.21147e-65	0.798275	0.332505	9.76571e-18	-2.75613	0.379961	8.56204e-10	-2.54454	0.198352
68622908	chr14:68622908:T:C	1.61656e-66	-0.966507	-0.518655	4.75932e-18	-2.46765	-0.627292	5.40032e-10	-2.51586	-0.29121
68622965	chr14:68622965:A:G	4.07087e-66	-1.31236e-09	-0.561607	6.01226e-17	-1.31236e-09	-0.558664	5.47808e-09	-1.31236e-09	-0.490187
68623048	chr14:68623048:C:T	3.47343e-66	-0.378434	-0.341885	9.43122e-18	-2.05059	-0.360434	9.57612e-10	-2.01881	-0.215447
68623186	chr14:68623186:T:C	3.18957e-66	-0.388278	-0.417298	8.67763e-18	-2.05917	-0.435135	8.76045e-10	-2.02709	-0.296193
68623720	chr14:68623720:A:T	2.1843e-65	0.70667	0.411748	1.05167e-17	-2.76304	0.460958	9.03848e-10	-2.56739	0.275352
68623756	chr14:68623756:AG:A	1.30457e-66	-1.69959	-3.24751e-10	7.9784e-18	-2.57831	-3.24751e-10	8.56781e-10	-2.34551	-3.24751e-10
68623790	chr14:68623790:C:T	2.79206e-66	-1.31236e-09	-0.938683	4.67239e-17	-1.31236e-09	-0.810795	3.42222e-09	-1.31236e-09	-0.960652
68623795	chr14:68623795:A:G	2.40621e-66	0.203903	-1.29131	3.49406e-18	-2.12334	-1.28065	6.20477e-10	-1.3615	-1.30671
68623899	chr14:68623899:G:C	2.76219e-66	-1.31236e-09	-0.94944	3.89694e-17	-1.31236e-09	-0.992274	2.94328e-09	-1.31236e-09	-1.11142
68624039	chr14:68624039:C:T	2.58223e-67	-2.63049	-0.688907	3.43385e-18	-2.63852	-0.78285	3.42677e-10	-2.77238	-0.489524
68624079	chr14:68624079:T:C	2.3398e-66	0.178416	-1.29381	3.43851e-18	-2.13639	-1.28362	6.06867e-10	-1.38196	-1.30843
68624910	chr14:68624910:G:A	2.3665e-66	-1.31236e-09	-1.10405	3.59146e-17	-1.31236e-09	-1.07391	2.92363e-09	-1.31236e-09	-1.11812
68624972	chr14:68624972:A:C	2.52781e-65	0.84047	0.424005	1.07663e-17	-2.74989	0.471259	9.51305e-10	-2.52799	0.287127
68625063	chr14:68625063:G:A	2.02356e-66	-1.31236e-09	-1.2606	2.87399e-17	-1.31236e-09	-1.29676	2.56523e-09	-1.31236e-09	-1.24889
68626289	chr14:68626289:A:G	6.01904e-66	-1.31236e-09	-0.170535	7.82276e-17	-1.31236e-09	-0.295428	5.34076e-09	-1.31236e-09	-0.515574
68626710	chr14:68626710:G:A	6.50586e-66	-1.31236e-09	-0.0927597	9.54065e-17	-1.31236e-09	-0.0969041	1.05544e-08	-1.31236e-09	0.165597
68626729	chr14:68626729:C:G	2.43613e-66	-1.31236e-09	-1.07505	3.92418e-17	-1.31236e-09	-0.985309	2.91365e-09	-1.31236e-09	-1.12154
68626920	chr14:68626920:T:A	7.70909e-67	-1.76054	-0.465113	3.90205e-18	-2.70929	-0.584258	4.82385e-10	-2.69938	-0.220578
68626926	chr14:68626926:C:T	2.77353e-66	-1.31236e-09	-0.945342	3.91108e-17	-1.31236e-09	-0.988651	2.94682e-09	-1.31236e-09	-1.11022
68626990	chr14:68626990:G:C	2.21626e-66	-0.598814	-0.570825	6.53422e-18	-2.17065	-0.60735	6.69912e-10	-2.14711	-0.444446
68627032	chr14:68627032:A:T	2.46828e-66	-1.31236e-09	-1.06194	3.98466e-17	-1.31236e-09	-0.970013	2.94758e-09	-1.31236e-09	-1.10996
68627380	chr14:68627380:C:CTCAGAT	1.93234e-66	-1.31236e-09	-1.30673	2.85197e-17	-1.31236e-09	-1.30446	2.44084e-09	-1.31236e-09	-1.2986
68627443	chr14:68627443:G:A	3.65982e-66	-1.31236e-09	-0.668049	5.24144e-17	-1.31236e-09	-0.695868	4.39077e-09	-1.31236e-09	-0.711436
68627528	chr14:68627528:G:A	5.51574e-66	-1.31236e-09	-0.257857	8.0761e-17	-1.31236e-09	-0.263556	8.83687e-09	-1.31236e-09	-0.0120089
68627686	chr14:68627686:A:T	6.7851e-67	-1.30876	-1.04456	2.53127e-18	-2.67515	-1.05118	2.45435e-10	-2.56772	-1.02795
68628562	chr14:68628562:G:A	3.16915e-67	-2.72836	-0.386223	4.22866e-18	-2.76942	-0.443748	3.43963e-10	-2.76458	-0.493579
68628571	chr14:68628571:C:G	1.29614e-66	-0.421824	-1.28424	2.6973e-18	-2.39043	-1.27237	4.06832e-10	-1.78814	-1.30216
68628757	chr14:68628757:T:C	2.03768e-66	-1.09339	-0.160265	7.88891e-18	-2.44469	-0.144898	6.82755e-10	-2.43662	-0.135941
68629013	chr14:68629013:C:G	4.51558e-67	-2.76051	-3.24751e-10	6.99553e-18	-2.70978	-3.24751e-10	5.54118e-10	-2.78132	-3.24751e-10
68629041	chr14:68629041:T:C	7.77001e-66	-1.31236e-09	0.0848094	1.37024e-16	-1.31236e-09	0.265104	8.47669e-09	-1.31236e-09	-0.0536214
68629211	chr14:68629211:A:G	2.32145e-66	-2.3626	1.23933	2.08947e-17	-2.72583	1.11028	2.84161e-09	-2.63027	1.4837
68629312	chr14:68629312:G:C	6.65284e-66	-1.31236e-09	-0.0704192	8.56743e-17	-1.31236e-09	-0.204497	5.80169e-09	-1.31236e-09	-0.432792
68629332	chr14:68629332:T:A	2.11789e-66	-1.31236e-09	-1.21504	3.30928e-17	-1.31236e-09	-1.15573	2.57659e-09	-1.31236e-09	-1.24448
68629938	chr14:68629938:C:T	2.39126e-66	-1.31236e-09	-1.09364	3.72973e-17	-1.31236e-09	-1.03613	3.2158e-09	-1.31236e-09	-1.02287
68630194	chr14:68630194:C:T	1.91675e-66	-1.31236e-09	-1.31483	2.84147e-17	-1.31236e-09	-1.30814	2.39354e-09	-1.31236e-09	-1.31817
68630219	chr14:68630219:T:G	2.20114e-66	-1.31236e-09	-1.17649	3.46369e-17	-1.31236e-09	-1.11013	2.66792e-09	-1.31236e-09	-1.20964
68630655	chr14:68630655:C:T	1.68954e-66	-2.75892	1.31792	2.53587e-17	-2.7776	1.35567	2.83299e-09	-2.74315	1.59354
68630690	chr14:68630690:C:T	1.6651e-67	-2.74769	-1.01047	2.421e-18	-2.77877	-0.992096	1.9139e-10	-2.74867	-1.09571
68630699	chr14:68630699:G:A	4.48535e-67	-2.08918	-0.678046	3.31749e-18	-2.70258	-0.753264	4.02513e-10	-2.67935	-0.421618
68631198	chr14:68631198:G:A	5.77288e-66	-1.31236e-09	-0.212292	8.43394e-17	-1.31236e-09	-0.220202	7.95363e-09	-1.31236e-09	-0.117313
68631916	chr14:68631916:A:G	9.50869e-66	-0.780154	1.0669	2.03062e-17	-2.76337	1.11925	1.57262e-09	-2.65451	0.916306
68631963	chr14:68631963:C:T	8.25638e-65	1.47616	0.97195	2.50416e-17	-2.47532	1.04081	2.10341e-09	-2.25556	0.808171
68631964	chr14:68631964:A:G	9.89413e-66	-0.738402	1.06488	2.03099e-17	-2.76052	1.11658	1.58236e-09	-2.64618	0.914154
68632099	chr14:68632099:G:T	7.19165e-65	1.33721	0.972829	2.4246e-17	-2.5085	1.04171	2.01463e-09	-2.29953	0.809019
68632198	chr14:68632198:T:C	6.64359e-65	1.22066	1.01011	2.44528e-17	-2.53809	1.07978	2.0023e-09	-2.34085	0.844205
68632473	chr14:68632473:C:G	2.21034e-66	-1.31236e-09	-1.17231	3.33783e-17	-1.31236e-09	-1.14714	2.7121e-09	-1.31236e-09	-1.19322
68632870	chr14:68632870:G:A	2.47948e-66	-1.31236e-09	-1.05741	3.76823e-17	-1.31236e-09	-1.02586	3.05446e-09	-1.31236e-09	-1.07434
68633512	chr14:68633512:C:G	4.41983e-67	-2.78195	-3.24751e-10	6.56246e-18	-2.77368	-3.24751e-10	5.70509e-10	-2.75217	-3.24751e-10
68633875	chr14:68633875:T:C	3.36319e-66	-1.31236e-09	-0.752573	4.85721e-17	-1.31236e-09	-0.772002	4.08663e-09	-1.31236e-09	-0.783221
68634483	chr14:68634483:G:A	2.94753e-65	1.22794	0.190148	1.07388e-17	-2.53349	0.2523	8.86907e-10	-2.33594	0.0249855
68635185	chr14:68635185:A:T	3.12529e-66	-1.31236e-09	-0.825934	4.58995e-17	-1.31236e-09	-0.828595	3.76628e-09	-1.31236e-09	-0.864854
68636468	chr14:68636468:G:A	6.24694e-66	-1.31236e-09	-0.13337	1.08117e-16	-1.31236e-09	0.028167	6.82804e-09	-1.31236e-09	-0.269904
68636536	chr14:68636536:T:C	1.92407e-66	-1.31236e-09	-1.31102	2.82822e-17	-1.31236e-09	-1.31282	2.39993e-09	-1.31236e-09	-1.3155
68636867	chr14:68636867:G:A	9.07422e-66	-1.31236e-09	0.239975	1.26293e-16	-1.31236e-09	0.183558	8.44423e-09	-1.31236e-09	-0.0574581
68637359	chr14:68637359:A:G	1.8247e-65	-1.31236e-09	0.93854	2.52002e-16	-1.31236e-09	0.874385	3.66442e-08	-1.31236e-09	1.41031
68637955	chr14:68637955:A:G	2.73638e-67	-2.22237	-1.03904	2.57631e-18	-2.70051	-1.00818	1.90875e-10	-2.71712	-1.12995
68638026	chr14:68638026:C:G	2.89912e-66	0.416033	-1.31709	3.56661e-18	-2.06955	-1.31388	6.90721e-10	-1.24323	-1.31773
68638098	chr14:68638098:AG:A	3.51707e-66	-1.31236e-09	-0.707835	5.92184e-17	-1.31236e-09	-0.573819	3.92084e-09	-1.31236e-09	-0.824636
68638294	chr14:68638294:C:T	4.9381e-66	-1.31236e-09	-0.368482	6.23266e-17	-1.31236e-09	-0.522663	5.6839e-09	-1.31236e-09	-0.453304
68638624	chr14:68638624:A:G	5.09723e-66	-0.524274	0.187508	8.60901e-18	-2.73022	0.227979	7.26221e-10	-2.58159	0.0707447
68639100	chr14:68639100:G:C	2.68273e-66	-1.31236e-09	-0.978627	3.89246e-17	-1.31236e-09	-0.993424	3.24839e-09	-1.31236e-09	-1.01278
68639157	chr14:68639157:C:T	2.74989e-66	-1.31236e-09	-0.9539	4.01523e-17	-1.31236e-09	-0.962371	3.62734e-09	-1.31236e-09	-0.902441
68639425	chr14:68639425:CA:C	1.80625e-66	-0.0564028	-1.31781	2.99068e-18	-2.24401	-1.31554	5.19176e-10	-1.52946	-1.317
68639616	chr14:68639616:C:G	3.20226e-67	-2.28312	-0.821067	3.11635e-18	-2.62352	-0.894874	3.63379e-10	-2.58978	-0.61347
68639821	chr14:68639821:G:A	7.53212e-66	-1.31236e-09	0.0537141	1.05174e-16	-1.31236e-09	0.00056478	7.11436e-09	-1.31236e-09	-0.228827
68639984	chr14:68639984:T:C	1.92352e-66	-1.31236e-09	-1.31131	2.81783e-17	-1.31236e-09	-1.3165	2.44155e-09	-1.31236e-09	-1.29831
68640186	chr14:68640186:A:G	2.95723e-66	-1.31236e-09	-0.88121	4.14504e-17	-1.31236e-09	-0.930553	4.054e-09	-1.31236e-09	-0.791239
68640279	chr14:68640279:G:C	1.23419e-67	-2.76482	-1.29281	2.00633e-18	-2.70192	-1.25682	1.95629e-10	-2.51626	-1.30622
68640426	chr14:68640426:C:T	4.19005e-66	-1.31236e-09	-0.532749	5.726e-17	-1.31236e-09	-0.607449	6.51955e-09	-1.31236e-09	-0.316136
68641314	chr14:68641314:C:A	1.40325e-67	-2.78081	-1.14844	2.27704e-18	-2.7481	-1.08407	2.01688e-10	-2.60429	-1.18768
68641369	chr14:68641369:A:T	4.38301e-67	-1.92324	-0.867071	3.22948e-18	-2.69898	-0.783752	2.55936e-10	-2.73431	-0.819459
68641698	chr14:68641698:T:C	1.58113e-66	-1.62171	0.114386	7.5027e-18	-2.77851	0.138726	5.28619e-10	-2.76378	-0.0646476
68641839	chr14:68641839:G:A	1.3445e-66	-1.67269	0.0032527	6.73825e-18	-2.77531	0.0280568	4.74682e-10	-2.76972	-0.166327
68642072	chr14:68642072:A:G	2.73537e-67	-2.3318	-0.929982	2.89992e-18	-2.59738	-0.992984	3.35147e-10	-2.55724	-0.726888
68642235	chr14:68642235:G:A	1.41512e-66	-1.78379	0.165541	8.22598e-18	-2.76434	0.216591	5.593e-10	-2.77844	0.00642751
68642664	chr14:68642664:T:A	4.86699e-67	-1.47265	-1.21292	2.06468e-18	-2.75941	-1.17066	1.70469e-10	-2.76489	-1.19526
68642922	chr14:68642922:A:G	2.13244e-66	-1.31236e-09	-1.2082	3.17796e-17	-1.31236e-09	-1.19622	2.68361e-09	-1.31236e-09	-1.20378
68643186	chr14:68643186:C:G	1.05147e-66	-1.65352	-0.261747	5.17954e-18	-2.77639	-0.233943	3.68167e-10	-2.76729	-0.422865
68643359	chr14:68643359:G:A	1.23677e-67	-2.76015	-1.29539	2.02659e-18	-2.68798	-1.26071	2.00548e-10	-2.4897	-1.30795
68643631	chr14:68643631:G:A	1.24794e-67	-2.75862	-1.28793	2.05665e-18	-2.68472	-1.24926	2.02759e-10	-2.48379	-1.30289
68643813	chr14:68643813:T:C	1.308e-66	-0.379312	-1.31765	2.58921e-18	-2.3885	-1.3152	4.15859e-10	-1.75113	-1.31722
68645655	chr14:68645655:C:T	5.43709e-67	-2.5748	-3.24751e-10	7.02957e-18	-2.70493	-3.24751e-10	5.63262e-10	-2.76495	-3.24751e-10
68645922	chr14:68645922:A:AT	4.07289e-67	-2.15847	-0.705224	3.40115e-18	-2.64377	-0.787168	4.06485e-10	-2.6375	-0.453647
68646001	chr14:68646001:C:T	1.31283e-67	-2.72185	-1.27401	1.96061e-18	-2.67946	-1.30234	1.86524e-10	-2.62434	-1.2458
68646328	chr14:68646328:A:G	2.95731e-66	-1.31236e-09	-0.881182	4.50646e-17	-1.31236e-09	-0.846954	3.70748e-09	-1.31236e-09	-0.880589
68646402	chr14:68646402:G:A	2.00593e-66	-1.31236e-09	-1.26935	2.92488e-17	-1.31236e-09	-1.27921	2.63806e-09	-1.31236e-09	-1.2209
68646758	chr14:68646758:A:G	4.16455e-67	-2.13397	-0.70747	3.35407e-18	-2.65573	-0.789151	4.00581e-10	-2.64926	-0.456524
68646800	chr14:68646800:C:T	9.33782e-67	-1.6311	-0.402873	4.48109e-18	-2.77678	-0.378405	3.24498e-10	-2.76658	-0.549833
68647130	chr14:68647130:C:T	5.10602e-66	-1.31236e-09	-0.335043	6.66433e-17	-1.31236e-09	-0.455696	4.58204e-09	-1.31236e-09	-0.668797
68647391	chr14:68647391:G:A	1.29526e-67	-2.75124	-1.2581	2.18089e-18	-2.66941	-1.20591	2.12536e-10	-2.45831	-1.28128
68648050	chr14:68648050:G:T	5.39751e-66	-1.31236e-09	-0.279524	8.26578e-17	-1.31236e-09	-0.240341	6.70802e-09	-1.31236e-09	-0.287637
68648235	chr14:68648235:A:T	2.36895e-66	-1.31236e-09	-1.10301	3.34861e-17	-1.31236e-09	-1.14392	2.89306e-09	-1.31236e-09	-1.12863
68648709	chr14:68648709:A:G	1.94728e-66	-1.31236e-09	-1.29903	2.83598e-17	-1.31236e-09	-1.31008	2.46326e-09	-1.31236e-09	-1.28945
68648953	chr14:68648953:C:T	9.42999e-67	-1.54705	-0.477103	4.11657e-18	-2.78076	-0.459265	3.0744e-10	-2.75648	-0.613938
68649190	chr14:68649190:A:G	1.20028e-66	-0.465783	-1.31712	2.49691e-18	-2.42181	-1.31819	3.96577e-10	-1.80639	-1.30943
68649343	chr14:68649343:A:G	4.68576e-67	-1.93965	-0.783873	3.30738e-18	-2.75007	-0.708821	2.59192e-10	-2.71707	-0.824063
68649788	chr14:68649788:A:G	7.07405e-66	-1.31236e-09	-0.00902884	9.7881e-17	-1.31236e-09	-0.0712982	6.74354e-09	-1.31236e-09	-0.282357
68649867	chr14:68649867:C:T	5.59179e-67	-2.61231	0.0655598	7.1962e-18	-2.75197	0.0704713	6.40154e-10	-2.77746	0.14047
68649959	chr14:68649959:G:A	6.66573e-67	-1.27046	-1.1006	2.38433e-18	-2.74674	-1.03939	1.96554e-10	-2.74242	-1.07534
68650143	chr14:68650143:G:A	1.25597e-67	-2.76846	-1.27168	2.04922e-18	-2.7097	-1.22789	1.96361e-10	-2.52817	-1.29057
68650238	chr14:68650238:A:G	1.94484e-66	-1.31236e-09	-1.30028	2.93496e-17	-1.31236e-09	-1.27577	2.42213e-09	-1.31236e-09	-1.30629
68650415	chr14:68650415:G:A	4.38766e-66	-1.31236e-09	-0.486666	5.58665e-17	-1.31236e-09	-0.632085	5.08895e-09	-1.31236e-09	-0.56387
68650461	chr14:68650461:A:G	1.36943e-67	-2.77845	-1.1752	2.2164e-18	-2.7392	-1.11997	2.02916e-10	-2.58354	-1.20236
68650564	chr14:68650564:A:T	3.17705e-66	-1.31236e-09	-0.80951	4.8359e-17	-1.31236e-09	-0.776398	3.95523e-09	-1.31236e-09	-0.815904
68650581	chr14:68650581:G:A	5.56751e-67	-2.61429	0.0631901	7.17821e-18	-2.75093	0.066933	6.38078e-10	-2.77713	0.13689
68650646	chr14:68650646:A:G	2.29237e-66	-1.31236e-09	-1.13588	3.45531e-17	-1.31236e-09	-1.11255	2.70738e-09	-1.31236e-09	-1.19496
68650670	chr14:68650670:A:G	1.33318e-67	-2.77893	-1.20155	2.29082e-18	-2.66371	-1.16243	2.35409e-10	-2.45308	-1.18429
68650733	chr14:68650733:T:C	5.48125e-67	-2.58956	0.0228437	6.83128e-18	-2.76011	0.0265704	6.095e-10	-2.78038	0.0943227
68650795	chr14:68650795:T:C	1.29024e-67	-2.77349	-1.23973	2.13102e-18	-2.69042	-1.20803	2.17143e-10	-2.49452	-1.22362
68650990	chr14:68650990:C:T	3.86536e-66	-1.31236e-09	-0.613408	5.89706e-17	-1.31236e-09	-0.578011	4.80219e-09	-1.31236e-09	-0.62187
68651034	chr14:68651034:C:T	1.04404e-66	-0.604209	-1.31816	2.3524e-18	-2.48198	-1.31763	3.61289e-10	-1.89519	-1.31383
68651277	chr14:68651277:G:A	4.47063e-66	-1.31236e-09	-0.467932	6.34575e-17	-1.31236e-09	-0.504681	5.32856e-09	-1.31236e-09	-0.51786
68651524	chr14:68651524:G:T	7.62714e-67	-1.34865	-0.887685	2.77688e-18	-2.77929	-0.854431	2.23406e-10	-2.72174	-0.967969
68651708	chr14:68651708:C:CT	5.49809e-67	-2.56365	-3.24751e-10	6.60034e-18	-2.76793	-3.24751e-10	5.56557e-10	-2.77693	-3.24751e-10
68651826	chr14:68651826:C:T	2.77427e-66	-1.31236e-09	-0.945076	3.87837e-17	-1.31236e-09	-0.997049	4.05231e-09	-1.31236e-09	-0.791655
68651905	chr14:68651905:G:A	2.89914e-66	-1.31236e-09	-0.901048	4.12108e-17	-1.31236e-09	-0.936349	3.99918e-09	-1.31236e-09	-0.804853
68651965	chr14:68651965:A:G	1.26226e-66	-0.5628	-1.16976	2.83984e-18	-2.45952	-1.15178	4.27924e-10	-1.85656	-1.18319
68652030	chr14:68652030:C:T	5.37498e-67	-2.58629	-3.24751e-10	6.97422e-18	-2.71283	-3.24751e-10	5.67834e-10	-2.75687	-3.24751e-10
68652081	chr14:68652081:A:G	3.62682e-67	-1.88081	-1.09888	2.29081e-18	-2.72953	-1.09661	2.28689e-10	-2.67598	-0.990358
68652249	chr14:68652249:C:T	1.3309e-66	-0.388299	-1.29131	2.78275e-18	-2.33295	-1.29867	4.64045e-10	-1.70795	-1.25076
68652555	chr14:68652555:T:C	2.44884e-66	-1.31236e-09	-1.06985	3.60372e-17	-1.31236e-09	-1.0705	3.07917e-09	-1.31236e-09	-1.06628
68652651	chr14:68652651:C:T	2.35346e-66	-1.31236e-09	-1.10958	3.46345e-17	-1.31236e-09	-1.1102	2.95829e-09	-1.31236e-09	-1.10633
68652836	chr14:68652836:G:A	8.22275e-66	-1.31236e-09	0.141443	1.46615e-16	-1.31236e-09	0.332758	8.86135e-09	-1.31236e-09	-0.0092426
68653046	chr14:68653046:G:T	5.30886e-67	-1.29477	-1.3039	1.82985e-18	-2.75107	-1.29975	1.56507e-10	-2.75005	-1.29555
68653322	chr14:68653322:C:T	2.27146e-66	-1.14504	-3.24751e-10	1.18622e-16	0.120892	-3.24751e-10	2.96938e-09	-1.10259	-3.24751e-10
68653356	chr14:68653356:A:G	1.02694e-66	-1.48367	-0.455218	3.9982e-18	-2.77953	-0.489677	4.32053e-10	-2.78177	-0.248378
68653691	chr14:68653691:T:A	1.92173e-66	-1.31236e-09	-1.31224	2.83457e-17	-1.31236e-09	-1.31057	2.40678e-09	-1.31236e-09	-1.31265
68653768	chr14:68653768:C:T	3.20097e-67	-1.81888	-1.28571	2.0671e-18	-2.66527	-1.26364	1.71005e-10	-2.67431	-1.28269
68653882	chr14:68653882:C:T	2.50686e-66	-1.31236e-09	-1.04643	3.70489e-17	-1.31236e-09	-1.04281	3.14254e-09	-1.31236e-09	-1.04591
68654085	chr14:68654085:C:A	5.79438e-67	-2.51116	-3.24751e-10	7.15986e-18	-2.68656	-3.24751e-10	5.90507e-10	-2.71772	-3.24751e-10
68654113	chr14:68654113:G:A	2.51477e-66	-1.31236e-09	-1.04328	3.71408e-17	-1.31236e-09	-1.04033	3.14919e-09	-1.31236e-09	-1.0438
68654174	chr14:68654174:T:C	2.35812e-66	-1.31236e-09	-1.1076	3.57842e-17	-1.31236e-09	-1.07754	2.89435e-09	-1.31236e-09	-1.12818
68654708	chr14:68654708:C:T	2.1664e-66	-1.31236e-09	-1.1924	3.26713e-17	-1.31236e-09	-1.16855	2.67097e-09	-1.31236e-09	-1.2085
68655067	chr14:68655067:T:C	2.38955e-66	-1.31236e-09	-1.09436	3.51561e-17	-1.31236e-09	-1.09525	3.09143e-09	-1.31236e-09	-1.06231
68655226	chr14:68655226:C:T	2.57385e-66	-1.31236e-09	-1.02006	3.77867e-17	-1.31236e-09	-1.02309	3.39798e-09	-1.31236e-09	-0.96776
68655318	chr14:68655318:G:C	1.91039e-66	-1.31236e-09	-1.31815	2.81574e-17	-1.31236e-09	-1.31724	2.40124e-09	-1.31236e-09	-1.31496
68655495	chr14:68655495:C:T	2.35419e-66	-1.31236e-09	-1.10927	3.41652e-17	-1.31236e-09	-1.12384	2.85806e-09	-1.31236e-09	-1.1408
68655597	chr14:68655597:G:A	1.20362e-66	-1.5492	-0.230923	5.03162e-18	-2.77519	-0.264119	5.75084e-10	-2.69114	-0.0530428
68655623	chr14:68655623:C:G	1.08031e-66	-1.88822	-3.24751e-10	1.06362e-17	-2.29079	-3.24751e-10	7.90565e-10	-2.42595	-3.24751e-10
68655642	chr14:68655642:A:C	2.17574e-66	-1.31236e-09	-1.18809	3.19879e-17	-1.31236e-09	-1.18969	2.75049e-09	-1.31236e-09	-1.17916
68655852	chr14:68655852:C:T	2.1175e-66	-1.31236e-09	-1.21523	3.10808e-17	-1.31236e-09	-1.21846	2.6687e-09	-1.31236e-09	-1.20935
68656080	chr14:68656080:C:T	1.85272e-67	-2.76275	-0.888643	4.06896e-18	-2.37934	-0.872328	3.43919e-10	-2.37805	-0.880242
68656435	chr14:68656435:CTG:C	7.0821e-67	-1.45108	-0.859394	2.54392e-18	-2.77861	-0.942735	3.20407e-10	-2.78062	-0.548481
68656574	chr14:68656574:C:T	2.54802e-66	-1.31236e-09	-1.03015	3.74799e-17	-1.31236e-09	-1.03125	3.22996e-09	-1.31236e-09	-1.01847
68656688	chr14:68656688:G:A	2.46982e-67	-2.04905	-1.31485	1.85449e-18	-2.72275	-1.31469	1.60439e-10	-2.70262	-1.31816
68656735	chr14:68656735:C:G	9.21984e-66	-1.31236e-09	0.255896	1.52488e-16	-1.31236e-09	0.372034	1.29695e-08	-1.31236e-09	0.371656
68656774	chr14:68656774:T:A	1.97114e-66	-1.31236e-09	-1.28685	2.93142e-17	-1.31236e-09	-1.27698	2.46405e-09	-1.31236e-09	-1.28914
68656970	chr14:68656970:G:A	1.91896e-66	-1.31236e-09	-1.31368	2.88936e-17	-1.31236e-09	-1.29143	2.39861e-09	-1.31236e-09	-1.31605
68657053	chr14:68657053:A:G	2.6686e-67	-2.5699	-0.716592	5.143e-18	-2.33273	-0.684685	6.19007e-10	-1.98967	-0.680905
68657615	chr14:68657615:G:A	2.74816e-66	-1.31236e-09	-0.954529	4.05694e-17	-1.31236e-09	-0.952036	3.5768e-09	-1.31236e-09	-0.916473
68657760	chr14:68657760:G:C	9.64498e-67	-2.00161	-3.24751e-10	6.75833e-18	-2.74427	-3.24751e-10	6.0623e-10	-2.69144	-3.24751e-10
68657982	chr14:68657982:TG:T	1.92101e-66	-1.31236e-09	-1.31261	2.8935e-17	-1.31236e-09	-1.29	2.40045e-09	-1.31236e-09	-1.31529
68658095	chr14:68658095:G:A	4.87794e-67	-1.63354	-1.04978	2.35825e-18	-2.7747	-1.02243	2.02183e-10	-2.77181	-1.01771
68658140	chr14:68658140:G:C	1.2596e-67	-2.75715	-1.2801	2.03682e-18	-2.65979	-1.28387	2.20391e-10	-2.4534	-1.2499
68658288	chr14:68658288:G:T	1.93559e-66	-1.31236e-09	-1.30505	2.81302e-17	-1.31236e-09	-1.31821	2.43987e-09	-1.31236e-09	-1.299
68658596	chr14:68658596:G:A	1.91533e-66	-1.31236e-09	-1.31557	2.87424e-17	-1.31236e-09	-1.29668	2.39635e-09	-1.31236e-09	-1.317
68658742	chr14:68658742:A:T	1.91288e-66	-1.31236e-09	-1.31685	2.81423e-17	-1.31236e-09	-1.31778	2.39751e-09	-1.31236e-09	-1.31651
68658846	chr14:68658846:C:T	3.87041e-66	-1.31236e-09	-0.612103	6.14849e-17	-1.31236e-09	-0.536259	5.578e-09	-1.31236e-09	-0.472112
68659319	chr14:68659319:G:A	5.54161e-67	-1.58089	-0.974875	2.54984e-18	-2.77727	-0.941746	2.18657e-10	-2.77459	-0.936605
68659443	chr14:68659443:AC:A	2.05299e-66	-1.31236e-09	-1.24617	2.98278e-17	-1.31236e-09	-1.25961	2.70355e-09	-1.31236e-09	-1.19638
68659699	chr14:68659699:G:A	7.06615e-66	-1.31236e-09	-0.0101468	1.15417e-16	-1.31236e-09	0.0935026	1.00264e-08	-1.31236e-09	0.114285
68659841	chr14:68659841:C:A	3.36159e-67	-2.60588	-0.44975	6.31411e-18	-2.39313	-0.419137	7.71186e-10	-2.06383	-0.386933
68660027	chr14:68660027:T:C	2.01245e-67	-2.76864	-0.800052	3.12118e-18	-2.73853	-0.778311	3.12162e-10	-2.7268	-0.628376
68660486	chr14:68660486:A:G	3.07127e-66	-1.31236e-09	-0.84337	4.45882e-17	-1.31236e-09	-0.857582	3.77746e-09	-1.31236e-09	-0.86189
68660668	chr14:68660668:A:G	1.71523e-67	-2.71751	-1.01099	4.20852e-18	-2.22088	-0.997064	3.54244e-10	-2.22631	-1.00241
68660791	chr14:68660791:G:A	3.25974e-66	-1.31236e-09	-0.783814	4.78804e-17	-1.31236e-09	-0.786345	4.35132e-09	-1.31236e-09	-0.720462
68661117	chr14:68661117:G:A	2.08427e-66	-1.31236e-09	-1.23104	3.26391e-17	-1.31236e-09	-1.16954	2.58247e-09	-1.31236e-09	-1.2422
68661235	chr14:68661235:C:T	9.12032e-67	-1.6874	-0.370143	4.91546e-18	-2.74904	-0.313628	5.35676e-10	-2.71182	-0.103345
68661291	chr14:68661291:G:A	1.93796e-66	-1.31236e-09	-1.30383	2.93269e-17	-1.31236e-09	-1.27655	2.4176e-09	-1.31236e-09	-1.30817
68661367	chr14:68661367:G:A	2.28789e-66	-1.31236e-09	-1.13783	3.32215e-17	-1.31236e-09	-1.15185	2.79789e-09	-1.31236e-09	-1.16208
68661368	chr14:68661368:C:T	1.02214e-66	-1.67572	-0.26784	5.4499e-18	-2.75299	-0.206467	5.94857e-10	-2.71937	0.00899658
68661478	chr14:68661478:G:A	5.33495e-67	-1.6763	-0.917465	2.69345e-18	-2.78169	-0.882542	2.80474e-10	-2.72363	-0.738586
68661645	chr14:68661645:T:C	3.75848e-66	-1.31236e-09	-0.641447	5.965e-17	-1.31236e-09	-0.566556	5.26586e-09	-1.31236e-09	-0.529697
68661793	chr14:68661793:C:T	2.26874e-66	-1.31236e-09	-1.14624	3.29547e-17	-1.31236e-09	-1.15992	2.77682e-09	-1.31236e-09	-1.16964
68661838	chr14:68661838:A:G	6.83979e-67	-2.34529	-3.24751e-10	1.59777e-17	-1.88386	-3.24751e-10	1.74653e-09	-1.63331	-3.24751e-10
68662273	chr14:68662273:C:T	2.02153e-66	-1.31236e-09	-1.26161	3.17741e-17	-1.31236e-09	-1.1964	2.51445e-09	-1.31236e-09	-1.26889
68663063	chr14:68663063:A:G	1.93162e-66	-1.32201	0.0149089	6.0466e-18	-2.7819	-0.0736579	8.77109e-10	-2.78154	0.459474
68663353	chr14:68663353:A:G	7.04612e-67	-0.998605	-1.31697	2.08926e-18	-2.60475	-1.31349	2.83433e-10	-2.13394	-1.31778
68663374	chr14:68663374:G:T	5.57309e-66	0.516057	-0.763569	2.99031e-18	-2.77255	-0.787122	3.22261e-10	-2.77584	-0.547495
68663659	chr14:68663659:A:G	4.39164e-67	-1.5499	-1.23845	1.85957e-18	-2.77823	-1.25647	1.8601e-10	-2.64771	-1.22518
68663862	chr14:68663862:A:C	1.82002e-67	-2.77301	-0.896186	3.83722e-18	-2.42943	-0.880875	3.22794e-10	-2.4355	-0.886183
68663871	chr14:68663871:C:T	8.2971e-67	-0.834871	-1.31727	2.20667e-18	-2.54941	-1.31415	3.12247e-10	-2.03732	-1.31758
68664264	chr14:68664264:C:T	3.70602e-66	-1.31236e-09	-0.655505	4.79648e-17	-1.31236e-09	-0.784582	4.33379e-09	-1.31236e-09	-0.7245
68664287	chr14:68664287:A:G	3.56749e-66	-1.31236e-09	-0.693601	4.63518e-17	-1.31236e-09	-0.81879	4.18042e-09	-1.31236e-09	-0.76053
68664568	chr14:68664568:A:G	2.3466e-66	-1.31236e-09	-1.11249	3.39434e-17	-1.31236e-09	-1.13036	2.86204e-09	-1.31236e-09	-1.13941
68665208	chr14:68665208:C:T	1.92601e-66	-1.31236e-09	-1.31001	2.81655e-17	-1.31236e-09	-1.31695	2.42456e-09	-1.31236e-09	-1.30529
68665245	chr14:68665245:C:T	3.10853e-67	-1.8164	-1.3175	1.75515e-18	-2.77575	-1.31675	1.62189e-10	-2.70383	-1.3061
68665498	chr14:68665498:C:T	2.54683e-66	-1.31236e-09	-1.03061	3.41482e-17	-1.31236e-09	-1.12434	2.58256e-09	-1.31236e-09	-1.24216
68665547	chr14:68665547:T:C	3.27292e-67	-2.73819	-0.344171	8.41907e-18	-2.25886	-0.265688	8.96939e-10	-2.00966	-0.290046
68665840	chr14:68665840:G:A	1.98777e-66	-1.27845	-3.24751e-10	1.14541e-17	-2.2167	-3.24751e-10	1.15353e-09	-2.04811	-3.24751e-10
68666277	chr14:68666277:A:T	1.3679e-65	-1.31236e-09	0.650402	1.7535e-16	-1.31236e-09	0.511735	1.7454e-08	-1.31236e-09	0.668628
68666551	chr14:68666551:C:T	1.28243e-67	-2.70227	-1.31703	2.19647e-18	-2.56141	-1.30679	1.66855e-10	-2.66506	-1.31651
68666853	chr14:68666853:C:T	1.25395e-66	-1.56263	-0.176531	5.86653e-18	-2.72772	-0.158071	6.62764e-10	-2.6092	0.00692039
68667324	chr14:68667324:C:T	1.6974e-66	-1.43636	-3.24751e-10	1.04463e-17	-2.30881	-3.24751e-10	1.03596e-09	-2.15562	-3.24751e-10
68667419	chr14:68667419:AGCTGGTTGT:A	1.32519e-67	-2.76185	-1.22463	2.65955e-18	-2.39723	-1.27966	2.41043e-10	-2.40378	-1.20995
68667430	chr14:68667430:AAT:A	1.32708e-67	-2.77868	-1.20639	2.44439e-18	-2.4936	-1.26766	2.22981e-10	-2.50061	-1.19101
68667449	chr14:68667449:A:AG	1.31274e-67	-2.78015	-1.21579	2.39292e-18	-2.50864	-1.2739	2.17435e-10	-2.516	-1.2008
68667454	chr14:68667454:A:AG	1.34524e-67	-2.78035	-1.19112	2.42677e-18	-2.51124	-1.25725	2.22647e-10	-2.51859	-1.17452
68667455	chr14:68667455:TATAAAAA:T	1.3272e-67	-2.77859	-1.20638	2.44982e-18	-2.49148	-1.26756	2.23434e-10	-2.49892	-1.19066
68667547	chr14:68667547:A:G	2.70301e-67	-2.78109	-0.492591	3.68675e-18	-2.78005	-0.570257	4.5244e-10	-2.77577	-0.208278
68667704	chr14:68667704:T:G	3.27104e-66	-1.31236e-09	-0.780356	4.96817e-17	-1.31236e-09	-0.749413	3.74745e-09	-1.31236e-09	-0.869867
68667813	chr14:68667813:A:C	2.37702e-66	-1.19724	0.0976224	6.63534e-18	-2.77977	0.0171314	9.40154e-10	-2.77777	0.525119
68667923	chr14:68667923:A:G	2.6919e-66	-1.31236e-09	-0.975217	3.82803e-17	-1.31236e-09	-1.01011	3.65065e-09	-1.31236e-09	-0.896036
68668405	chr14:68668405:G:A	3.40825e-66	-1.31236e-09	-0.739264	5.00835e-17	-1.31236e-09	-0.741359	4.56699e-09	-1.31236e-09	-0.672087
68668414	chr14:68668414:T:C	2.30367e-66	-1.31236e-09	-1.13096	3.29901e-17	-1.31236e-09	-1.15884	3.05987e-09	-1.31236e-09	-1.07257
68668427	chr14:68668427:C:G	1.93972e-66	-1.31236e-09	-1.30292	2.85659e-17	-1.31236e-09	-1.30284	2.4001e-09	-1.31236e-09	-1.31543
68668687	chr14:68668687:C:G	1.37822e-67	-2.69517	-1.25209	3.35226e-18	-2.20473	-1.24069	3.20843e-10	-2.0817	-1.24605
68668750	chr14:68668750:G:A	1.21529e-67	-2.77964	-1.29343	1.81287e-18	-2.74823	-1.31191	1.58559e-10	-2.7669	-1.26567
68668831	chr14:68668831:T:C	1.91107e-66	-1.31236e-09	-1.3178	2.81322e-17	-1.31236e-09	-1.31813	2.39369e-09	-1.31236e-09	-1.31811
68669272	chr14:68669272:T:G	3.28948e-66	-1.31236e-09	-0.774732	4.90302e-17	-1.31236e-09	-0.762614	4.09057e-09	-1.31236e-09	-0.782257
68670124	chr14:68670124:A:G	2.09876e-66	-1.31236e-09	-1.22412	3.22298e-17	-1.31236e-09	-1.18216	2.54727e-09	-1.31236e-09	-1.25592
68670644	chr14:68670644:C:G	2.60122e-66	-1.31236e-09	-1.00948	3.7878e-17	-1.31236e-09	-1.02068	3.54484e-09	-1.31236e-09	-0.925449
68671070	chr14:68671070:G:A	2.14488e-66	-1.31236e-09	-1.20238	3.11935e-17	-1.31236e-09	-1.21484	2.62635e-09	-1.31236e-09	-1.22535
68671188	chr14:68671188:G:A	2.60254e-67	-1.99449	-1.31707	9.33403e-18	-1.1034	-1.31798	2.68449e-10	-2.19663	-1.30941
68671213	chr14:68671213:G:A	2.07231e-66	-1.31236e-09	-1.2368	2.94516e-17	-1.31236e-09	-1.2723	2.55555e-09	-1.31236e-09	-1.25267
68671654	chr14:68671654:A:G	2.01601e-67	-2.51947	-1.04746	1.89524e-17	-0.679265	-1.03385	3.62933e-10	-2.17894	-1.02554
68671658	chr14:68671658:T:C	1.92208e-66	-1.31236e-09	-1.31206	2.88608e-17	-1.31236e-09	-1.29257	2.4083e-09	-1.31236e-09	-1.31202
68671708	chr14:68671708:C:A	3.65607e-66	-0.669075	-3.24751e-10	3.73838e-17	-1.03381	-3.24751e-10	1.77176e-09	-1.61897	-3.24751e-10
68671780	chr14:68671780:G:A	1.32873e-66	-1.68329	0.00204406	1.21236e-17	-2.44803	0.288133	4.5908e-10	-2.71037	-0.2591
68672433	chr14:68672433:A:G	5.57385e-66	-1.31236e-09	-0.247377	7.73232e-17	-1.31236e-09	-0.307057	8.16077e-09	-1.31236e-09	-0.0916039
68672514	chr14:68672514:G:C	2.77717e-66	-1.31236e-09	-0.944032	4.05856e-17	-1.31236e-09	-0.951636	3.40981e-09	-1.31236e-09	-0.964286
68672945	chr14:68672945:A:G	1.6402e-67	-2.67032	-1.10291	5.39243e-18	-1.87198	-1.09808	3.13672e-10	-2.27697	-1.07337
68673007	chr14:68673007:A:G	3.51941e-67	-1.7556	-1.25416	1.34374e-17	-0.786454	-1.27056	3.5531e-10	-2.00318	-1.22252
68673410	chr14:68673410:CAT:C	4.59668e-67	-2.68009	-0.0626213	3.22991e-17	-1.14509	-0.0349166	7.60034e-10	-2.41514	-0.050197
68673539	chr14:68673539:CAT:C	2.24764e-66	-1.31236e-09	-1.15558	3.31041e-17	-1.31236e-09	-1.15539	2.75252e-09	-1.31236e-09	-1.17843
68673541	chr14:68673541:T:C	1.95029e-66	-1.31236e-09	-1.29749	2.88401e-17	-1.31236e-09	-1.29328	2.43399e-09	-1.31236e-09	-1.30141
68673545	chr14:68673545:T:C	2.27877e-66	-1.31236e-09	-1.14183	3.35621e-17	-1.31236e-09	-1.14165	2.78739e-09	-1.31236e-09	-1.16583
68673633	chr14:68673633:CACAT:C	9.61678e-67	-0.913626	-1.09091	1.17302e-17	-1.07891	-1.11398	6.69102e-10	-1.56136	-1.0314
68673644	chr14:68673644:A:G	1.8645e-66	-1.6703	0.327835	1.64853e-17	-2.45749	0.604903	6.3014e-10	-2.71274	0.0599896
68673702	chr14:68673702:C:T	5.00802e-67	-2.65701	-3.24751e-10	1.89169e-17	-1.71499	-3.24751e-10	8.99156e-10	-2.29724	-3.24751e-10
68673788	chr14:68673788:C:G	1.91382e-66	-1.31236e-09	-1.31636	2.81374e-17	-1.31236e-09	-1.31795	2.39493e-09	-1.31236e-09	-1.31759
68673790	chr14:68673790:A:G	1.45096e-67	-2.5953	-1.30052	1.7719e-18	-2.78068	-1.30232	1.67883e-10	-2.71129	-1.26413
68673814	chr14:68673814:A:G	1.92752e-66	-1.31236e-09	-1.30923	2.81318e-17	-1.31236e-09	-1.31815	2.44265e-09	-1.31236e-09	-1.29786
68674057	chr14:68674057:CAT:C	2.015e-66	-1.31236e-09	-1.26484	3.02671e-17	-1.31236e-09	-1.24499	2.60172e-09	-1.31236e-09	-1.23477
68674071	chr14:68674071:C:T	1.53748e-67	-2.71429	-1.12362	4.80312e-18	-1.96757	-1.11822	2.87896e-10	-2.34193	-1.09417
68674552	chr14:68674552:T:A	1.50738e-67	-2.57427	-1.28341	1.80037e-18	-2.78183	-1.28523	1.70839e-10	-2.72265	-1.23532
68674667	chr14:68674667:T:C	2.28674e-67	-2.76586	-0.675062	4.29589e-18	-2.50021	-0.697178	3.49889e-10	-2.6698	-0.571277
68674967	chr14:68674967:T:C	1.12848e-65	-1.31236e-09	0.45799	1.95889e-16	-1.31236e-09	0.622498	1.43859e-08	-1.31236e-09	0.475307
68675104	chr14:68675104:TG:T	6.90483e-66	-1.31236e-09	-0.0332407	9.92612e-17	-1.31236e-09	-0.0572955	1.00526e-08	-1.31236e-09	0.116893
68675363	chr14:68675363:C:T	2.85114e-67	-1.91957	-1.30076	1.0267e-17	-1.03502	-1.2911	2.87054e-10	-2.14108	-1.29795
68675672	chr14:68675672:C:T	2.57934e-66	-1.31236e-09	-1.01793	3.66462e-17	-1.31236e-09	-1.05374	3.04721e-09	-1.31236e-09	-1.07672
68675673	chr14:68675673:A:G	7.28282e-67	-2.77784	0.495313	3.02984e-17	-1.76126	0.517305	1.13327e-09	-2.6374	0.57157
68676579	chr14:68676579:A:G	2.43531e-66	-1.31236e-09	-1.07539	3.81374e-17	-1.31236e-09	-1.01386	2.78827e-09	-1.31236e-09	-1.16552
68676821	chr14:68676821:G:A	2.34956e-67	-2.14143	-1.27239	2.08243e-16	1.91442	-1.23076	5.81007e-10	-1.44366	-1.29027
68677602	chr14:68677602:T:C	3.72443e-66	-1.31236e-09	-0.650548	6.14165e-17	-1.31236e-09	-0.537373	4.7276e-09	-1.31236e-09	-0.637525
68677825	chr14:68677825:C:T	2.88492e-67	-2.7819	-0.426645	5.75871e-18	-2.54607	-0.35827	6.14891e-10	-2.22689	-0.450359
68678302	chr14:68678302:C:G	5.67064e-66	-1.31236e-09	-0.23016	8.20678e-17	-1.31236e-09	-0.247504	8.09655e-09	-1.31236e-09	-0.0995041
68678495	chr14:68678495:TTACAGTC:T	2.7452e-66	-1.31236e-09	-0.955609	4.13483e-17	-1.31236e-09	-0.93302	3.29275e-09	-1.31236e-09	-0.999218
68678573	chr14:68678573:G:C	7.83962e-67	-2.45957	0.250717	1.97434e-17	-1.95304	0.280808	8.22309e-10	-2.62859	0.242009
68679792	chr14:68679792:G:A	2.30258e-66	-1.31236e-09	-1.13143	3.52225e-17	-1.31236e-09	-1.09337	3.03664e-09	-1.31236e-09	-1.08019
68680107	chr14:68680107:A:T	3.53789e-67	-1.72643	-1.27808	1.28263e-17	-0.812731	-1.29082	3.36393e-10	-2.02819	-1.25222
68680133	chr14:68680133:G:A	2.06552e-66	-1.31236e-09	-1.24008	3.18309e-17	-1.31236e-09	-1.19461	2.5118e-09	-1.31236e-09	-1.26994
68680284	chr14:68680284:A:G	2.09077e-66	-2.73627	1.50834	7.71282e-17	-1.88715	1.57757	3.10295e-09	-2.70114	1.64256
68680415	chr14:68680415:T:C	7.28833e-66	-1.31236e-09	0.0208119	1.18763e-16	-1.31236e-09	0.12208	8.80456e-09	-1.31236e-09	-0.0156725
68680840	chr14:68680840:C:T	2.31045e-66	-1.31236e-09	-1.12802	3.58985e-17	-1.31236e-09	-1.07436	2.67632e-09	-1.31236e-09	-1.2065
68680985	chr14:68680985:T:C	2.14129e-66	-1.31236e-09	-1.20405	3.15842e-17	-1.31236e-09	-1.20239	2.61791e-09	-1.31236e-09	-1.22857
68681394	chr14:68681394:G:A	2.5357e-66	-1.31236e-09	-1.03499	4.17337e-17	-1.31236e-09	-0.92374	2.91963e-09	-1.31236e-09	-1.11948
68681410	chr14:68681410:A:G	1.3742e-67	-2.68497	-1.2652	1.88765e-18	-2.75814	-1.26158	1.60616e-10	-2.76901	-1.25068
68681953	chr14:68681953:C:T	2.30554e-66	-1.31236e-09	-1.13015	3.42005e-17	-1.31236e-09	-1.12281	2.92149e-09	-1.31236e-09	-1.11885
68682061	chr14:68682061:A:G	1.1286e-66	-2.64406	0.799569	5.15862e-17	-1.5251	0.813306	1.74777e-09	-2.56833	0.935725
68682563	chr14:68682563:T:C	2.18398e-67	-2.46177	-1.02513	2.86548e-18	-2.68603	-0.916282	1.76502e-10	-2.77915	-1.14621
68682655	chr14:68682655:A:G	3.32168e-67	-1.99197	-1.0756	2.22507e-18	-2.78034	-1.07492	2.2995e-10	-2.73115	-0.929682
68682763	chr14:68682763:G:A	1.91292e-66	-1.31236e-09	-1.31683	2.82216e-17	-1.31236e-09	-1.31496	2.39729e-09	-1.31236e-09	-1.3166
68682839	chr14:68682839:T:G	1.89422e-67	-2.77892	-0.850322	6.66983e-18	-1.90162	-0.855836	4.44752e-10	-2.33644	-0.66474
68683145	chr14:68683145:A:G	1.24358e-67	-2.74125	-1.3088	2.70678e-18	-2.36699	-1.2923	1.64934e-10	-2.67519	-1.31796
68683358	chr14:68683358:T:G	2.36177e-67	-2.13894	-1.2697	4.9601e-18	-1.78134	-1.27229	1.98336e-10	-2.58819	-1.22054
68683469	chr14:68683469:G:A	4.49929e-67	-2.76413	-3.24751e-10	7.54368e-18	-2.63434	-3.24751e-10	6.64358e-10	-2.59988	-3.24751e-10
68683551	chr14:68683551:G:A	1.05899e-65	-1.31236e-09	0.394439	1.66101e-16	-1.31236e-09	0.457543	1.53354e-08	-1.31236e-09	0.539224
68683609	chr14:68683609:T:C	2.78439e-66	-1.31236e-09	-0.941433	4.16856e-17	-1.31236e-09	-0.924895	3.33606e-09	-1.31236e-09	-0.986151
68684168	chr14:68684168:T:G	1.60653e-67	-2.68578	-1.10819	3.84722e-18	-2.24445	-1.06325	1.96797e-10	-2.61641	-1.20011
68684296	chr14:68684296:C:T	4.6287e-67	-2.73577	-3.24751e-10	8.13674e-18	-2.55866	-3.24751e-10	7.19917e-10	-2.51956	-3.24751e-10
68684629	chr14:68684629:A:G	1.77317e-67	-2.37885	-1.31643	4.12835e-18	-1.92529	-1.31188	1.7066e-10	-2.64127	-1.31776
68684661	chr14:68684661:C:T	4.545e-67	-2.75402	-3.24751e-10	6.52659e-18	-2.77917	-3.24751e-10	5.90331e-10	-2.71801	-3.24751e-10
68684727	chr14:68684727:C:T	1.70956e-67	-2.71524	-1.01657	2.62157e-18	-2.7811	-0.910171	2.08201e-10	-2.62192	-1.13828
68684951	chr14:68684951:CTTCCTTCT:C	4.53787e-67	-2.75559	-3.24751e-10	2.01499e-17	-1.65185	-3.24751e-10	6.91766e-10	-2.55945	-3.24751e-10
68684957	chr14:68684957:T:TC	3.97348e-67	-1.6478	-1.24061	3.76704e-18	-2.08603	-1.24274	3.90653e-10	-1.89372	-1.23716
68684971	chr14:68684971:C:T	4.43764e-67	-2.77793	-3.24751e-10	1.63377e-17	-1.86157	-3.24751e-10	6.26302e-10	-2.65886	-3.24751e-10
68685052	chr14:68685052:G:A	8.72111e-67	-0.787867	-1.31443	4.49531e-18	-1.85166	-1.30036	2.26447e-10	-2.36257	-1.31361
68685404	chr14:68685404:C:T	1.47563e-65	-1.31236e-09	0.726209	2.35409e-16	-1.31236e-09	0.806275	1.90215e-08	-1.31236e-09	0.754629
68685497	chr14:68685497:G:A	2.15719e-66	-1.31236e-09	-1.19665	3.19047e-17	-1.31236e-09	-1.1923	2.63498e-09	-1.31236e-09	-1.22207
68685789	chr14:68685789:A:G	5.7223e-67	-2.52368	-3.24751e-10	6.57442e-18	-2.77186	-3.24751e-10	5.78871e-10	-2.73762	-3.24751e-10
68685876	chr14:68685876:A:G	2.74781e-66	-1.31236e-09	-0.954659	4.16233e-17	-1.31236e-09	-0.926391	3.36322e-09	-1.31236e-09	-0.978043
68686738	chr14:68686738:T:G	9.11841e-67	-0.747461	-1.31029	4.61741e-18	-1.83184	-1.29337	2.29614e-10	-2.34555	-1.31675
68686794	chr14:68686794:C:T	8.35795e-67	-0.829767	-1.31507	4.33898e-18	-1.88561	-1.3018	2.22271e-10	-2.38191	-1.31289
68687164	chr14:68687164:T:C	2.26578e-66	-1.31236e-09	-1.14754	3.15186e-17	-1.31236e-09	-1.20447	2.7682e-09	-1.31236e-09	-1.17275
68687294	chr14:68687294:C:T	8.1354e-67	-0.854447	-1.31738	4.25009e-18	-1.90031	-1.3078	2.20795e-10	-2.39331	-1.30815
68687696	chr14:68687696:T:A	5.69012e-67	-2.52932	-3.24751e-10	6.58362e-18	-2.77047	-3.24751e-10	5.77508e-10	-2.73998	-3.24751e-10
68688063	chr14:68688063:G:A	1.55427e-67	-2.54406	-1.28299	3.4404e-18	-2.15276	-1.2667	1.58533e-10	-2.72946	-1.30327
68688212	chr14:68688212:A:G	4.12849e-67	-1.76898	-1.08116	3.046e-18	-2.49675	-1.04447	2.01635e-10	-2.75825	-1.03399
68688566	chr14:68688566:C:T	1.8751e-67	-2.65155	-0.987837	3.83347e-18	-2.34484	-0.966438	1.94441e-10	-2.7729	-1.05566
68688633	chr14:68688633:T:C	1.4979e-67	-2.58535	-1.27864	2.8999e-18	-2.32337	-1.267	1.57344e-10	-2.74163	-1.29863
68688690	chr14:68688690:G:A	2.27341e-65	1.1584	-3.24751e-10	9.97861e-17	-0.0520212	-3.24751e-10	1.33701e-08	0.402081	-3.24751e-10
68688842	chr14:68688842:T:C	7.75411e-66	0.08276	-3.24751e-10	1.39867e-16	0.285645	-3.24751e-10	4.55654e-09	-0.674378	-3.24751e-10
68688910	chr14:68688910:G:A	1.85536e-67	-2.42802	-1.22195	2.01977e-18	-2.74039	-1.21167	1.79624e-10	-2.75079	-1.15704
68688993	chr14:68688993:T:C	2.03564e-66	-1.31236e-09	-1.25465	3.031e-17	-1.31236e-09	-1.24357	2.55044e-09	-1.31236e-09	-1.25468
68689079	chr14:68689079:G:A	1.63577e-67	-2.60926	-1.16668	3.39864e-18	-2.31154	-1.12014	1.7111e-10	-2.76268	-1.19371
68689383	chr14:68689383:T:C	1.85144e-67	-2.57662	-1.07546	3.1062e-18	-2.40105	-1.1206	1.86839e-10	-2.77427	-1.09418
68689545	chr14:68689545:G:A	1.47307e-67	-2.72052	-1.16018	1.93899e-18	-2.78171	-1.21117	2.22069e-10	-2.65733	-1.03838
68689597	chr14:68689597:C:T	3.9071e-66	-1.31236e-09	-0.602668	6.27362e-17	-1.31236e-09	-0.516111	5.38492e-09	-1.31236e-09	-0.50734
68690146	chr14:68690146:G:GTGA	1.60071e-66	-0.928022	-0.566993	6.67418e-18	-2.15402	-0.602782	4.01817e-10	-2.43169	-0.671008
68690375	chr14:68690375:G:A	1.21849e-67	-2.77899	-1.29144	1.75602e-18	-2.78144	-1.31057	1.68405e-10	-2.74768	-1.22464
68690639	chr14:68690639:A:C	2.88579e-66	0.357829	-1.26349	6.06308e-18	-1.62401	-1.22883	2.3855e-10	-2.34129	-1.28283
68690698	chr14:68690698:G:A	2.74048e-67	-2.65154	-0.608379	4.08595e-18	-2.78043	-0.467063	2.71374e-10	-2.70092	-0.794283
68690995	chr14:68690995:C:A	6.48034e-66	-1.31236e-09	-0.0966892	8.43774e-17	-1.31236e-09	-0.219751	5.50933e-09	-1.31236e-09	-0.484498
68691107	chr14:68691107:G:A	3.90107e-66	-1.31236e-09	-0.604212	6.27203e-17	-1.31236e-09	-0.516366	5.37966e-09	-1.31236e-09	-0.508316
68691131	chr14:68691131:T:C	1.94396e-66	-1.31236e-09	-1.30074	2.82461e-17	-1.31236e-09	-1.3141	2.53929e-09	-1.31236e-09	-1.25906
68691364	chr14:68691364:C:G	2.75569e-66	-1.31236e-09	-0.951793	4.10958e-17	-1.31236e-09	-0.939145	3.44238e-09	-1.31236e-09	-0.954778
68691411	chr14:68691411:A:C	1.26932e-67	-2.71358	-1.31599	1.75811e-18	-2.7818	-1.30901	1.49535e-10	-2.77843	-1.31274
68691967	chr14:68691967:C:T	3.21848e-66	-1.31236e-09	-0.796554	4.64381e-17	-1.31236e-09	-0.81693	4.42641e-09	-1.31236e-09	-0.703354
68691998	chr14:68691998:G:A	5.8337e-66	0.803685	-1.0055	1.19398e-17	-1.24269	-0.932477	5.58785e-10	-1.67388	-1.09905
68692240	chr14:68692240:T:C	9.82408e-66	0.518696	-0.199323	9.95701e-18	-2.10796	-0.248816	1.4157e-09	-1.64454	-0.198783
68692507	chr14:68692507:A:G	5.14241e-66	-1.31236e-09	-0.32794	8.26754e-17	-1.31236e-09	-0.240129	5.70688e-09	-1.31236e-09	-0.449269
68692781	chr14:68692781:CCT:C	4.72704e-67	-2.744	0.0292537	1.212e-17	-2.25294	0.0927473	5.72689e-10	-2.69016	-0.0581936
68693031	chr14:68693031:C:T	1.20594e-67	-2.76259	-1.3182	2.17605e-18	-2.56181	-1.31573	1.48763e-10	-2.78073	-1.31561
68693579	chr14:68693579:G:A	2.79367e-66	-1.31236e-09	-0.938106	4.17788e-17	-1.31236e-09	-0.92266	3.72945e-09	-1.31236e-09	-0.874682
68693770	chr14:68693770:G:A	8.21266e-66	0.531587	-0.391373	8.26862e-18	-2.10394	-0.438646	1.17732e-09	-1.63831	-0.389388
68694219	chr14:68694219:A:T	1.92345e-66	-1.31236e-09	-1.31134	2.8447e-17	-1.31236e-09	-1.30701	2.4123e-09	-1.31236e-09	-1.31036
68694457	chr14:68694457:T:C	2.07339e-65	1.6124	-0.546092	9.35868e-18	-1.778	-0.640746	1.37791e-09	-1.28396	-0.586417
68694495	chr14:68694495:G:A	4.03345e-63	6.33692	-3.24751e-10	7.3869e-18	-2.65534	-3.24751e-10	5.62546e-10	-2.76622	-3.24751e-10
68694614	chr14:68694614:G:A	1.24082e-67	-2.77373	-1.27854	1.89812e-18	-2.7202	-1.29398	1.58097e-10	-2.7367	-1.29879
68695030	chr14:68695030:G:A	1.91447e-66	-1.31236e-09	-1.31602	2.81678e-17	-1.31236e-09	-1.31687	2.39345e-09	-1.31236e-09	-1.31821
68695326	chr14:68695326:C:T	9.31022e-67	-1.52437	-0.512563	3.926e-18	-2.73591	-0.551514	7.01368e-10	-2.23914	-0.306527
68695954	chr14:68695954:T:C	4.60883e-66	0.285498	-0.722987	3.20644e-18	-2.78181	-0.708076	2.75087e-10	-2.71121	-0.770398
68696135	chr14:68696135:G:C	1.91687e-66	-1.31236e-09	-1.31477	2.81749e-17	-1.31236e-09	-1.31662	2.39417e-09	-1.31236e-09	-1.3179
68696393	chr14:68696393:T:G	2.01232e-67	-2.6136	-0.955157	3.58996e-18	-2.47978	-0.897131	2.14558e-10	-2.72162	-1.0085
68696501	chr14:68696501:A:G	1.94492e-66	-1.31236e-09	-1.30024	2.83787e-17	-1.31236e-09	-1.30941	2.47176e-09	-1.31236e-09	-1.28601
68696738	chr14:68696738:A:G	2.36185e-66	0.210068	-1.31609	4.62019e-17	0.48804	-1.31007	5.47353e-09	0.816303	-1.30732
68696756	chr14:68696756:T:C	2.04098e-66	-1.31236e-09	-1.25203	3.00905e-17	-1.31236e-09	-1.25084	2.48484e-09	-1.31236e-09	-1.28073
68696907	chr14:68696907:T:C	6.53837e-66	1.2197	-1.30747	2.89062e-18	-2.29573	-1.29785	1.03435e-09	-0.83918	-1.31799
68697114	chr14:68697114:G:A	4.59915e-67	-2.74218	-3.24751e-10	7.06771e-18	-2.69951	-3.24751e-10	5.5949e-10	-2.77167	-3.24751e-10
68697149	chr14:68697149:T:C	1.93513e-66	-1.31236e-09	-1.30529	2.85289e-17	-1.31236e-09	-1.30413	2.4159e-09	-1.31236e-09	-1.30887
68697437	chr14:68697437:T:C	1.94075e-66	-1.31236e-09	-1.30239	2.8614e-17	-1.31236e-09	-1.30116	2.41068e-09	-1.31236e-09	-1.31103
68698036	chr14:68698036:A:G	5.6209e-66	0.949043	-1.18801	3.6625e-17	0.171122	-1.22544	9.15766e-10	-1.10736	-1.17158
68698241	chr14:68698241:T:G	1.90205e-66	-0.0366559	-1.28587	1.28134e-17	-0.834154	-1.2704	4.08517e-10	-1.77982	-1.30634
68698261	chr14:68698261:C:G	1.94971e-66	-1.31236e-09	-1.29778	2.84351e-17	-1.31236e-09	-1.30743	2.4766e-09	-1.31236e-09	-1.28406
68698624	chr14:68698624:G:A	1.18412e-67	-2.78181	-1.31724	2.59918e-17	-0.0866447	-1.31062	3.526e-10	-1.91515	-1.31822
68699260	chr14:68699260:G:A	3.18018e-66	-1.31236e-09	-0.808525	4.2488e-17	-1.31236e-09	-0.905828	4.43368e-09	-1.31236e-09	-0.701712
68699321	chr14:68699321:C:T	1.19638e-67	-2.77412	-1.31462	2.11526e-18	-2.59492	-1.31095	3.97637e-10	-1.79504	-1.31812
68699391	chr14:68699391:T:C	2.54739e-66	-1.03039	-3.24751e-10	7.47234e-18	-2.64384	-3.24751e-10	1.88927e-09	-1.55475	-3.24751e-10
68699392	chr14:68699392:A:G	1.35695e-67	-2.7776	-1.1852	3.35555e-17	0.0757926	-1.21764	4.46511e-10	-1.81798	-1.17925
68699506	chr14:68699506:G:A	1.95092e-66	-1.31236e-09	-1.29716	2.85477e-17	-1.31236e-09	-1.30347	2.41186e-09	-1.31236e-09	-1.31054
68699649	chr14:68699649:T:C	2.07778e-66	-1.31236e-09	-1.23416	3.0605e-17	-1.31236e-09	-1.23389	2.5143e-09	-1.31236e-09	-1.26895
68699947	chr14:68699947:C:A	1.44373e-67	-2.72183	-1.17899	2.12555e-18	-2.71654	-1.18448	2.04235e-10	-2.56989	-1.20953
68700220	chr14:68700220:A:C	1.3803e-67	-2.77576	-1.16999	3.52745e-17	0.112404	-1.20429	4.65476e-10	-1.79228	-1.16335
68700392	chr14:68700392:T:C	1.93057e-66	-1.31236e-09	-1.30765	2.8545e-17	-1.31236e-09	-1.30357	2.40364e-09	-1.31236e-09	-1.31396
68700522	chr14:68700522:A:AAG	3.08525e-66	0.345837	-1.18467	2.04437e-17	-0.527563	-1.10981	6.21041e-10	-1.44398	-1.22332
68700932	chr14:68700932:A:G	6.22255e-66	1.04885	-1.18614	2.06763e-18	-2.74991	-1.17874	2.63338e-10	-2.29373	-1.23153
68701021	chr14:68701021:G:A	1.62585e-67	-2.70933	-1.07268	2.32202e-18	-2.77949	-1.03312	2.68454e-10	-2.38444	-1.12158
68701491	chr14:68701491:C:A	1.18405e-67	-2.7816	-1.31751	2.59741e-17	-0.0805288	-1.31742	3.57993e-10	-1.90306	-1.31513
68702091	chr14:68702091:C:T	3.17924e-67	-1.79357	-1.31783	2.28269e-18	-2.51162	-1.31808	4.23955e-10	-1.74058	-1.30849
68702167	chr14:68702167:C:T	2.44393e-66	-1.31236e-09	-1.07186	3.26171e-17	-1.31236e-09	-1.17021	3.09552e-09	-1.31236e-09	-1.06099
68702376	chr14:68702376:C:T	2.0286e-66	-1.31236e-09	-1.25812	2.97455e-17	-1.31236e-09	-1.26237	2.62531e-09	-1.31236e-09	-1.22574
68702454	chr14:68702454:AAC:A	1.91872e-66	-1.31236e-09	-1.3138	2.81304e-17	-1.31236e-09	-1.3182	2.48107e-09	-1.31236e-09	-1.28225
68702527	chr14:68702527:G:GT	1.42121e-64	2.99121	-3.24751e-10	1.42385e-17	-1.9991	-3.24751e-10	6.39214e-10	-2.63846	-3.24751e-10
68702572	chr14:68702572:T:A	1.95524e-66	-1.31236e-09	-1.29495	2.83747e-17	-1.31236e-09	-1.30955	2.45749e-09	-1.31236e-09	-1.2918
68703180	chr14:68703180:A:G	1.99389e-66	-1.31236e-09	-1.27537	3.02203e-17	-1.31236e-09	-1.24654	2.50415e-09	-1.31236e-09	-1.27299
68703346	chr14:68703346:A:G	1.5973e-67	-2.73869	-1.06104	2.37542e-18	-2.77004	-1.01984	2.93346e-10	-2.30483	-1.11251
68703418	chr14:68703418:G:A	1.59427e-67	-2.78158	-1.02005	3.40782e-17	-0.0525642	-1.07383	4.9102e-10	-1.89736	-1.00485
68703634	chr14:68703634:A:T	1.19695e-67	-2.78105	-1.30722	1.96131e-18	-2.68113	-1.30031	3.17722e-10	-2.02014	-1.31738
68704286	chr14:68704286:A:G	1.32976e-67	-2.78209	-1.20096	6.73267e-18	-1.54145	-1.20663	1.5872e-10	-2.77591	-1.25564
68704442	chr14:68704442:C:T	2.92936e-67	-1.95908	-1.23419	2.46943e-18	-2.51178	-1.23928	1.66882e-10	-2.76634	-1.21507
68704787	chr14:68704787:C:A	1.19018e-67	-2.77998	-1.31396	2.21002e-17	-0.241277	-1.31818	3.19615e-10	-2.02289	-1.30869
68704896	chr14:68704896:A:C	4.62842e-67	-1.52145	-1.21439	8.98884e-18	-1.2247	-1.23437	2.23407e-10	-2.49326	-1.19644
68704935	chr14:68704935:A:G	2.92154e-67	-2.19194	-1.004	3.05862e-18	-2.58306	-0.954027	4.21235e-10	-1.98962	-1.06589
68705073	chr14:68705073:G:A	5.95622e-66	0.87376	-1.05479	3.70878e-17	0.00293378	-1.0447	1.14501e-09	-1.00765	-1.04788
68705225	chr14:68705225:T:C	1.42707e-67	-2.78199	-1.13043	2.35914e-18	-2.75754	-1.03922	1.59559e-10	-2.7746	-1.25169
68705330	chr14:68705330:C:T	1.94558e-66	-1.31236e-09	-1.2999	2.89985e-17	-1.31236e-09	-1.28781	2.43858e-09	-1.31236e-09	-1.29953
68705449	chr14:68705449:G:A	7.32532e-66	0.495982	-0.470107	4.28005e-17	-0.484478	-0.414022	1.26712e-09	-1.33196	-0.622238
68705536	chr14:68705536:G:A	2.06602e-66	-1.31236e-09	-1.23984	3.01522e-17	-1.31236e-09	-1.24879	2.6126e-09	-1.31236e-09	-1.23059
68705904	chr14:68705904:G:A	2.39098e-66	-1.31236e-09	-1.09376	3.40856e-17	-1.31236e-09	-1.12617	3.0761e-09	-1.31236e-09	-1.06728
68706163	chr14:68706163:T:C	4.59876e-67	-2.74226	-3.24751e-10	6.67503e-18	-2.75668	-3.24751e-10	6.27922e-10	-2.65628	-3.24751e-10
68706535	chr14:68706535:C:T	1.41335e-67	-2.77934	-1.14274	2.02157e-17	-0.566167	-1.08243	3.11874e-10	-2.1535	-1.2026
68706581	chr14:68706581:G:A	4.18901e-65	-1.31236e-09	1.76959	8.26331e-16	-1.31236e-09	2.06194	4.59531e-08	-1.31236e-09	1.63668
68707140	chr14:68707140:C:T	6.9372e-66	-1.31236e-09	-0.0285649	1.07338e-16	-1.31236e-09	0.0209305	9.48731e-09	-1.31236e-09	0.0590136
68707479	chr14:68707479:A:T	2.61391e-66	-1.31236e-09	-1.00462	3.62348e-17	-1.31236e-09	-1.06503	3.19562e-09	-1.31236e-09	-1.02916
68707876	chr14:68707876:A:T	1.35861e-67	-2.73173	-1.22985	2.17679e-18	-2.6359	-1.2413	1.705e-10	-2.7821	-1.17786
68708004	chr14:68708004:C:G	2.27875e-66	-1.31236e-09	-1.14183	3.34115e-17	-1.31236e-09	-1.14615	2.92157e-09	-1.31236e-09	-1.11882
68708063	chr14:68708063:A:G	7.77467e-67	-2.21718	-3.24751e-10	8.9972e-18	-2.45814	-3.24751e-10	7.16082e-10	-2.5249	-3.24751e-10
68708197	chr14:68708197:G:C	1.9147e-66	-1.31236e-09	-1.3159	2.87747e-17	-1.31236e-09	-1.29555	2.3944e-09	-1.31236e-09	-1.31781
68708324	chr14:68708324:G:A	2.59853e-66	-1.31236e-09	-1.01052	4.00322e-17	-1.31236e-09	-0.965367	2.9312e-09	-1.31236e-09	-1.11553
68708351	chr14:68708351:T:A	2.01016e-66	-1.31236e-09	-1.26725	2.85998e-17	-1.31236e-09	-1.30165	2.52239e-09	-1.31236e-09	-1.26573
68709297	chr14:68709297:G:A	2.43844e-67	-2.39953	-0.977163	7.93663e-18	-1.53855	-1.04501	3.30204e-10	-2.40699	-0.891995
68709670	chr14:68709670:C:T	2.39613e-67	-2.40493	-0.989263	7.98557e-18	-1.52121	-1.0562	3.27947e-10	-2.39886	-0.906984
68709770	chr14:68709770:C:T	9.47949e-66	-1.31236e-09	0.283668	1.42832e-16	-1.31236e-09	0.306619	1.152e-08	-1.31236e-09	0.253144
68709832	chr14:68709832:T:C	2.18084e-66	-1.31236e-09	-1.18575	3.17762e-17	-1.31236e-09	-1.19633	3.10002e-09	-1.31236e-09	-1.05953
68710698	chr14:68710698:A:G	1.64309e-66	-1.24272	-0.226165	2.49905e-17	-1.27536	-0.161196	5.42249e-10	-2.45658	-0.346391
68711166	chr14:68711166:C:A	8.17493e-66	-1.31236e-09	0.135609	1.36193e-16	-1.31236e-09	0.259022	1.11939e-08	-1.31236e-09	0.224427
68711215	chr14:68711215:A:G	4.45768e-67	-2.77342	-3.24751e-10	6.83503e-18	-2.73299	-3.24751e-10	5.88638e-10	-2.72089	-3.24751e-10
68711443	chr14:68711443:C:T	3.20853e-66	-1.31236e-09	-0.799649	4.44702e-17	-1.31236e-09	-0.860232	4.43862e-09	-1.31236e-09	-0.700599
68711524	chr14:68711524:C:T	1.5462e-67	-2.76516	-1.06708	2.40861e-18	-2.72993	-1.04607	3.25227e-10	-2.20389	-1.11028
68711543	chr14:68711543:G:A	1.44337e-67	-2.76883	-1.13224	2.25702e-18	-2.72621	-1.11479	3.12278e-10	-2.18615	-1.16865
68711658	chr14:68711658:A:T	1.44581e-67	-2.76356	-1.13582	2.22893e-18	-2.73529	-1.11824	3.00871e-10	-2.22036	-1.17165
68711741	chr14:68711741:C:T	1.56899e-67	-2.66188	-1.15574	2.09062e-18	-2.78196	-1.13563	2.30182e-10	-2.47153	-1.1883
68711980	chr14:68711980:A:G	1.73263e-67	-2.72867	-0.989735	2.50935e-18	-2.76825	-0.966773	3.00069e-10	-2.3559	-1.03879
68712078	chr14:68712078:C:A	1.49827e-67	-2.77642	-1.08731	2.28472e-18	-2.76178	-1.06703	2.8784e-10	-2.30626	-1.13003
68712221	chr14:68712221:C:T	6.07943e-67	-2.46314	-3.24751e-10	7.18913e-18	-2.68248	-3.24751e-10	1.07971e-09	-2.11425	-3.24751e-10
68712260	chr14:68712260:G:A	3.735e-65	2.65511	-1.00024	2.47322e-16	1.81932	-0.963679	4.60288e-09	0.315278	-0.979537
68713112	chr14:68713112:T:C	2.17175e-66	0.120481	-1.31041	1.46634e-16	1.65039	-1.3175	1.45854e-09	-0.510196	-1.30331
68713639	chr14:68713639:A:G	2.35465e-67	-2.15387	-1.25779	2.65799e-18	-2.48103	-1.19645	1.57271e-10	-2.77942	-1.26131
68714076	chr14:68714076:C:T	2.33204e-67	-2.15562	-1.26568	2.61965e-18	-2.48396	-1.20805	1.56059e-10	-2.77915	-1.26931
68714492	chr14:68714492:T:C	3.75493e-66	-1.31236e-09	-0.642392	5.8546e-17	-1.31236e-09	-0.585237	4.58715e-09	-1.31236e-09	-0.667682
68714652	chr14:68714652:G:A	1.28844e-65	-1.31236e-09	0.590551	2.41212e-16	-1.31236e-09	0.830625	1.68122e-08	-1.31236e-09	0.631162
68714705	chr14:68714705:G:T	2.02586e-67	-2.52235	-1.03971	4.21442e-18	-2.26476	-0.95178	7.36106e-10	-1.48991	-1.00742
68714712	chr14:68714712:T:C	1.52943e-67	-2.72221	-1.12094	2.23324e-18	-2.75101	-1.10059	2.82204e-10	-2.2971	-1.15897
68715319	chr14:68715319:C:T	4.83699e-67	-1.4804	-1.21136	2.34436e-17	-0.322274	-1.17818	2.12749e-10	-2.49704	-1.24154
68715416	chr14:68715416:C:T	5.76385e-65	2.37939	-0.290663	3.89688e-16	1.38773	-0.0774375	6.08155e-09	0.0219508	-0.407633
68716282	chr14:68716282:G:A	1.20641e-66	-1.77781	-3.24751e-10	1.19213e-17	-2.17673	-3.24751e-10	2.62668e-09	-1.22522	-3.24751e-10
68716292	chr14:68716292:C:G	1.91655e-66	-1.31236e-09	-1.31493	2.88023e-17	-1.31236e-09	-1.2946	2.39816e-09	-1.31236e-09	-1.31624
68716554	chr14:68716554:C:T	3.84775e-66	-1.31236e-09	-0.617973	4.92306e-17	-1.31236e-09	-0.758535	6.26472e-09	-1.31236e-09	-0.356008
68716729	chr14:68716729:A:G	1.95558e-66	-1.31236e-09	-1.29477	2.83669e-17	-1.31236e-09	-1.30983	2.53348e-09	-1.31236e-09	-1.26135
68716763	chr14:68716763:A:G	6.21441e-67	-1.24874	-1.19244	3.37379e-17	0.0132454	-1.14967	2.43304e-10	-2.37693	-1.22745
68716963	chr14:68716963:A:G	2.06454e-66	-1.31236e-09	-1.24055	3.23186e-17	-1.31236e-09	-1.17941	2.59007e-09	-1.31236e-09	-1.23926
68717053	chr14:68717053:T:A	6.35059e-65	2.29497	-0.109301	4.28221e-16	1.28152	0.123067	6.73262e-09	-0.0477471	-0.23623
68717370	chr14:68717370:G:C	6.13019e-67	-1.2792	-1.17562	1.55984e-16	1.53403	-1.13932	1.14176e-09	-0.914427	-1.14394
68717379	chr14:68717379:C:A	9.37019e-66	-1.31236e-09	0.272071	1.3108e-16	-1.31236e-09	0.22076	9.29572e-09	-1.31236e-09	0.0386117
68717386	chr14:68717386:T:C	1.54076e-67	-2.72318	-1.1126	2.25297e-18	-2.75067	-1.09214	2.85011e-10	-2.29491	-1.15126
68717508	chr14:68717508:A:G	1.5619e-67	-2.72139	-1.10076	2.27725e-18	-2.75234	-1.07974	2.86365e-10	-2.30123	-1.14021
68717605	chr14:68717605:A:G	3.22328e-67	-2.77024	-0.32741	5.7825e-18	-2.74995	-0.15026	3.81205e-10	-2.67873	-0.47663
68717670	chr14:68717670:G:A	1.41664e-64	3.45135	-0.463354	7.27161e-16	2.40604	-0.471939	1.31997e-08	0.876196	-0.486945
68718868	chr14:68718868:G:T	9.15404e-67	-1.23258	-0.821274	4.98224e-17	0.0552568	-0.801843	3.68604e-10	-2.37331	-0.815661
68718997	chr14:68718997:A:C	6.13676e-67	-1.30745	-1.1463	1.99545e-18	-2.77725	-1.18693	1.88057e-10	-2.75936	-1.10259
68719737	chr14:68719737:G:A	1.32492e-65	-2.76604	3.38452	2.6278e-16	-2.57108	3.48735	2.34002e-08	-2.41173	3.37353
68719762	chr14:68719762:T:C	1.32566e-65	-2.76023	3.37926	2.66283e-16	-2.55253	3.48203	2.38798e-08	-2.38619	3.36828
68719764	chr14:68719764:CT:C	3.65431e-66	-1.31236e-09	-0.669555	6.00367e-17	-1.31236e-09	-0.560094	4.60411e-09	-1.31236e-09	-0.663993
68719821	chr14:68719821:C:T	5.93984e-67	-1.28166	-1.2047	1.6313e-16	1.60024	-1.16075	1.02063e-09	-0.933618	-1.2369
68719944	chr14:68719944:A:C	3.74853e-67	-1.77682	-1.16987	5.12769e-18	-1.80981	-1.21059	1.2877e-09	-0.748238	-1.18985
68720393	chr14:68720393:A:T	2.68189e-67	-2.55563	-0.725899	3.10602e-18	-2.75834	-0.763366	2.57694e-10	-2.78161	-0.765313
68720474	chr14:68720474:A:C	1.95119e-67	-2.295	-1.30461	2.64339e-18	-2.36502	-1.31797	1.52828e-10	-2.78084	-1.28855
68720488	chr14:68720488:G:A	1.18976e-64	2.70509	0.108376	8.21392e-16	1.69778	0.358173	1.14814e-08	0.278714	-0.0289263
68721008	chr14:68721008:C:T	1.25891e-64	2.66528	0.204669	1.06508e-15	1.85605	0.459702	1.37357e-08	0.355919	0.0731384
68721242	chr14:68721242:AC:A	4.02402e-66	-1.31236e-09	-0.57318	5.60153e-17	-1.31236e-09	-0.629426	5.66148e-09	-1.31236e-09	-0.457257
68721462	chr14:68721462:A:G	4.73172e-66	-1.31236e-09	-0.411174	8.28604e-17	-1.31236e-09	-0.237893	6.0849e-09	-1.31236e-09	-0.385131
68721603	chr14:68721603:ACAGGAGTGAGC:A	1.40724e-66	-1.15192	-0.471906	4.7184e-16	1.92538	-0.423793	2.8362e-09	-0.642802	-0.505675
68721620	chr14:68721620:C:T	7.34509e-65	2.3845	-0.0533443	6.1871e-16	1.58796	0.18463	8.75199e-09	0.155737	-0.177398
68721664	chr14:68721664:C:A	4.06362e-66	-1.31236e-09	-0.563388	5.65223e-17	-1.31236e-09	-0.620415	5.71436e-09	-1.31236e-09	-0.447959
68721704	chr14:68721704:C:A	4.21231e-66	-1.31236e-09	-0.52745	5.85108e-17	-1.31236e-09	-0.585839	5.93906e-09	-1.31236e-09	-0.40939
68721978	chr14:68721978:A:C	4.82474e-67	-2.61681	-0.0774822	7.41468e-18	-2.78102	0.129436	4.36381e-10	-2.78202	-0.238158
68722212	chr14:68722212:T:C	5.32711e-67	-1.44068	-1.15456	2.02582e-18	-2.75368	-1.1954	1.83414e-10	-2.7652	-1.12175
68722479	chr14:68722479:T:C	1.52351e-66	-1.54445	-3.24751e-10	6.51354e-18	-2.78117	-3.24751e-10	1.14349e-09	-2.05686	-3.24751e-10
68722668	chr14:68722668:T:C	8.7667e-67	-2.09709	-3.24751e-10	1.4869e-17	-1.95577	-3.24751e-10	7.35687e-10	-2.49789	-3.24751e-10
68722702	chr14:68722702:T:C	5.30443e-67	-1.36677	-1.23274	7.67744e-18	-1.43544	-1.18132	2.06657e-09	-0.239886	-1.22516
68722806	chr14:68722806:G:A	4.59116e-66	-1.31236e-09	-0.441329	5.88118e-17	-1.31236e-09	-0.580709	6.63312e-09	-1.31236e-09	-0.298866
68723063	chr14:68723063:C:G	6.19063e-67	-1.16806	-1.27695	1.95393e-16	1.87594	-1.25598	1.27822e-09	-0.686588	-1.25889
68723103	chr14:68723103:C:T	8.09677e-67	-2.17658	-3.24751e-10	3.53786e-17	-1.08894	-3.24751e-10	2.22257e-09	-1.39228	-3.24751e-10
68723305	chr14:68723305:G:C	2.99641e-66	-1.31236e-09	-0.868049	4.13381e-17	-1.31236e-09	-0.933265	4.1915e-09	-1.31236e-09	-0.757884
68723352	chr14:68723352:T:C	1.40775e-67	-2.72635	-1.19971	2.06473e-18	-2.74544	-1.18461	2.70496e-10	-2.26889	-1.22955
68723446	chr14:68723446:G:A	1.45966e-66	-1.15601	-0.431249	4.86306e-16	1.91243	-0.380647	2.88602e-09	-0.660548	-0.470516
68723472	chr14:68723472:A:G	2.00893e-66	-1.31236e-09	-1.26786	3.05129e-17	-1.31236e-09	-1.2369	2.50845e-09	-1.31236e-09	-1.27128
68723900	chr14:68723900:C:T	8.55991e-67	-2.12096	-3.24751e-10	1.00343e-17	-2.34904	-3.24751e-10	1.57687e-09	-1.7355	-3.24751e-10
68723976	chr14:68723976:A:C	2.20717e-66	-1.31236e-09	-1.17375	3.41598e-17	-1.31236e-09	-1.124	2.82609e-09	-1.31236e-09	-1.15205
68724128	chr14:68724128:C:T	1.95876e-66	-1.31236e-09	-1.29315	3.01962e-17	-1.31236e-09	-1.24733	2.48919e-09	-1.31236e-09	-1.27898
68724164	chr14:68724164:C:T	2.14255e-66	-1.31236e-09	-1.20347	3.39563e-17	-1.31236e-09	-1.12998	2.68947e-09	-1.31236e-09	-1.2016
68724175	chr14:68724175:C:T	3.37913e-67	-2.32077	-0.729662	3.64624e-18	-2.58679	-0.774561	2.782e-10	-2.72645	-0.743904
68724657	chr14:68724657:A:G	1.39282e-65	-1.31236e-09	0.668457	1.91197e-16	-1.31236e-09	0.598256	1.31891e-08	-1.31236e-09	0.38845
68724846	chr14:68724846:T:C	2.00763e-66	-1.31236e-09	-1.26851	3.04904e-17	-1.31236e-09	-1.23764	2.50682e-09	-1.31236e-09	-1.27193
68724947	chr14:68724947:A:C	2.36817e-67	-2.4012	-1.00473	2.64322e-18	-2.64175	-1.0413	2.05391e-10	-2.75172	-1.02206
68725362	chr14:68725362:C:T	2.17213e-66	-1.31236e-09	-1.18976	3.35884e-17	-1.31236e-09	-1.14087	2.68772e-09	-1.31236e-09	-1.20225
68725369	chr14:68725369:C:T	1.60489e-65	-2.77934	3.58952	3.37156e-16	-2.58261	3.74811	2.34919e-08	-2.62026	3.58597
68725642	chr14:68725642:T:G	1.27493e-66	-1.22062	-0.501954	4.03422e-16	1.79885	-0.453913	2.51051e-09	-0.732164	-0.538294
68725828	chr14:68725828:T:C	1.45501e-67	-2.71073	-1.18231	2.08148e-18	-2.75604	-1.16593	2.63686e-10	-2.30979	-1.21415
68725921	chr14:68725921:A:G	3.77153e-66	-1.31236e-09	-0.637982	6.20357e-17	-1.31236e-09	-0.52734	4.80524e-09	-1.31236e-09	-0.621235
68726022	chr14:68726022:C:T	1.71381e-66	-1.18785	-0.238889	5.50672e-16	1.85536	-0.199272	3.35694e-09	-0.69607	-0.283843
68726108	chr14:68726108:T:C	4.01683e-67	-2.4107	-0.466852	4.88882e-18	-2.64224	-0.425862	3.5733e-10	-2.7821	-0.437936
68726568	chr14:68726568:T:A	5.42989e-67	-1.3662	-1.20993	7.74632e-18	-1.45659	-1.15124	2.08147e-09	-0.255109	-1.20276
68726610	chr14:68726610:C:A	5.30093e-65	2.49671	-0.4917	4.34696e-16	1.70442	-0.284826	6.31048e-09	0.248041	-0.596772
68726744	chr14:68726744:T:C	1.54323e-66	-1.15732	-0.374261	5.21113e-16	1.93568	-0.334764	3.09592e-09	-0.641133	-0.419723
68726854	chr14:68726854:C:T	2.77684e-67	-2.27682	-0.969909	2.97426e-18	-2.55835	-1.0067	2.22332e-10	-2.7102	-0.984329
68726881	chr14:68726881:G:T	4.40023e-66	-1.31236e-09	-0.483805	7.65603e-17	-1.31236e-09	-0.316972	5.66543e-09	-1.31236e-09	-0.456558
68727028	chr14:68727028:C:G	1.23929e-65	-1.31236e-09	0.551664	1.70896e-16	-1.31236e-09	0.486002	1.18424e-08	-1.31236e-09	0.280741
68727119	chr14:68727119:A:G	4.4192e-67	-2.78209	-3.24751e-10	8.45533e-18	-2.52025	-3.24751e-10	6.91094e-10	-2.56042	-3.24751e-10
68727184	chr14:68727184:G:T	5.74388e-67	-1.30977	-1.21014	8.343e-18	-1.38117	-1.15246	2.2727e-09	-0.168411	-1.20156
68727248	chr14:68727248:A:C	2.43814e-67	-2.3685	-1.00832	5.28151e-18	-2.06004	-0.930799	1.02652e-09	-1.1637	-1.00107
68727624	chr14:68727624:A:G	2.21664e-67	-2.36697	-1.10508	2.46746e-18	-2.61717	-1.13469	1.8895e-10	-2.74159	-1.11563
68727641	chr14:68727641:G:T	1.23165e-65	-1.31236e-09	0.545478	1.69847e-16	-1.31236e-09	0.47985	1.17754e-08	-1.31236e-09	0.275072
68727783	chr14:68727783:G:A	5.02924e-67	-1.43759	-1.21519	7.32309e-18	-1.50539	-1.15863	1.9021e-09	-0.339191	-1.20879
68727971	chr14:68727971:C:A	7.31409e-67	-2.27825	-3.24751e-10	8.85509e-18	-2.47406	-3.24751e-10	1.54058e-09	-1.75879	-3.24751e-10
68728044	chr14:68728044:T:C	2.97757e-67	-2.35546	-0.821483	3.74891e-18	-2.72292	-0.610663	2.35757e-10	-2.70304	-0.932853
68728148	chr14:68728148:T:G	2.86637e-67	-2.435	-0.78	3.21905e-18	-2.66196	-0.824007	2.56797e-10	-2.76083	-0.789583
68728314	chr14:68728314:T:C	2.12865e-67	-2.54234	-0.970217	4.03453e-18	-2.36875	-0.891407	7.25614e-10	-1.55117	-0.960505
68728393	chr14:68728393:C:T	1.5122e-67	-2.53655	-1.31794	3.72723e-18	-2.03526	-1.30412	1.52716e-10	-2.75674	-1.31338
68728404	chr14:68728404:A:T	1.77157e-66	-1.13875	-0.254849	5.81638e-16	1.92421	-0.213416	3.45578e-09	-0.651416	-0.299478
68728540	chr14:68728540:A:G	5.51596e-67	-1.32112	-1.23928	7.98139e-18	-1.38958	-1.18836	2.17342e-09	-0.181918	-1.23272
68728630	chr14:68728630:C:A	5.61478e-67	-1.32769	-1.21495	8.16858e-18	-1.39709	-1.15766	2.20977e-09	-0.190656	-1.2074
68728686	chr14:68728686:C:T	1.38036e-67	-2.74526	-1.20044	2.11051e-18	-2.72268	-1.18544	2.91564e-10	-2.19337	-1.23007
68728707	chr14:68728707:C:A	2.70653e-66	-1.31236e-09	-0.969795	4.23004e-17	-1.31236e-09	-0.910254	2.86944e-09	-1.31236e-09	-1.13683
68728899	chr14:68728899:G:A	5.55296e-67	-1.35223	-1.20149	8.10044e-18	-1.42151	-1.14163	2.16966e-09	-0.223589	-1.19278
68728969	chr14:68728969:G:A	2.02446e-66	-1.31236e-09	-1.26016	2.86994e-17	-1.31236e-09	-1.29817	2.58421e-09	-1.31236e-09	-1.24152
68729109	chr14:68729109:T:A	5.5762e-67	-1.34178	-1.20776	8.1332e-18	-1.41033	-1.14876	2.1847e-09	-0.209487	-1.19998
68729220	chr14:68729220:G:C	7.14087e-67	-1.36504	-0.937172	1.96808e-16	1.4846	-0.857422	1.29528e-09	-0.90472	-1.0275
68729417	chr14:68729417:T:C	3.47843e-67	-2.67641	-0.345059	5.55307e-18	-2.76928	-0.171421	3.39195e-10	-2.77669	-0.49543
68730261	chr14:68730261:G:A	5.33463e-67	-1.37362	-1.22021	7.75773e-18	-1.442	-1.16436	2.06511e-09	-0.253447	-1.21231
68730580	chr14:68730580:T:G	2.02414e-66	-1.31236e-09	-1.26032	2.87458e-17	-1.31236e-09	-1.29656	2.62623e-09	-1.31236e-09	-1.22539
68730722	chr14:68730722:T:C	1.59564e-67	-2.53792	-1.26285	3.82575e-18	-2.0603	-1.253	1.62402e-10	-2.75408	-1.25454
68731208	chr14:68731208:G:A	1.36341e-67	-2.78201	-1.17605	2.42593e-18	-2.60969	-1.15914	4.0156e-10	-1.89598	-1.20736
68731211	chr14:68731211:C:T	2.6066e-66	-1.31236e-09	-1.00742	3.53759e-17	-1.31236e-09	-1.08902	3.7681e-09	-1.31236e-09	-0.86437
68731814	chr14:68731814:T:C	2.01605e-66	-1.41293	0.148605	4.70962e-16	1.02018	0.479549	2.47657e-09	-1.41067	0.126607
68732159	chr14:68732159:A:G	1.3898e-67	-2.77602	-1.16287	2.34304e-18	-2.65785	-1.14576	3.59551e-10	-2.01716	-1.19668
68732200	chr14:68732200:A:G	8.56937e-67	-1.67371	-0.446141	1.60407e-16	0.564231	-0.14157	9.9581e-10	-1.68034	-0.514806
68732363	chr14:68732363:C:T	1.91026e-66	-1.31236e-09	-1.31822	2.82861e-17	-1.31236e-09	-1.31268	2.40849e-09	-1.31236e-09	-1.31194
68732394	chr14:68732394:G:A	6.00253e-67	-1.34592	-1.12995	7.74084e-18	-1.4126	-1.19594	2.20569e-09	-0.218788	-1.18112
68732462	chr14:68732462:A:G	7.14426e-67	-1.6644	-0.637341	1.29163e-16	0.574171	-0.368147	8.32042e-10	-1.67121	-0.703604
68732765	chr14:68732765:C:T	1.9777e-66	-1.31236e-09	-1.28353	2.98776e-17	-1.31236e-09	-1.25794	2.47019e-09	-1.31236e-09	-1.28665
68732910	chr14:68732910:A:G	2.77509e-66	-1.31236e-09	-0.944779	3.74143e-17	-1.31236e-09	-1.033	4.07605e-09	-1.31236e-09	-0.785814
68733125	chr14:68733125:G:A	4.93836e-67	-1.38624	-1.28477	1.27856e-16	1.45651	-1.26066	9.81057e-10	-0.939303	-1.27076
68733441	chr14:68733441:G:A	1.91115e-66	-1.31236e-09	-1.31776	2.83845e-17	-1.31236e-09	-1.30921	2.40165e-09	-1.31236e-09	-1.31479
68734136	chr14:68734136:G:A	2.53971e-66	-1.31236e-09	-1.03341	3.46323e-17	-1.31236e-09	-1.11027	3.65056e-09	-1.31236e-09	-0.896061
68734218	chr14:68734218:C:T	6.52799e-67	-1.18602	-1.20593	9.36722e-18	-1.27065	-1.14719	2.69114e-09	-0.00446336	-1.19651
68734286	chr14:68734286:A:G	9.03401e-67	-1.76875	-0.2983	4.88238e-16	1.58172	-0.0459678	9.15872e-09	0.308733	-0.284968
68734386	chr14:68734386:C:A	2.43012e-66	-1.31236e-09	-1.07752	3.76209e-17	-1.31236e-09	-1.02749	3.02345e-09	-1.31236e-09	-1.08454
68734601	chr14:68734601:C:T	1.45196e-66	-1.55703	-0.035518	3.05239e-16	0.802579	0.263466	1.82088e-09	-1.55238	-0.039241
68734835	chr14:68734835:A:G	2.46708e-66	-1.06243	-3.24751e-10	3.75315e-16	1.27271	-3.24751e-10	4.96042e-09	-0.589451	-3.24751e-10
68735140	chr14:68735140:AC:A	3.74671e-67	-1.66341	-1.28376	6.89673e-17	0.8709	-1.29232	7.0064e-10	-1.30574	-1.24096
68735241	chr14:68735241:T:C	6.43515e-67	-1.71046	-0.69581	1.1129e-16	0.498913	-0.441826	7.62267e-10	-1.71447	-0.747928
68736109	chr14:68736109:T:C	1.43947e-66	-1.62701	0.0258185	2.77657e-16	0.635962	0.335376	1.77673e-09	-1.64153	0.0253673
68736322	chr14:68736322:G:A	2.06137e-65	0.949925	0.11057	1.5334e-16	0.0203323	0.357274	3.36218e-09	-0.981261	0.00290816
68736428	chr14:68736428:G:A	2.40368e-67	-2.0729	-1.31815	2.29797e-18	-2.51592	-1.30711	1.52504e-10	-2.7533	-1.31821
68736757	chr14:68736757:AG:A	1.32736e-65	0.847697	-0.227383	9.23051e-17	-0.0777952	-0.052156	2.21959e-09	-1.07757	-0.316048
68736789	chr14:68736789:C:T	8.05853e-67	-2.68726	0.505943	1.34388e-17	-2.75115	0.694246	9.82501e-10	-2.76301	0.554409
68736806	chr14:68736806:A:G	1.91071e-66	-1.31236e-09	-1.31799	2.8327e-17	-1.31236e-09	-1.31123	2.39643e-09	-1.31236e-09	-1.31696
68736960	chr14:68736960:G:A	3.79469e-67	-1.63409	-1.30036	7.29748e-17	0.944267	-1.3092	7.12712e-10	-1.26402	-1.2656
68737575	chr14:68737575:T:G	1.91861e-66	-1.31236e-09	-1.31386	2.8144e-17	-1.31236e-09	-1.31772	2.44391e-09	-1.31236e-09	-1.29734
68737624	chr14:68737624:C:T	2.61984e-65	-1.31236e-09	1.30023	3.56074e-16	-1.31236e-09	1.22009	2.42315e-08	-1.31236e-09	0.99671
68737705	chr14:68737705:T:C	6.22793e-65	2.16617	-3.24751e-10	8.93927e-18	-2.4646	-3.24751e-10	7.25277e-10	-2.51214	-3.24751e-10
68737879	chr14:68737879:A:T	2.12614e-66	-1.31236e-09	-1.21115	3.05313e-17	-1.31236e-09	-1.2363	2.69332e-09	-1.31236e-09	-1.20017
68737977	chr14:68737977:G:A	1.18449e-64	2.80902	-3.24751e-10	1.23592e-17	-2.14065	-3.24751e-10	8.14087e-10	-2.39663	-3.24751e-10
68738075	chr14:68738075:T:C	2.70618e-67	-2.40861	-0.863902	2.88784e-18	-2.77348	-0.821067	2.29367e-10	-2.78203	-0.881349
68738138	chr14:68738138:C:T	1.94526e-66	-1.31236e-09	-1.30006	2.95158e-17	-1.31236e-09	-1.27012	2.43418e-09	-1.31236e-09	-1.30133
68738151	chr14:68738151:C:T	1.44645e-66	-1.59107	-0.00528318	1.21661e-17	-2.25285	0.0964565	7.08289e-10	-2.49691	-0.0389359
68738534	chr14:68738534:C:T	2.5822e-67	-2.29153	-1.02787	2.96997e-18	-2.64059	-0.925913	2.34975e-10	-2.5961	-1.04312
68738955	chr14:68738955:G:T	1.20048e-67	-2.77353	-1.31179	1.88247e-18	-2.70456	-1.3179	2.90854e-10	-2.11473	-1.31115
68739388	chr14:68739388:G:A	1.94342e-66	-1.31236e-09	-1.30101	2.985e-17	-1.31236e-09	-1.25887	2.40541e-09	-1.31236e-09	-1.31322
68739465	chr14:68739465:A:G	2.26435e-66	-1.31236e-09	-1.14817	3.50866e-17	-1.31236e-09	-1.09723	2.9181e-09	-1.31236e-09	-1.12001
68739855	chr14:68739855:C:T	1.9403e-66	-1.31236e-09	-1.30262	2.86933e-17	-1.31236e-09	-1.29839	2.41484e-09	-1.31236e-09	-1.30931
68739907	chr14:68739907:G:A	1.96505e-66	-1.31236e-09	-1.28994	2.84764e-17	-1.31236e-09	-1.30597	2.48312e-09	-1.31236e-09	-1.28142
68740686	chr14:68740686:C:G	2.19546e-66	-1.31236e-09	-1.17907	3.33325e-17	-1.31236e-09	-1.14852	2.74624e-09	-1.31236e-09	-1.18071
68741009	chr14:68741009:G:A	4.82824e-67	-2.69357	-3.24751e-10	7.12238e-18	-2.69181	-3.24751e-10	5.54365e-10	-2.78087	-3.24751e-10
68741052	chr14:68741052:G:A	1.95756e-66	-1.31236e-09	-1.29376	2.82813e-17	-1.31236e-09	-1.31285	2.53537e-09	-1.31236e-09	-1.2606
68741310	chr14:68741310:T:C	1.68369e-67	-2.50303	-1.24403	2.07163e-18	-2.66333	-1.26339	1.79352e-10	-2.66883	-1.24052
68741454	chr14:68741454:TC:T	2.86915e-66	-1.31236e-09	-0.911447	4.52732e-17	-1.31236e-09	-0.842335	3.76035e-09	-1.31236e-09	-0.86643
68741951	chr14:68741951:T:C	2.37805e-66	-1.31236e-09	-1.09918	3.93085e-17	-1.31236e-09	-0.98361	2.83267e-09	-1.31236e-09	-1.14972
68741967	chr14:68741967:G:C	2.38357e-66	-1.31236e-09	-1.09686	3.85192e-17	-1.31236e-09	-1.00389	3.08119e-09	-1.31236e-09	-1.06562
68741986	chr14:68741986:T:G	2.28221e-66	-1.31236e-09	-1.14032	3.73345e-17	-1.31236e-09	-1.03513	2.7288e-09	-1.31236e-09	-1.18708
68743060	chr14:68743060:T:A	1.9798e-66	-1.31236e-09	-1.28247	3.02812e-17	-1.31236e-09	-1.24452	2.41966e-09	-1.31236e-09	-1.30732
68743342	chr14:68743342:G:A	2.95683e-67	-2.77421	-0.409721	4.15126e-17	-0.706378	-0.222675	3.63341e-10	-2.7027	-0.500653
68743482	chr14:68743482:G:A	1.86392e-67	-2.38437	-1.261	2.75928e-17	-0.0485887	-1.28891	7.12689e-10	-1.28366	-1.24599
68743484	chr14:68743484:C:T	3.56197e-66	-1.31236e-09	-0.69515	4.74653e-17	-1.31236e-09	-0.795052	5.14731e-09	-1.31236e-09	-0.552468
68743663	chr14:68743663:A:G	5.56851e-67	-2.55092	-3.24751e-10	4.63461e-17	-0.818914	-3.24751e-10	9.85395e-10	-2.20565	-3.24751e-10
68743793	chr14:68743793:T:C	2.33351e-66	-1.31236e-09	-1.11809	3.31218e-17	-1.31236e-09	-1.15486	2.99759e-09	-1.31236e-09	-1.09313
68743844	chr14:68743844:C:T	4.83301e-67	-2.69258	-3.24751e-10	7.11625e-18	-2.69267	-3.24751e-10	5.54342e-10	-2.78092	-3.24751e-10
68743965	chr14:68743965:C:T	1.50678e-67	-2.68011	-1.17796	2.76894e-18	-2.47937	-1.15722	1.82171e-10	-2.71166	-1.18209
68744230	chr14:68744230:T:C	1.98749e-66	-1.31236e-09	-1.27859	3.05956e-17	-1.31236e-09	-1.2342	2.49494e-09	-1.31236e-09	-1.27668
68744369	chr14:68744369:G:A	1.35922e-67	-2.76198	-1.19916	2.20775e-18	-2.77055	-1.09253	2.33614e-10	-2.40921	-1.23582
68744458	chr14:68744458:T:C	3.79354e-67	-2.04152	-0.893226	6.99414e-18	-1.83886	-0.871115	9.8481e-10	-1.22541	-0.98084
68744695	chr14:68744695:C:T	1.2385e-67	-2.78171	-1.27243	6.76888e-18	-1.45405	-1.28866	2.81886e-10	-2.16994	-1.28725
68744802	chr14:68744802:A:G	2.07881e-66	-1.31236e-09	-1.23367	3.5151e-17	-1.31236e-09	-1.0954	2.6668e-09	-1.31236e-09	-1.21006
68745094	chr14:68745094:C:T	1.09472e-66	-1.87496	-3.24751e-10	1.05901e-17	-2.29513	-3.24751e-10	2.38756e-09	-1.32067	-3.24751e-10
68745231	chr14:68745231:C:T	2.56397e-66	-1.31236e-09	-1.02391	3.3511e-17	-1.31236e-09	-1.14318	2.7456e-09	-1.31236e-09	-1.18094
68745326	chr14:68745326:A:AT	2.3184e-66	-0.492931	-0.631654	3.96703e-18	-2.49473	-0.782298	4.12608e-10	-2.56256	-0.51364
68745332	chr14:68745332:T:C	4.90378e-67	-2.67804	-3.24751e-10	1.31798e-17	-2.07637	-3.24751e-10	1.0262e-09	-2.16508	-3.24751e-10
68745368	chr14:68745368:A:G	4.7362e-66	-1.31236e-09	-0.410228	6.17309e-17	-1.31236e-09	-0.532266	6.76346e-09	-1.31236e-09	-0.279407
68745672	chr14:68745672:G:A	1.95303e-66	-1.31236e-09	-1.29608	2.91693e-17	-1.31236e-09	-1.28193	2.43783e-09	-1.31236e-09	-1.29983
68746099	chr14:68746099:G:A	1.95297e-66	-1.31236e-09	-1.29611	2.91679e-17	-1.31236e-09	-1.28198	2.43912e-09	-1.31236e-09	-1.2993
68746161	chr14:68746161:G:A	3.22869e-65	2.50017	-0.990969	8.26948e-18	-1.54292	-0.999558	1.32004e-09	-0.959704	-0.953575
68746168	chr14:68746168:A:G	1.57386e-67	-2.65504	-1.15948	2.62262e-18	-2.62296	-1.06792	1.73275e-10	-2.77983	-1.16399
68746267	chr14:68746267:G:A	2.30632e-67	-2.53577	-0.896627	2.46796e-18	-2.77805	-0.973614	2.44881e-10	-2.71437	-0.883555
68746308	chr14:68746308:C:T	6.81042e-66	-1.31236e-09	-0.0470084	9.28232e-17	-1.31236e-09	-0.124354	1.09175e-08	-1.31236e-09	0.199425
68746334	chr14:68746334:T:C	8.2506e-67	-2.15776	-3.24751e-10	3.3033e-17	-1.15754	-3.24751e-10	1.44377e-09	-1.82368	-3.24751e-10
68746562	chr14:68746562:C:A	1.94361e-66	-1.31236e-09	-1.30092	2.82016e-17	-1.31236e-09	-1.31567	2.429e-09	-1.31236e-09	-1.30346
68746720	chr14:68746720:G:A	1.94361e-66	-1.31236e-09	-1.30091	2.82017e-17	-1.31236e-09	-1.31567	2.429e-09	-1.31236e-09	-1.30346
68747017	chr14:68747017:G:T	2.32974e-66	-1.31236e-09	-1.11971	3.08993e-17	-1.31236e-09	-1.22432	2.57808e-09	-1.31236e-09	-1.2439
68747134	chr14:68747134:G:A	1.43139e-65	1.47339	-0.777627	2.7802e-18	-2.66927	-0.963254	4.90124e-10	-2.16341	-0.740628
68747207	chr14:68747207:A:G	1.59892e-65	1.48802	-0.681567	3.00806e-18	-2.66746	-0.8863	5.4745e-10	-2.15739	-0.636038
68747502	chr14:68747502:G:A	4.85621e-65	3.17993	-1.26255	9.17335e-18	-1.13868	-1.30007	1.48038e-09	-0.513908	-1.28473
68747787	chr14:68747787:C:T	1.36083e-65	1.36394	-0.71872	2.9627e-18	-2.68807	-0.880882	4.74357e-10	-2.20554	-0.731197
68748034	chr14:68748034:C:G	1.97481e-66	-1.31236e-09	-1.28499	2.8418e-17	-1.31236e-09	-1.30803	2.46823e-09	-1.31236e-09	-1.28744
68748069	chr14:68748069:G:A	2.69846e-66	-1.31236e-09	-0.972782	4.51267e-17	-1.31236e-09	-0.845577	3.45275e-09	-1.31236e-09	-0.951771
68748086	chr14:68748086:C:T	1.95548e-66	-1.31236e-09	-1.29482	2.82726e-17	-1.31236e-09	-1.31316	2.44487e-09	-1.31236e-09	-1.29695
68748161	chr14:68748161:G:A	2.44521e-66	-1.31236e-09	-1.07133	3.19018e-17	-1.31236e-09	-1.19239	2.65155e-09	-1.31236e-09	-1.2158
68748241	chr14:68748241:C:T	6.68668e-66	0.952944	-1.01829	2.32085e-18	-2.727	-1.08612	3.32083e-10	-2.32622	-0.967097
68748406	chr14:68748406:A:T	1.92622e-66	-1.31236e-09	-1.3099	2.8131e-17	-1.31236e-09	-1.31818	2.41073e-09	-1.31236e-09	-1.31101
68748679	chr14:68748679:A:G	1.91026e-66	-1.31236e-09	-1.31823	2.83348e-17	-1.31236e-09	-1.31096	2.39341e-09	-1.31236e-09	-1.31822
68749235	chr14:68749235:T:C	1.42104e-67	-2.66964	-1.24702	3.65854e-18	-2.13737	-1.22061	1.68276e-10	-2.70884	-1.26425
68749291	chr14:68749291:T:A	2.12559e-66	-1.31236e-09	-1.21141	3.00352e-17	-1.31236e-09	-1.25268	2.81146e-09	-1.31236e-09	-1.15724
68749491	chr14:68749491:C:A	3.08952e-66	-1.31236e-09	-0.837447	4.11571e-17	-1.31236e-09	-0.937655	4.27852e-09	-1.31236e-09	-0.737334
68749695	chr14:68749695:C:T	2.38101e-66	0.133006	-1.23094	2.08225e-18	-2.65198	-1.26962	1.74863e-10	-2.7008	-1.23389
68749707	chr14:68749707:C:T	1.6464e-64	4.21962	-1.08132	2.0217e-17	-0.559935	-1.08859	3.24049e-09	0.0339098	-1.04913
68749758	chr14:68749758:C:T	3.24116e-64	3.49002	0.325616	1.04907e-17	-2.77954	0.474977	8.45368e-10	-2.48606	0.127137
68750463	chr14:68750463:T:C	7.8662e-66	-1.31236e-09	0.0971131	1.00886e-16	-1.31236e-09	-0.041058	1.02076e-08	-1.31236e-09	0.132191
68750806	chr14:68750806:A:G	7.00051e-66	-1.31236e-09	-0.0194793	9.02598e-17	-1.31236e-09	-0.152358	8.80849e-09	-1.31236e-09	-0.0152261
68751111	chr14:68751111:A:G	8.63866e-67	-2.78122	0.66942	1.49522e-17	-2.53897	0.588779	1.34941e-09	-2.60048	0.709209
68751162	chr14:68751162:G:A	2.62915e-66	-1.31236e-09	-0.998804	4.34998e-17	-1.31236e-09	-0.882293	3.56796e-09	-1.31236e-09	-0.918947
68751396	chr14:68751396:C:T	2.17379e-66	-1.31236e-09	-1.18899	3.61853e-17	-1.31236e-09	-1.0664	3.22205e-09	-1.31236e-09	-1.02092
68751479	chr14:68751479:T:C	2.64672e-66	-1.31236e-09	-0.99214	4.3885e-17	-1.31236e-09	-0.873477	3.60506e-09	-1.31236e-09	-0.908603
68751715	chr14:68751715:G:A	2.31246e-66	-1.31236e-09	-1.12715	3.93418e-17	-1.31236e-09	-0.982763	3.52531e-09	-1.31236e-09	-0.930974
68752246	chr14:68752246:G:A	3.34951e-66	-1.31236e-09	-0.756647	4.24028e-17	-1.31236e-09	-0.907836	4.35089e-09	-1.31236e-09	-0.720561
68752296	chr14:68752296:T:C	4.52839e-67	-2.75768	-3.24751e-10	1.06046e-17	-2.29377	-3.24751e-10	8.17316e-10	-2.39267	-3.24751e-10
68752347	chr14:68752347:A:G	4.64372e-67	-2.73253	-3.24751e-10	1.16313e-17	-2.20135	-3.24751e-10	8.89177e-10	-2.3084	-3.24751e-10
68752472	chr14:68752472:T:C	2.03616e-66	-1.31236e-09	-1.2544	3.29791e-17	-1.31236e-09	-1.15918	2.92344e-09	-1.31236e-09	-1.11818
68752690	chr14:68752690:C:T	4.48812e-67	-2.76661	-3.24751e-10	1.05425e-17	-2.29964	-3.24751e-10	6.11214e-10	-2.68325	-3.24751e-10
68752795	chr14:68752795:G:A	1.93439e-66	-1.31236e-09	-1.30567	2.94023e-17	-1.31236e-09	-1.27398	2.40645e-09	-1.31236e-09	-1.31279
68752946	chr14:68752946:G:A	2.4893e-66	-1.31236e-09	-1.05346	4.23631e-17	-1.31236e-09	-0.908773	2.96301e-09	-1.31236e-09	-1.10474
68753190	chr14:68753190:T:C	4.95083e-66	-1.31236e-09	-0.365907	7.62689e-17	-1.31236e-09	-0.320785	5.97027e-09	-1.31236e-09	-0.40415
68753373	chr14:68753373:C:T	1.42097e-64	4.01892	-1.02788	1.90343e-17	-0.672604	-1.0362	3.02795e-09	-0.0918506	-0.991206
68753645	chr14:68753645:A:G	2.19528e-66	-0.0813898	-1.09776	2.50337e-18	-2.5629	-1.17451	2.16375e-10	-2.62832	-1.09336
68754068	chr14:68754068:G:A	1.95162e-65	-1.31236e-09	1.00578	2.62742e-16	-1.31236e-09	0.916123	3.3155e-08	-1.31236e-09	1.31025
68754315	chr14:68754315:A:G	3.53878e-66	-1.31236e-09	-0.70168	7.44295e-17	-1.31236e-09	-0.345198	4.34487e-09	-1.31236e-09	-0.721946
68754779	chr14:68754779:A:G	2.03736e-66	-1.31236e-09	-1.25381	3.30098e-17	-1.31236e-09	-1.15825	2.92749e-09	-1.31236e-09	-1.1168
68755148	chr14:68755148:A:G	7.15917e-66	-1.31236e-09	0.00293113	9.19112e-17	-1.31236e-09	-0.134227	9.05764e-09	-1.31236e-09	0.0126672
68755269	chr14:68755269:A:G	6.98497e-66	-1.31236e-09	-0.0217021	8.99679e-17	-1.31236e-09	-0.155597	9.07341e-09	-1.31236e-09	0.0144063
68755596	chr14:68755596:G:A	4.9462e-67	-2.66943	-3.24751e-10	3.21485e-17	-1.18468	-3.24751e-10	8.08247e-10	-2.40383	-3.24751e-10
68755715	chr14:68755715:AT:A	2.13512e-66	-1.31236e-09	-1.20694	3.01402e-17	-1.31236e-09	-1.24919	2.73059e-09	-1.31236e-09	-1.18642
68755732	chr14:68755732:C:T	6.36913e-67	-2.41658	-3.24751e-10	9.28256e-18	-2.42691	-3.24751e-10	6.22536e-10	-2.6649	-3.24751e-10
68755767	chr14:68755767:C:T	2.69222e-67	-2.5446	-0.733079	6.33737e-18	-2.08815	-0.720435	7.46832e-10	-1.80892	-0.673932
68755787	chr14:68755787:G:A	1.15225e-64	3.80457	-1.02314	1.69146e-17	-0.795382	-1.03149	2.65627e-09	-0.227972	-0.986046
68755999	chr14:68755999:G:A	1.88123e-65	-1.31236e-09	0.969048	2.53352e-16	-1.31236e-09	0.879728	3.19682e-08	-1.31236e-09	1.2738
68756201	chr14:68756201:C:T	2.25375e-66	-1.31236e-09	-1.15287	3.67383e-17	-1.31236e-09	-1.05123	2.74367e-09	-1.31236e-09	-1.18165
68756283	chr14:68756283:A:C	2.24173e-66	-1.31236e-09	-1.15822	3.60729e-17	-1.31236e-09	-1.06951	2.73207e-09	-1.31236e-09	-1.18588
68756378	chr14:68756378:T:A	6.56553e-66	-1.31236e-09	-0.0836296	8.48374e-17	-1.31236e-09	-0.214314	8.53124e-09	-1.31236e-09	-0.0472074
68756424	chr14:68756424:A:T	3.2452e-66	-1.31236e-09	-0.788284	5.54733e-17	-1.31236e-09	-0.639149	4.2321e-09	-1.31236e-09	-0.748244
68756647	chr14:68756647:G:T	2.19897e-67	-2.778	-0.702056	4.25945e-18	-2.77478	-0.431132	3.14105e-10	-2.59273	-0.756242
68756771	chr14:68756771:G:A	2.54435e-67	-2.78091	-0.553268	5.1713e-18	-2.76147	-0.250455	3.39611e-10	-2.64884	-0.622058
68756858	chr14:68756858:C:G	4.53364e-67	-2.75652	-3.24751e-10	1.06613e-17	-2.28843	-3.24751e-10	8.20322e-10	-2.389	-3.24751e-10
68757436	chr14:68757436:A:G	7.29143e-66	-1.31236e-09	0.0212366	9.3619e-17	-1.31236e-09	-0.115817	9.18247e-09	-1.31236e-09	0.0263545
68757660	chr14:68757660:C:T	1.94795e-66	-1.31236e-09	-1.29869	2.82227e-17	-1.31236e-09	-1.31492	2.40553e-09	-1.31236e-09	-1.31317
68757700	chr14:68757700:GC:G	2.80207e-67	-2.3869	-0.850791	7.28246e-18	-1.83431	-0.835271	8.89505e-10	-1.50509	-0.802942
68758402	chr14:68758402:T:C	2.81265e-67	-2.43254	-0.801374	3.81529e-18	-2.62627	-0.689762	6.6163e-10	-1.86817	-0.735822
68758407	chr14:68758407:A:G	3.00792e-67	-2.34491	-0.821884	7.97542e-18	-1.77283	-0.80586	9.8538e-10	-1.43477	-0.770897
68758409	chr14:68758409:C:T	3.03904e-66	-1.31236e-09	-0.85392	5.70905e-17	-1.31236e-09	-0.610413	3.81034e-09	-1.31236e-09	-0.853223
68758448	chr14:68758448:T:C	2.418e-66	-1.31236e-09	-1.08252	4.44562e-17	-1.31236e-09	-0.860547	2.9284e-09	-1.31236e-09	-1.11649
68758777	chr14:68758777:C:T	2.09451e-67	-2.77508	-0.753645	3.9932e-18	-2.77622	-0.494238	3.01548e-10	-2.58449	-0.805275
68758877	chr14:68758877:A:G	2.47057e-67	-2.47851	-0.885091	4.76066e-18	-2.24811	-0.846555	8.10281e-10	-1.48763	-0.913689
68758968	chr14:68758968:G:A	2.3849e-66	-0.0235687	-1.07274	2.50987e-18	-2.58105	-1.15377	2.1826e-10	-2.6437	-1.06931
68758970	chr14:68758970:C:A	3.37652e-67	-2.4221	-0.629105	8.72939e-18	-1.88634	-0.60202	1.04536e-09	-1.56753	-0.579049
68759171	chr14:68759171:C:T	4.44497e-67	-2.77628	-3.24751e-10	9.54787e-18	-2.39873	-3.24751e-10	7.4448e-10	-2.48601	-3.24751e-10
68759304	chr14:68759304:T:C	2.12607e-67	-2.31148	-1.20229	2.37835e-18	-2.54411	-1.24454	5.28956e-10	-1.66077	-1.16702
68759398	chr14:68759398:C:T	4.55282e-67	-2.7523	-3.24751e-10	8.14023e-18	-2.55823	-3.24751e-10	6.6719e-10	-2.59562	-3.24751e-10
68759515	chr14:68759515:G:C	1.11799e-65	-1.31236e-09	0.448655	1.52086e-16	-1.31236e-09	0.369396	1.8257e-08	-1.31236e-09	0.713608
68759585	chr14:68759585:T:G	1.22238e-67	-2.77602	-1.29123	3.53231e-18	-2.07769	-1.31541	1.62698e-10	-2.70306	-1.30374
68759836	chr14:68759836:T:C	3.86453e-67	-2.77595	-0.140255	8.31439e-18	-2.77528	0.238217	5.52326e-10	-2.59219	-0.192366
68759884	chr14:68759884:G:A	8.58262e-67	-2.11831	-3.24751e-10	6.56388e-18	-2.77347	-3.24751e-10	7.36634e-10	-2.49661	-3.24751e-10
68760214	chr14:68760214:T:C	1.94984e-67	-2.64939	-0.950907	6.84698e-18	-1.79349	-0.937752	3.93552e-10	-2.22065	-0.902835
68760371	chr14:68760371:G:T	2.33622e-66	-1.31236e-09	-1.11693	3.94482e-17	-1.31236e-09	-0.980062	2.86746e-09	-1.31236e-09	-1.13752
68760382	chr14:68760382:C:G	2.98147e-66	0.137831	-1.01088	2.53157e-18	-2.62282	-1.10339	2.25025e-10	-2.67485	-1.00763
68760536	chr14:68760536:T:C	4.42321e-67	-2.78118	-3.24751e-10	8.95355e-18	-2.463	-3.24751e-10	7.0954e-10	-2.53408	-3.24751e-10
68760615	chr14:68760615:T:C	1.33616e-67	-2.68584	-1.29241	3.73718e-18	-2.06301	-1.27371	1.60501e-10	-2.71834	-1.30206
68760878	chr14:68760878:AG:A	4.41991e-67	-2.78193	-3.24751e-10	8.77716e-18	-2.4829	-3.24751e-10	6.97666e-10	-2.55096	-3.24751e-10
68761201	chr14:68761201:A:G	1.52213e-67	-2.77281	-1.07513	3.71872e-18	-2.34682	-0.994851	1.94256e-10	-2.77143	-1.05809
68761579	chr14:68761579:G:A	2.68631e-66	-1.31236e-09	-0.977294	4.40659e-17	-1.31236e-09	-0.869365	3.14678e-09	-1.31236e-09	-1.04456
68761685	chr14:68761685:A:C	4.42056e-67	-2.78178	-3.24751e-10	8.8349e-18	-2.47634	-3.24751e-10	6.99986e-10	-2.54764	-3.24751e-10
68761883	chr14:68761883:C:T	4.90964e-67	-2.67685	-3.24751e-10	7.31962e-18	-2.66449	-3.24751e-10	5.541e-10	-2.78135	-3.24751e-10
68761941	chr14:68761941:G:A	1.47016e-65	-1.31236e-09	0.722491	2.2642e-16	-1.31236e-09	0.767342	1.98617e-08	-1.31236e-09	0.797852
68762261	chr14:68762261:G:A	6.37592e-66	-1.31236e-09	-0.112934	8.2372e-17	-1.31236e-09	-0.243805	8.0402e-09	-1.31236e-09	-0.106488
68762324	chr14:68762324:C:T	2.85621e-66	-0.915965	-3.24751e-10	7.59982e-18	-2.62693	-3.24751e-10	2.12269e-09	-1.43826	-3.24751e-10
68762359	chr14:68762359:C:T	2.63857e-67	-2.7821	-0.515707	5.38633e-18	-2.75053	-0.220661	3.56349e-10	-2.66032	-0.562465
68762509	chr14:68762509:G:A	6.3948e-66	-1.31236e-09	-0.109977	8.26074e-17	-1.31236e-09	-0.240951	8.06427e-09	-1.31236e-09	-0.103498
68763363	chr14:68763363:G:A	2.26757e-67	-2.32985	-1.11949	6.13029e-18	-1.70076	-1.14104	7.61382e-10	-1.37553	-1.08803
68763405	chr14:68763405:G:A	1.52686e-67	-2.63509	-1.20974	2.14284e-18	-2.74111	-1.15181	1.73612e-10	-2.74924	-1.19264
68764286	chr14:68764286:T:C	3.66804e-67	-2.19082	-0.777573	3.91784e-18	-2.43538	-0.854132	1.02738e-09	-1.48119	-0.682739
68765006	chr14:68765006:G:A	1.72095e-64	4.32387	-1.14128	2.05692e-17	-0.482885	-1.14837	3.12843e-09	0.0647586	-1.11517
68765147	chr14:68765147:G:T	4.10947e-66	0.128496	-0.680664	4.77704e-18	-2.67793	-0.413299	3.11855e-10	-2.68201	-0.674151
68765288	chr14:68765288:C:T	2.74177e-66	-1.31236e-09	-0.956858	3.74185e-17	-1.31236e-09	-1.03289	3.50138e-09	-1.31236e-09	-0.937784
68765800	chr14:68765800:G:C	1.71504e-67	-2.65723	-1.07138	4.95526e-18	-2.16406	-0.890538	4.60507e-10	-1.89492	-1.07145
68766300	chr14:68766300:AAAAAAAAAAAGAAAAG:A	3.76488e-67	-2.09527	-0.847061	3.92674e-18	-2.3698	-0.917445	1.09226e-09	-1.34822	-0.754471
68766653	chr14:68766653:G:A	1.91086e-66	-1.31236e-09	-1.31791	2.83542e-17	-1.31236e-09	-1.31028	2.39367e-09	-1.31236e-09	-1.31811
68767119	chr14:68767119:G:A	1.24009e-67	-2.77688	-1.27598	2.40841e-18	-2.64343	-1.13266	1.67106e-10	-2.68485	-1.29522
68767263	chr14:68767263:T:A	3.78586e-67	-1.61945	-1.31732	3.75758e-18	-2.01416	-1.31711	1.29014e-09	-0.618112	-1.31808
68767556	chr14:68767556:C:T	1.91418e-66	-1.31236e-09	-1.31617	2.8525e-17	-1.31236e-09	-1.30427	2.39451e-09	-1.31236e-09	-1.31776
68767568	chr14:68767568:C:T	1.23004e-63	5.14934	-3.24751e-10	7.79078e-18	-2.60211	-3.24751e-10	5.62224e-10	-2.7668	-3.24751e-10
68767583	chr14:68767583:C:T	1.92283e-66	-1.31236e-09	-1.31166	2.88069e-17	-1.31236e-09	-1.29444	2.40137e-09	-1.31236e-09	-1.3149
68767595	chr14:68767595:A:G	1.30462e-67	-2.75668	-1.24546	1.90364e-18	-2.76172	-1.24957	2.44045e-10	-2.35681	-1.24453
68768023	chr14:68768023:C:T	2.13023e-66	-1.31236e-09	-1.20923	3.07962e-17	-1.31236e-09	-1.22766	2.687e-09	-1.31236e-09	-1.20251
68768051	chr14:68768051:A:G	5.66993e-66	-1.31236e-09	-0.230285	9.37482e-17	-1.31236e-09	-0.114438	6.49985e-09	-1.31236e-09	-0.319163
68768425	chr14:68768425:C:A	2.78722e-66	-1.31236e-09	-0.940419	4.28549e-17	-1.31236e-09	-0.89723	3.6023e-09	-1.31236e-09	-0.909368
68768722	chr14:68768722:A:G	1.91272e-66	-1.31236e-09	-1.31694	2.81408e-17	-1.31236e-09	-1.31783	2.39392e-09	-1.31236e-09	-1.31801
68768935	chr14:68768935:G:A	2.40642e-64	4.70388	-1.18604	2.4137e-17	-0.278454	-1.19285	4.06782e-09	0.374107	-1.16194
68769395	chr14:68769395:C:T	1.26544e-67	-2.74438	-1.28824	2.96833e-18	-2.25094	-1.31611	1.6147e-10	-2.74132	-1.27305
68769419	chr14:68769419:A:C	4.71535e-67	-2.71722	-3.24751e-10	7.29228e-18	-2.66823	-3.24751e-10	5.83937e-10	-2.7289	-3.24751e-10
68769613	chr14:68769613:A:G	2.10311e-66	-1.31236e-09	-1.22204	3.37443e-17	-1.31236e-09	-1.13624	2.69752e-09	-1.31236e-09	-1.19861
68769616	chr14:68769616:G:A	1.30803e-67	-2.71558	-1.28394	3.19862e-18	-2.1771	-1.31523	1.67912e-10	-2.70989	-1.26536
68770612	chr14:68770612:A:AG	2.38894e-66	-1.31236e-09	-1.09461	4.25127e-17	-1.31236e-09	-0.905248	2.89993e-09	-1.31236e-09	-1.12626
68770614	chr14:68770614:T:TAACAC	2.38256e-66	-1.31236e-09	-1.09729	4.23583e-17	-1.31236e-09	-0.908886	2.89262e-09	-1.31236e-09	-1.12878
68770617	chr14:68770617:G:T	2.38981e-66	-1.31236e-09	-1.09425	4.25337e-17	-1.31236e-09	-0.904754	2.90083e-09	-1.31236e-09	-1.12594
68770618	chr14:68770618:G:GTGTTAACTA	2.38659e-66	-1.31236e-09	-1.09559	4.24559e-17	-1.31236e-09	-0.906585	2.89721e-09	-1.31236e-09	-1.12719
68771013	chr14:68771013:C:T	5.25103e-66	-1.31236e-09	-0.307039	1.2655e-16	-1.31236e-09	0.185584	6.14124e-09	-1.31236e-09	-0.375916
68771208	chr14:68771208:C:T	2.38901e-64	4.74462	-1.23404	2.43004e-17	-0.250985	-1.21357	3.67115e-09	0.345226	-1.23566
68771510	chr14:68771510:C:G	3.06893e-66	-1.31236e-09	-0.844135	4.75194e-17	-1.31236e-09	-0.793912	3.9841e-09	-1.31236e-09	-0.80863
68771546	chr14:68771546:C:T	3.61367e-64	5.14453	-1.2201	3.04744e-17	-0.041187	-1.19698	4.88419e-09	0.614709	-1.21965
68771567	chr14:68771567:G:A	3.24364e-66	-1.31236e-09	-0.788765	5.66327e-17	-1.31236e-09	-0.618464	4.27093e-09	-1.31236e-09	-0.739111
68772037	chr14:68772037:T:C	3.23349e-64	5.02832	-1.21505	2.88551e-17	-0.10143	-1.19133	4.5554e-09	0.539704	-1.21433
68772080	chr14:68772080:C:T	2.06903e-64	4.59382	-1.22703	2.12501e-17	-0.364501	-1.23419	3.38413e-09	0.238727	-1.21057
68772886	chr14:68772886:T:C	1.49202e-67	-2.72783	-1.14008	2.51761e-18	-2.52308	-1.20866	2.17445e-10	-2.58848	-1.12827
68773034	chr14:68773034:G:A	4.85242e-66	0.604978	-0.990964	3.82352e-18	-2.24954	-1.06434	4.91921e-10	-1.92443	-0.975952
68773133	chr14:68773133:G:A	2.61564e-67	-2.33999	-0.966543	2.69538e-18	-2.77409	-0.889419	2.11831e-10	-2.73788	-1.00502
68773254	chr14:68773254:T:C	2.26856e-64	4.68834	-1.22948	2.25978e-17	-0.300845	-1.23635	3.55778e-09	0.291775	-1.21358
68773362	chr14:68773362:A:G	7.72971e-66	1.30473	-1.22512	2.97544e-18	-2.31318	-1.25148	3.80808e-10	-1.9276	-1.2288
68773617	chr14:68773617:T:C	5.52861e-66	-1.31236e-09	-0.255526	8.11477e-17	-1.31236e-09	-0.258779	6.84488e-09	-1.31236e-09	-0.267442
68773622	chr14:68773622:T:G	5.4995e-66	-1.31236e-09	-0.260805	8.07212e-17	-1.31236e-09	-0.26405	6.80863e-09	-1.31236e-09	-0.27275
68774173	chr14:68774173:T:C	2.73445e-66	-1.31236e-09	-0.959532	3.73851e-17	-1.31236e-09	-1.03378	3.46806e-09	-1.31236e-09	-0.947347
68774519	chr14:68774519:A:C	1.20096e-67	-2.76883	-1.3161	2.29534e-18	-2.5131	-1.31107	1.51848e-10	-2.76563	-1.31018
68774521	chr14:68774521:G:A	1.05471e-66	-1.91219	-3.24751e-10	6.7994e-18	-2.73822	-3.24751e-10	8.57514e-10	-2.34466	-3.24751e-10
68774738	chr14:68774738:C:T	4.51591e-67	-2.76044	-3.24751e-10	7.87637e-18	-2.59118	-3.24751e-10	6.13896e-10	-2.67887	-3.24751e-10
68775004	chr14:68775004:G:T	4.74121e-67	-2.71176	-3.24751e-10	1.80707e-17	-1.76076	-3.24751e-10	7.94075e-10	-2.42152	-3.24751e-10
68775248	chr14:68775248:G:T	4.43457e-67	-2.77862	-3.24751e-10	6.50744e-18	-2.7821	-3.24751e-10	5.83814e-10	-2.72912	-3.24751e-10
68775313	chr14:68775313:A:G	2.0229e-64	4.56237	-1.21813	2.11705e-17	-0.376813	-1.22563	3.33452e-09	0.214302	-1.20091
68775789	chr14:68775789:T:C	3.22322e-66	-1.31236e-09	-0.79508	5.0082e-17	-1.31236e-09	-0.741388	4.18976e-09	-1.31236e-09	-0.758298
68776081	chr14:68776081:A:T	3.21804e-66	-1.31236e-09	-0.796689	4.99961e-17	-1.31236e-09	-0.743105	4.18321e-09	-1.31236e-09	-0.759863
68776096	chr14:68776096:C:G	5.90998e-67	-2.4914	-3.24751e-10	7.19077e-18	-2.68225	-3.24751e-10	6.32723e-10	-2.64866	-3.24751e-10
68776129	chr14:68776129:G:A	1.39038e-67	-2.68958	-1.24889	2.49831e-18	-2.44777	-1.29166	2.08174e-10	-2.52347	-1.23685
68776339	chr14:68776339:T:C	2.03552e-66	-1.31236e-09	-1.25471	3.06794e-17	-1.31236e-09	-1.23146	2.51165e-09	-1.31236e-09	-1.27
68776681	chr14:68776681:G:A	2.79497e-64	4.82247	-1.15494	2.66169e-17	-0.21054	-1.16296	4.2771e-09	0.393735	-1.1314
68776981	chr14:68776981:G:A	3.78452e-67	-2.73954	-0.197592	2.07388e-17	-1.94334	0.320296	5.31141e-10	-2.53285	-0.29082
68777126	chr14:68777126:G:A	1.30764e-67	-2.68953	-1.3103	1.78458e-18	-2.75975	-1.31611	1.72065e-10	-2.64929	-1.30154
68777150	chr14:68777150:G:A	3.48944e-67	-2.12853	-0.889779	3.82591e-18	-2.37712	-0.936133	9.93231e-10	-1.33536	-0.862374
68777316	chr14:68777316:G:A	1.76549e-64	4.39099	-1.18286	1.99129e-17	-0.472943	-1.19074	3.09736e-09	0.0991755	-1.15957
68777497	chr14:68777497:C:T	8.78059e-67	-2.74276	0.647252	2.50899e-17	-2.58225	1.14966	1.02291e-09	-2.7697	0.601412
68777760	chr14:68777760:A:G	3.09118e-66	-1.31236e-09	-0.83691	4.78807e-17	-1.31236e-09	-0.786337	4.0158e-09	-1.31236e-09	-0.800706
68778225	chr14:68778225:A:G	2.02411e-66	-1.31236e-09	-1.26033	2.96067e-17	-1.31236e-09	-1.26705	2.60124e-09	-1.31236e-09	-1.23496
68778429	chr14:68778429:A:G	5.61591e-66	-1.31236e-09	-0.239859	8.56059e-17	-1.31236e-09	-0.205296	7.1228e-09	-1.31236e-09	-0.227641
68778485	chr14:68778485:T:A	6.5873e-67	-2.3829	-3.24751e-10	8.38307e-18	-2.52884	-3.24751e-10	1.1686e-09	-2.03513	-3.24751e-10
68778864	chr14:68778864:A:C	3.4171e-66	-1.31236e-09	-0.736669	4.84101e-17	-1.31236e-09	-0.775342	4.51948e-09	-1.31236e-09	-0.682545
68779316	chr14:68779316:A:G	1.35959e-63	5.74309	-0.493618	8.92632e-17	0.381703	-0.545164	1.669e-08	1.03365	-0.409784
68779522	chr14:68779522:G:A	2.00201e-66	-1.31236e-09	-1.27131	2.85066e-17	-1.31236e-09	-1.30491	2.46553e-09	-1.31236e-09	-1.28854
68779860	chr14:68779860:C:A	3.39212e-66	-1.31236e-09	-0.744006	4.8183e-17	-1.31236e-09	-0.780045	4.47551e-09	-1.31236e-09	-0.692322
68780269	chr14:68780269:G:A	8.07516e-66	1.25507	-1.13174	1.12426e-17	-1.07316	-1.16218	1.64997e-09	-0.572014	-1.11817
68780588	chr14:68780588:C:T	1.21049e-67	-2.75942	-1.3176	2.41629e-18	-2.47863	-1.29419	1.51878e-10	-2.75774	-1.31788
68780725	chr14:68780725:G:A	4.74008e-67	-2.71199	-3.24751e-10	1.79307e-17	-1.76854	-3.24751e-10	7.90326e-10	-2.42625	-3.24751e-10
68780726	chr14:68780726:C:T	2.68144e-66	-1.31236e-09	-0.97911	3.51551e-17	-1.31236e-09	-1.09528	4.19941e-09	-1.31236e-09	-0.755998
68780763	chr14:68780763:G:A	2.26852e-64	4.54081	-1.08197	2.38315e-17	-0.389951	-1.09409	3.78839e-09	0.193138	-1.05214
68781124	chr14:68781124:A:T	4.74823e-66	-1.31236e-09	-0.407691	6.7618e-17	-1.31236e-09	-0.441176	6.29437e-09	-1.31236e-09	-0.351286
68781540	chr14:68781540:C:T	1.5551e-64	4.24046	-1.15921	1.87771e-17	-0.553677	-1.16874	2.94288e-09	0.0221656	-1.13372
68781588	chr14:68781588:G:A	2.53024e-66	-1.31236e-09	-1.03715	3.39239e-17	-1.31236e-09	-1.13093	3.23228e-09	-1.31236e-09	-1.01775
68782350	chr14:68782350:G:A	5.05309e-67	-2.75921	0.111158	1.16878e-17	-2.63396	0.437458	5.68081e-10	-2.75281	-0.00362204
68782671	chr14:68782671:G:T	2.52277e-67	-2.02474	-1.31795	2.72206e-18	-2.33715	-1.31651	7.50944e-10	-1.15961	-1.31775
68782958	chr14:68782958:G:A	4.57881e-67	-2.74661	-3.24751e-10	7.61156e-18	-2.62538	-3.24751e-10	5.99207e-10	-2.70309	-3.24751e-10
68783195	chr14:68783195:C:T	4.49888e-67	-2.76422	-3.24751e-10	6.59598e-18	-2.76859	-3.24751e-10	5.98624e-10	-2.70406	-3.24751e-10
68783639	chr14:68783639:AGTTT:A	1.18926e-64	4.09492	-1.28188	1.31601e-17	-0.790043	-1.28782	2.31439e-09	-0.0845427	-1.26725
68783867	chr14:68783867:T:C	3.01311e-65	-1.31236e-09	1.44009	4.85897e-16	-1.31236e-09	1.53095	3.92938e-08	-1.31236e-09	1.48013
68784001	chr14:68784001:AT:A	7.21395e-66	-1.31236e-09	0.0105548	8.66023e-17	-1.31236e-09	-0.193724	8.24028e-09	-1.31236e-09	-0.081908
68784174	chr14:68784174:T:C	1.45702e-67	-2.68245	-1.20921	2.51149e-18	-2.65352	-1.08065	1.63515e-10	-2.76491	-1.23689
68784198	chr14:68784198:T:C	1.68699e-67	-2.78027	-0.964834	3.44651e-18	-2.67461	-0.743077	2.08868e-10	-2.78007	-0.976918
68784289	chr14:68784289:C:T	4.47474e-67	-2.7696	-3.24751e-10	1.10882e-17	-2.24917	-3.24751e-10	6.65113e-10	-2.59874	-3.24751e-10
68784781	chr14:68784781:C:T	1.06262e-64	3.98129	-1.28084	1.23922e-17	-0.851111	-1.28687	2.15362e-09	-0.157777	-1.26602
68784836	chr14:68784836:G:T	4.43303e-67	-2.77896	-3.24751e-10	6.58918e-18	-2.76962	-3.24751e-10	5.91648e-10	-2.71578	-3.24751e-10
68785538	chr14:68785538:C:T	3.58271e-67	-1.71627	-1.27565	3.91744e-18	-2.04603	-1.24358	1.34647e-09	-0.627499	-1.26596
68785923	chr14:68785923:G:C	3.41247e-65	-1.31236e-09	1.56456	4.69541e-16	-1.31236e-09	1.4967	4.37527e-08	-1.31236e-09	1.58761
68787354	chr14:68787354:G:A	4.57698e-67	-2.74701	-3.24751e-10	7.62615e-18	-2.62347	-3.24751e-10	5.9919e-10	-2.70312	-3.24751e-10
68787577	chr14:68787577:A:C	8.4728e-66	1.48235	-1.31095	2.14599e-17	-0.273155	-1.31571	7.92914e-10	-1.10919	-1.31379
68787582	chr14:68787582:G:A	1.39047e-67	-2.70265	-1.23575	1.38191e-17	-0.769235	-1.25976	4.51584e-10	-1.73515	-1.25079
68789308	chr14:68789308:G:T	3.62899e-66	-0.676509	-3.24751e-10	7.62263e-17	-0.321343	-3.24751e-10	1.94362e-09	-1.52639	-3.24751e-10
68790885	chr14:68790885:G:A	2.85635e-66	-1.31236e-09	-0.915917	4.66046e-17	-1.31236e-09	-0.813352	3.50728e-09	-1.31236e-09	-0.936101
68791064	chr14:68791064:T:C	7.31558e-66	-1.31236e-09	0.0245435	8.75746e-17	-1.31236e-09	-0.18256	8.30978e-09	-1.31236e-09	-0.0735092
68791141	chr14:68791141:C:T	1.23608e-67	-2.73834	-1.31776	1.84786e-18	-2.73616	-1.30486	1.81576e-10	-2.58356	-1.31346
68791812	chr14:68791812:C:T	2.48795e-66	-1.31236e-09	-1.054	3.49012e-17	-1.31236e-09	-1.10253	3.09604e-09	-1.31236e-09	-1.06082
68792484	chr14:68792484:G:A	3.06903e-67	-2.67975	-0.466939	4.18345e-18	-2.72002	-0.503896	3.74964e-10	-2.7811	-0.390764
68792689	chr14:68792689:C:G	4.99324e-63	7.23239	-0.682007	4.59322e-17	-0.0653341	-0.762549	2.35673e-08	1.56203	-0.59311
68792785	chr14:68792785:T:C	4.53566e-63	7.11866	-0.664393	4.4345e-17	-0.117782	-0.745269	2.24129e-08	1.48912	-0.570422
68792945	chr14:68792945:C:A	5.83011e-63	7.33479	-0.629457	5.10038e-17	-0.0122703	-0.710879	2.66632e-08	1.62491	-0.532569
68793311	chr14:68793311:G:A	5.54673e-63	7.34687	-0.69137	9.6231e-17	0.679288	-0.767587	2.91423e-08	1.77907	-0.597826
68793562	chr14:68793562:C:G	4.51516e-67	-2.76061	-3.24751e-10	7.07678e-18	-2.69823	-3.24751e-10	5.74773e-10	-2.74472	-3.24751e-10
68793573	chr14:68793573:C:T	1.37446e-67	-2.63215	-1.31784	1.98202e-18	-2.65385	-1.31709	1.56215e-10	-2.73221	-1.31526
68793794	chr14:68793794:C:G	9.59561e-66	1.12891	-0.833061	4.46124e-17	-0.283985	-0.573053	1.52963e-09	-0.943289	-0.822629
68793846	chr14:68793846:G:C	2.00112e-67	-2.26465	-1.30969	1.78443e-18	-2.78075	-1.2952	1.98628e-10	-2.5114	-1.29586
68793871	chr14:68793871:C:T	2.46697e-67	-2.29615	-1.0689	1.85808e-18	-2.78196	-1.25355	2.57938e-10	-2.53491	-1.01106
68793931	chr14:68793931:G:T	2.1218e-66	-1.31236e-09	-1.2132	3.2891e-17	-1.31236e-09	-1.16185	2.63324e-09	-1.31236e-09	-1.22273
68794070	chr14:68794070:C:T	3.16843e-66	-1.31236e-09	-0.812227	5.21109e-17	-1.31236e-09	-0.701676	3.88269e-09	-1.31236e-09	-0.834413
68794132	chr14:68794132:C:T	2.05112e-66	-1.31236e-09	-1.24708	2.86103e-17	-1.31236e-09	-1.30129	2.69287e-09	-1.31236e-09	-1.20033
68794445	chr14:68794445:A:T	8.53549e-66	1.05106	-0.872292	4.57403e-17	-0.254924	-0.577147	8.44684e-10	-1.48067	-0.879069
68794755	chr14:68794755:A:G	1.9935e-67	-2.2602	-1.31796	1.87017e-18	-2.78202	-1.247	2.32966e-10	-2.33149	-1.31631
68795724	chr14:68795724:A:G	1.808e-65	1.58359	-0.654239	4.61731e-17	-0.482121	-0.340533	1.09015e-09	-1.46025	-0.644377
68796001	chr14:68796001:C:G	3.36385e-66	-1.31236e-09	-0.752377	4.4398e-17	-1.31236e-09	-0.861856	4.4822e-09	-1.31236e-09	-0.690827
68796020	chr14:68796020:C:T	2.60919e-66	-1.31236e-09	-1.00642	4.40763e-17	-1.31236e-09	-0.869128	3.37528e-09	-1.31236e-09	-0.974463
68796429	chr14:68796429:T:G	3.61266e-66	-1.31236e-09	-0.681018	6.02754e-17	-1.31236e-09	-0.556126	4.43282e-09	-1.31236e-09	-0.701906
68796540	chr14:68796540:C:T	2.06522e-66	-1.31236e-09	-1.24023	3.46164e-17	-1.31236e-09	-1.11072	2.53759e-09	-1.31236e-09	-1.25973
68796624	chr14:68796624:T:C	1.7504e-65	2.16381	-1.26684	1.11786e-17	-0.991623	-1.24943	4.50464e-10	-1.73838	-1.25004
68796882	chr14:68796882:T:C	1.37961e-65	1.37528	-0.716358	3.70137e-17	-0.604242	-0.439519	9.34542e-10	-1.55959	-0.699049
68796897	chr14:68796897:T:G	3.67097e-66	-1.31236e-09	-0.665006	6.13466e-17	-1.31236e-09	-0.53851	4.49694e-09	-1.31236e-09	-0.687544
68797144	chr14:68797144:G:C	2.62052e-66	-1.31236e-09	-1.00209	4.43017e-17	-1.31236e-09	-0.864028	3.392e-09	-1.31236e-09	-0.969523
68797939	chr14:68797939:T:A	1.37299e-64	2.41019	0.546504	6.39487e-17	-0.871763	0.374795	2.68196e-09	-1.65117	0.446779
68798022	chr14:68798022:C:T	2.25224e-66	-1.31236e-09	-1.15354	3.07727e-17	-1.31236e-09	-1.22842	2.7309e-09	-1.31236e-09	-1.18631
68798272	chr14:68798272:G:A	2.54884e-66	-1.31236e-09	-1.02982	4.26101e-17	-1.31236e-09	-0.90296	3.30219e-09	-1.31236e-09	-0.996356
68798374	chr14:68798374:G:A	7.45509e-65	3.6641	-1.31808	5.87892e-18	-1.56736	-1.31632	1.38083e-09	-0.550264	-1.318
68798387	chr14:68798387:T:A	3.15426e-66	-1.31236e-09	-0.816709	4.18904e-17	-1.31236e-09	-0.919993	4.19192e-09	-1.31236e-09	-0.757782
68798423	chr14:68798423:C:T	2.21817e-66	-1.31236e-09	-1.16878	3.59154e-17	-1.31236e-09	-1.07389	2.8515e-09	-1.31236e-09	-1.1431
68798476	chr14:68798476:C:T	3.65965e-66	-1.31236e-09	-0.668094	6.11777e-17	-1.31236e-09	-0.541268	4.47921e-09	-1.31236e-09	-0.691496
68799194	chr14:68799194:T:C	3.22786e-66	-1.47486	0.681215	1.39897e-17	-2.42536	0.408629	2.68487e-09	-2.01099	0.807681
68799217	chr14:68799217:G:C	2.20099e-66	-1.31236e-09	-1.17655	3.74031e-17	-1.31236e-09	-1.0333	2.68563e-09	-1.31236e-09	-1.20303
68799306	chr14:68799306:G:T	1.28013e-67	-2.77937	-1.24171	3.145e-18	-2.4431	-1.06614	1.59873e-10	-2.75734	-1.26698
68799955	chr14:68799955:A:C	3.43955e-66	-1.31236e-09	-0.730123	5.72441e-17	-1.31236e-09	-0.607725	4.21319e-09	-1.31236e-09	-0.752721
68800496	chr14:68800496:G:A	3.30795e-66	-1.31236e-09	-0.769135	4.37344e-17	-1.31236e-09	-0.876916	4.40091e-09	-1.31236e-09	-0.70913
68800978	chr14:68800978:A:T	1.48624e-65	1.54977	-0.8164	3.63247e-17	-0.500129	-0.562423	9.11589e-10	-1.48424	-0.799271
68801363	chr14:68801363:A:G	2.12353e-66	-1.31236e-09	-1.21238	3.10274e-17	-1.31236e-09	-1.22018	2.60668e-09	-1.31236e-09	-1.23286
68802341	chr14:68802341:A:G	1.47725e-67	-2.56147	-1.3164	1.98604e-18	-2.70207	-1.26684	1.81719e-10	-2.59095	-1.30529
68802350	chr14:68802350:A:T	2.20233e-66	-1.31236e-09	-1.17595	3.43568e-17	-1.31236e-09	-1.11825	2.72599e-09	-1.31236e-09	-1.18811
68802615	chr14:68802615:T:C	2.67425e-66	-1.62007	0.638276	1.24418e-17	-2.49587	0.361881	2.3647e-09	-2.12175	0.79146
68802764	chr14:68802764:G:A	2.10692e-66	-1.31236e-09	-1.22023	3.07896e-17	-1.31236e-09	-1.22787	2.58867e-09	-1.31236e-09	-1.2398
68802957	chr14:68802957:CA:C	6.98342e-66	-1.31236e-09	-0.0219244	8.77537e-17	-1.31236e-09	-0.180516	7.90963e-09	-1.31236e-09	-0.122861
68804010	chr14:68804010:T:C	6.95615e-64	1.76533	2.814	1.88478e-15	-0.349658	3.23617	3.07963e-08	-1.37464	2.61109
68804174	chr14:68804174:A:G	1.39444e-65	1.44822	-0.778607	3.54266e-17	-0.574109	-0.513477	9.02017e-10	-1.53428	-0.759783
68804196	chr14:68804196:A:G	1.91038e-66	-1.31236e-09	-1.31816	2.81917e-17	-1.31236e-09	-1.31602	2.39357e-09	-1.31236e-09	-1.31815
68805101	chr14:68805101:G:C	4.20287e-66	-1.31236e-09	-0.529695	7.85519e-17	-1.31236e-09	-0.291291	5.14233e-09	-1.31236e-09	-0.553435
68805539	chr14:68805539:G:A	1.8196e-66	-1.68045	0.3136	8.82503e-18	-2.52144	0.0439847	1.65106e-09	-2.15214	0.462621
68805581	chr14:68805581:AG:A	3.48495e-65	1.8895	-0.303928	1.31048e-16	0.159359	0.0611539	2.27682e-09	-1.11122	-0.256946
68805926	chr14:68805926:C:T	3.66613e-65	1.94132	-0.305056	1.35913e-16	0.197323	0.059645	2.34487e-09	-1.08138	-0.257337
68806125	chr14:68806125:C:T	3.98755e-67	-2.48675	-0.398126	1.67347e-17	-1.71954	-0.118024	3.63138e-10	-2.73962	-0.464296
68806130	chr14:68806130:C:CAG	1.19569e-65	0.515847	-3.24751e-10	1.0097e-17	-2.34281	-3.24751e-10	6.29564e-09	-0.351085	-3.24751e-10
68806743	chr14:68806743:C:T	2.32312e-66	-1.31236e-09	-1.12255	3.60441e-17	-1.31236e-09	-1.07031	2.86446e-09	-1.31236e-09	-1.13856
68806920	chr14:68806920:G:A	1.09951e-65	-1.31236e-09	0.431987	1.17043e-16	-1.31236e-09	0.107487	1.05495e-08	-1.31236e-09	0.16514
68806990	chr14:68806990:CACTT:C	2.23891e-66	-1.31236e-09	-1.15947	3.26602e-17	-1.31236e-09	-1.16889	2.73383e-09	-1.31236e-09	-1.18524
68807188	chr14:68807188:T:C	8.77519e-65	2.34739	0.161662	6.29248e-17	-0.516649	0.00353852	2.12455e-09	-1.48361	0.0462255
68807335	chr14:68807335:C:T	4.279e-66	-1.31236e-09	-0.511743	7.5934e-17	-1.31236e-09	-0.325186	5.51276e-09	-1.31236e-09	-0.483877
68807899	chr14:68807899:A:C	2.25667e-66	-1.31236e-09	-1.15157	3.28393e-17	-1.31236e-09	-1.16342	2.74902e-09	-1.31236e-09	-1.1797
68807937	chr14:68807937:T:A	1.7426e-67	-2.43694	-1.27573	1.80939e-18	-2.74717	-1.31489	2.08692e-10	-2.51051	-1.24733
68808093	chr14:68808093:G:A	5.95718e-67	-1.86538	-0.618069	4.47923e-18	-2.49371	-0.661889	5.29946e-10	-2.28189	-0.544036
68808233	chr14:68808233:C:T	1.87268e-67	-2.7108	-0.929881	3.70097e-18	-2.66734	-0.679119	2.12777e-10	-2.77267	-0.96578
68808372	chr14:68808372:C:T	3.84032e-64	2.3899	1.59536	2.54836e-16	-0.477955	1.36353	9.25271e-09	-1.45754	1.49152
68808556	chr14:68808556:A:G	2.07191e-66	-1.31236e-09	-1.23699	3.27808e-17	-1.31236e-09	-1.16521	2.64909e-09	-1.31236e-09	-1.21672
68809100	chr14:68809100:T:C	3.50167e-66	-1.31236e-09	-0.712221	4.73889e-17	-1.31236e-09	-0.796663	4.85336e-09	-1.31236e-09	-0.611271
68809148	chr14:68809148:A:G	2.09389e-66	-1.31236e-09	-1.22644	2.93141e-17	-1.31236e-09	-1.27698	2.53112e-09	-1.31236e-09	-1.26228
68809385	chr14:68809385:T:A	5.82962e-66	-1.31236e-09	-0.20251	7.62471e-17	-1.31236e-09	-0.321071	8.14681e-09	-1.31236e-09	-0.0933153
68810862	chr14:68810862:G:A	2.75738e-65	0.970282	0.381123	8.08192e-17	-0.395757	0.132921	1.80366e-08	0.184601	0.51686
68811028	chr14:68811028:C:T	2.74539e-67	-2.13572	-1.12241	2.73345e-18	-2.46141	-1.18807	7.43959e-10	-1.37823	-1.10849
68811152	chr14:68811152:G:A	3.18968e-65	2.71771	-1.22067	2.49172e-17	-0.247373	-1.19212	7.57217e-10	-1.27881	-1.19024
68811259	chr14:68811259:A:G	1.62862e-67	-2.72546	-1.05486	3.06071e-18	-2.64228	-0.894128	1.86819e-10	-2.76543	-1.10312
68811487	chr14:68811487:C:T	6.57851e-64	5.67889	-1.15538	8.6316e-18	-1.21274	-1.28688	3.65587e-09	0.189052	-1.08366
68813162	chr14:68813162:A:G	1.75333e-67	-2.7081	-0.998429	3.18017e-18	-2.67431	-0.823804	1.9488e-10	-2.77456	-1.05175
68813202	chr14:68813202:G:A	4.81799e-67	-1.44788	-1.24781	2.12577e-18	-2.5841	-1.31682	2.67964e-10	-2.30058	-1.20727
68813441	chr14:68813441:C:T	7.96085e-65	3.72566	-1.314	6.3955e-18	-1.48264	-1.31682	1.47071e-09	-0.495401	-1.3098
68813526	chr14:68813526:G:A	2.1376e-66	-1.31236e-09	-1.20578	3.12577e-17	-1.31236e-09	-1.21278	2.62207e-09	-1.31236e-09	-1.22698
68813786	chr14:68813786:G:A	2.41625e-66	-1.31236e-09	-1.08324	3.99224e-17	-1.31236e-09	-0.968113	3.10654e-09	-1.31236e-09	-1.05743
68814011	chr14:68814011:C:T	6.89031e-66	-1.31236e-09	-0.0353463	1.71774e-16	-1.31236e-09	0.491127	7.99492e-09	-1.31236e-09	-0.112136
68814251	chr14:68814251:C:T	4.49034e-67	-2.76612	-3.24751e-10	8.06111e-18	-2.568	-3.24751e-10	6.12691e-10	-2.68084	-3.24751e-10
68814498	chr14:68814498:C:T	2.10863e-65	0.983516	0.0996432	6.12318e-17	-0.400079	-0.140306	1.36175e-08	0.191106	0.22931
68814731	chr14:68814731:G:A	6.55405e-65	3.52443	-1.30722	5.70191e-18	-1.60182	-1.31243	1.34272e-09	-0.595666	-1.30058
68815161	chr14:68815161:T:C	2.80037e-67	-2.37588	-0.862414	3.62647e-18	-2.76889	-0.597901	3.00893e-10	-2.37743	-1.01451
68815392	chr14:68815392:C:T	4.7781e-67	-1.42909	-1.27491	2.1386e-18	-2.57711	-1.31779	2.61955e-10	-2.28803	-1.2425
68815616	chr14:68815616:A:G	1.48017e-64	2.21094	0.820925	9.88212e-17	-0.691662	0.629923	3.37873e-09	-1.6797	0.706255
68815795	chr14:68815795:G:T	8.11995e-65	3.72946	-1.29801	6.32039e-18	-1.50616	-1.30511	1.52908e-09	-0.476466	-1.28981
68815994	chr14:68815994:C:G	8.13575e-65	2.10269	0.330702	5.7789e-17	-0.763788	0.165536	1.92189e-09	-1.73234	0.194708
68816170	chr14:68816170:C:T	3.05249e-67	-2.31084	-0.841254	3.68948e-18	-2.77734	-0.57222	3.26621e-10	-2.31387	-0.996026
68816213	chr14:68816213:A:G	2.69783e-67	-2.42202	-0.853582	3.72315e-18	-2.75305	-0.587431	2.8731e-10	-2.43256	-1.00557
68816658	chr14:68816658:C:T	1.75208e-63	6.56245	-1.05936	1.29709e-17	-0.852704	-1.23964	7.18189e-09	0.747818	-0.967197
68816828	chr14:68816828:G:A	1.29047e-63	6.26844	-1.07114	1.13635e-17	-0.978368	-1.24628	5.94112e-09	0.571387	-0.980431
68817087	chr14:68817087:C:G	1.56531e-65	-1.31236e-09	0.785206	2.03198e-16	-1.31236e-09	0.659128	2.10692e-08	-1.31236e-09	0.85687
68817223	chr14:68817223:CTCTT:C	6.2697e-66	-1.31236e-09	-0.129733	1.54034e-16	-1.31236e-09	0.382124	7.28569e-09	-1.31236e-09	-0.205029
68817248	chr14:68817248:A:G	4.57559e-66	-1.31236e-09	-0.444726	5.87856e-17	-1.31236e-09	-0.581154	5.33708e-09	-1.31236e-09	-0.516264
68817276	chr14:68817276:T:C	5.40112e-67	-1.38054	-1.2009	2.20771e-18	-2.55614	-1.30695	3.03157e-10	-2.241	-1.14345
68817506	chr14:68817506:T:C	2.50174e-65	1.26987	-0.0157632	6.83685e-17	-0.171649	-0.25849	1.58856e-08	0.461889	0.112583
68817560	chr14:68817560:G:C	3.21283e-67	-2.14108	-0.959815	3.08314e-18	-2.46804	-1.06106	9.08554e-10	-1.36222	-0.924621
68818608	chr14:68818608:T:C	4.60871e-67	-1.90717	-0.832927	4.58921e-18	-2.58152	-0.549826	5.70545e-10	-1.77145	-0.980652
68818808	chr14:68818808:A:C	2.47893e-66	-1.31236e-09	-1.05764	3.28891e-17	-1.31236e-09	-1.16191	2.97733e-09	-1.31236e-09	-1.09991
68818857	chr14:68818857:A:G	3.22119e-66	-1.31236e-09	-0.795713	3.98523e-17	-1.31236e-09	-0.969871	3.43984e-09	-1.31236e-09	-0.955517
68818971	chr14:68818971:T:C	1.34502e-65	-1.31236e-09	0.633529	2.73441e-16	-1.31236e-09	0.956035	1.92035e-08	-1.31236e-09	0.76415
68819101	chr14:68819101:C:T	5.01499e-67	-2.13634	-0.519272	5.83281e-18	-2.68048	-0.211068	5.63575e-10	-2.02581	-0.738588
68819389	chr14:68819389:G:A	5.85727e-66	-1.31236e-09	-0.197779	7.08284e-17	-1.31236e-09	-0.394791	7.15923e-09	-1.31236e-09	-0.22254
68819435	chr14:68819435:T:C	6.28316e-64	5.64511	-1.16753	1.45965e-17	-0.678728	-1.29554	5.44569e-09	0.594555	-1.09067
68820173	chr14:68820173:T:G	3.0714e-66	-1.31236e-09	-0.84333	5.15002e-17	-1.31236e-09	-0.713464	3.81857e-09	-1.31236e-09	-0.851066
68820940	chr14:68820940:G:A	2.68079e-64	4.94257	-1.31675	2.78567e-17	-0.0115047	-1.31647	5.43759e-09	0.810356	-1.30796
68821236	chr14:68821236:C:T	2.50198e-66	-1.31236e-09	-1.04838	3.49134e-17	-1.31236e-09	-1.10218	3.10139e-09	-1.31236e-09	-1.05909
68821464	chr14:68821464:C:T	1.53537e-65	1.2735	-0.507608	3.32802e-18	-2.78097	-0.671705	7.72431e-10	-1.98574	-0.463411
68821499	chr14:68821499:G:C	4.24627e-67	-2.11418	-0.707823	4.98948e-18	-2.66983	-0.377893	4.94166e-10	-2.01269	-0.883138
68821715	chr14:68821715:A:G	3.97262e-66	0.210546	-0.796583	7.1814e-18	-1.92364	-0.759917	4.25074e-10	-2.34685	-0.699579
68821803	chr14:68821803:G:A	4.46895e-67	-2.77089	-3.24751e-10	1.00638e-17	-2.34611	-3.24751e-10	6.45879e-10	-2.62808	-3.24751e-10
68821804	chr14:68821804:T:TGG	5.88487e-66	-1.31236e-09	-0.193077	9.1992e-17	-1.31236e-09	-0.133349	8.0884e-09	-1.31236e-09	-0.100511
68821806	chr14:68821806:C:G	5.87707e-66	-1.31236e-09	-0.194404	9.18697e-17	-1.31236e-09	-0.134679	8.07731e-09	-1.31236e-09	-0.101884
68822053	chr14:68822053:G:A	5.50543e-67	-2.56231	-3.24751e-10	1.2116e-17	-2.16052	-3.24751e-10	5.55424e-10	-2.77896	-3.24751e-10
68822595	chr14:68822595:A:C	3.37381e-64	5.16683	-1.31108	1.16501e-17	-0.907375	-1.29236	3.22872e-09	0.272567	-1.29142
68822645	chr14:68822645:G:A	9.30423e-67	-2.41953	0.381956	2.58528e-17	-2.13074	0.728108	7.61221e-10	-2.73161	0.26784
68823244	chr14:68823244:G:A	4.58086e-66	-1.31236e-09	-0.443576	5.57893e-17	-1.31236e-09	-0.633468	5.31661e-09	-1.31236e-09	-0.520106
68823591	chr14:68823591:A:G	4.00243e-67	-2.08412	-0.79703	4.4041e-18	-2.66465	-0.507865	4.76163e-10	-1.98205	-0.950886
68824169	chr14:68824169:C:T	1.20107e-63	5.12551	-3.24751e-10	7.93446e-18	-2.58384	-3.24751e-10	5.56675e-10	-2.77672	-3.24751e-10
68824668	chr14:68824668:G:A	4.43612e-67	-2.77827	-3.24751e-10	1.07749e-17	-2.27783	-3.24751e-10	6.72219e-10	-2.58811	-3.24751e-10
68824824	chr14:68824824:G:A	2.27759e-66	-1.31236e-09	-1.14235	3.62396e-17	-1.31236e-09	-1.0649	2.91894e-09	-1.31236e-09	-1.11972
68824949	chr14:68824949:C:T	2.46373e-67	-2.23036	-1.13601	3.05484e-18	-2.71437	-0.823953	3.21471e-10	-2.14528	-1.18051
68824965	chr14:68824965:C:T	6.37766e-67	-2.41525	-3.24751e-10	7.26166e-18	-2.67244	-3.24751e-10	5.69121e-10	-2.7546	-3.24751e-10
68825334	chr14:68825334:T:G	3.64252e-66	0.131904	-0.804692	6.85902e-18	-1.95859	-0.770896	4.02351e-10	-2.39054	-0.71083
68825439	chr14:68825439:T:G	4.66209e-66	-1.31236e-09	-0.425998	8.19965e-17	-1.31236e-09	-0.248374	5.76245e-09	-1.31236e-09	-0.439579
68825573	chr14:68825573:C:G	4.45661e-67	-2.77366	-3.24751e-10	1.03245e-17	-2.32053	-3.24751e-10	6.5521e-10	-2.61374	-3.24751e-10
68825603	chr14:68825603:G:A	4.82986e-66	-1.31236e-09	-0.390645	8.51771e-17	-1.31236e-09	-0.210318	5.97577e-09	-1.31236e-09	-0.403228
68825750	chr14:68825750:G:A	3.38712e-66	-1.31236e-09	-0.745481	4.35723e-17	-1.31236e-09	-0.880628	3.88976e-09	-1.31236e-09	-0.832595
68825991	chr14:68825991:G:T	4.61495e-67	-2.73875	-3.24751e-10	7.89246e-18	-2.58914	-3.24751e-10	5.67199e-10	-2.75799	-3.24751e-10
68826371	chr14:68826371:T:G	4.4198e-67	-2.78195	-3.24751e-10	1.60747e-17	-1.8778	-3.24751e-10	6.02474e-10	-2.69765	-3.24751e-10
68826476	chr14:68826476:G:A	5.81285e-67	-2.50798	-3.24751e-10	6.54698e-18	-2.77605	-3.24751e-10	5.83286e-10	-2.73002	-3.24751e-10
68826959	chr14:68826959:C:T	2.17172e-66	-1.31236e-09	-1.18994	3.37467e-17	-1.31236e-09	-1.13617	2.76905e-09	-1.31236e-09	-1.17244
68827207	chr14:68827207:A:G	3.43075e-66	-1.31236e-09	-0.732684	5.69622e-17	-1.31236e-09	-0.612663	4.34041e-09	-1.31236e-09	-0.722972
68827294	chr14:68827294:C:A	2.44485e-67	-2.21053	-1.16353	2.94857e-18	-2.70804	-0.865691	3.21368e-10	-2.1214	-1.20471
68827340	chr14:68827340:G:A	2.43405e-67	-2.17102	-1.20747	2.7703e-18	-2.692	-0.944095	3.23749e-10	-2.07729	-1.24144
68827680	chr14:68827680:G:A	2.43111e-66	-0.838953	-0.238161	1.19761e-17	-1.7129	-0.459232	1.98558e-09	-1.36599	-0.139038
68827703	chr14:68827703:G:A	4.29476e-66	-1.31236e-09	-0.508066	5.2814e-17	-1.31236e-09	-0.688275	4.98333e-09	-1.31236e-09	-0.584844
68827743	chr14:68827743:C:T	2.3083e-67	-2.24063	-1.19091	2.7821e-18	-2.71906	-0.912784	3.03926e-10	-2.15412	-1.22779
68827750	chr14:68827750:C:A	1.7115e-64	4.23234	-1.05526	8.61395e-18	-1.28138	-1.22029	2.6431e-09	-0.268808	-0.950182
68827856	chr14:68827856:G:A	4.58578e-67	-2.74509	-3.24751e-10	1.71494e-17	-1.81309	-3.24751e-10	8.42047e-10	-2.36286	-3.24751e-10
68828047	chr14:68828047:T:C	3.38528e-66	-0.746027	-3.24751e-10	7.23043e-17	-0.374167	-3.24751e-10	1.83116e-09	-1.58599	-3.24751e-10
68828731	chr14:68828731:T:C	3.37581e-66	0.172172	-0.920999	6.25232e-18	-1.93417	-0.887924	3.60814e-10	-2.37524	-0.835093
68828752	chr14:68828752:T:C	3.34363e-64	5.11533	-1.26857	1.17476e-17	-0.873479	-1.31792	3.32869e-09	0.234889	-1.22325
68828864	chr14:68828864:T:C	3.85361e-66	-1.31236e-09	-0.616451	4.62481e-17	-1.31236e-09	-0.821031	4.01684e-09	-1.31236e-09	-0.800446
68829573	chr14:68829573:GC:G	4.93651e-66	-1.31236e-09	-0.368803	6.53937e-17	-1.31236e-09	-0.474624	7.03885e-09	-1.31236e-09	-0.239497
68829590	chr14:68829590:AAAG:A	3.09447e-66	-1.31236e-09	-0.835845	4.08594e-17	-1.31236e-09	-0.944913	4.19933e-09	-1.31236e-09	-0.756016
68829744	chr14:68829744:G:A	2.97427e-66	-1.31236e-09	-0.875464	4.7998e-17	-1.31236e-09	-0.783891	3.74935e-09	-1.31236e-09	-0.869359
68829936	chr14:68829936:T:C	2.43095e-67	-2.19944	-1.18033	2.88736e-18	-2.7006	-0.894103	3.20802e-10	-2.10883	-1.21904
68829950	chr14:68829950:T:C	3.45634e-66	0.229729	-0.954982	6.10499e-18	-1.92211	-0.923834	3.52179e-10	-2.36075	-0.873802
68830138	chr14:68830138:C:T	3.14174e-64	4.45676	-0.672276	4.35317e-17	-0.232744	-0.648817	6.62592e-09	0.441032	-0.740985
68830435	chr14:68830435:A:G	3.6628e-66	0.223776	-0.891012	6.55994e-18	-1.91581	-0.858262	3.76855e-10	-2.36396	-0.802872
68830495	chr14:68830495:A:G	6.09152e-66	0.135625	-0.29419	1.28346e-17	-1.94366	-0.159251	6.82049e-10	-2.39167	-0.181928
68830715	chr14:68830715:A:G	2.4491e-64	4.33217	-0.796742	3.59824e-17	-0.295105	-0.776915	5.43693e-09	0.357912	-0.855639
68830838	chr14:68830838:T:G	5.23338e-66	-1.31236e-09	-0.310406	6.27587e-17	-1.31236e-09	-0.515754	6.0348e-09	-1.31236e-09	-0.3934
68830981	chr14:68830981:TTTTCTTTTC:T	2.74363e-66	-1.31236e-09	-0.956181	4.24058e-17	-1.31236e-09	-0.907765	3.49399e-09	-1.31236e-09	-0.939898
68831269	chr14:68831269:C:T	4.87031e-65	3.22562	-1.30534	5.20321e-18	-1.69584	-1.30994	1.27683e-09	-0.677341	-1.26922
68832161	chr14:68832161:A:G	7.42033e-67	-2.75045	0.486631	1.75294e-17	-2.61224	0.821064	8.40909e-10	-2.55655	0.192334
68832308	chr14:68832308:C:T	8.3106e-66	-1.31236e-09	0.15207	1.05629e-16	-1.31236e-09	0.00487979	1.16583e-08	-1.31236e-09	0.265077
68832637	chr14:68832637:T:G	4.44627e-67	-2.77598	-3.24751e-10	1.04408e-17	-2.30933	-3.24751e-10	6.64351e-10	-2.59989	-3.24751e-10
68832679	chr14:68832679:G:GCTA	3.21006e-64	5.06936	-1.26337	1.15091e-17	-0.894525	-1.31738	3.22874e-09	0.19695	-1.2158
68832718	chr14:68832718:C:T	5.39197e-66	-0.317461	0.0369101	2.70462e-17	-1.24866	-0.108842	4.23355e-09	-0.905791	0.157891
68832726	chr14:68832726:A:G	1.29047e-65	-1.31236e-09	0.592131	2.13863e-16	-1.31236e-09	0.710287	1.78935e-08	-1.31236e-09	0.693497
68832770	chr14:68832770:T:C	5.55807e-65	0.0940904	1.95828	9.44735e-17	-1.97772	1.87099	5.14884e-09	-2.41516	1.86299
68833747	chr14:68833747:A:G	2.26347e-67	-2.20872	-1.24242	2.13394e-18	-2.62462	-1.27246	2.17462e-10	-2.49235	-1.22433
68834104	chr14:68834104:A:G	1.51442e-64	3.35776	-0.303019	4.26728e-17	-0.650236	-0.251251	7.91706e-09	0.29965	-0.421571
68834106	chr14:68834106:CT:C	2.01638e-66	-0.868313	-0.395847	1.04907e-17	-1.72598	-0.578578	1.61149e-09	-1.39713	-0.31665
68834199	chr14:68834199:G:A	1.68916e-65	-1.31236e-09	0.861357	2.82085e-16	-1.31236e-09	0.987158	2.38246e-08	-1.31236e-09	0.979777
68834473	chr14:68834473:T:C	1.89862e-66	-0.963656	-0.360679	1.00934e-17	-1.79662	-0.546542	1.54718e-09	-1.47791	-0.276596
68834824	chr14:68834824:C:G	2.96329e-66	-1.31236e-09	-0.879163	5.01165e-17	-1.31236e-09	-0.740701	3.69031e-09	-1.31236e-09	-0.885233
68834847	chr14:68834847:T:A	3.56079e-64	4.57014	-0.660449	4.74558e-17	-0.157014	-0.638237	7.24539e-09	0.51631	-0.726886
68835118	chr14:68835118:T:C	2.61434e-64	4.84371	-1.24299	1.0377e-17	-1.0025	-1.31296	2.95881e-09	0.0782793	-1.18443
68835157	chr14:68835157:C:T	1.95116e-65	-0.103579	1.10913	3.68806e-17	-2.09166	1.0443	2.13276e-09	-2.48758	1.05406
68835682	chr14:68835682:G:A	4.24048e-67	-2.1683	-0.65507	5.16754e-18	-2.68744	-0.325214	4.8891e-10	-2.07085	-0.835672
68835693	chr14:68835693:C:T	7.89459e-67	-1.33267	-0.869205	5.06734e-18	-1.94313	-1.08911	7.80948e-10	-1.68533	-0.752858
68836309	chr14:68836309:T:C	2.69916e-66	-1.31236e-09	-0.972523	4.49719e-17	-1.31236e-09	-0.849012	3.35222e-09	-1.31236e-09	-0.981318
68836906	chr14:68836906:T:C	2.01819e-66	-1.31236e-09	-1.26326	3.38979e-17	-1.31236e-09	-1.1317	2.47085e-09	-1.31236e-09	-1.28638
68838046	chr14:68838046:T:A	2.56938e-66	-1.0218	-3.24751e-10	8.3397e-18	-2.53402	-3.24751e-10	6.0354e-10	-2.69589	-3.24751e-10
68838757	chr14:68838757:C:T	1.39919e-65	0.0197648	0.653254	2.12201e-17	-2.0421	0.442001	1.43354e-09	-2.43504	0.604238
68839130	chr14:68839130:G:GA	2.15378e-66	-1.31236e-09	-1.19824	3.79965e-17	-1.31236e-09	-1.01756	2.59522e-09	-1.31236e-09	-1.23727
68839424	chr14:68839424:CT:C	2.36155e-65	0.120259	1.07618	4.08095e-17	-1.97808	1.03194	2.24837e-09	-2.39687	1.01614
68839432	chr14:68839432:C:T	1.51896e-66	-0.703599	-0.843834	7.94429e-18	-1.5862	-0.996401	1.20086e-09	-1.2184	-0.789502
68839502	chr14:68839502:A:C	1.56524e-65	-0.128848	0.914008	2.95051e-17	-2.10564	0.835156	1.76279e-09	-2.48085	0.856804
68839565	chr14:68839565:C:A	5.59013e-67	-2.54704	-3.24751e-10	6.51735e-18	-2.78058	-3.24751e-10	5.74172e-10	-2.74577	-3.24751e-10
68839582	chr14:68839582:A:T	1.57872e-64	4.31645	-1.22012	7.54241e-18	-1.32994	-1.30457	2.17936e-09	-0.25643	-1.15548
68839621	chr14:68839621:C:T	1.48088e-67	-2.78021	-1.0952	5.33941e-18	-2.03481	-0.945122	2.22246e-10	-2.56523	-1.12968
68839821	chr14:68839821:A:G	4.42775e-67	-2.78016	-3.24751e-10	1.27431e-17	-2.11006	-3.24751e-10	7.5091e-10	-2.47741	-3.24751e-10
68840012	chr14:68840012:A:G	2.14109e-66	-1.31236e-09	-1.20415	3.76311e-17	-1.31236e-09	-1.02722	2.58326e-09	-1.31236e-09	-1.24189
68840768	chr14:68840768:A:G	1.85294e-65	-0.00306256	0.956959	2.79567e-17	-2.0516	0.727206	1.93287e-09	-2.4405	0.908562
68840904	chr14:68840904:CAAAAAT:C	2.36646e-65	0.17265	1.02587	4.03446e-17	-1.94035	0.982756	2.20541e-09	-2.37035	0.970318
68841237	chr14:68841237:G:A	1.94776e-66	-1.29878	-3.24751e-10	5.77117e-16	1.70299	-3.24751e-10	4.86703e-09	-0.608459	-3.24751e-10
68841465	chr14:68841465:T:C	2.01917e-64	4.2522	-0.909806	2.87124e-17	-0.407095	-0.890627	4.62807e-09	0.304221	-0.963022
68841805	chr14:68841805:G:T	5.85306e-67	-2.50108	-3.24751e-10	1.2169e-17	-2.15616	-3.24751e-10	1.01741e-09	-2.17368	-3.24751e-10
68841925	chr14:68841925:G:A	6.02242e-67	-2.47256	-3.24751e-10	7.54908e-18	-2.63362	-3.24751e-10	5.60736e-10	-2.76945	-3.24751e-10
68842411	chr14:68842411:C:T	2.34608e-64	4.22879	-0.736339	3.40541e-17	-0.41657	-0.710529	5.44406e-09	0.305989	-0.802406
68842743	chr14:68842743:T:A	2.81335e-66	-1.31236e-09	-0.931087	4.27686e-17	-1.31236e-09	-0.899246	3.77212e-09	-1.31236e-09	-0.863305
68842846	chr14:68842846:A:C	1.96526e-66	-1.31236e-09	-1.28984	2.88923e-17	-1.31236e-09	-1.29147	2.44944e-09	-1.31236e-09	-1.29508
68842888	chr14:68842888:A:G	1.93789e-66	-1.31236e-09	-1.30386	2.84987e-17	-1.31236e-09	-1.30519	2.41808e-09	-1.31236e-09	-1.30797
68843493	chr14:68843493:C:T	3.30769e-66	-1.31236e-09	-0.769214	4.18338e-17	-1.31236e-09	-0.921346	4.43642e-09	-1.31236e-09	-0.701095
68843795	chr14:68843795:C:T	2.09221e-65	-0.350013	1.42536	1.56099e-16	-0.91017	1.30561	4.51585e-09	-1.95073	1.26738
68844672	chr14:68844672:C:A	2.24581e-66	-1.31236e-09	-1.1564	3.50184e-17	-1.31236e-09	-1.09918	2.81015e-09	-1.31236e-09	-1.1577
68845566	chr14:68845566:T:G	1.91086e-66	-1.31236e-09	-1.31791	2.84225e-17	-1.31236e-09	-1.30787	2.39561e-09	-1.31236e-09	-1.3173
68845568	chr14:68845568:G:T	1.91041e-66	-1.31236e-09	-1.31814	2.84756e-17	-1.31236e-09	-1.306	2.39466e-09	-1.31236e-09	-1.3177
68845689	chr14:68845689:G:A	4.70826e-66	0.349265	-0.76541	2.56482e-18	-2.74813	-0.965036	5.02653e-10	-2.04469	-0.834107
68845809	chr14:68845809:G:A	2.3364e-66	-1.31236e-09	-1.11685	3.72111e-17	-1.31236e-09	-1.03844	2.9507e-09	-1.31236e-09	-1.1089
68845817	chr14:68845817:G:A	8.24973e-65	3.68946	-1.24215	1.07996e-17	-1.03391	-1.24163	2.17754e-09	-0.139418	-1.27333
68846020	chr14:68846020:G:A	7.43733e-65	3.37676	-1.03313	1.14903e-17	-1.20357	-1.00998	2.20084e-09	-0.319471	-1.08263
68846144	chr14:68846144:T:C	4.58758e-66	0.263982	-0.706091	2.67407e-18	-2.75517	-0.916282	5.14951e-10	-2.0784	-0.776225
68846184	chr14:68846184:G:A	2.33455e-66	-1.31236e-09	-1.11764	3.71743e-17	-1.31236e-09	-1.03943	2.94731e-09	-1.31236e-09	-1.11005
68846481	chr14:68846481:A:T	1.48879e-66	-1.5675	-3.24751e-10	1.92584e-16	0.605484	-3.24751e-10	4.31707e-09	-0.728364	-3.24751e-10
68846597	chr14:68846597:T:C	1.94683e-66	-1.31236e-09	-1.29926	2.8753e-17	-1.31236e-09	-1.29631	2.47785e-09	-1.31236e-09	-1.28355
68846795	chr14:68846795:T:A	5.34137e-65	3.26377	-1.25117	8.69495e-18	-1.24477	-1.24754	1.71201e-09	-0.375409	-1.27786
68846905	chr14:68846905:G:A	8.24791e-65	3.52319	-1.0761	1.1986e-17	-1.11566	-1.05565	2.34418e-09	-0.219071	-1.11993
68847248	chr14:68847248:G:A	1.93359e-66	-1.31236e-09	-1.30608	3.10581e-17	-1.31236e-09	-1.21919	2.39995e-09	-1.31236e-09	-1.31549
68847299	chr14:68847299:T:C	2.71681e-66	-1.31236e-09	-0.966005	4.51433e-17	-1.31236e-09	-0.845209	3.40812e-09	-1.31236e-09	-0.96478
68847337	chr14:68847337:A:AC	2.83791e-67	-1.91414	-1.31084	5.69371e-18	-1.60291	-1.31278	3.03207e-10	-2.0708	-1.31348
68847342	chr14:68847342:G:A	5.4511e-66	-1.19212	0.922474	3.63654e-17	-1.64112	0.579689	1.62662e-09	-2.38369	0.679258
68847615	chr14:68847615:A:T	3.67934e-66	-1.31236e-09	-0.662729	4.41266e-17	-1.31236e-09	-0.867988	4.13463e-09	-1.31236e-09	-0.771545
68847633	chr14:68847633:C:T	2.80521e-66	-1.31236e-09	-0.933985	4.70704e-17	-1.31236e-09	-0.803405	3.50622e-09	-1.31236e-09	-0.936403
68847936	chr14:68847936:C:T	2.19103e-66	-1.31236e-09	-1.18109	3.06036e-17	-1.31236e-09	-1.23393	2.71428e-09	-1.31236e-09	-1.19241
68847944	chr14:68847944:G:A	1.18734e-64	3.86614	-1.05472	1.4423e-17	-0.953221	-1.033	2.89177e-09	-0.0261116	-1.10296
68848095	chr14:68848095:C:T	1.97879e-66	-1.31236e-09	-1.28298	2.86882e-17	-1.31236e-09	-1.29856	2.50425e-09	-1.31236e-09	-1.27295
68848106	chr14:68848106:C:A	5.83191e-65	3.13973	-1.03926	1.02554e-17	-1.31214	-1.01511	1.89277e-09	-0.467209	-1.08569
68848239	chr14:68848239:A:T	5.34139e-65	3.09107	-1.07846	9.55137e-18	-1.34199	-1.05637	1.78062e-09	-0.493379	-1.1206
68848299	chr14:68848299:C:T	5.81647e-67	-2.18371	-0.323644	4.15727e-17	-1.00226	0.0746557	4.25424e-10	-2.53368	-0.51193
68848703	chr14:68848703:T:C	4.32958e-66	-1.31236e-09	-0.499993	6.0384e-17	-1.31236e-09	-0.554326	4.91777e-09	-1.31236e-09	-0.598088
68848760	chr14:68848760:G:A	2.37496e-66	-1.31236e-09	-1.10048	3.8125e-17	-1.31236e-09	-1.01418	2.99745e-09	-1.31236e-09	-1.09318
68849208	chr14:68849208:G:A	1.92166e-66	-1.31236e-09	-1.31227	2.81527e-17	-1.31236e-09	-1.31741	2.41259e-09	-1.31236e-09	-1.31024
68849483	chr14:68849483:G:A	1.5587e-67	-2.75031	-1.07388	8.43283e-18	-1.67577	-0.847152	2.15389e-10	-2.59781	-1.12844
68849490	chr14:68849490:C:A	1.70878e-67	-2.4996	-1.23267	8.20652e-18	-1.34932	-1.2008	5.75038e-10	-1.5056	-1.23866
68849589	chr14:68849589:C:T	1.78019e-65	-1.31236e-09	0.913844	2.31195e-16	-1.31236e-09	0.78821	1.98321e-08	-1.31236e-09	0.796359
68849798	chr14:68849798:A:G	1.22016e-67	-2.75195	-1.31711	1.75643e-18	-2.77714	-1.31462	1.56278e-10	-2.72886	-1.3182
68850260	chr14:68850260:A:T	2.37319e-67	-2.75124	-0.652571	9.46872e-17	0.363831	-0.468302	2.94491e-10	-2.74644	-0.667011
68851067	chr14:68851067:GAAGAAAAAAAAA:G	4.06131e-66	-1.31236e-09	-0.563958	1.01498e-16	-1.31236e-09	-0.0350127	5.02196e-09	-1.31236e-09	-0.577121
68851102	chr14:68851102:G:A	2.10076e-66	-1.31236e-09	-1.22316	3.54248e-17	-1.31236e-09	-1.08764	2.68096e-09	-1.31236e-09	-1.20477
68851345	chr14:68851345:A:C	2.33844e-67	-2.27791	-1.14065	9.92623e-18	-1.52	-0.83987	1.69475e-10	-2.76668	-1.19931
68851534	chr14:68851534:G:A	1.44552e-67	-2.75895	-1.14063	2.83337e-17	-0.146241	-1.16476	1.80719e-10	-2.71704	-1.18471
68851545	chr14:68851545:G:A	2.97864e-67	-2.25351	-0.923075	1.41231e-17	-1.48775	-0.519484	2.04726e-10	-2.7732	-1.00382
68851635	chr14:68851635:C:T	4.93225e-63	7.42076	-0.882674	3.01059e-18	-2.6371	-0.915815	2.31351e-10	-2.70283	-0.951936
68851915	chr14:68851915:C:A	2.20466e-67	-2.34957	-1.12791	9.1386e-18	-1.62363	-0.818913	1.73631e-10	-2.75318	-1.18859
68852708	chr14:68852708:C:T	2.6999e-65	2.03052	-0.700184	4.98777e-16	2.00999	-0.452886	8.34629e-10	-1.64166	-0.730053
68852747	chr14:68852747:G:C	7.85833e-67	-2.20647	-3.24751e-10	7.81596e-18	-2.59888	-3.24751e-10	6.63474e-10	-2.60121	-3.24751e-10
68853077	chr14:68853077:G:A	7.72605e-67	-2.22345	-3.24751e-10	6.92698e-18	-2.71963	-3.24751e-10	1.97723e-09	-1.50925	-3.24751e-10
68853130	chr14:68853130:A:G	1.10201e-66	-1.86833	-3.24751e-10	8.84576e-18	-2.47511	-3.24751e-10	2.63084e-09	-1.22364	-3.24751e-10
68853473	chr14:68853473:C:T	5.80414e-67	-1.87206	-0.637415	2.66738e-17	-1.02791	-0.343455	2.9744e-10	-2.76965	-0.633832
68853485	chr14:68853485:C:T	1.9113e-66	-1.31236e-09	-1.31768	2.97376e-17	-1.31236e-09	-1.26264	2.39709e-09	-1.31236e-09	-1.31669
68854447	chr14:68854447:C:A	2.12056e-66	-1.31236e-09	-1.21378	4.07008e-17	-1.31236e-09	-0.948804	2.7136e-09	-1.31236e-09	-1.19266
68854568	chr14:68854568:C:T	2.41321e-66	-1.31236e-09	-1.0845	2.98788e-17	-1.31236e-09	-1.2579	3.21955e-09	-1.31236e-09	-1.0217
68854619	chr14:68854619:C:G	5.58373e-62	10.2829	-1.31817	6.87055e-18	-1.51818	-1.20963	5.67397e-10	-1.43947	-1.31816
68854806	chr14:68854806:C:T	2.14022e-67	-2.65841	-0.84873	9.16608e-17	1.04278	-1.17973	3.60673e-10	-2.43135	-0.77937
68854844	chr14:68854844:A:C	1.44094e-66	-1.75507	0.154908	5.95541e-16	1.13718	0.597237	7.09697e-10	-2.64973	0.11587
68855807	chr14:68855807:G:A	4.59615e-66	-1.31236e-09	-0.440244	4.30468e-17	-1.31236e-09	-0.892763	5.71134e-09	-1.31236e-09	-0.448488
68855827	chr14:68855827:G:A	2.59062e-66	-1.31236e-09	-1.01357	3.35953e-17	-1.31236e-09	-1.14067	3.32572e-09	-1.31236e-09	-0.989256
68855871	chr14:68855871:C:T	2.75341e-66	-0.952623	-3.24751e-10	4.24988e-17	-0.905574	-3.24751e-10	1.41772e-09	-1.84189	-3.24751e-10
68856012	chr14:68856012:G:T	2.24269e-66	-1.31236e-09	-1.15779	2.98605e-17	-1.31236e-09	-1.25851	2.71937e-09	-1.31236e-09	-1.19054
68856028	chr14:68856028:A:G	2.54935e-66	-1.31236e-09	-1.02962	3.32076e-17	-1.31236e-09	-1.15227	3.26947e-09	-1.31236e-09	-1.00631
68856154	chr14:68856154:A:G	2.30094e-66	-0.380589	-0.751555	1.90822e-17	-1.4222	-0.284094	2.60534e-10	-2.70722	-0.828742
68856409	chr14:68856409:T:C	2.50229e-67	-2.33833	-1.01251	4.11403e-18	-2.68573	-0.554918	6.73603e-10	-1.51555	-1.0705
68856410	chr14:68856410:C:T	5.21992e-66	-1.31236e-09	-0.312981	4.70767e-17	-1.31236e-09	-0.803273	6.4553e-09	-1.31236e-09	-0.32604
68856699	chr14:68856699:A:T	2.02656e-66	-1.31236e-09	-1.25912	3.37965e-17	-1.31236e-09	-1.13469	2.57074e-09	-1.31236e-09	-1.24675
68856821	chr14:68856821:G:GA	2.33366e-66	-1.31236e-09	-1.11803	3.06265e-17	-1.31236e-09	-1.23319	2.82063e-09	-1.31236e-09	-1.15398
68856822	chr14:68856822:A:G	2.70324e-66	-1.31236e-09	-0.971013	5.74729e-17	-1.31236e-09	-0.603736	3.40673e-09	-1.31236e-09	-0.965189
68856872	chr14:68856872:C:T	1.34229e-63	6.51577	-1.2791	1.78658e-18	-2.75717	-1.31757	1.53834e-10	-2.77653	-1.28629
68856887	chr14:68856887:C:T	4.98902e-66	-1.31236e-09	-0.358224	4.56146e-17	-1.31236e-09	-0.834822	6.18206e-09	-1.31236e-09	-0.36929
68856903	chr14:68856903:C:T	2.27064e-66	-1.31236e-09	-1.1454	3.00953e-17	-1.31236e-09	-1.25068	2.75268e-09	-1.31236e-09	-1.17837
68856994	chr14:68856994:A:G	2.48906e-66	-1.31236e-09	-1.05356	3.25446e-17	-1.31236e-09	-1.17244	3.20094e-09	-1.31236e-09	-1.0275
68856996	chr14:68856996:G:A	4.5089e-66	-1.31236e-09	-0.459409	4.23333e-17	-1.31236e-09	-0.909475	5.60753e-09	-1.31236e-09	-0.466832
68857206	chr14:68857206:C:T	2.63293e-67	-2.00154	-1.29841	1.74535e-18	-2.78196	-1.31614	8.54726e-10	-1.06938	-1.27854
68857228	chr14:68857228:G:A	1.95471e-66	-1.31236e-09	-1.29522	2.81591e-17	-1.31236e-09	-1.31718	2.43525e-09	-1.31236e-09	-1.30089
68857440	chr14:68857440:A:G	2.28984e-66	-1.31236e-09	-1.13698	3.66033e-17	-1.31236e-09	-1.05491	2.9149e-09	-1.31236e-09	-1.12111
68857554	chr14:68857554:G:T	1.97434e-66	-1.31236e-09	-1.28523	2.8245e-17	-1.31236e-09	-1.31414	2.46345e-09	-1.31236e-09	-1.28938
68857702	chr14:68857702:C:T	4.69941e-66	-1.31236e-09	-0.418025	4.36215e-17	-1.31236e-09	-0.8795	5.8746e-09	-1.31236e-09	-0.420304
68857729	chr14:68857729:A:C	2.91013e-67	-1.892	-1.30785	1.76211e-18	-2.77718	-1.31136	9.87894e-10	-0.911537	-1.29158
68857809	chr14:68857809:A:G	4.86699e-66	-1.31236e-09	-0.382987	4.46815e-17	-1.31236e-09	-0.855492	6.0616e-09	-1.31236e-09	-0.388968
68857927	chr14:68857927:A:G	3.34157e-67	-2.0037	-1.05791	3.29352e-18	-2.73131	-0.731786	1.52408e-09	-0.642883	-1.12667
68857973	chr14:68857973:C:T	2.51427e-66	-1.31236e-09	-1.04348	2.97786e-17	-1.31236e-09	-1.26126	2.95583e-09	-1.31236e-09	-1.10716
68858085	chr14:68858085:T:C	3.58234e-67	-2.14934	-0.842686	5.04309e-18	-2.74325	-0.293779	1.05562e-09	-1.21564	-0.921166
68858173	chr14:68858173:A:G	1.78715e-67	-2.39227	-1.29515	2.71092e-16	2.25757	-1.31016	1.75183e-10	-2.65682	-1.27605
68858214	chr14:68858214:G:C	2.25468e-66	-1.31236e-09	-1.15246	3.67621e-17	-1.31236e-09	-1.05058	2.80669e-09	-1.31236e-09	-1.15894
68858255	chr14:68858255:G:A	5.22899e-67	-2.61383	-3.24751e-10	6.83795e-18	-2.73256	-3.24751e-10	9.06665e-10	-2.28892	-3.24751e-10
68858938	chr14:68858938:G:T	2.95564e-66	-1.31236e-09	-0.881746	3.17105e-17	-1.31236e-09	-1.1984	3.69173e-09	-1.31236e-09	-0.884847
68858939	chr14:68858939:C:T	6.13728e-67	-1.4158	-1.03787	4.65064e-17	-0.125765	-0.689695	2.28463e-10	-2.66651	-1.00081
68859123	chr14:68859123:G:A	1.79446e-67	-2.72379	-0.959557	4.40102e-17	0.242658	-1.11329	3.55406e-10	-2.23908	-0.986359
68859129	chr14:68859129:A:G	2.78681e-66	-1.31236e-09	-0.940566	3.07645e-17	-1.31236e-09	-1.22869	3.48989e-09	-1.31236e-09	-0.941071
68859471	chr14:68859471:C:G	1.2279e-67	-2.75338	-1.30936	2.18484e-18	-2.55528	-1.31822	3.62429e-10	-1.89584	-1.31003
68859507	chr14:68859507:C:T	1.63352e-67	-2.78201	-0.995296	1.45733e-16	1.44414	-1.11742	2.26641e-10	-2.65902	-1.01631
68859542	chr14:68859542:A:C	4.41938e-67	-2.78205	-3.24751e-10	7.33076e-18	-2.66297	-3.24751e-10	6.47988e-10	-2.62482	-3.24751e-10
68859571	chr14:68859571:T:A	1.22678e-67	-2.75549	-1.30817	2.17224e-18	-2.56114	-1.31815	3.58538e-10	-1.90749	-1.30917
68859762	chr14:68859762:C:A	2.64942e-67	-2.17767	-1.11603	4.65073e-18	-2.06954	-1.04848	2.29397e-10	-2.56821	-1.09503
68859828	chr14:68859828:G:A	4.28065e-67	-2.43623	-0.377714	6.17412e-18	-2.76913	-0.0655541	9.72357e-10	-1.90734	-0.311631
68859860	chr14:68859860:G:A	1.24239e-67	-2.75987	-1.29114	2.15384e-18	-2.57487	-1.31293	3.54343e-10	-1.9361	-1.29234
68859946	chr14:68859946:A:G	2.54078e-66	-1.31236e-09	-1.03299	4.25512e-17	-1.31236e-09	-0.904342	3.1559e-09	-1.31236e-09	-1.04167
68860441	chr14:68860441:G:A	1.94781e-66	-1.31236e-09	-1.29876	3.52419e-17	-1.31236e-09	-1.09281	2.40911e-09	-1.31236e-09	-1.31169
68860471	chr14:68860471:A:T	2.0978e-66	-1.31236e-09	-1.22457	3.16151e-17	-1.31236e-09	-1.20142	2.63308e-09	-1.31236e-09	-1.22279
68860623	chr14:68860623:C:T	2.71593e-66	-1.31236e-09	-0.966328	3.36251e-17	-1.31236e-09	-1.13978	3.36325e-09	-1.31236e-09	-0.978035
68860738	chr14:68860738:C:G	1.22998e-67	-2.77586	-1.28519	2.22168e-18	-2.54692	-1.30986	2.12147e-10	-2.45705	-1.28437
68860999	chr14:68860999:G:C	1.26306e-67	-2.77133	-1.26318	2.10678e-16	1.9654	-1.27012	1.8998e-10	-2.5816	-1.27018
68861265	chr14:68861265:T:C	2.59506e-66	-1.31236e-09	-1.01185	4.36393e-17	-1.31236e-09	-0.879091	3.22053e-09	-1.31236e-09	-1.0214
68861412	chr14:68861412:T:C	6.35139e-67	-1.32383	-1.09554	4.89251e-17	0.0112589	-0.77602	2.20888e-10	-2.63929	-1.06175
68861422	chr14:68861422:T:C	8.05837e-67	-1.4206	-0.760734	1.08539e-16	0.52993	-0.497872	5.07175e-10	-2.08683	-0.783012
68861711	chr14:68861711:G:A	6.03952e-66	-1.31236e-09	-0.167138	1.32727e-16	-1.31236e-09	0.233241	8.15812e-09	-1.31236e-09	-0.0919283
68861724	chr14:68861724:A:G	1.60121e-67	-2.77894	-1.01835	2.9284e-18	-2.53619	-1.0444	2.92981e-10	-2.4179	-1.00068
68861877	chr14:68861877:G:A	1.2201e-67	-2.77217	-1.29694	2.16619e-18	-2.56687	-1.31521	2.04854e-10	-2.48027	-1.29614
68861896	chr14:68861896:C:T	1.22106e-67	-2.77352	-1.29481	2.18163e-18	-2.5606	-1.31438	2.06946e-10	-2.47234	-1.2939
68861928	chr14:68861928:A:G	8.72332e-67	-2.10205	-3.24751e-10	7.41923e-18	-2.65098	-3.24751e-10	1.90693e-09	-1.54545	-3.24751e-10
68861981	chr14:68861981:G:A	6.18837e-67	-2.44538	-3.24751e-10	1.65287e-17	-1.84995	-3.24751e-10	6.2876e-10	-2.65495	-3.24751e-10
68862094	chr14:68862094:C:T	2.66051e-66	-1.31236e-09	-0.986945	3.31411e-17	-1.31236e-09	-1.15428	3.29364e-09	-1.31236e-09	-0.998949
68862291	chr14:68862291:C:T	6.026e-66	-1.31236e-09	-0.169378	1.3237e-16	-1.31236e-09	0.230549	8.13965e-09	-1.31236e-09	-0.094195
68862304	chr14:68862304:C:T	1.9202e-66	-1.31236e-09	-1.31303	3.00684e-17	-1.31236e-09	-1.25157	2.41534e-09	-1.31236e-09	-1.3091
68862399	chr14:68862399:T:C	2.2892e-67	-2.28599	-1.15385	3.92093e-18	-2.18969	-1.09903	2.36593e-10	-2.49629	-1.13607
68862432	chr14:68862432:C:T	1.6396e-67	-2.76623	-1.00737	6.67791e-18	-1.82913	-0.927121	3.28049e-10	-2.30906	-0.996471
68862835	chr14:68862835:C:T	1.1694e-66	-1.80897	-3.24751e-10	8.0547e-17	-0.266209	-3.24751e-10	8.11185e-10	-2.4002	-3.24751e-10
68862850	chr14:68862850:G:A	4.56287e-67	-2.7501	-3.24751e-10	6.91442e-17	-0.418856	-3.24751e-10	5.72194e-10	-2.74922	-3.24751e-10
68863184	chr14:68863184:A:G	2.4501e-67	-2.12603	-1.24589	4.42477e-18	-2.00044	-1.16739	1.91783e-10	-2.59747	-1.24486
68863288	chr14:68863288:T:C	2.43136e-67	-2.13682	-1.24278	4.39567e-18	-2.01149	-1.16294	1.93452e-10	-2.59178	-1.24188
68863344	chr14:68863344:G:A	8.10181e-67	-1.35504	-0.820922	5.90025e-17	-0.0721547	-0.505316	2.78302e-10	-2.65115	-0.818843
68863568	chr14:68863568:C:A	6.65141e-67	-2.37322	-3.24751e-10	6.53185e-18	-2.77836	-3.24751e-10	1.61487e-09	-1.71169	-3.24751e-10
68863581	chr14:68863581:A:G	4.64862e-67	-2.73148	-3.24751e-10	1.41402e-14	4.90173	-3.24751e-10	3.87403e-08	1.46594	-3.24751e-10
68864011	chr14:68864011:C:T	1.54037e-66	-0.475398	-1.05804	1.46705e-08	19.5533	-0.7992	8.02283e-10	-1.36096	-1.05027
68864058	chr14:68864058:A:G	5.47299e-67	-1.87414	-0.694083	5.26356e-13	8.97134	-0.452655	3.65765e-10	-2.48519	-0.711514
68864263	chr14:68864263:G:A	2.00407e-66	-1.31236e-09	-1.27028	2.84279e-17	-1.31236e-09	-1.30768	2.52238e-09	-1.31236e-09	-1.26574
68864272	chr14:68864272:G:A	2.55325e-66	-1.31236e-09	-1.02809	3.21956e-17	-1.31236e-09	-1.18322	3.1667e-09	-1.31236e-09	-1.03825
68864348	chr14:68864348:A:G	3.33954e-67	-1.98933	-1.07288	1.00976e-15	2.36064	-0.0982215	1.90626e-10	-2.72735	-1.12103
68864406	chr14:68864406:G:A	5.98961e-67	-1.94577	-0.532248	5.35083e-13	8.79381	-0.258684	4.132e-10	-2.52552	-0.549243
68864449	chr14:68864449:C:A	1.95526e-66	-1.31236e-09	-1.29494	2.8655e-17	-1.31236e-09	-1.29972	2.51374e-09	-1.31236e-09	-1.26917
68864518	chr14:68864518:G:A	2.57491e-66	-1.31236e-09	-1.01965	3.23502e-17	-1.31236e-09	-1.17843	3.19142e-09	-1.31236e-09	-1.03048
68864936	chr14:68864936:G:A	4.42776e-66	0.364315	-0.841884	7.82838e-10	15.4393	0.384125	3.403e-10	-2.36648	-0.902386
68864946	chr14:68864946:C:T	3.17892e-67	-1.84537	-1.26613	1.87387e-07	21.5519	-0.250526	1.56041e-10	-2.77133	-1.27724
68864964	chr14:68864964:C:A	1.38232e-67	-2.63777	-1.30652	2.77279e-18	-2.45111	-1.18409	3.09735e-10	-2.05923	-1.30375
68864979	chr14:68864979:T:C	8.36699e-67	-2.14375	-3.24751e-10	4.87669e-17	-0.767998	-3.24751e-10	6.84069e-10	-2.57064	-3.24751e-10
68865116	chr14:68865116:G:A	1.96848e-66	-1.31236e-09	-1.2882	2.85115e-17	-1.31236e-09	-1.30474	2.53908e-09	-1.31236e-09	-1.25914
68865408	chr14:68865408:G:A	8.64447e-67	-2.11113	-3.24751e-10	5.15739e-17	-0.712034	-3.24751e-10	6.97503e-10	-2.55119	-3.24751e-10
68865457	chr14:68865457:G:A	2.60012e-67	-2.09847	-1.21402	7.46974e-18	-1.77179	-0.872405	1.6913e-10	-2.71573	-1.25229
68865585	chr14:68865585:G:A	1.29014e-67	-2.69559	-1.31771	2.55844e-18	-2.71579	-0.999864	3.40499e-10	-1.95037	-1.31792
68865848	chr14:68865848:C:G	2.95551e-66	-1.31236e-09	-0.88179	3.54773e-17	-1.31236e-09	-1.08616	3.44994e-09	-1.31236e-09	-0.952584
68866559	chr14:68866559:G:GA	1.93402e-67	-2.66021	-0.948237	1.94843e-18	-2.6804	-1.30763	4.44363e-10	-2.0711	-0.930954
68867073	chr14:68867073:T:A	3.05946e-66	-1.31236e-09	-0.847224	3.634e-17	-1.31236e-09	-1.06213	3.56731e-09	-1.31236e-09	-0.919129
68867839	chr14:68867839:C:G	2.29146e-66	0.180674	-1.31695	1.94023e-18	-2.78105	-1.21119	1.05299e-09	-0.828925	-1.31038
68868214	chr14:68868214:A:G	2.65449e-67	-2.16551	-1.12628	1.84529e-18	-2.76978	-1.27263	1.88329e-10	-2.7301	-1.13041
68868424	chr14:68868424:G:A	2.05792e-67	-2.67795	-0.868403	1.95222e-18	-2.69601	-1.29007	4.99305e-10	-2.03199	-0.85349
68868706	chr14:68868706:G:A	1.98613e-67	-2.67983	-0.902025	1.93311e-18	-2.69719	-1.29873	4.86188e-10	-2.02892	-0.883178
68868725	chr14:68868725:T:C	2.02353e-67	-2.67934	-0.883861	1.94121e-18	-2.69707	-1.29466	4.95198e-10	-2.02985	-0.863892
68868728	chr14:68868728:G:A	3.42963e-67	-2.76169	-0.273906	0.000376933	27.9291	0.978897	8.38305e-09	0.193903	-0.258633
68868800	chr14:68868800:G:C	2.13206e-66	-1.31236e-09	-1.20837	2.81886e-17	-1.31236e-09	-1.31613	2.78685e-09	-1.31236e-09	-1.16603
68868889	chr14:68868889:A:G	2.61393e-66	-1.31236e-09	-1.00461	5.25696e-17	-1.31236e-09	-0.692913	3.37909e-09	-1.31236e-09	-0.973335
68869098	chr14:68869098:A:G	1.73758e-67	-2.66244	-1.05312	1.92767e-18	-2.68062	-1.31812	3.93086e-10	-2.08649	-1.03818
68869275	chr14:68869275:T:C	1.9476e-66	-1.31236e-09	-1.29887	3.05192e-17	-1.31236e-09	-1.2367	2.44193e-09	-1.31236e-09	-1.29815
68869396	chr14:68869396:G:A	2.74073e-66	-1.31236e-09	-0.957238	3.38259e-17	-1.31236e-09	-1.13382	3.65577e-09	-1.31236e-09	-0.894636
68869414	chr14:68869414:T:C	2.09817e-67	-2.602	-0.92498	2.06271e-18	-2.63782	-1.29321	3.89286e-10	-2.23025	-0.904136
68869475	chr14:68869475:G:A	1.12087e-66	-1.85136	-3.24751e-10	7.77032e-18	-2.60474	-3.24751e-10	3.35367e-09	-0.980887	-3.24751e-10
68869570	chr14:68869570:C:T	1.06311e-66	-1.90427	-3.24751e-10	7.45277e-17	-0.34388	-3.24751e-10	7.88726e-10	-2.42828	-3.24751e-10
68869676	chr14:68869676:T:C	1.53954e-67	-2.67267	-1.16389	1.90734e-18	-2.69453	-1.31481	3.71291e-10	-2.04654	-1.13517
68869830	chr14:68869830:C:T	1.38307e-66	-0.447904	-1.19325	3.10242e-07	22.0858	-0.280239	4.55145e-10	-1.76547	-1.21261
68870113	chr14:68870113:G:C	2.20801e-66	-1.31236e-09	-1.17337	2.81497e-17	-1.31236e-09	-1.31751	2.79965e-09	-1.31236e-09	-1.16145
68870173	chr14:68870173:C:T	2.30786e-66	-1.31236e-09	-1.12914	3.03779e-17	-1.31236e-09	-1.24134	2.83958e-09	-1.31236e-09	-1.14729
68870229	chr14:68870229:T:C	3.27624e-67	-2.14959	-0.931756	3.70961e-06	24.4536	-0.166666	4.32559e-09	0.194373	-0.920767
68870425	chr14:68870425:A:G	3.50628e-66	-1.31236e-09	-0.710907	3.29829e-17	-1.31236e-09	-1.15906	4.75691e-09	-1.31236e-09	-0.631343
68870428	chr14:68870428:G:A	1.92115e-67	-2.68204	-0.933085	1.91732e-18	-2.69909	-1.30503	4.73922e-10	-2.02218	-0.915471
68870464	chr14:68870464:C:T	1.83777e-67	-2.69	-0.969498	1.8927e-18	-2.70604	-1.311	4.67446e-10	-1.99959	-0.951826
68870604	chr14:68870604:C:T	2.8216e-66	-1.31236e-09	-0.928157	3.45504e-17	-1.31236e-09	-1.11263	3.49079e-09	-1.31236e-09	-0.940813
68870762	chr14:68870762:G:A	2.12645e-67	-2.691	-0.822595	1.95143e-18	-2.70757	-1.27891	5.4461e-10	-1.99687	-0.801757
68870769	chr14:68870769:G:A	6.88227e-67	-1.06406	-1.27504	4.37463e-17	0.433818	-1.31046	1.93529e-10	-2.54941	-1.28386
68871059	chr14:68871059:G:A	2.0707e-67	-2.66831	-0.871852	1.96641e-18	-2.68677	-1.29207	4.87267e-10	-2.05811	-0.851779
68871083	chr14:68871083:G:A	2.08401e-67	-2.68593	-0.847826	1.94715e-18	-2.70272	-1.28596	5.23577e-10	-2.01107	-0.82694
68871087	chr14:68871087:G:A	6.54078e-67	-1.105	-1.285	4.23492e-17	0.392387	-1.30149	1.88383e-10	-2.5648	-1.29542
68871095	chr14:68871095:C:G	1.10975e-65	-1.31236e-09	0.441257	5.45319e-16	-1.31236e-09	1.64632	1.37197e-08	-1.31236e-09	0.427893
68871507	chr14:68871507:C:T	1.36595e-67	-2.73234	-1.22386	1.97393e-18	-2.74079	-1.23424	4.18107e-10	-1.83851	-1.22445
68872044	chr14:68872044:A:G	1.39145e-67	-2.77582	-1.16188	2.78324e-16	2.12617	-1.15244	2.04643e-10	-2.60148	-1.17595
68872050	chr14:68872050:G:A	1.96004e-66	-1.31236e-09	-1.2925	2.89888e-17	-1.31236e-09	-1.28814	2.48117e-09	-1.31236e-09	-1.28221
68872125	chr14:68872125:T:C	3.35597e-66	-1.31236e-09	-0.754722	3.20405e-17	-1.31236e-09	-1.18805	4.59281e-09	-1.31236e-09	-0.66645
68872180	chr14:68872180:G:A	2.08496e-66	-1.31236e-09	-1.23071	2.82219e-17	-1.31236e-09	-1.31495	2.63437e-09	-1.31236e-09	-1.2223
68872217	chr14:68872217:T:C	7.24173e-67	-1.07279	-1.2154	4.27283e-17	0.417463	-1.31765	2.03356e-10	-2.5543	-1.22944
68872464	chr14:68872464:A:G	3.43092e-66	-1.31236e-09	-0.732634	6.27451e-17	-1.31236e-09	-0.515971	4.63219e-09	-1.31236e-09	-0.657911
68872544	chr14:68872544:C:T	7.04343e-67	-1.0202	-1.29575	4.82332e-17	0.512851	-1.29185	1.92647e-10	-2.53333	-1.30451
68872552	chr14:68872552:G:A	2.03153e-66	-1.31236e-09	-1.25667	2.83403e-17	-1.31236e-09	-1.31077	2.48549e-09	-1.31236e-09	-1.28047
68872590	chr14:68872590:T:C	1.5318e-67	-2.56834	-1.27326	7.98235e-18	-1.31708	-1.26073	4.84941e-10	-1.65316	-1.26151
68872939	chr14:68872939:T:C	6.40476e-67	-1.18963	-1.22137	3.62595e-17	0.253147	-1.3175	1.93658e-10	-2.59561	-1.23699
68872973	chr14:68872973:G:A	5.32329e-66	-0.293371	-3.24751e-10	2.13348e-17	-1.59471	-3.24751e-10	1.17711e-08	0.274705	-3.24751e-10
68872974	chr14:68872974:C:T	5.77851e-66	0.696322	-0.907639	2.00448e-18	-2.74654	-1.21313	2.59947e-09	-0.384515	-0.851119
68873029	chr14:68873029:G:A	6.0679e-67	-1.15832	-1.30671	4.09834e-17	0.334528	-1.27641	1.82041e-10	-2.58202	-1.31245
68873051	chr14:68873051:T:C	2.40244e-66	-1.31236e-09	-1.08898	4.2666e-17	-1.31236e-09	-0.901648	3.0514e-09	-1.31236e-09	-1.07534
68873117	chr14:68873117:C:T	6.25439e-67	-1.15881	-1.27595	1.8881e-06	23.7643	-0.152744	1.56932e-10	-2.76605	-1.27683
68873267	chr14:68873267:G:A	4.19925e-66	-0.530558	-3.24751e-10	8.13629e-16	2.04645	-3.24751e-10	2.01331e-09	-1.49116	-3.24751e-10
68873709	chr14:68873709:G:A	6.72441e-67	-1.07083	-1.29147	4.50497e-17	0.448886	-1.29617	1.90121e-10	-2.55041	-1.30062
68873739	chr14:68873739:C:T	6.15055e-67	-2.45151	-3.24751e-10	7.33799e-18	-2.66199	-3.24751e-10	6.32698e-10	-2.6487	-3.24751e-10
68873852	chr14:68873852:T:G	5.79215e-67	-1.19399	-1.31755	1.86622e-06	24.0448	-0.444891	1.51344e-10	-2.76096	-1.31818
68873916	chr14:68873916:A:G	2.7525e-66	-1.31236e-09	-0.952952	3.38908e-17	-1.31236e-09	-1.13191	3.39649e-09	-1.31236e-09	-0.9682
68874043	chr14:68874043:G:T	1.25191e-67	-2.74335	-1.30003	1.86096e-17	-0.665889	-1.06548	3.33472e-10	-1.99265	-1.29649
68874226	chr14:68874226:T:G	3.53814e-66	-1.31236e-09	-0.701862	4.68123e-17	-1.31236e-09	-0.808904	4.92482e-09	-1.31236e-09	-0.596654
68874936	chr14:68874936:T:A	5.12391e-67	-2.63413	-3.24751e-10	1.71831e-17	-1.81112	-3.24751e-10	5.6772e-10	-2.75707	-3.24751e-10
68875189	chr14:68875189:G:A	2.00024e-67	-2.39908	-1.1757	1.08021e-17	-0.964441	-1.31087	7.75465e-10	-1.28563	-1.15961
68875195	chr14:68875195:A:G	1.51263e-67	-2.71665	-1.13755	5.41706e-16	2.77731	-1.13764	2.54384e-10	-2.41098	-1.14888
68875533	chr14:68875533:C:T	1.30808e-66	-0.387516	-1.30938	0.999614	36.3947	0.396359	1.51004e-10	-2.76838	-1.31301
68876075	chr14:68876075:C:A	3.11435e-67	-2.0699	-1.06213	2.3091e-17	-0.338419	-1.17719	2.2617e-10	-2.62287	-1.05453
68876157	chr14:68876157:C:T	4.75896e-67	-1.77109	-0.936928	4.72592e-07	22.3865	-0.160043	2.2826e-09	-0.447415	-0.918212
68876181	chr14:68876181:A:G	3.02778e-66	0.09328	-0.950912	1.89006e-18	-2.78159	-1.23685	1.47949e-09	-0.893496	-0.905749
68876198	chr14:68876198:A:G	4.07203e-66	-1.31236e-09	-0.561321	4.25237e-17	-1.31236e-09	-0.904988	5.43299e-09	-1.31236e-09	-0.498453
68876433	chr14:68876433:G:C	1.06255e-66	-1.90479	-3.24751e-10	7.45588e-18	-2.64605	-3.24751e-10	3.20479e-09	-1.02629	-3.24751e-10
68876783	chr14:68876783:C:G	1.45534e-66	-1.59022	-3.24751e-10	9.4816e-18	-2.4057	-3.24751e-10	3.88839e-09	-0.832946	-3.24751e-10
68876987	chr14:68876987:G:A	2.34778e-66	-1.31236e-09	-1.11199	2.87227e-17	-1.31236e-09	-1.29736	2.96771e-09	-1.31236e-09	-1.10315
68877573	chr14:68877573:T:G	5.92508e-67	-1.60256	-0.886291	2.18132e-07	21.512	-0.0586888	1.87701e-09	-0.687533	-0.873729
68877703	chr14:68877703:G:T	1.25652e-66	-1.73712	-3.24751e-10	8.0131e-18	-2.57397	-3.24751e-10	3.87757e-09	-0.835734	-3.24751e-10
68878031	chr14:68878031:G:T	2.2091e-66	-1.31236e-09	-1.17288	2.90087e-17	-1.31236e-09	-1.28746	2.74809e-09	-1.31236e-09	-1.18004
68878252	chr14:68878252:G:A	1.21871e-65	-1.31236e-09	0.534915	6.38215e-16	-1.31236e-09	1.80363	1.49276e-08	-1.31236e-09	0.512272
68879297	chr14:68879297:G:A	2.87929e-67	-2.16015	-1.05036	2.01947e-17	-0.482132	-1.1675	2.21274e-10	-2.65609	-1.04321
68879708	chr14:68879708:CA:C	8.20052e-67	-1.07717	-1.08668	2.02185e-18	-2.67579	-1.27525	5.1826e-10	-1.80301	-1.04521
68879945	chr14:68879945:C:A	8.43966e-66	0.167479	-3.24751e-10	6.97493e-18	-2.71273	-3.24751e-10	3.37979e-09	-0.973129	-3.24751e-10
68880207	chr14:68880207:C:T	6.13131e-67	-1.21102	-1.24362	1.83143e-18	-2.77803	-1.27192	5.36523e-09	0.71175	-1.22275
68880404	chr14:68880404:G:C	8.0259e-67	-2.18537	-3.24751e-10	5.94802e-17	-0.569407	-3.24751e-10	6.18797e-10	-2.67092	-3.24751e-10
68880531	chr14:68880531:G:A	1.09046e-66	-1.87886	-3.24751e-10	7.56398e-18	-2.63165	-3.24751e-10	3.30206e-09	-0.996396	-3.24751e-10
68880915	chr14:68880915:C:T	2.19194e-67	-2.19098	-1.29228	1.68898e-17	-0.511821	-1.31652	1.71365e-10	-2.67489	-1.28001
68881038	chr14:68881038:C:T	8.06884e-67	-0.98542	-1.19462	1.80053e-18	-2.75318	-1.31379	7.60712e-09	1.0173	-1.17916
68881314	chr14:68881314:C:T	2.13654e-67	-2.21632	-1.29254	1.49519e-17	-0.633971	-1.31624	1.7007e-10	-2.6836	-1.27889
68881462	chr14:68881462:T:C	2.2903e-65	2.44494	-1.27913	5.74298e-09	18.6281	-0.811893	1.62272e-10	-2.74241	-1.26702
68881660	chr14:68881660:A:T	1.06131e-66	-0.837283	-1.06868	2.01538e-18	-2.73438	-1.21986	6.40685e-10	-1.61718	-1.01898
68882134	chr14:68882134:C:T	5.82704e-67	-1.26314	-1.2424	1.60321e-16	1.47343	-1.05131	2.02247e-10	-2.54352	-1.24569
68882148	chr14:68882148:C:A	9.28495e-67	-1.29288	-0.746768	1.93485e-16	1.35208	-0.741933	3.37997e-10	-2.5438	-0.73186
68882207	chr14:68882207:A:G	2.84322e-67	-2.16554	-1.05757	1.83388e-18	-2.73705	-1.31157	9.80647e-10	-1.17735	-1.03314
68882321	chr14:68882321:A:G	6.53898e-66	1.06037	-1.14805	2.49602e-08	20.5826	-1.29706	1.83941e-10	-2.76991	-1.11417
68882811	chr14:68882811:A:G	1.18168e-66	-1.79853	-3.24751e-10	5.08866e-14	6.1823	-3.24751e-10	6.40634e-09	-0.333654	-3.24751e-10
68883341	chr14:68883341:C:G	7.9914e-67	-0.898953	-1.29073	1.94474e-18	-2.75556	-1.23436	5.0301e-10	-1.60589	-1.2722
68883473	chr14:68883473:T:TA	1.91526e-66	-1.31236e-09	-1.31561	3.23819e-17	-1.31236e-09	-1.17745	2.40462e-09	-1.31236e-09	-1.31355
68883628	chr14:68883628:A:G	2.44954e-66	-1.31236e-09	-1.06956	3.07596e-17	-1.31236e-09	-1.22885	3.03488e-09	-1.31236e-09	-1.08077
68883811	chr14:68883811:G:T	1.38548e-59	15.6398	-1.16107	1.0689e-16	1.26381	-1.24705	2.12569e-10	-2.5351	-1.20434
68883866	chr14:68883866:A:G	2.36619e-66	-1.31236e-09	-1.10418	3.01353e-17	-1.31236e-09	-1.24935	2.93094e-09	-1.31236e-09	-1.11562
68883891	chr14:68883891:CAG:C	1.40763e-66	-1.62355	-3.24751e-10	8.57863e-18	-2.50578	-3.24751e-10	4.50637e-09	-0.68545	-3.24751e-10
68884044	chr14:68884044:G:T	7.68423e-67	-1.27982	-0.94906	1.79104e-18	-2.77874	-1.29352	5.76254e-09	0.51624	-0.955803
68884084	chr14:68884084:G:A	2.53988e-66	-1.31236e-09	-1.03335	3.14495e-17	-1.31236e-09	-1.20667	3.14376e-09	-1.31236e-09	-1.04552
68884859	chr14:68884859:G:A	2.60849e-66	-1.31236e-09	-1.00669	2.98462e-17	-1.31236e-09	-1.25899	3.26824e-09	-1.31236e-09	-1.00669
68885352	chr14:68885352:C:T	2.80581e-66	-1.31236e-09	-0.933768	5.78107e-17	-1.31236e-09	-0.597876	3.64305e-09	-1.31236e-09	-0.898121
68885513	chr14:68885513:G:A	1.47159e-66	-0.969406	-0.609713	1.87967e-08	18.686	0.315936	3.14991e-09	-0.46316	-0.580409
68885759	chr14:68885759:A:G	4.39927e-66	-1.31236e-09	-0.484024	6.62542e-17	-1.31236e-09	-0.461552	5.62099e-09	-1.31236e-09	-0.464434
68886047	chr14:68886047:G:T	2.26736e-66	-1.14685	-3.24751e-10	1.0656e-17	-2.28893	-3.24751e-10	7.47991e-09	-0.178721	-3.24751e-10
68886066	chr14:68886066:C:T	5.59314e-67	-1.36818	-1.17832	1.76298e-18	-2.78187	-1.30618	4.23733e-09	0.422499	-1.16951
68886132	chr14:68886132:A:G	1.6767e-67	-2.77833	-0.972891	2.79438e-18	-2.51146	-1.11598	2.19773e-10	-2.71474	-0.991359
68886308	chr14:68886308:G:A	2.0244e-66	-1.31236e-09	-1.26019	3.38117e-17	-1.31236e-09	-1.13424	2.54379e-09	-1.31236e-09	-1.25729
68886314	chr14:68886314:AG:A	1.91503e-66	-1.31236e-09	-1.31573	2.88481e-17	-1.31236e-09	-1.29301	2.39409e-09	-1.31236e-09	-1.31794
68886333	chr14:68886333:C:T	4.48473e-67	-2.76737	-3.24751e-10	4.77819e-15	3.81677	-3.24751e-10	2.06841e-08	0.838424	-3.24751e-10
68886389	chr14:68886389:G:A	6.49387e-66	-1.31236e-09	-0.0946035	1.26913e-16	-1.31236e-09	0.188453	8.90099e-09	-1.31236e-09	-0.00477925
68886396	chr14:68886396:A:G	7.76608e-67	-0.935963	-1.28232	1.90559e-18	-2.73127	-1.27899	4.84537e-10	-1.66295	-1.25256
68886611	chr14:68886611:T:C	2.82356e-66	-1.31236e-09	-0.927463	3.37857e-17	-1.31236e-09	-1.13501	3.37287e-09	-1.31236e-09	-0.975179
68886813	chr14:68886813:G:A	1.99544e-66	-1.31236e-09	-1.2746	3.12088e-17	-1.31236e-09	-1.21435	2.46618e-09	-1.31236e-09	-1.28827
68887010	chr14:68887010:G:A	4.43865e-67	-2.09272	-0.684973	1.98697e-18	-2.74639	-1.22205	1.56024e-09	-1.08961	-0.656496
68887192	chr14:68887192:C:T	3.59762e-67	-1.95684	-1.03094	2.30566e-11	13.0958	-0.79743	3.53756e-10	-2.14356	-1.08653
68887345	chr14:68887345:A:G	3.89506e-67	-2.14573	-0.762612	2.01014e-18	-2.73808	-1.21876	1.36931e-09	-1.16242	-0.714217
68887380	chr14:68887380:TA:T	2.03945e-65	2.36437	-1.31457	1.94368e-09	17.7756	-1.04282	1.52238e-10	-2.76754	-1.30572
68887824	chr14:68887824:G:A	3.1634e-67	-2.20569	-0.910708	1.93332e-18	-2.72229	-1.27352	1.06377e-09	-1.25741	-0.871713
68887934	chr14:68887934:G:A	5.34088e-67	-1.57442	-1.01824	1.7844e-18	-2.77799	-1.29798	3.60884e-09	0.0958265	-1.00338
68887968	chr14:68887968:T:C	2.41282e-66	-1.31236e-09	-1.08467	3.07538e-17	-1.31236e-09	-1.22904	2.98547e-09	-1.31236e-09	-1.09718
68887969	chr14:68887969:G:A	2.02342e-66	-1.31236e-09	-1.26067	3.378e-17	-1.31236e-09	-1.13518	2.54257e-09	-1.31236e-09	-1.25777
68887984	chr14:68887984:G:A	2.48049e-67	-2.06368	-1.29591	1.56418e-17	-0.58863	-1.31647	1.97176e-10	-2.53309	-1.28152
68888018	chr14:68888018:G:A	1.95777e-66	-1.31236e-09	-1.29365	2.81561e-17	-1.31236e-09	-1.31729	2.5584e-09	-1.31236e-09	-1.25156
68888154	chr14:68888154:T:G	1.4471e-64	4.32629	-1.31702	1.11353e-11	12.6095	-1.03894	1.76948e-10	-2.61073	-1.31211
68888420	chr14:68888420:G:A	1.96352e-66	-1.31236e-09	-1.29073	2.81578e-17	-1.31236e-09	-1.31723	2.46603e-09	-1.31236e-09	-1.28833
68888476	chr14:68888476:G:A	1.07589e-66	-1.89232	-3.24751e-10	6.07682e-17	-0.547984	-3.24751e-10	8.35279e-10	-2.37093	-3.24751e-10
68888889	chr14:68888889:C:T	2.11575e-66	-0.617711	-0.598341	6.92488e-16	2.35465	-0.46941	5.43742e-10	-2.2231	-0.577124
68888929	chr14:68888929:C:G	2.07135e-66	-1.31236e-09	-1.23726	3.51371e-17	-1.31236e-09	-1.09579	2.60698e-09	-1.31236e-09	-1.23275
68888963	chr14:68888963:T:C	2.67969e-66	-0.979763	-3.24751e-10	7.58894e-18	-2.62836	-3.24751e-10	1.69575e-09	-1.66282	-3.24751e-10
68889030	chr14:68889030:G:A	9.21032e-67	-2.04772	-3.24751e-10	5.98272e-17	-0.563591	-3.24751e-10	7.1682e-10	-2.52387	-3.24751e-10
68889075	chr14:68889075:C:T	3.02537e-66	-1.31236e-09	-0.858429	3.55173e-17	-1.31236e-09	-1.08503	3.73551e-09	-1.31236e-09	-0.873058
68889363	chr14:68889363:T:A	2.68584e-67	-2.0304	-1.24966	1.72315e-17	-0.514162	-1.29415	2.12701e-10	-2.51221	-1.2266
68889378	chr14:68889378:A:G	2.62099e-67	-2.05484	-1.24966	1.65103e-17	-0.556918	-1.29415	2.09636e-10	-2.52673	-1.2266
68889538	chr14:68889538:T:TA	2.74615e-67	-2.048	-1.20985	1.71342e-17	-0.545076	-1.2689	2.20157e-10	-2.52266	-1.18169
68889793	chr14:68889793:C:A	4.71896e-67	-2.71646	-3.24751e-10	1.32066e-15	2.53084	-3.24751e-10	9.10136e-09	0.0174821	-3.24751e-10
68890458	chr14:68890458:G:T	1.65264e-66	-0.146076	-1.31701	1.80451e-18	-2.76767	-1.29709	7.85603e-10	-1.12058	-1.31166
68890525	chr14:68890525:A:C	2.0659e-66	-1.31236e-09	-1.2399	2.83376e-17	-1.31236e-09	-1.31086	2.57563e-09	-1.31236e-09	-1.24485
68890631	chr14:68890631:A:AGGGCCT	6.71496e-67	-2.36371	-3.24751e-10	7.04725e-18	-2.70241	-3.24751e-10	6.76323e-10	-2.58203	-3.24751e-10
68891182	chr14:68891182:A:G	1.46919e-65	1.90736	-1.18553	2.27629e-17	-0.395077	-1.13484	5.64655e-10	-1.5911	-1.17138
68891221	chr14:68891221:G:C	4.10035e-67	-2.76832	-0.0886546	2.85037e-17	-1.8071	0.502079	1.79563e-09	-1.46644	-0.13914
68891223	chr14:68891223:G:A	2.14088e-67	-2.26486	-1.24197	7.16398e-16	2.99424	-1.07505	7.56963e-10	-1.21928	-1.2501
68891359	chr14:68891359:C:T	4.61363e-67	-2.73903	-3.24751e-10	8.24856e-18	-2.54501	-3.24751e-10	5.5857e-10	-2.77332	-3.24751e-10
68891457	chr14:68891457:C:T	5.72985e-64	5.65262	-1.26723	3.89784e-14	7.23196	-1.31625	5.15511e-08	2.97448	-1.22284
68891472	chr14:68891472:T:C	4.36275e-64	5.30056	-1.18775	3.49478e-16	2.40114	-1.19975	2.16529e-09	-0.231754	-1.18663
68891584	chr14:68891584:T:C	4.45412e-67	-2.77422	-3.24751e-10	6.79349e-18	-2.73909	-3.24751e-10	6.50737e-10	-2.62059	-3.24751e-10
68891851	chr14:68891851:A:AG	2.83496e-66	-1.31236e-09	-0.923436	3.27702e-17	-1.31236e-09	-1.16553	3.58358e-09	-1.31236e-09	-0.914578
68892146	chr14:68892146:C:T	1.92729e-66	-1.31236e-09	-1.30935	2.89683e-17	-1.31236e-09	-1.28885	2.43982e-09	-1.31236e-09	-1.29902
68892480	chr14:68892480:G:A	4.46545e-67	-2.77168	-3.24751e-10	7.35077e-18	-2.66025	-3.24751e-10	5.82141e-10	-2.73198	-3.24751e-10
68892922	chr14:68892922:C:T	4.43145e-67	-2.77932	-3.24751e-10	6.79585e-18	-2.73874	-3.24751e-10	6.39776e-10	-2.63758	-3.24751e-10
68893262	chr14:68893262:G:A	2.38241e-67	-2.23839	-1.16154	9.87372e-18	-1.19548	-1.16969	1.68819e-10	-2.78201	-1.18786
68893274	chr14:68893274:C:T	1.04924e-66	-1.9174	-3.24751e-10	8.66027e-17	-0.19372	-3.24751e-10	7.62991e-10	-2.46145	-3.24751e-10
68893542	chr14:68893542:G:C	1.0103e-66	-0.707418	-1.24779	1.00961e-17	-1.10033	-1.24257	2.91023e-09	0.115337	-1.23805
68893599	chr14:68893599:G:A	8.36018e-67	-0.877302	-1.26727	8.52702e-18	-1.24902	-1.2628	2.33769e-09	-0.0821119	-1.25967
68893914	chr14:68893914:T:C	2.3216e-66	0.193163	-1.31637	2.77355e-17	-0.0309532	-1.30138	9.33398e-10	-0.948733	-1.31113
68894163	chr14:68894163:G:A	4.70184e-67	-1.46033	-1.25976	4.04773e-18	-2.01806	-1.23883	1.76499e-09	-0.386601	-1.2362
68894542	chr14:68894542:G:C	4.7032e-67	-2.7198	-3.24751e-10	6.51187e-18	-2.78142	-3.24751e-10	6.81677e-10	-2.57414	-3.24751e-10
68894662	chr14:68894662:GC:G	1.00359e-66	-0.715538	-1.24634	1.00405e-17	-1.10737	-1.24105	2.88711e-09	0.105833	-1.23652
68895093	chr14:68895093:G:T	2.97912e-66	-1.31236e-09	-0.873834	5.18311e-17	-1.31236e-09	-0.707059	3.60201e-09	-1.31236e-09	-0.909451
68895167	chr14:68895167:G:A	1.79882e-67	-2.49595	-1.18497	1.11225e-17	-1.40983	-0.836251	1.72109e-10	-2.73541	-1.21515
68895378	chr14:68895378:C:G	2.17116e-64	4.40273	-0.987756	7.6239e-16	2.79722	-0.815813	4.84291e-08	2.73559	-1.04643
68895477	chr14:68895477:C:T	2.02803e-66	-1.31236e-09	-1.2584	3.11318e-17	-1.31236e-09	-1.21682	2.56794e-09	-1.31236e-09	-1.24784
68895481	chr14:68895481:C:T	4.09296e-66	-1.31236e-09	-0.556193	4.34057e-17	-1.31236e-09	-0.88446	5.15693e-09	-1.31236e-09	-0.550601
68895601	chr14:68895601:A:C	2.79037e-67	-2.45217	-0.789707	3.10884e-17	-1.26166	0.0434489	2.34306e-10	-2.75612	-0.885948
68895970	chr14:68895970:A:G	9.0387e-65	3.78945	-1.25082	4.93262e-15	4.96373	-1.11515	3.4351e-09	0.298291	-1.25519
68896257	chr14:68896257:G:A	2.53137e-66	-1.31236e-09	-1.0367	4.44451e-17	-1.31236e-09	-0.860795	3.12789e-09	-1.31236e-09	-1.05058
68896349	chr14:68896349:C:T	2.40139e-67	-2.4698	-0.922202	2.59112e-17	-1.28932	-0.111052	2.08495e-10	-2.74943	-1.00935
68896675	chr14:68896675:T:C	5.05054e-67	-1.33899	-1.30957	4.23274e-18	-1.91616	-1.29604	2.002e-09	-0.196307	-1.30049
68896711	chr14:68896711:C:T	1.93067e-66	-1.31236e-09	-1.3076	2.94187e-17	-1.31236e-09	-1.27342	2.40516e-09	-1.31236e-09	-1.31333
68896894	chr14:68896894:A:G	2.73231e-67	-2.47424	-0.788658	3.11059e-17	-1.29865	0.0810002	2.36378e-10	-2.7489	-0.884365
68897131	chr14:68897131:T:C	2.77109e-67	-2.46342	-0.785385	3.19897e-17	-1.27604	0.0864056	2.36318e-10	-2.75227	-0.881251
68897134	chr14:68897134:G:A	2.9442e-66	-1.31236e-09	-0.885626	6.51913e-17	-1.31236e-09	-0.477725	3.70454e-09	-1.31236e-09	-0.881382
68897313	chr14:68897313:T:G	2.00528e-66	-1.26968	-3.24751e-10	7.22447e-18	-2.67758	-3.24751e-10	5.86354e-10	-2.72477	-3.24751e-10
68897714	chr14:68897714:C:T	5.38216e-67	-1.27175	-1.31321	4.41343e-18	-1.86824	-1.30216	2.17266e-09	-0.108994	-1.30599
68897719	chr14:68897719:G:A	2.6549e-67	-2.47842	-0.813225	2.96043e-17	-1.30775	0.0406152	2.315e-10	-2.74756	-0.90656
68897751	chr14:68897751:A:G	2.85504e-67	-2.47862	-0.740337	3.32979e-17	-1.30817	0.158608	2.47301e-10	-2.74747	-0.84062
68897794	chr14:68897794:C:T	2.38862e-66	-1.31236e-09	-1.09475	4.81776e-17	-1.31236e-09	-0.780156	2.85233e-09	-1.31236e-09	-1.14281
68897894	chr14:68897894:T:C	4.59591e-66	0.641508	-1.0818	6.57701e-16	2.65348	-0.819783	4.65776e-10	-1.88472	-1.07028
68898236	chr14:68898236:A:G	9.43866e-47	44.0285	-3.24751e-10	3.70685e-16	1.2603	-3.24751e-10	2.73514e-09	-1.18476	-3.24751e-10
68898538	chr14:68898538:C:T	1.76711e-67	-2.38485	-1.31386	7.65643e-13	10.1903	-1.29684	3.77125e-10	-1.85831	-1.30781
68898658	chr14:68898658:T:C	1.76685e-67	-2.45996	-1.23889	4.85604e-17	0.537297	-1.30954	2.91414e-10	-2.20346	-1.22049
68898731	chr14:68898731:C:T	2.96648e-67	-2.30647	-0.874203	3.89911e-17	-0.960047	-0.031669	2.11713e-10	-2.77955	-0.963922
68898741	chr14:68898741:T:C	3.5111e-67	-2.32516	-0.686954	4.89064e-17	-1.00463	0.239487	2.5235e-10	-2.77819	-0.789693
68899263	chr14:68899263:C:A	3.18038e-67	-2.4547	-0.656351	4.58355e-17	-1.16821	0.338218	2.64268e-10	-2.74946	-0.772275
68899575	chr14:68899575:T:C	3.36174e-67	-2.36078	-0.69481	4.71954e-17	-1.0335	0.232745	2.52193e-10	-2.77352	-0.794983
68899668	chr14:68899668:T:C	3.17419e-67	-2.50898	-0.604017	3.9696e-17	-1.34786	0.374058	2.8564e-10	-2.73278	-0.711182
68899754	chr14:68899754:A:G	1.54065e-66	-0.24826	-1.285	1.46416e-17	-0.681514	-1.28967	4.75536e-09	0.658501	-1.29017
68899812	chr14:68899812:G:C	5.64284e-66	-1.31236e-09	-0.235075	6.75935e-17	-1.31236e-09	-0.441538	7.04649e-09	-1.31236e-09	-0.238412
68899950	chr14:68899950:G:A	2.46614e-65	2.55323	-1.31346	1.54441e-16	1.69151	-1.30674	8.37405e-09	1.23848	-1.30428
68900039	chr14:68900039:G:A	3.36423e-67	-2.38439	-0.670464	4.64936e-17	-1.08299	0.26725	2.58313e-10	-2.77027	-0.77425
68900070	chr14:68900070:G:A	1.93575e-66	-1.31236e-09	-1.30497	2.85819e-17	-1.31236e-09	-1.30228	2.43189e-09	-1.31236e-09	-1.30227
68900177	chr14:68900177:G:C	1.55251e-66	-0.241218	-1.28437	1.47164e-17	-0.676617	-1.28947	4.79548e-09	0.666593	-1.28986
68901110	chr14:68901110:G:T	5.89424e-66	-1.31236e-09	-0.191487	7.02704e-17	-1.31236e-09	-0.402699	7.33719e-09	-1.31236e-09	-0.197986
68901330	chr14:68901330:C:T	2.98582e-66	-1.31236e-09	-0.871589	5.17479e-17	-1.31236e-09	-0.708667	3.91667e-09	-1.31236e-09	-0.825701
68901440	chr14:68901440:G:A	5.90144e-66	-1.31236e-09	-0.190266	7.03373e-17	-1.31236e-09	-0.401747	7.3438e-09	-1.31236e-09	-0.197085
68901492	chr14:68901492:C:A	3.89931e-67	-2.41292	-0.494333	2.48069e-17	-1.34405	-0.099878	3.41718e-10	-2.75415	-0.510563
68901607	chr14:68901607:G:A	1.58057e-66	-0.268031	-1.23964	1.52539e-17	-0.694204	-1.23601	4.93654e-09	0.635437	-1.22971
68901616	chr14:68901616:A:G	2.14032e-67	-2.40022	-1.10687	1.34971e-17	-1.30928	-0.743297	1.81228e-10	-2.75865	-1.1403
68901636	chr14:68901636:T:C	2.19523e-67	-2.35347	-1.12829	1.5422e-17	-1.14078	-0.778477	1.75753e-10	-2.7703	-1.15931
68901651	chr14:68901651:A:G	2.15627e-67	-2.36422	-1.13545	1.49314e-17	-1.16112	-0.790464	1.74915e-10	-2.76854	-1.16586
68901735	chr14:68901735:A:G	2.01178e-67	-2.44515	-1.12388	1.23027e-17	-1.37279	-0.772443	1.80535e-10	-2.74685	-1.15592
68901856	chr14:68901856:G:A	8.30718e-66	-1.31236e-09	0.151657	8.56011e-17	-1.31236e-09	-0.205352	1.03811e-08	-1.31236e-09	0.149045
68902009	chr14:68902009:G:T	1.9145e-66	-1.31236e-09	-1.31601	2.92547e-17	-1.31236e-09	-1.27901	2.41553e-09	-1.31236e-09	-1.30902
68903028	chr14:68903028:T:G	3.22111e-67	-2.56883	-0.529493	3.29175e-17	-1.4308	0.269749	3.44558e-10	-2.64661	-0.609821
68903079	chr14:68903079:A:G	1.8731e-66	-0.37433	-0.963539	1.96611e-17	-0.785972	-0.890436	5.56295e-09	0.470505	-0.945319
68903364	chr14:68903364:G:A	1.9103e-66	-1.31236e-09	-1.3182	2.8576e-17	-1.31236e-09	-1.30248	2.39582e-09	-1.31236e-09	-1.31722
68904025	chr14:68904025:C:G	2.94302e-66	-1.31236e-09	-0.886028	3.6948e-17	-1.31236e-09	-1.04554	3.06858e-09	-1.31236e-09	-1.06973
68904097	chr14:68904097:A:G	9.53532e-66	1.57919	-1.28965	1.1283e-15	3.56574	-1.19232	6.01198e-10	-1.40828	-1.29149
68904140	chr14:68904140:G:T	2.28631e-66	-1.31236e-09	-1.13852	4.48225e-17	-1.31236e-09	-0.852341	2.73738e-09	-1.31236e-09	-1.18394
68904258	chr14:68904258:T:C	5.08038e-66	-1.31236e-09	-0.340076	6.19026e-17	-1.31236e-09	-0.529488	6.31162e-09	-1.31236e-09	-0.34855
68904438	chr14:68904438:T:A	2.02107e-66	0.0260858	-1.28792	1.94315e-17	-0.371415	-1.31674	8.35589e-10	-1.09496	-1.2756
68904649	chr14:68904649:T:C	1.91609e-66	-1.31236e-09	-1.31517	2.83846e-17	-1.31236e-09	-1.3092	2.40766e-09	-1.31236e-09	-1.31229
68904659	chr14:68904659:G:A	1.91029e-66	-1.31236e-09	-1.3182	2.88025e-17	-1.31236e-09	-1.29459	2.4e-09	-1.31236e-09	-1.31547
68904842	chr14:68904842:C:T	2.02758e-66	-1.31236e-09	-1.25862	2.81426e-17	-1.31236e-09	-1.31777	2.64634e-09	-1.31236e-09	-1.21777
68905064	chr14:68905064:T:C	1.91201e-66	-1.31236e-09	-1.31731	2.8209e-17	-1.31236e-09	-1.31541	2.47181e-09	-1.31236e-09	-1.28599
68905229	chr14:68905229:TG:T	2.53781e-67	-2.63347	-0.703276	1.23968e-17	-1.85384	-0.283774	2.95965e-10	-2.62639	-0.782063
68905301	chr14:68905301:G:A	1.53487e-66	-0.493188	-1.04383	1.77312e-17	-0.859668	-0.920055	4.23465e-09	0.303353	-1.05099
68906033	chr14:68906033:T:C	2.5974e-67	-1.99534	-1.3182	6.27559e-17	0.755524	-1.27132	3.73243e-10	-1.86261	-1.31385
68906262	chr14:68906262:T:C	3.99259e-67	-1.96988	-0.913722	6.8009e-17	0.0825021	-0.517912	2.07549e-10	-2.78205	-0.981275
68906505	chr14:68906505:T:C	2.421e-66	-1.31236e-09	-1.08128	4.00942e-17	-1.31236e-09	-0.963819	3.16173e-09	-1.31236e-09	-1.03982
68907119	chr14:68907119:A:G	3.44939e-65	2.88143	-1.30611	9.59513e-17	1.17616	-1.26737	5.28828e-09	0.770872	-1.29632
68907425	chr14:68907425:G:A	1.97508e-66	-1.31236e-09	-1.28485	2.81299e-17	-1.31236e-09	-1.31822	2.53397e-09	-1.31236e-09	-1.26115
68907585	chr14:68907585:A:C	2.2064e-66	-1.31236e-09	-1.1741	3.38595e-17	-1.31236e-09	-1.13283	2.79213e-09	-1.31236e-09	-1.16414
68907636	chr14:68907636:G:A	1.94689e-66	-1.31236e-09	-1.29923	2.81304e-17	-1.31236e-09	-1.3182	2.46857e-09	-1.31236e-09	-1.2873
68908083	chr14:68908083:C:T	6.50766e-67	-1.6888	-0.706268	2.48765e-16	1.45507	-0.593615	9.47398e-10	-1.49796	-0.747019
68908308	chr14:68908308:T:G	2.78826e-66	-1.31236e-09	-0.940046	3.50474e-17	-1.31236e-09	-1.09835	3.42012e-09	-1.31236e-09	-0.961266
68908557	chr14:68908557:T:C	3.47826e-66	-1.31236e-09	-0.718929	6.42192e-17	-1.31236e-09	-0.492748	4.12819e-09	-1.31236e-09	-0.773104
68908681	chr14:68908681:C:T	2.84663e-67	-2.01452	-1.20739	7.19385e-17	0.684345	-1.06358	3.94102e-10	-1.88045	-1.24164
68908826	chr14:68908826:G:A	2.60088e-66	-1.31236e-09	-1.00961	4.37549e-17	-1.31236e-09	-0.876446	3.41003e-09	-1.31236e-09	-0.96422
68908912	chr14:68908912:G:A	3.41604e-66	-1.31236e-09	-0.73698	6.26056e-17	-1.31236e-09	-0.518196	4.06192e-09	-1.31236e-09	-0.789287
68909121	chr14:68909121:C:T	1.91096e-66	-1.31236e-09	-1.31786	2.90337e-17	-1.31236e-09	-1.28659	2.3941e-09	-1.31236e-09	-1.31793
68909126	chr14:68909126:A:C	4.60727e-66	-1.31236e-09	-0.437827	9.09793e-17	-1.31236e-09	-0.144419	5.36531e-09	-1.31236e-09	-0.510988
68909205	chr14:68909205:G:A	2.60571e-66	-1.31236e-09	-1.00776	4.38506e-17	-1.31236e-09	-0.874262	3.41693e-09	-1.31236e-09	-0.962201
68909482	chr14:68909482:A:T	2.93296e-67	-1.98234	-1.20969	7.72848e-17	0.759702	-1.06725	4.11068e-10	-1.83791	-1.24203
68909617	chr14:68909617:T:C	1.29453e-67	-2.75827	-1.25163	2.25871e-18	-2.68621	-1.15405	4.56923e-10	-1.71674	-1.25745
68909906	chr14:68909906:G:A	3.03337e-67	-1.97319	-1.18519	7.81119e-17	0.749197	-1.0461	4.22563e-10	-1.82907	-1.22328
68909941	chr14:68909941:A:C	1.462e-66	-0.279792	-1.30587	5.58346e-16	2.89337	-1.22344	1.49028e-10	-2.78209	-1.31247
68910058	chr14:68910058:T:C	3.42992e-67	-1.9233	-1.11221	9.57558e-17	0.851652	-0.944901	4.72974e-10	-1.78037	-1.15929
68910093	chr14:68910093:G:A	4.16265e-67	-2.00351	-0.838384	1.3116e-16	0.715279	-0.493915	5.67462e-10	-1.8636	-0.893923
68910130	chr14:68910130:T:C	3.2764e-67	-1.93812	-1.14318	8.90794e-17	0.821358	-0.98688	4.53684e-10	-1.79422	-1.18708
68910266	chr14:68910266:T:C	3.05763e-67	-1.99432	-1.15609	7.82053e-17	0.709003	-1.00472	4.21823e-10	-1.85572	-1.19839
68910470	chr14:68910470:A:G	3.33409e-67	-1.93376	-1.13009	9.20253e-17	0.835959	-0.968946	4.60874e-10	-1.78999	-1.17559
68910548	chr14:68910548:A:G	8.05394e-67	-0.875228	-1.30666	5.25596e-17	0.620921	-1.31402	1.71805e-09	-0.332256	-1.3175
68910663	chr14:68910663:C:T	3.30694e-67	-1.95873	-1.11329	8.92631e-17	0.784304	-0.947766	4.5503e-10	-1.81765	-1.16068
68910668	chr14:68910668:T:C	3.33441e-67	-1.94575	-1.118	9.11673e-17	0.811664	-0.954018	4.59809e-10	-1.80324	-1.16465
68910741	chr14:68910741:A:C	3.52833e-67	-1.93474	-1.07249	9.85452e-17	0.828722	-0.893257	4.8278e-10	-1.79431	-1.12483
68910817	chr14:68910817:C:T	3.78885e-66	-1.31236e-09	-0.6334	6.68407e-17	-1.31236e-09	-0.452738	4.55822e-09	-1.31236e-09	-0.674009
68911019	chr14:68911019:G:A	4.4447e-67	-2.77633	-3.24751e-10	7.41075e-18	-2.65212	-3.24751e-10	5.61433e-10	-2.7682	-3.24751e-10
68911065	chr14:68911065:A:G	3.41358e-67	-1.92469	-1.11559	9.5456e-17	0.854954	-0.951339	4.72712e-10	-1.7779	-1.16231
68911070	chr14:68911070:G:A	3.80182e-67	-1.6148	-1.31777	3.13619e-17	0.0739019	-1.28336	2.41509e-10	-2.2947	-1.31709
68911155	chr14:68911155:A:G	3.556e-66	-1.31236e-09	-0.696825	6.22448e-17	-1.31236e-09	-0.523976	4.29116e-09	-1.31236e-09	-0.734385
68911290	chr14:68911290:G:T	3.29862e-67	-1.94485	-1.12969	8.80853e-17	0.793387	-0.970132	4.53567e-10	-1.80706	-1.1745
68911433	chr14:68911433:A:C	3.159e-67	-1.97254	-1.14525	8.34749e-17	0.760333	-0.990837	4.38548e-10	-1.82752	-1.18771
68911560	chr14:68911560:A:G	3.06229e-66	-1.31236e-09	-0.846298	4.82074e-17	-1.31236e-09	-0.779539	3.91317e-09	-1.31236e-09	-0.826593
68911579	chr14:68911579:G:T	3.14747e-67	-1.9516	-1.16985	8.35324e-17	0.795856	-1.02567	4.38582e-10	-1.80588	-1.20927
68911704	chr14:68911704:C:T	3.01797e-67	-2.01899	-1.14447	7.56276e-17	0.660577	-0.989806	4.17519e-10	-1.87743	-1.18694
68911744	chr14:68911744:T:C	3.55788e-66	-1.31236e-09	-0.696297	5.64987e-17	-1.31236e-09	-0.620833	4.47879e-09	-1.31236e-09	-0.69159
68911786	chr14:68911786:T:C	2.58235e-66	-1.31236e-09	-1.01676	3.91473e-17	-1.31236e-09	-0.987719	3.35136e-09	-1.31236e-09	-0.981576
68911998	chr14:68911998:T:C	5.151e-67	-2.62886	-3.24751e-10	9.75085e-18	-2.3777	-3.24751e-10	5.55228e-10	-2.77932	-3.24751e-10
68912146	chr14:68912146:A:G	3.37828e-67	-1.9282	-1.12248	9.49299e-17	0.858818	-0.96073	4.70218e-10	-1.77775	-1.16775
68912336	chr14:68912336:A:G	3.34456e-67	-1.9545	-1.10621	9.21203e-17	0.807675	-0.93963	4.62756e-10	-1.80739	-1.15411
68912576	chr14:68912576:G:A	3.23998e-67	-1.93242	-1.16006	8.94247e-17	0.851816	-1.01347	4.53001e-10	-1.78237	-1.20043
68912594	chr14:68912594:C:T	1.6659e-65	2.16454	-1.31706	5.64607e-17	0.675411	-1.29692	3.18479e-09	0.280655	-1.31321
68912710	chr14:68912710:G:A	4.18652e-66	-1.31236e-09	-0.533592	7.22552e-17	-1.31236e-09	-0.374846	5.25222e-09	-1.31236e-09	-0.53229
68912769	chr14:68912769:T:C	3.43893e-67	-1.89229	-1.1406	9.99635e-17	0.937276	-0.987521	4.813e-10	-1.73855	-1.18366
68913309	chr14:68913309:C:T	3.41886e-67	-1.93693	-1.10181	9.71711e-17	0.855598	-0.934175	4.77314e-10	-1.78085	-1.14967
68913365	chr14:68913365:G:A	1.93262e-66	-1.31236e-09	-1.30659	2.83821e-17	-1.31236e-09	-1.30929	2.46439e-09	-1.31236e-09	-1.289
68913492	chr14:68913492:T:C	3.86034e-66	-1.31236e-09	-0.614708	7.3e-17	-1.31236e-09	-0.364591	4.50364e-09	-1.31236e-09	-0.686056
68913559	chr14:68913559:C:T	3.45206e-67	-1.93566	-1.09342	9.72712e-17	0.845345	-0.922892	4.78644e-10	-1.78565	-1.14209
68913626	chr14:68913626:A:G	3.39678e-67	-1.96858	-1.07664	9.25738e-17	0.774941	-0.901986	4.69345e-10	-1.82028	-1.12708
68913680	chr14:68913680:G:A	3.16686e-66	-1.31236e-09	-0.812723	3.92627e-17	-1.31236e-09	-0.984775	3.89667e-09	-1.31236e-09	-0.830819
68913980	chr14:68913980:T:C	6.49684e-67	-1.51379	-0.882944	1.26254e-17	-1.22129	-0.898053	1.55782e-09	-0.855071	-0.892581
68914097	chr14:68914097:A:G	1.26895e-55	23.4431	0.158051	4.9415e-17	-1.55205	0.797254	7.53371e-10	-2.62572	0.151579
68914221	chr14:68914221:A:C	4.11945e-66	0.380076	-0.929818	3.65267e-17	-0.0996451	-0.957363	1.49792e-08	1.45124	-0.935523
68914259	chr14:68914259:A:C	2.417e-66	-1.31236e-09	-1.08294	3.98698e-17	-1.31236e-09	-0.969431	3.10871e-09	-1.31236e-09	-1.05674
68914479	chr14:68914479:A:T	3.80209e-66	-1.31236e-09	-0.629911	7.17321e-17	-1.31236e-09	-0.382112	4.43615e-09	-1.31236e-09	-0.701155
68914747	chr14:68914747:A:C	1.92546e-66	-1.31236e-09	-1.3103	2.9759e-17	-1.31236e-09	-1.26192	2.39499e-09	-1.31236e-09	-1.31756
68915129	chr14:68915129:G:A	3.79377e-66	-1.31236e-09	-0.632102	6.69088e-17	-1.31236e-09	-0.45172	4.58969e-09	-1.31236e-09	-0.66713
68915302	chr14:68915302:C:T	1.19075e-66	-1.5673	-0.223582	8.86297e-18	-2.47319	2.47574e-05	6.94289e-10	-2.25696	-0.29885
68915759	chr14:68915759:A:T	3.45644e-67	-2.7819	-0.245914	7.37552e-18	-2.75138	0.0944925	8.58333e-10	-2.01904	-0.324662
68915973	chr14:68915973:C:T	8.30612e-67	-0.832884	-1.31817	1.19679e-16	1.44137	-1.31161	3.40504e-10	-1.95153	-1.31674
68916082	chr14:68916082:A:T	5.74562e-67	-1.23714	-1.28247	2.695e-17	-0.111366	-1.2497	1.1862e-09	-0.721689	-1.2985
68916142	chr14:68916142:A:G	3.07726e-66	-1.31236e-09	-0.841424	4.84341e-17	-1.31236e-09	-0.774846	3.93684e-09	-1.31236e-09	-0.820564
68916214	chr14:68916214:G:A	3.01032e-66	-1.31236e-09	-0.863418	5.32995e-17	-1.31236e-09	-0.679123	3.58059e-09	-1.31236e-09	-0.915415
68916284	chr14:68916284:C:A	2.95418e-66	-1.31236e-09	-0.882242	5.21248e-17	-1.31236e-09	-0.70141	3.51673e-09	-1.31236e-09	-0.933409
68916338	chr14:68916338:C:T	2.93319e-67	-1.95309	-1.23887	5.9487e-17	0.714284	-1.28358	4.40156e-10	-1.80872	-1.20285
68916762	chr14:68916762:G:A	4.32792e-66	-1.31236e-09	-0.500375	7.40771e-17	-1.31236e-09	-0.349944	5.36231e-09	-1.31236e-09	-0.511548
68917551	chr14:68917551:G:A	4.02241e-67	-2.53073	-0.345435	1.96169e-17	-1.71996	0.0413025	4.07303e-10	-2.71491	-0.374227
68918073	chr14:68918073:A:C	4.55691e-67	-1.4349	-1.3165	3.85501e-17	0.313696	-1.31679	2.8259e-10	-2.14356	-1.31114
68918173	chr14:68918173:A:ACAG	3.69844e-66	0.299803	-0.957353	3.31755e-17	-0.171152	-0.982088	1.31926e-08	1.35078	-0.962066
68918310	chr14:68918310:G:A	3.4759e-67	-1.88392	-1.13828	9.36559e-17	0.847462	-0.962885	4.89826e-10	-1.72888	-1.17576
68918364	chr14:68918364:G:A	2.71218e-66	-1.31236e-09	-0.96771	4.69044e-17	-1.31236e-09	-0.806939	3.25544e-09	-1.31236e-09	-1.01061
68918429	chr14:68918429:A:T	9.0991e-66	-0.477242	0.719956	2.63473e-14	3.96216	1.56191	2.51606e-09	-1.97127	0.703026
68918430	chr14:68918430:A:T	1.21872e-65	1.67173	-1.13681	5.64038e-17	0.410746	-1.03326	2.29584e-09	-0.259754	-1.10009
68918539	chr14:68918539:C:T	6.31399e-66	0.95351	-1.0762	7.52056e-17	0.507058	-0.841882	1.64061e-09	-0.667301	-1.02857
68919038	chr14:68919038:C:T	7.60062e-66	0.698171	-0.635404	1.70442e-13	7.69919	-0.308088	6.89901e-10	-1.85286	-0.709292
68919672	chr14:68919672:T:C	1.92453e-66	-1.31236e-09	-1.31078	2.95036e-17	-1.31236e-09	-1.27054	2.4068e-09	-1.31236e-09	-1.31264
68919928	chr14:68919928:G:T	2.90486e-66	-1.31236e-09	-0.899076	4.70683e-17	-1.31236e-09	-0.80345	3.62071e-09	-1.31236e-09	-0.904271
68920412	chr14:68920412:T:C	2.79978e-66	-1.31236e-09	-0.935921	4.52038e-17	-1.31236e-09	-0.843869	3.49747e-09	-1.31236e-09	-0.938902
68920680	chr14:68920680:G:A	2.93769e-66	-1.31236e-09	-0.887837	3.69642e-17	-1.31236e-09	-1.0451	3.63393e-09	-1.31236e-09	-0.900628
68920681	chr14:68920681:C:T	3.01705e-66	-1.31236e-09	-0.861182	3.77607e-17	-1.31236e-09	-1.02378	3.73055e-09	-1.31236e-09	-0.874387
68921417	chr14:68921417:T:C	5.7027e-66	1.09297	-1.31749	4.83689e-17	0.539789	-1.31598	2.37232e-08	2.29364	-1.31813
68921597	chr14:68921597:G:A	4.36817e-67	-2.49878	-0.294923	1.51002e-15	2.56018	0.104645	3.71159e-10	-2.77895	-0.403118
68921791	chr14:68921791:T:A	2.90586e-66	-1.31236e-09	-0.898732	5.01172e-17	-1.31236e-09	-0.740686	3.461e-09	-1.31236e-09	-0.949385
68922213	chr14:68922213:G:T	2.942e-66	-1.31236e-09	-0.886372	4.77657e-17	-1.31236e-09	-0.788743	3.67268e-09	-1.31236e-09	-0.890021
68922219	chr14:68922219:A:G	2.95073e-66	-1.31236e-09	-0.883411	4.79224e-17	-1.31236e-09	-0.785467	3.68362e-09	-1.31236e-09	-0.887047
68922372	chr14:68922372:C:A	3.06614e-66	-1.31236e-09	-0.845042	4.99682e-17	-1.31236e-09	-0.743663	3.81881e-09	-1.31236e-09	-0.851003
68922874	chr14:68922874:C:T	3.20609e-66	-1.31236e-09	-0.800409	5.24656e-17	-1.31236e-09	-0.694892	3.98651e-09	-1.31236e-09	-0.808027
68923054	chr14:68923054:A:G	3.24746e-66	-1.31236e-09	-0.787588	5.32141e-17	-1.31236e-09	-0.680727	4.03692e-09	-1.31236e-09	-0.79546
68923077	chr14:68923077:G:A	3.19193e-66	-1.31236e-09	-0.804836	5.22114e-17	-1.31236e-09	-0.69975	3.96903e-09	-1.31236e-09	-0.812421
68923263	chr14:68923263:C:T	3.01335e-67	-1.8991	-1.2659	1.14753e-17	-0.986598	-1.22825	5.49943e-10	-1.50346	-1.28542
68923468	chr14:68923468:A:C	6.27345e-66	-1.31236e-09	-0.129136	1.09727e-16	-1.31236e-09	0.0429474	7.3682e-09	-1.31236e-09	-0.193768
68923529	chr14:68923529:G:A	5.10287e-67	-2.63824	-3.24751e-10	9.58848e-18	-2.39449	-3.24751e-10	5.55485e-10	-2.77886	-3.24751e-10
68923531	chr14:68923531:A:C	4.96294e-66	-1.31236e-09	-0.363464	8.46531e-17	-1.31236e-09	-0.216489	5.88226e-09	-1.31236e-09	-0.419
68923855	chr14:68923855:A:T	5.37357e-66	-1.31236e-09	-0.28397	9.23005e-17	-1.31236e-09	-0.130001	6.36554e-09	-1.31236e-09	-0.340042
68923889	chr14:68923889:C:G	1.91035e-66	-1.31236e-09	-1.31817	2.89325e-17	-1.31236e-09	-1.29008	2.40938e-09	-1.31236e-09	-1.31157
68924046	chr14:68924046:G:A	2.47413e-66	-1.31236e-09	-1.05957	4.0708e-17	-1.31236e-09	-0.948626	2.99123e-09	-1.31236e-09	-1.09526
68924134	chr14:68924134:G:A	2.56307e-67	-2.65665	-0.670189	3.80683e-18	-2.71202	-0.606235	3.07096e-10	-2.72547	-0.64607
68924380	chr14:68924380:AG:A	5.47013e-66	-1.31236e-09	-0.26616	9.41312e-17	-1.31236e-09	-0.110361	6.48052e-09	-1.31236e-09	-0.322141
68924662	chr14:68924662:A:G	5.95282e-66	-1.31236e-09	-0.181598	1.0389e-16	-1.31236e-09	-0.011717	7.00819e-09	-1.31236e-09	-0.243862
68924713	chr14:68924713:G:C	1.92372e-66	-1.31236e-09	-1.3112	3.07235e-17	-1.31236e-09	-1.23002	2.40628e-09	-1.31236e-09	-1.31286
68924752	chr14:68924752:C:T	5.99767e-66	-1.31236e-09	-0.174091	1.04723e-16	-1.31236e-09	-0.00372855	7.05971e-09	-1.31236e-09	-0.236538
68924761	chr14:68924761:A:G	1.20379e-66	-1.77999	-3.24751e-10	1.01449e-16	-0.0354923	-3.24751e-10	8.45838e-10	-2.35837	-3.24751e-10
68924888	chr14:68924888:C:T	5.99759e-66	-1.31236e-09	-0.174105	1.04876e-16	-1.31236e-09	-0.00227305	7.05934e-09	-1.31236e-09	-0.23659
68924925	chr14:68924925:T:C	2.81723e-66	-1.31236e-09	-0.929708	4.82208e-17	-1.31236e-09	-0.779261	3.36168e-09	-1.31236e-09	-0.9785
68924941	chr14:68924941:C:T	5.48889e-66	-1.31236e-09	-0.262736	9.52189e-17	-1.31236e-09	-0.0988724	6.47703e-09	-1.31236e-09	-0.32268
68925078	chr14:68925078:C:T	2.92714e-67	-2.75645	-0.437572	2.38372e-16	0.817081	0.00170022	3.579e-10	-2.78122	-0.437222
68925271	chr14:68925271:A:G	5.94905e-66	-1.31236e-09	-0.18223	1.03832e-16	-1.31236e-09	-0.0122762	7.01203e-09	-1.31236e-09	-0.243315
68925335	chr14:68925335:TTTTTTTA:T	2.34348e-66	-1.31236e-09	-1.11382	3.58965e-17	-1.31236e-09	-1.07441	2.87495e-09	-1.31236e-09	-1.13491
68925336	chr14:68925336:TTTTTTA:T	4.78288e-66	-1.31236e-09	-0.40042	8.06806e-17	-1.31236e-09	-0.264552	5.76608e-09	-1.31236e-09	-0.438949
68925728	chr14:68925728:G:A	1.01317e-65	1.66171	-1.31151	3.20769e-17	0.130747	-1.31766	2.02663e-09	-0.168861	-1.31571
68926164	chr14:68926164:T:C	5.04331e-64	5.1208	-0.863028	8.14556e-18	-2.01508	-0.542497	3.88135e-10	-2.22783	-0.909514
68926203	chr14:68926203:G:A	5.78454e-66	-1.31236e-09	-0.210274	9.92102e-17	-1.31236e-09	-0.0578099	6.97036e-09	-1.31236e-09	-0.249275
68926288	chr14:68926288:C:A	2.03894e-66	-1.31236e-09	-1.25303	2.8679e-17	-1.31236e-09	-1.29889	2.56018e-09	-1.31236e-09	-1.25087
68926311	chr14:68926311:C:T	5.52651e-67	-2.23576	-0.322727	2.01507e-17	-1.73981	0.0880048	4.55565e-10	-2.56752	-0.409635
68926409	chr14:68926409:A:G	5.83411e-67	-2.11862	-0.385708	2.19367e-17	-1.58175	0.0148616	4.63089e-10	-2.49236	-0.468419
68926466	chr14:68926466:G:A	4.5482e-67	-2.75332	-3.24751e-10	1.06575e-17	-2.28879	-3.24751e-10	5.6762e-10	-2.75724	-3.24751e-10
68926622	chr14:68926622:A:G	3.37157e-66	-1.31236e-09	-0.750085	5.98811e-17	-1.31236e-09	-0.562689	3.94085e-09	-1.31236e-09	-0.819545
68926656	chr14:68926656:C:A	1.99496e-66	-1.31236e-09	-1.27484	2.81307e-17	-1.31236e-09	-1.31819	2.57429e-09	-1.31236e-09	-1.24537
68926733	chr14:68926733:A:C	2.92431e-66	-1.31236e-09	-0.892406	5.04426e-17	-1.31236e-09	-0.734214	3.46932e-09	-1.31236e-09	-0.946984
68926752	chr14:68926752:C:T	4.56981e-66	-1.31236e-09	-0.44599	7.16208e-17	-1.31236e-09	-0.383665	5.58484e-09	-1.31236e-09	-0.470887
68926764	chr14:68926764:T:C	6.19308e-66	-1.31236e-09	-0.142029	1.20052e-16	-1.31236e-09	0.132871	6.98659e-09	-1.31236e-09	-0.24695
68926897	chr14:68926897:C:A	4.56981e-66	-1.31236e-09	-0.44599	7.16208e-17	-1.31236e-09	-0.383665	5.58484e-09	-1.31236e-09	-0.470887
68926915	chr14:68926915:A:C	1.26702e-66	-0.496005	-1.23279	8.76905e-17	0.942056	-1.12329	5.69483e-10	-1.54023	-1.21374
68926948	chr14:68926948:C:T	4.56113e-66	-1.31236e-09	-0.447892	7.14798e-17	-1.31236e-09	-0.385636	5.57451e-09	-1.31236e-09	-0.472737
68927120	chr14:68927120:A:G	3.37554e-66	-1.31236e-09	-0.748908	5.99616e-17	-1.31236e-09	-0.561345	3.94662e-09	-1.31236e-09	-0.818081
68927153	chr14:68927153:TAGATAGGGG:T	3.40951e-66	-1.31236e-09	-0.738895	6.06419e-17	-1.31236e-09	-0.550064	3.98094e-09	-1.31236e-09	-0.809424
68927448	chr14:68927448:A:T	8.62614e-60	13.9396	0.0652151	1.17346e-17	-2.7818	0.589296	6.17484e-10	-2.65168	-0.0213671
68927609	chr14:68927609:G:A	4.57478e-66	-1.31236e-09	-0.444904	7.1699e-17	-1.31236e-09	-0.382574	5.59111e-09	-1.31236e-09	-0.469764
68928705	chr14:68928705:T:C	6.26614e-67	-1.46786	-0.96503	2.21137e-16	1.62473	-0.880994	1.0581e-09	-1.23482	-0.899649
68928734	chr14:68928734:C:T	2.14673e-66	-1.31236e-09	-1.20152	2.91102e-17	-1.31236e-09	-1.28396	2.695e-09	-1.31236e-09	-1.19955
68929270	chr14:68929270:G:T	3.54483e-66	-1.31236e-09	-0.699973	6.34115e-17	-1.31236e-09	-0.505405	4.12843e-09	-1.31236e-09	-0.773044
68929358	chr14:68929358:G:A	3.18039e-67	-1.8899	-1.22115	4.97894e-17	0.42268	-1.16993	6.23293e-10	-1.47793	-1.18575
68929386	chr14:68929386:A:G	9.0371e-67	-1.23833	-0.828383	8.72786e-16	2.50016	-0.383522	2.98297e-10	-2.5547	-0.845905
68929429	chr14:68929429:G:A	2.23825e-66	-1.31236e-09	-1.15977	3.32038e-17	-1.31236e-09	-1.15239	2.79692e-09	-1.31236e-09	-1.16242
68929634	chr14:68929634:CCCAGGAAAAGTCCTTGGGA:C	5.93822e-60	13.3117	0.319756	1.89163e-17	-2.77479	1.05976	8.62807e-10	-2.57748	0.23897
68929672	chr14:68929672:T:C	3.82728e-67	-2.11043	-0.815466	5.07718e-17	-0.0635578	-0.664151	6.8037e-10	-1.75842	-0.81764
68929898	chr14:68929898:G:C	5.27128e-60	13.3291	0.183205	1.41177e-17	-2.77472	0.767098	7.41263e-10	-2.58708	0.0967341
68930036	chr14:68930036:C:T	3.50355e-66	-1.31236e-09	-0.711687	6.08218e-17	-1.31236e-09	-0.547103	4.08355e-09	-1.31236e-09	-0.783975
68930666	chr14:68930666:T:G	2.2012e-66	-1.31236e-09	-1.17646	3.23735e-17	-1.31236e-09	-1.17771	2.74839e-09	-1.31236e-09	-1.17993
68931078	chr14:68931078:C:T	2.46904e-66	-1.31236e-09	-1.06163	3.63525e-17	-1.31236e-09	-1.06179	3.07165e-09	-1.31236e-09	-1.06873
68931382	chr14:68931382:A:C	2.41632e-67	-2.11176	-1.27404	2.73418e-17	-0.0888079	-1.25782	4.72225e-10	-1.69284	-1.2484
68931747	chr14:68931747:A:G	2.33246e-66	-1.31236e-09	-1.11854	3.43651e-17	-1.31236e-09	-1.11801	2.90823e-09	-1.31236e-09	-1.1234
68932416	chr14:68932416:G:A	4.80288e-67	-1.59059	-1.10824	3.26094e-17	-0.045388	-1.12506	2.90694e-10	-2.30386	-1.12257
68932442	chr14:68932442:A:G	5.3902e-67	-2.58347	-3.24751e-10	1.05509e-17	-2.29884	-3.24751e-10	5.59715e-10	-2.77127	-3.24751e-10
68932886	chr14:68932886:CCT:C	2.18392e-66	-1.31236e-09	-1.18434	3.21953e-17	-1.31236e-09	-1.18323	2.72383e-09	-1.31236e-09	-1.1889
68933111	chr14:68933111:A:T	1.31134e-67	-2.77736	-1.21964	2.50499e-17	-0.236369	-1.19781	1.73333e-10	-2.75127	-1.19222
68933117	chr14:68933117:T:C	3.05907e-66	-1.31236e-09	-0.847352	5.20088e-17	-1.31236e-09	-0.703637	3.611e-09	-1.31236e-09	-0.906957
68933133	chr14:68933133:T:TA	2.83937e-66	-1.31236e-09	-0.921881	4.78137e-17	-1.31236e-09	-0.787738	3.33566e-09	-1.31236e-09	-0.98627
68933264	chr14:68933264:T:G	3.04772e-59	14.8997	0.367371	1.72979e-17	-2.77652	0.972048	7.69638e-10	-2.70443	0.251653
68933279	chr14:68933279:A:G	2.73637e-60	13.6821	-0.825372	3.42099e-18	-2.78208	-0.643045	2.69762e-10	-2.67043	-0.830725
68933290	chr14:68933290:T:C	1.72955e-60	13.3794	-0.981447	2.80729e-18	-2.78182	-0.841014	2.33814e-10	-2.6586	-0.985567
68933404	chr14:68933404:G:A	1.94482e-66	-1.31236e-09	-1.30029	2.87729e-17	-1.31236e-09	-1.29562	2.44212e-09	-1.31236e-09	-1.29807
68933491	chr14:68933491:T:C	2.80431e-66	-1.31236e-09	-0.934306	4.71403e-17	-1.31236e-09	-0.801923	3.29699e-09	-1.31236e-09	-0.997931
68933557	chr14:68933557:C:T	2.04922e-66	-1.31236e-09	-1.248	3.42009e-17	-1.31236e-09	-1.1228	2.60876e-09	-1.31236e-09	-1.23207
68933580	chr14:68933580:G:A	2.70034e-59	14.7198	0.426198	1.8591e-17	-2.77897	1.0466	8.20453e-10	-2.69291	0.304065
68933587	chr14:68933587:G:T	2.09162e-66	-1.31236e-09	-1.22752	3.1128e-17	-1.31236e-09	-1.21694	2.61873e-09	-1.31236e-09	-1.22825
68933696	chr14:68933696:C:T	2.12337e-66	-1.31236e-09	-1.21246	3.16285e-17	-1.31236e-09	-1.20099	2.65582e-09	-1.31236e-09	-1.21419
68934303	chr14:68934303:A:G	1.24229e-60	12.6205	-0.553462	4.73212e-18	-2.74985	-0.350825	3.9916e-10	-2.53056	-0.578776
68934319	chr14:68934319:G:A	3.93803e-67	-1.63136	-1.26601	1.11978e-16	1.34987	-1.28662	6.16248e-10	-1.38378	-1.29127
68934377	chr14:68934377:T:C	3.0984e-59	14.7421	0.54144	2.11395e-17	-2.77918	1.17528	9.18649e-10	-2.6919	0.416104
68934470	chr14:68934470:T:C	4.43885e-67	-1.50591	-1.27174	1.42028e-16	1.59199	-1.29101	7.04113e-10	-1.24629	-1.29546
68934472	chr14:68934472:T:C	4.64619e-59	15.1404	0.548283	2.14474e-17	-2.772	1.18255	9.01458e-10	-2.71788	0.423198
68934496	chr14:68934496:A:G	3.38579e-58	16.7664	0.908414	1.72861e-17	-2.74843	0.943285	1.31142e-09	-2.75591	0.836078
68934691	chr14:68934691:A:C	3.32731e-59	14.9141	0.440735	1.71125e-17	-2.77826	0.963023	8.37188e-10	-2.69976	0.331116
68934858	chr14:68934858:A:C	2.08562e-66	-1.31236e-09	-1.2304	2.90686e-17	-1.31236e-09	-1.28539	2.63e-09	-1.31236e-09	-1.22396
68935282	chr14:68935282:C:T	1.32413e-58	16.4533	0.282669	1.53355e-17	-2.7439	0.819018	6.92742e-10	-2.73512	0.177078
68935816	chr14:68935816:A:G	4.82466e-67	-2.69431	-3.24751e-10	8.7954e-18	-2.48082	-3.24751e-10	5.54773e-10	-2.78014	-3.24751e-10
68935820	chr14:68935820:A:G	2.73318e-66	-1.31236e-09	-0.959995	4.20512e-17	-1.31236e-09	-0.916163	3.26511e-09	-1.31236e-09	-1.00765
68936063	chr14:68936063:C:T	2.14384e-66	-1.31236e-09	-1.20286	3.17877e-17	-1.31236e-09	-1.19597	2.62551e-09	-1.31236e-09	-1.22567
68936070	chr14:68936070:G:T	1.96172e-58	16.735	0.393993	1.78061e-17	-2.7242	0.948694	7.58871e-10	-2.74911	0.282247
68936313	chr14:68936313:A:C	7.25096e-60	14.314	-0.482794	4.86703e-18	-2.78171	-0.290856	3.91347e-10	-2.6206	-0.5085
68936521	chr14:68936521:G:C	4.96252e-67	-2.66613	-3.24751e-10	9.25699e-18	-2.42967	-3.24751e-10	5.53683e-10	-2.7821	-3.24751e-10
68936569	chr14:68936569:G:A	6.7318e-67	-1.14321	-1.218	6.03554e-17	0.612222	-1.16702	3.73179e-10	-1.92398	-1.25266
68936632	chr14:68936632:G:A	2.03064e-66	-1.31236e-09	-1.25711	3.01803e-17	-1.31236e-09	-1.24786	2.5454e-09	-1.31236e-09	-1.25665
68936978	chr14:68936978:T:C	1.52322e-66	-0.239716	-1.30492	4.0357e-16	2.57012	-1.22482	1.49251e-10	-2.7821	-1.31096
68936997	chr14:68936997:A:G	2.65122e-65	1.93152	-0.619373	8.61805e-18	-1.92213	-0.579061	3.39282e-10	-2.72847	-0.543391
68937796	chr14:68937796:A:G	2.60086e-66	-1.31236e-09	-1.00962	3.9804e-17	-1.31236e-09	-0.971084	3.11709e-09	-1.31236e-09	-1.05404
68937909	chr14:68937909:C:G	4.1017e-65	2.31547	-0.566946	8.54244e-18	-2.09789	-0.412109	3.75543e-10	-2.67864	-0.491688
68937919	chr14:68937919:T:C	2.68889e-65	1.8487	-0.522442	9.79207e-18	-1.89418	-0.479301	3.72368e-10	-2.73622	-0.442595
68938091	chr14:68938091:T:C	2.47925e-65	1.84137	-0.596286	9.09953e-18	-1.89056	-0.556264	3.43363e-10	-2.7369	-0.523007
68938166	chr14:68938166:T:C	1.91587e-66	-1.31236e-09	-1.31529	2.82696e-17	-1.31236e-09	-1.31326	2.40334e-09	-1.31236e-09	-1.31408
68938173	chr14:68938173:A:G	3.11877e-66	-1.31236e-09	-0.828023	6.67856e-17	-1.31236e-09	-0.453562	3.70992e-09	-1.31236e-09	-0.87993
68938540	chr14:68938540:G:C	8.31572e-67	-1.09753	-1.05237	7.85518e-17	0.678534	-0.969827	4.40448e-10	-1.89393	-1.11698
68938736	chr14:68938736:T:C	5.33699e-65	2.51195	-0.500162	9.6101e-18	-2.18577	-0.206462	4.19818e-10	-2.65276	-0.406118
68939123	chr14:68939123:G:T	3.69256e-67	-1.76351	-1.19822	8.3639e-17	1.00568	-1.23422	5.81109e-10	-1.49195	-1.24181
68939149	chr14:68939149:T:A	4.30494e-66	-1.31236e-09	-0.5057	7.92846e-17	-1.31236e-09	-0.282006	5.727e-09	-1.31236e-09	-0.445749
68939253	chr14:68939253:G:A	2.05769e-66	-1.31236e-09	-1.24388	3.05878e-17	-1.31236e-09	-1.23445	2.59237e-09	-1.31236e-09	-1.23837
68939288	chr14:68939288:C:G	1.91126e-66	-1.31236e-09	-1.3177	2.81728e-17	-1.31236e-09	-1.31669	2.39602e-09	-1.31236e-09	-1.31713
68939474	chr14:68939474:C:T	1.5019e-66	-0.684243	-0.874489	1.09137e-16	0.699739	-0.662182	7.34207e-10	-1.67486	-0.825046
68939768	chr14:68939768:A:C	2.05027e-66	-1.31236e-09	-1.24749	3.42247e-17	-1.31236e-09	-1.1221	2.61126e-09	-1.31236e-09	-1.23111
68940108	chr14:68940108:G:A	3.65347e-64	4.20434	-0.268949	6.32371e-18	-2.72713	-0.083613	5.50753e-10	-2.47858	-0.308825
68940328	chr14:68940328:G:A	2.97612e-66	-1.31236e-09	-0.874843	6.25602e-17	-1.31236e-09	-0.51892	3.54588e-09	-1.31236e-09	-0.925156
68940505	chr14:68940505:G:A	1.00982e-17	110.871	-3.24751e-10	2.13483e-17	-1.59408	-3.24751e-10	6.99182e-10	-2.54879	-3.24751e-10
68940578	chr14:68940578:C:T	4.594e-67	-1.76586	-0.977441	3.32158e-18	-2.49239	-0.962225	1.68629e-09	-0.702136	-0.966278
68940637	chr14:68940637:A:T	2.13397e-67	-2.75208	-0.757983	7.88276e-18	-1.94796	-0.642412	2.83823e-10	-2.61935	-0.830997
68941304	chr14:68941304:G:A	2.2062e-67	-2.76064	-0.716137	7.83226e-18	-1.99952	-0.59728	3.01182e-10	-2.59805	-0.792932
68941366	chr14:68941366:G:A	1.91899e-66	-1.31236e-09	-1.31366	2.95872e-17	-1.31236e-09	-1.26771	2.39475e-09	-1.31236e-09	-1.31766
68941980	chr14:68941980:G:A	1.79694e-64	4.42295	-1.19715	3.09842e-18	-2.39886	-1.1253	4.07268e-10	-1.9167	-1.17253
68942133	chr14:68942133:G:A	2.66876e-66	-1.31236e-09	-0.983848	5.37916e-17	-1.31236e-09	-0.669934	3.19723e-09	-1.31236e-09	-1.02866
68942340	chr14:68942340:C:A	2.2615e-66	-1.31236e-09	-1.14943	2.95144e-17	-1.31236e-09	-1.27017	2.83776e-09	-1.31236e-09	-1.14793
68942460	chr14:68942460:T:A	9.9176e-67	-0.793444	-1.18029	6.80893e-17	0.574278	-1.00851	4.94202e-10	-1.73786	-1.1579
68942839	chr14:68942839:T:A	5.85507e-65	2.68067	-0.576238	3.91163e-17	-0.480077	-0.508434	3.3056e-10	-2.76552	-0.532387
68943026	chr14:68943026:A:C	1.91119e-66	-1.31236e-09	-1.31773	2.8157e-17	-1.31236e-09	-1.31725	2.40285e-09	-1.31236e-09	-1.31429
68943036	chr14:68943036:T:C	1.91168e-66	-1.31236e-09	-1.31748	2.85642e-17	-1.31236e-09	-1.3029	2.3983e-09	-1.31236e-09	-1.31618
68943462	chr14:68943462:G:A	9.47701e-67	-1.47705	-0.542131	1.21299e-17	-1.57952	-0.579854	2.14133e-09	-0.89908	-0.530433
68943561	chr14:68943561:C:T	2.23411e-65	1.14096	-3.24751e-10	6.81061e-17	-0.433984	-3.24751e-10	1.30115e-07	2.67748	-3.24751e-10
68943656	chr14:68943656:T:C	2.67472e-67	-2.72033	-0.563874	2.485e-16	1.02064	-0.160245	3.14084e-10	-2.78024	-0.568798
68944185	chr14:68944185:G:A	1.97e-66	-1.31236e-09	-1.28743	2.91323e-17	-1.31236e-09	-1.2832	2.48034e-09	-1.31236e-09	-1.28255
68945022	chr14:68945022:T:C	2.92504e-67	-2.55439	-0.640351	1.98038e-17	-1.16771	-0.501469	2.66182e-10	-2.74937	-0.765144
68945635	chr14:68945635:G:A	1.95031e-66	-1.31236e-09	-1.29748	2.82181e-17	-1.31236e-09	-1.31509	2.42301e-09	-1.31236e-09	-1.30593
68945890	chr14:68945890:C:G	1.9877e-66	-1.31236e-09	-1.27848	2.94622e-17	-1.31236e-09	-1.27194	2.45516e-09	-1.31236e-09	-1.29275
68945910	chr14:68945910:T:C	3.36278e-66	-1.31236e-09	-0.752693	6.84577e-17	-1.31236e-09	-0.428834	4.05798e-09	-1.31236e-09	-0.790256
68946048	chr14:68946048:G:A	3.88657e-66	-1.31236e-09	-0.607936	8.21378e-17	-1.31236e-09	-0.246652	4.63423e-09	-1.31236e-09	-0.657471
68946087	chr14:68946087:G:A	1.827e-63	6.86232	-1.31735	1.9047e-18	-2.69766	-1.31306	3.62271e-10	-1.8881	-1.31821
68946542	chr14:68946542:C:T	2.32451e-66	-1.31236e-09	-1.12195	3.09967e-17	-1.31236e-09	-1.22117	3.20903e-09	-1.31236e-09	-1.02497
68946637	chr14:68946637:T:C	3.58783e-66	-1.31236e-09	-0.687915	7.79451e-17	-1.31236e-09	-0.299046	4.29652e-09	-1.31236e-09	-0.733136
68946954	chr14:68946954:A:C	7.01475e-67	-1.72229	-0.597743	5.73323e-17	-0.376495	-0.229692	4.49298e-10	-2.32695	-0.664062
68947007	chr14:68947007:T:G	1.94013e-66	-1.31236e-09	-1.30271	2.93599e-17	-1.31236e-09	-1.27542	2.45334e-09	-1.31236e-09	-1.29349
68947092	chr14:68947092:G:A	2.9045e-66	-1.31236e-09	-0.899201	5.95218e-17	-1.31236e-09	-0.568707	3.49471e-09	-1.31236e-09	-0.939692
68947594	chr14:68947594:T:C	3.97009e-66	-1.31236e-09	-0.586673	6.90938e-17	-1.31236e-09	-0.419586	4.73882e-09	-1.31236e-09	-0.635153
68947602	chr14:68947602:G:A	2.26898e-66	-1.31236e-09	-1.14613	3.42384e-17	-1.31236e-09	-1.1217	2.83197e-09	-1.31236e-09	-1.14997
68947605	chr14:68947605:G:A	7.08981e-64	5.91644	-1.31808	4.45613e-18	-1.85487	-1.3059	2.32397e-10	-2.33203	-1.31821
68947607	chr14:68947607:C:T	2.30341e-66	-1.31236e-09	-1.13107	3.48128e-17	-1.31236e-09	-1.10507	2.87761e-09	-1.31236e-09	-1.13398
68947661	chr14:68947661:C:T	6.3391e-67	-1.17447	-1.24684	3.36314e-17	-0.00869755	-1.13089	3.51923e-10	-2.00129	-1.23399
68948220	chr14:68948220:CACTT:C	9.3771e-65	3.86365	-1.28825	2.17828e-18	-2.56381	-1.31271	2.09693e-10	-2.45271	-1.30034
68948315	chr14:68948315:G:A	3.41335e-31	79.8527	-3.24751e-10	2.7729e-17	-1.33257	-3.24751e-10	1.06595e-09	-2.12707	-3.24751e-10
68948373	chr14:68948373:C:T	1.93867e-66	-1.31236e-09	-1.30346	2.86615e-17	-1.31236e-09	-1.2995	2.43134e-09	-1.31236e-09	-1.3025
68948435	chr14:68948435:G:A	1.94524e-66	-1.31236e-09	-1.30008	2.81894e-17	-1.31236e-09	-1.31611	2.4323e-09	-1.31236e-09	-1.30211
68948447	chr14:68948447:G:A	1.92137e-66	-1.31236e-09	-1.31243	2.89535e-17	-1.31236e-09	-1.28936	2.40168e-09	-1.31236e-09	-1.31477
68948606	chr14:68948606:C:A	1.91562e-66	-1.31236e-09	-1.31542	2.81556e-17	-1.31236e-09	-1.3173	2.39455e-09	-1.31236e-09	-1.31775
68948751	chr14:68948751:C:T	2.00215e-66	-1.31236e-09	-1.27124	3.1981e-17	-1.31236e-09	-1.18991	2.46973e-09	-1.31236e-09	-1.28683
68949135	chr14:68949135:A:G	2.04112e-66	-1.31236e-09	-1.25196	2.87352e-17	-1.31236e-09	-1.29693	2.57237e-09	-1.31236e-09	-1.24611
68949210	chr14:68949210:C:G	1.97931e-67	-2.38644	-1.19886	1.0922e-17	-1.12787	-1.1364	1.83199e-10	-2.71357	-1.17455
68949231	chr14:68949231:G:A	1.95914e-66	-1.31236e-09	-1.29296	2.82802e-17	-1.31236e-09	-1.31289	2.43042e-09	-1.31236e-09	-1.30288
68949245	chr14:68949245:C:T	1.92899e-66	-1.31236e-09	-1.30846	2.81618e-17	-1.31236e-09	-1.31708	2.44488e-09	-1.31236e-09	-1.29694
68949267	chr14:68949267:A:G	2.17012e-65	2.42874	-1.31683	1.78592e-18	-2.76873	-1.30639	1.8082e-10	-2.5862	-1.31499
68949282	chr14:68949282:T:C	1.62498e-66	-0.17479	-1.30518	3.19518e-16	2.4291	-1.31734	1.50951e-10	-2.78203	-1.29971
68949405	chr14:68949405:A:G	3.01935e-66	-1.31236e-09	-0.860422	6.27031e-17	-1.31236e-09	-0.516639	3.61359e-09	-1.31236e-09	-0.906239
68949589	chr14:68949589:G:A	4.83317e-67	-1.37554	-1.317	5.94283e-17	0.747884	-1.31816	2.05173e-10	-2.45675	-1.3181
68949629	chr14:68949629:A:G	4.66855e-67	-1.41064	-1.31656	5.60644e-17	0.689488	-1.31804	2.01692e-10	-2.47376	-1.3182
68949944	chr14:68949944:A:G	4.81495e-67	-1.37884	-1.31748	5.9116e-17	0.742677	-1.31823	2.04805e-10	-2.45878	-1.31787
68950027	chr14:68950027:G:A	4.46659e-67	-1.68434	-1.08708	5.57752e-17	0.333773	-0.967495	2.10327e-10	-2.60454	-1.14549
68950145	chr14:68950145:C:T	4.57757e-67	-1.42911	-1.31776	5.53207e-17	0.673964	-1.31587	2.00956e-10	-2.48198	-1.31363
68950635	chr14:68950635:C:T	1.95551e-66	-1.31236e-09	-1.29481	2.89184e-17	-1.31236e-09	-1.29057	2.42306e-09	-1.31236e-09	-1.30591
68950658	chr14:68950658:T:C	2.41574e-66	0.234346	-1.3178	1.62519e-16	1.73887	-1.30312	1.51293e-10	-2.76312	-1.31636
68950719	chr14:68950719:G:A	2.57269e-67	-2.21852	-1.10457	2.89996e-18	-2.72854	-0.861815	7.12626e-10	-1.40034	-1.1294
68951084	chr14:68951084:T:C	2.00292e-66	-1.31236e-09	-1.27086	2.88016e-17	-1.31236e-09	-1.29462	2.46309e-09	-1.31236e-09	-1.28953
68951456	chr14:68951456:C:G	5.0991e-66	-0.111834	-0.224565	1.96343e-16	0.587704	0.0371108	4.22274e-10	-2.75078	-0.302261
68951577	chr14:68951577:C:T	3.11653e-66	-1.31236e-09	-0.828742	6.23781e-17	-1.31236e-09	-0.521836	3.7382e-09	-1.31236e-09	-0.872337
68951701	chr14:68951701:A:T	2.16965e-66	-1.31236e-09	-1.1909	2.98918e-17	-1.31236e-09	-1.25747	2.74382e-09	-1.31236e-09	-1.18159
68951708	chr14:68951708:G:A	4.25979e-67	-1.80655	-1.01228	4.85891e-17	0.105825	-0.877477	2.14077e-10	-2.6539	-1.07846
68952188	chr14:68952188:T:C	7.58208e-66	-1.31236e-09	0.0603256	2.04558e-16	-1.31236e-09	0.665803	9.79097e-09	-1.31236e-09	0.0905185
68952325	chr14:68952325:C:T	5.1373e-64	5.50482	-1.22859	1.89548e-18	-2.75227	-1.26331	3.20473e-10	-2.08349	-1.2454
68952755	chr14:68952755:G:T	4.98421e-67	-2.66177	-3.24751e-10	9.76245e-18	-2.37651	-3.24751e-10	5.55699e-10	-2.77847	-3.24751e-10
68952801	chr14:68952801:T:G	7.59953e-67	-2.23996	-3.24751e-10	8.44705e-18	-2.52123	-3.24751e-10	5.56333e-10	-2.77733	-3.24751e-10
68953034	chr14:68953034:G:A	4.91613e-64	5.54854	-1.31631	7.50012e-18	-1.32299	-1.31714	2.90893e-10	-2.11044	-1.3153
68953231	chr14:68953231:C:G	8.3945e-66	1.46914	-1.30703	6.34049e-17	0.72561	-1.23112	1.7721e-10	-2.61186	-1.3095
68953692	chr14:68953692:T:C	1.92868e-66	-1.31236e-09	-1.30862	2.81391e-17	-1.31236e-09	-1.31789	2.43133e-09	-1.31236e-09	-1.3025
68953747	chr14:68953747:C:T	8.88187e-67	-1.05201	-1.03203	4.20754e-17	-0.0944601	-0.821127	4.84882e-10	-1.89302	-1.02177
68953781	chr14:68953781:G:C	5.05064e-67	-2.64853	-3.24751e-10	9.41603e-18	-2.41264	-3.24751e-10	5.54638e-10	-2.78038	-3.24751e-10
68953806	chr14:68953806:A:G	7.35874e-67	-0.965449	-1.30671	2.67607e-18	-2.36633	-1.30437	2.54995e-10	-2.24853	-1.30893
68954183	chr14:68954183:A:C	2.64103e-66	-1.31236e-09	-0.994294	4.25981e-17	-1.31236e-09	-0.90324	3.25204e-09	-1.31236e-09	-1.01166
68954282	chr14:68954282:T:C	7.06e-67	-2.63188	0.318279	1.10187e-15	1.44033	0.909384	7.56566e-10	-2.7504	0.280488
68954606	chr14:68954606:A:G	2.23014e-66	-1.31236e-09	-1.1634	3.30593e-17	-1.31236e-09	-1.15675	2.80906e-09	-1.31236e-09	-1.15809
68954661	chr14:68954661:A:G	2.45615e-67	-2.2399	-1.12956	3.0349e-17	-0.0433416	-1.19895	1.8254e-10	-2.74188	-1.14985
68954919	chr14:68954919:T:G	1.54998e-67	-2.7796	-1.0502	2.2541e-18	-2.73948	-1.10282	2.33352e-10	-2.57703	-1.06912
68955618	chr14:68955618:G:A	2.78179e-66	-1.31236e-09	-0.942369	3.77264e-17	-1.31236e-09	-1.02469	3.5411e-09	-1.31236e-09	-0.926506
68956148	chr14:68956148:G:A	3.04732e-67	-1.85557	-1.29822	2.13716e-16	2.02522	-1.31562	1.68947e-10	-2.66795	-1.30116
68956447	chr14:68956447:A:G	1.69796e-66	-0.127327	-1.30871	1.90151e-17	-0.409615	-1.3002	3.05148e-10	-2.06392	-1.31398
68956919	chr14:68956919:C:T	2.29603e-66	-1.31236e-09	-1.13428	3.57074e-17	-1.31236e-09	-1.07969	2.96522e-09	-1.31236e-09	-1.10399
68957305	chr14:68957305:C:T	2.29369e-62	9.38916	-1.31412	3.72848e-18	-2.02137	-1.31767	3.31805e-10	-1.97758	-1.31657
68957781	chr14:68957781:GAAGC:G	1.92339e-66	-1.31236e-09	-1.31138	2.81311e-17	-1.31236e-09	-1.31817	2.41469e-09	-1.31236e-09	-1.30937
68957837	chr14:68957837:T:C	4.91348e-63	7.84954	-1.31526	4.3863e-18	-1.85998	-1.31659	2.65645e-10	-2.20068	-1.31586
68957950	chr14:68957950:A:G	8.66901e-66	-1.31236e-09	0.194292	1.58577e-16	-1.31236e-09	0.411191	9.86314e-09	-1.31236e-09	0.0978623
68958541	chr14:68958541:C:T	4.87222e-51	35.358	-1.20111	9.59011e-18	-1.17652	-1.2178	3.94615e-09	0.388846	-1.20705
68958750	chr14:68958750:T:C	1	150.005	-3.24751e-10	1.13999e-17	-2.22145	-3.24751e-10	5.64508e-10	-2.76274	-3.24751e-10
68958800	chr14:68958800:C:T	4.29022e-66	-1.31236e-09	-0.509125	7.30264e-17	-1.31236e-09	-0.364229	5.21042e-09	-1.31236e-09	-0.540281
68958829	chr14:68958829:A:G	4.77259e-66	-1.31236e-09	-0.402574	8.22426e-17	-1.31236e-09	-0.245377	5.787e-09	-1.31236e-09	-0.435327
68958906	chr14:68958906:C:T	9.5437e-67	-0.693956	-1.31821	1.8239e-17	-0.433331	-1.31816	1.97344e-10	-2.5009	-1.31285
68958968	chr14:68958968:G:C	2.35715e-66	-1.31236e-09	-1.10801	3.73115e-17	-1.31236e-09	-1.03575	2.98574e-09	-1.31236e-09	-1.09709
68959672	chr14:68959672:C:T	4.77198e-67	-2.70529	-3.24751e-10	6.62961e-18	-2.7635	-3.24751e-10	8.12458e-10	-2.39863	-3.24751e-10
68959900	chr14:68959900:C:T	1.16478e-66	-0.541564	-1.27136	1.69725e-15	3.91667	-1.13495	1.56466e-10	-2.76309	-1.28277
68959916	chr14:68959916:C:T	2.84021e-66	-1.31236e-09	-0.921585	4.56969e-17	-1.31236e-09	-0.833019	3.69517e-09	-1.31236e-09	-0.883916
68960535	chr14:68960535:A:T	6.51688e-66	-0.0910668	-3.24751e-10	1.68502e-16	0.4719	-3.24751e-10	2.02923e-08	0.819299	-3.24751e-10
68960563	chr14:68960563:C:A	9.92612e-67	-0.909875	-1.063	1.74006e-17	-0.729384	-1.06916	2.55444e-10	-2.56425	-0.991445
68960726	chr14:68960726:C:T	3.03241e-65	1.89304	-0.446559	3.67706e-15	3.72911	-0.17429	6.23381e-09	0.14527	-0.506224
68961181	chr14:68961181:A:G	7.85793e-67	-2.76644	0.559917	1.94348e-17	-2.57356	0.885578	1.1754e-09	-2.72142	0.692086
68961499	chr14:68961499:C:T	2.45009e-66	-1.31236e-09	-1.06934	3.76356e-17	-1.31236e-09	-1.0271	3.43684e-09	-1.31236e-09	-0.956388
68961805	chr14:68961805:G:T	2.30638e-66	-1.31236e-09	-1.12978	3.60554e-17	-1.31236e-09	-1.06999	2.88736e-09	-1.31236e-09	-1.1306
68961869	chr14:68961869:C:T	4.72068e-66	-1.31236e-09	-0.41351	5.68604e-17	-1.31236e-09	-0.614451	4.4956e-09	-1.31236e-09	-0.687843
68961902	chr14:68961902:G:A	2.187e-66	-1.31236e-09	-1.18293	3.11674e-17	-1.31236e-09	-1.21568	2.81294e-09	-1.31236e-09	-1.15671
68962044	chr14:68962044:A:G	2.20371e-66	-1.31236e-09	-1.17532	3.37696e-17	-1.31236e-09	-1.13549	2.75342e-09	-1.31236e-09	-1.1781
68962286	chr14:68962286:G:A	1.91953e-66	-1.31236e-09	-1.31338	2.81394e-17	-1.31236e-09	-1.31788	2.40355e-09	-1.31236e-09	-1.314
68962596	chr14:68962596:A:G	1.7721e-66	-0.0757579	-1.31754	2.972e-15	4.65376	-1.31182	3.17619e-10	-2.02122	-1.31663
68962790	chr14:68962790:C:T	1.91892e-66	-1.31236e-09	-1.3137	2.86227e-17	-1.31236e-09	-1.30085	2.39584e-09	-1.31236e-09	-1.31721
68963184	chr14:68963184:CCTCCTCCAGGAAGTCCTACCTGT:C	5.9615e-66	-0.180141	-3.24751e-10	3.24833e-17	-1.17432	-3.24751e-10	2.37585e-08	0.977	-3.24751e-10
68963201	chr14:68963201:T:G	2.98885e-66	-1.31236e-09	-0.870573	4.78694e-17	-1.31236e-09	-0.786575	3.69716e-09	-1.31236e-09	-0.883376
68963258	chr14:68963258:G:A	4.45385e-67	-1.45693	-1.31735	3.49732e-18	-2.08551	-1.31755	1.52249e-10	-2.75512	-1.31806
68963325	chr14:68963325:A:C	2.69762e-66	-1.31236e-09	-0.973093	4.19617e-17	-1.31236e-09	-0.918292	3.41568e-09	-1.31236e-09	-0.962565
68963653	chr14:68963653:G:A	1.60024e-67	-2.50047	-1.29743	2.17615e-18	-2.57597	-1.30152	2.15291e-10	-2.42806	-1.29865
68963722	chr14:68963722:A:C	3.24205e-66	-1.31236e-09	-0.789257	5.05049e-17	-1.31236e-09	-0.732981	4.05605e-09	-1.31236e-09	-0.790732
68963791	chr14:68963791:T:C	1.91139e-66	-1.31236e-09	-1.31763	2.81445e-17	-1.31236e-09	-1.3177	2.3947e-09	-1.31236e-09	-1.31768
68964003	chr14:68964003:T:C	2.80449e-66	-1.31236e-09	-0.934241	4.37517e-17	-1.31236e-09	-0.876521	3.55676e-09	-1.31236e-09	-0.922092
68964065	chr14:68964065:A:G	2.70903e-66	-1.31236e-09	-0.968871	4.21712e-17	-1.31236e-09	-0.913312	3.43185e-09	-1.31236e-09	-0.957843
68964441	chr14:68964441:C:T	2.65545e-66	-1.72883	0.739979	3.38111e-16	0.0957745	1.07255	1.38095e-09	-2.63042	0.762254
68965767	chr14:68965767:A:G	6.88438e-67	-1.27774	-1.06105	7.31548e-14	7.43541	-0.890124	9.9565e-10	-1.05973	-1.13557
68965945	chr14:68965945:A:G	5.52825e-67	-2.55818	-3.24751e-10	6.54157e-18	-2.77687	-3.24751e-10	6.80176e-10	-2.57635	-3.24751e-10
68965986	chr14:68965986:A:T	2.01588e-66	-1.31236e-09	-1.2644	2.93746e-17	-1.31236e-09	-1.27492	2.5216e-09	-1.31236e-09	-1.26605
68966353	chr14:68966353:C:T	2.09514e-66	-1.31236e-09	-1.22584	2.95744e-17	-1.31236e-09	-1.26814	2.65607e-09	-1.31236e-09	-1.21409
68966473	chr14:68966473:C:T	3.86309e-66	-1.31236e-09	-0.613996	7.45829e-17	-1.31236e-09	-0.343139	4.61535e-09	-1.31236e-09	-0.661555
68966491	chr14:68966491:G:A	7.95054e-67	-1.00013	-1.19467	3.07835e-14	6.74724	-1.06756	6.86622e-10	-1.33677	-1.23014
68966597	chr14:68966597:TC:T	3.05839e-66	-1.31236e-09	-0.847575	5.00317e-17	-1.31236e-09	-0.742393	4.04327e-09	-1.31236e-09	-0.793889
68966741	chr14:68966741:C:A	2.6103e-66	-1.31236e-09	-1.006	4.02365e-17	-1.31236e-09	-0.960277	3.22967e-09	-1.31236e-09	-1.01856
68966963	chr14:68966963:T:A	4.21643e-67	-2.11605	-0.713011	1.09604e-13	7.3489	-0.399323	3.6564e-10	-2.38833	-0.808721
68966982	chr14:68966982:G:A	1.91533e-66	-1.31236e-09	-1.31558	2.83912e-17	-1.31236e-09	-1.30897	2.40093e-09	-1.31236e-09	-1.31509
68967278	chr14:68967278:C:G	6.60142e-67	-1.24386	-1.1369	6.18967e-14	7.36055	-0.982374	9.0606e-10	-1.09594	-1.19365
68967366	chr14:68967366:G:A	1.75304e-67	-2.40917	-1.29753	2.30719e-18	-2.51569	-1.30333	2.44794e-10	-2.30321	-1.29507
68967442	chr14:68967442:C:A	2.06157e-66	-1.31236e-09	-1.24199	3.44077e-17	-1.31236e-09	-1.11677	2.56384e-09	-1.31236e-09	-1.24944
68967670	chr14:68967670:G:T	1.61843e-67	-2.59653	-1.19007	2.62816e-18	-2.57887	-1.1099	1.96147e-10	-2.60852	-1.21132
68968074	chr14:68968074:G:A	8.46276e-67	-0.940841	-1.19153	3.28447e-14	6.80087	-1.05637	7.06776e-10	-1.30849	-1.2295
68968166	chr14:68968166:G:C	5.2166e-67	-2.6162	-3.24751e-10	7.75562e-18	-2.60663	-3.24751e-10	5.66307e-10	-2.75956	-3.24751e-10
68968362	chr14:68968362:A:G	2.68045e-66	-1.31236e-09	-0.979479	3.53123e-17	-1.31236e-09	-1.09082	3.35612e-09	-1.31236e-09	-0.980156
68968577	chr14:68968577:G:A	6.31543e-67	-1.73714	-0.687915	4.53619e-18	-2.45068	-0.692283	2.69647e-10	-2.77457	-0.727013
68969058	chr14:68969058:A:C	1.4157e-67	-2.63023	-1.29019	1.82275e-18	-2.77984	-1.27486	2.354e-10	-2.34447	-1.29294
68969157	chr14:68969157:A:G	1.9891e-66	-1.31236e-09	-1.27778	2.88252e-17	-1.31236e-09	-1.2938	2.48288e-09	-1.31236e-09	-1.28152
68969266	chr14:68969266:A:G	1.01169e-66	-0.95915	-0.99469	3.89769e-14	6.73177	-0.816093	5.0146e-10	-1.80546	-1.07572
68969273	chr14:68969273:G:C	2.53086e-66	-1.31236e-09	-1.03691	3.46594e-17	-1.31236e-09	-1.10948	3.14515e-09	-1.31236e-09	-1.04508
68969480	chr14:68969480:G:C	2.01807e-66	-1.31236e-09	-1.26332	2.94812e-17	-1.31236e-09	-1.2713	2.51887e-09	-1.31236e-09	-1.26713
68969551	chr14:68969551:A:G	2.39694e-66	-1.31236e-09	-1.09127	3.32047e-17	-1.31236e-09	-1.15236	2.95985e-09	-1.31236e-09	-1.1058
68970212	chr14:68970212:G:C	1.72463e-66	-0.364985	-1.05546	4.93571e-16	2.54375	-0.99713	3.92617e-10	-1.96686	-1.15901
68970299	chr14:68970299:T:C	9.85855e-67	-1.09822	-0.881488	4.76727e-18	-2.18501	-0.90827	2.64916e-10	-2.61582	-0.903468
68970433	chr14:68970433:G:A	2.24557e-66	-1.31236e-09	-1.15651	3.20306e-17	-1.31236e-09	-1.18836	2.80789e-09	-1.31236e-09	-1.15851
68970514	chr14:68970514:A:G	2.375e-66	-1.31236e-09	-1.10047	3.77018e-17	-1.31236e-09	-1.02534	3.18561e-09	-1.31236e-09	-1.0323
68970581	chr14:68970581:G:C	3.96391e-63	6.82286	-0.50334	8.12722e-17	-0.100755	-0.156492	3.85545e-10	-2.69204	-0.451995
68970799	chr14:68970799:A:G	2.13151e-66	-0.54078	-0.667854	5.91123e-16	2.28484	-0.55787	4.85677e-10	-2.069	-0.844157
68970841	chr14:68970841:C:T	3.51563e-67	-2.21141	-0.799417	1.44646e-13	7.74205	-0.515054	3.77686e-10	-2.29509	-0.86954
68970981	chr14:68970981:A:G	2.22743e-66	-0.475186	-0.689428	6.38861e-16	2.38584	-0.581206	4.95297e-10	-2.0311	-0.862437
68971115	chr14:68971115:T:TA	6.7371e-67	-2.36042	-3.24751e-10	1.07692e-17	-2.27836	-3.24751e-10	5.93393e-10	-2.71284	-3.24751e-10
68971442	chr14:68971442:T:C	7.55313e-67	-1.2778	-0.968286	4.07868e-18	-2.25667	-0.992602	2.31529e-10	-2.66642	-0.987569
68971491	chr14:68971491:T:A	3.77209e-66	-1.31236e-09	-0.637834	6.25358e-17	-1.31236e-09	-0.519311	5.11187e-09	-1.31236e-09	-0.559376
68972042	chr14:68972042:C:A	1.95115e-66	-1.31236e-09	-1.29705	2.88945e-17	-1.31236e-09	-1.2914	2.43875e-09	-1.31236e-09	-1.29946
68972076	chr14:68972076:C:A	1.95715e-63	6.55458	-0.940799	6.03496e-14	7.2237	-0.870841	1.78163e-08	1.7561	-1.06693
68972121	chr14:68972121:T:C	1.91264e-66	-1.31236e-09	-1.31698	2.829e-17	-1.31236e-09	-1.31254	2.39742e-09	-1.31236e-09	-1.31655
68972267	chr14:68972267:T:C	1.21839e-63	6.21624	-1.07642	3.65721e-14	6.84992	-0.997932	1.26957e-08	1.52228	-1.17196
68972907	chr14:68972907:GT:G	2.0127e-66	-1.26599	-3.24751e-10	6.55917e-18	-2.77419	-3.24751e-10	1.46464e-09	-1.80933	-3.24751e-10
68973149	chr14:68973149:G:A	5.19936e-67	-2.61951	-3.24751e-10	2.03715e-17	-1.64091	-3.24751e-10	5.61627e-10	-2.76786	-3.24751e-10
68973463	chr14:68973463:A:G	1.91026e-66	-1.31236e-09	-1.31822	2.81362e-17	-1.31236e-09	-1.31799	2.39409e-09	-1.31236e-09	-1.31794
68973469	chr14:68973469:A:C	1.04649e-63	5.37688	-0.389145	2.89262e-14	5.92215	-0.304696	1.30818e-08	0.919409	-0.539131
68973553	chr14:68973553:C:T	3.70622e-67	-2.22892	-0.729115	1.42593e-13	7.66053	-0.447827	4.1878e-10	-2.2746	-0.786753
68973671	chr14:68973671:A:G	8.1157e-64	5.07734	-0.343832	2.26881e-14	5.63427	-0.259719	1.11838e-08	0.726068	-0.502541
68973875	chr14:68973875:T:C	8.20737e-64	5.10413	-0.359394	2.28416e-14	5.65815	-0.276859	1.12297e-08	0.74461	-0.516993
68974289	chr14:68974289:A:G	3.25133e-67	-1.79177	-1.29721	3.66088e-18	-2.05153	-1.30582	6.01419e-10	-1.39666	-1.30274
68974643	chr14:68974643:T:C	5.7952e-64	4.88651	-0.489774	4.03002e-16	1.74074	-0.396847	3.59613e-08	2.02495	-0.633452
68975139	chr14:68975139:A:C	1.91054e-66	-1.31236e-09	-1.31808	2.82066e-17	-1.31236e-09	-1.31549	2.39532e-09	-1.31236e-09	-1.31743
68975241	chr14:68975241:G:A	2.68994e-66	-1.31236e-09	-0.975943	4.0468e-17	-1.31236e-09	-0.95454	3.25981e-09	-1.31236e-09	-1.00927
68975313	chr14:68975313:G:A	1.91292e-66	-1.31236e-09	-1.31683	2.81297e-17	-1.31236e-09	-1.31822	2.39447e-09	-1.31236e-09	-1.31778
68975405	chr14:68975405:C:T	2.16544e-66	-1.31236e-09	-1.19284	3.40433e-17	-1.31236e-09	-1.12742	2.80566e-09	-1.31236e-09	-1.1593
68975767	chr14:68975767:T:C	1.91042e-66	-1.31236e-09	-1.31814	2.81482e-17	-1.31236e-09	-1.31757	2.39352e-09	-1.31236e-09	-1.31818
68975780	chr14:68975780:G:A	4.43899e-67	-2.77762	-3.24751e-10	6.60992e-18	-2.76648	-3.24751e-10	6.63383e-10	-2.60134	-3.24751e-10
68976085	chr14:68976085:C:G	1.9184e-66	-1.31236e-09	-1.31397	2.81392e-17	-1.31236e-09	-1.31789	2.40033e-09	-1.31236e-09	-1.31534
68976131	chr14:68976131:C:T	5.28642e-67	-2.08119	-0.521716	1.09957e-13	6.99435	-0.0415601	4.48351e-10	-2.41742	-0.575698
68976314	chr14:68976314:C:A	1.68149e-64	4.43939	-1.28	1.08392e-16	1.29305	-1.26235	1.24838e-08	1.63201	-1.29852
68976519	chr14:68976519:A:G	5.4445e-67	-1.75872	-0.81472	4.85491e-17	0.0455571	-0.818031	2.62192e-10	-2.6705	-0.859117
68977415	chr14:68977415:G:A	4.72084e-66	-1.99413	1.58065	5.34629e-16	-0.35323	1.97975	2.9932e-09	-2.74328	1.64869
68977773	chr14:68977773:C:CA	2.20323e-66	-1.31236e-09	-1.17554	3.09976e-17	-1.31236e-09	-1.22114	2.76908e-09	-1.31236e-09	-1.17243
68977944	chr14:68977944:G:A	7.09267e-66	-2.19855	2.19215	7.68969e-16	-0.68631	2.67631	5.51757e-09	-2.77841	2.2954
68978340	chr14:68978340:G:C	3.33768e-63	4.46527	1.68229	1.0908e-13	4.86252	2.08227	4.75168e-08	0.186603	1.48354
68978401	chr14:68978401:C:T	8.63573e-67	-1.81462	-0.29752	5.71357e-14	5.98661	0.31152	4.99271e-10	-2.57598	-0.309572
68978668	chr14:68978668:G:T	2.73821e-67	-2.02598	-1.23476	3.1302e-18	-2.26068	-1.25327	4.91984e-10	-1.65035	-1.2499
68978934	chr14:68978934:G:A	3.0134e-66	-1.31236e-09	-0.862393	4.56444e-17	-1.31236e-09	-0.834169	3.70844e-09	-1.31236e-09	-0.880331
68980268	chr14:68980268:A:AAGTCC	2.81945e-66	-0.92892	-3.24751e-10	1.57164e-17	-1.90035	-3.24751e-10	1.61001e-09	-1.7147	-3.24751e-10
68980466	chr14:68980466:G:C	1.29648e-63	6.52017	-1.31822	2.16101e-18	-2.60414	-1.28034	4.13031e-10	-1.75788	-1.31729
68980669	chr14:68980669:G:A	8.86331e-64	6.13468	-1.31305	2.23311e-18	-2.54821	-1.30344	3.65907e-10	-1.87964	-1.31667
68980869	chr14:68980869:C:T	1.91052e-66	-1.31236e-09	-1.31809	2.82016e-17	-1.31236e-09	-1.31567	2.40841e-09	-1.31236e-09	-1.31197
68982365	chr14:68982365:T:C	1.91025e-66	-1.31236e-09	-1.31823	2.81728e-17	-1.31236e-09	-1.31669	2.39386e-09	-1.31236e-09	-1.31804
68982503	chr14:68982503:C:T	7.53304e-66	-1.31236e-09	0.0538365	1.29992e-16	-1.31236e-09	0.21242	1.00187e-08	-1.31236e-09	0.11351
68983038	chr14:68983038:A:C	1.93883e-62	3.87933	4.02764	9.01025e-13	4.41709	4.63915	3.50096e-07	-0.147748	3.81501
68983269	chr14:68983269:G:A	2.61217e-66	-1.31236e-09	-1.00528	3.97106e-17	-1.31236e-09	-0.973432	3.2118e-09	-1.31236e-09	-1.02411
68983334	chr14:68983334:A:G	1.61516e-64	4.42886	-1.30972	1.02784e-16	1.2786	-1.30102	1.2074e-08	1.61652	-1.31641
68983788	chr14:68983788:G:A	2.29422e-63	6.79342	-1.02073	2.30015e-18	-2.67551	-1.14656	4.09254e-10	-2.00125	-1.08311
68983848	chr14:68983848:G:C	1.91189e-66	-1.31236e-09	-1.31737	2.81297e-17	-1.31236e-09	-1.31822	2.39496e-09	-1.31236e-09	-1.31757
68984224	chr14:68984224:T:C	4.11127e-66	-0.551729	-3.24751e-10	2.18462e-17	-1.57102	-3.24751e-10	2.34551e-09	-1.33844	-3.24751e-10
68984310	chr14:68984310:C:T	2.30544e-66	-1.31236e-09	-1.13019	3.42602e-17	-1.31236e-09	-1.12107	2.90879e-09	-1.31236e-09	-1.12321
68984349	chr14:68984349:A:G	2.39192e-66	-1.31236e-09	-1.09337	3.56207e-17	-1.31236e-09	-1.08212	3.01569e-09	-1.31236e-09	-1.08711
68984493	chr14:68984493:C:T	5.3561e-66	-2.31317	2.02594	5.12897e-16	-0.912488	2.49751	4.6718e-09	-2.78182	2.13242
68985226	chr14:68985226:C:T	1.94577e-66	-1.31236e-09	-1.2998	2.86247e-17	-1.31236e-09	-1.30078	2.4519e-09	-1.31236e-09	-1.29408
68985340	chr14:68985340:C:T	2.21072e-66	-1.17214	-3.24751e-10	7.91127e-18	-2.58676	-3.24751e-10	1.84056e-09	-1.58087	-3.24751e-10
68985371	chr14:68985371:A:G	3.14514e-65	2.79128	-1.30829	6.8984e-16	3.18617	-1.30476	8.09076e-10	-1.08785	-1.31496
68985992	chr14:68985992:ATTTC:A	1.96112e-66	-1.31236e-09	-1.29195	2.95351e-17	-1.31236e-09	-1.26947	2.43069e-09	-1.31236e-09	-1.30277
68986089	chr14:68986089:C:CCT	1.96419e-66	-1.31236e-09	-1.29038	3.12017e-17	-1.31236e-09	-1.21458	2.45553e-09	-1.31236e-09	-1.2926
68986909	chr14:68986909:C:G	1.89974e-67	-2.44366	-1.18267	1.00994e-17	-1.13001	-1.21256	1.72542e-10	-2.7775	-1.17056
68986932	chr14:68986932:C:T	1.91036e-66	-1.31236e-09	-1.31817	2.88633e-17	-1.31236e-09	-1.29248	2.3935e-09	-1.31236e-09	-1.31819
68987278	chr14:68987278:T:A	2.43628e-66	-1.31236e-09	-1.07499	3.38465e-17	-1.31236e-09	-1.13322	3.17704e-09	-1.31236e-09	-1.03499
68988158	chr14:68988158:C:T	2.46817e-64	4.85986	-1.31667	1.45382e-16	1.6352	-1.31088	1.7596e-08	1.9946	-1.31787
68988194	chr14:68988194:T:C	2.04039e-66	-1.31236e-09	-1.25232	3.04494e-17	-1.31236e-09	-1.23899	2.58286e-09	-1.31236e-09	-1.24205
68988788	chr14:68988788:A:C	8.04647e-64	5.69612	-0.971176	2.36504e-17	-0.66139	-0.830282	2.12467e-10	-2.77943	-0.960478
68988789	chr14:68988789:G:A	6.11746e-66	-1.31236e-09	-0.154316	1.03729e-16	-1.31236e-09	-0.0132715	7.97369e-09	-1.31236e-09	-0.114794
68988822	chr14:68988822:T:A	2.18787e-66	-1.31236e-09	-1.18253	3.2928e-17	-1.31236e-09	-1.16073	2.70128e-09	-1.31236e-09	-1.19722
68989294	chr14:68989294:C:G	4.6449e-67	-2.73228	-3.24751e-10	2.99722e-17	-1.25478	-3.24751e-10	7.55254e-10	-2.47164	-3.24751e-10
68989884	chr14:68989884:A:G	7.09226e-66	-1.31236e-09	-0.00645804	1.07424e-16	-1.31236e-09	0.0217356	9.39196e-09	-1.31236e-09	0.0489119
68990036	chr14:68990036:C:A	5.79449e-65	3.40046	-1.30643	4.74371e-17	0.519134	-1.31478	5.94427e-09	0.881985	-1.2905
68990214	chr14:68990214:C:G	1.97724e-66	-1.31236e-09	-1.28376	2.89669e-17	-1.31236e-09	-1.2889	2.4602e-09	-1.31236e-09	-1.2907
68990236	chr14:68990236:G:A	2.13347e-67	-2.62663	-0.883665	2.80745e-18	-2.63782	-0.984958	2.40753e-10	-2.77934	-0.835585
68990899	chr14:68990899:T:C	3.88603e-66	-1.31236e-09	-0.608074	4.87918e-17	-1.31236e-09	-0.767488	5.61389e-09	-1.31236e-09	-0.465698
68991288	chr14:68991288:C:T	2.52566e-66	-1.31236e-09	-1.03896	3.46916e-17	-1.31236e-09	-1.10855	3.23278e-09	-1.31236e-09	-1.0176
68991535	chr14:68991535:T:C	5.75855e-67	-1.522	-0.995361	6.4069e-15	4.79285	-0.682772	2.26693e-10	-2.68311	-0.991992
68991623	chr14:68991623:G:A	2.43181e-66	-1.31236e-09	-1.07683	3.64894e-17	-1.31236e-09	-1.05803	2.98981e-09	-1.31236e-09	-1.09573
68991639	chr14:68991639:G:A	9.34173e-65	3.76774	-1.19612	1.48048e-17	-0.888625	-1.07147	3.07424e-10	-2.21419	-1.15628
68991750	chr14:68991750:G:A	2.33355e-66	-1.31236e-09	-1.11807	3.49339e-17	-1.31236e-09	-1.10159	2.87282e-09	-1.31236e-09	-1.13565
68992002	chr14:68992002:G:C	2.02638e-66	-1.31236e-09	-1.25921	3.28837e-17	-1.31236e-09	-1.16207	2.54148e-09	-1.31236e-09	-1.2582
68992183	chr14:68992183:C:T	4.54982e-66	-2.39805	1.94768	3.58106e-16	-1.19139	2.41717	4.31208e-09	-2.77511	2.04559
68992228	chr14:68992228:A:T	2.34528e-66	-1.31236e-09	-1.11306	3.51229e-17	-1.31236e-09	-1.0962	2.88439e-09	-1.31236e-09	-1.13163
68992270	chr14:68992270:C:T	3.76522e-65	2.90526	-1.24233	4.56006e-17	0.366594	-1.20172	2.28987e-09	-0.0940658	-1.26838
68992388	chr14:68992388:G:A	5.09585e-66	-1.31236e-09	-0.337035	6.15738e-17	-1.31236e-09	-0.534814	4.85696e-09	-1.31236e-09	-0.610528
68992857	chr14:68992857:C:T	4.38291e-66	-1.31236e-09	-0.487748	6.66799e-17	-1.31236e-09	-0.455147	5.56906e-09	-1.31236e-09	-0.473715
68993401	chr14:68993401:G:A	5.66449e-67	-2.53383	-3.24751e-10	7.23564e-18	-2.67603	-3.24751e-10	5.84878e-10	-2.72729	-3.24751e-10
68993720	chr14:68993720:C:G	1.8813e-63	6.81221	-1.23796	2.48807e-18	-2.60805	-1.1355	5.97921e-10	-1.4827	-1.22254
68994462	chr14:68994462:G:C	5.11672e-67	-2.28483	-0.350706	2.91666e-17	-1.13721	-0.144816	4.44964e-10	-2.70976	-0.290949
68994890	chr14:68994890:C:T	1.91026e-66	-1.31236e-09	-1.31823	2.82345e-17	-1.31236e-09	-1.31451	2.39856e-09	-1.31236e-09	-1.31607
68994928	chr14:68994928:C:G	2.05056e-66	-1.31236e-09	-1.24735	2.99318e-17	-1.31236e-09	-1.25613	2.57027e-09	-1.31236e-09	-1.24693
68995036	chr14:68995036:T:C	4.09175e-67	-1.63362	-1.22546	4.55342e-15	4.84714	-1.07856	1.87182e-10	-2.61999	-1.24662
68995037	chr14:68995037:G:A	3.02158e-66	-1.31236e-09	-0.859683	3.9666e-17	-1.31236e-09	-0.974555	3.75936e-09	-1.31236e-09	-0.866694
68995424	chr14:68995424:A:G	3.97819e-67	-1.69072	-1.1965	5.85145e-15	5.05209	-1.0327	1.97982e-10	-2.5897	-1.22082
68995699	chr14:68995699:GC:G	4.7188e-64	5.32532	-1.13406	4.56873e-18	-2.18096	-0.954855	3.19299e-10	-2.25359	-1.07898
68996336	chr14:68996336:G:T	4.56927e-67	-2.74869	-3.24751e-10	1.194e-17	-2.17515	-3.24751e-10	7.14681e-10	-2.52686	-3.24751e-10
68996369	chr14:68996369:G:A	2.89376e-66	-1.31236e-09	-0.902906	4.65915e-17	-1.31236e-09	-0.813632	3.67774e-09	-1.31236e-09	-0.888644
68996994	chr14:68996994:A:G	1.3442e-64	4.03777	-1.10227	1.09188e-16	1.1195	-1.08148	1.29971e-08	1.50024	-1.12646
68997047	chr14:68997047:C:T	1.91058e-66	-1.31236e-09	-1.31806	2.81702e-17	-1.31236e-09	-1.31679	2.39638e-09	-1.31236e-09	-1.31698
68997295	chr14:68997295:A:T	9.59791e-67	-2.0065	-3.24751e-10	7.06438e-18	-2.69999	-3.24751e-10	9.06486e-10	-2.28912	-3.24751e-10
68997361	chr14:68997361:G:A	4.94418e-67	-2.66984	-3.24751e-10	1.01153e-17	-2.341	-3.24751e-10	5.55781e-10	-2.77832	-3.24751e-10
68997736	chr14:68997736:C:A	7.65998e-66	-1.31236e-09	0.0705468	1.32551e-16	-1.31236e-09	0.231921	9.85684e-09	-1.31236e-09	0.097224
68998031	chr14:68998031:G:C	1.94049e-66	-1.31236e-09	-1.30252	2.87276e-17	-1.31236e-09	-1.29719	2.43704e-09	-1.31236e-09	-1.30016
68998063	chr14:68998063:A:G	9.73308e-65	3.92668	-1.31403	6.96594e-17	0.905642	-1.31708	9.02512e-09	1.31587	-1.3068
68998112	chr14:68998112:C:T	4.41015e-67	-2.49002	-0.294121	2.10775e-17	-1.5249	-0.0819471	4.44154e-10	-2.77056	-0.231966
68998279	chr14:68998279:G:A	4.55559e-67	-2.46113	-0.290567	2.2398e-17	-1.46641	-0.0796705	4.47839e-10	-2.76434	-0.229923
68998329	chr14:68998329:C:T	1.54514e-64	4.37306	-1.29824	9.7365e-17	1.21422	-1.29081	1.28822e-08	1.66536	-1.30046
68998711	chr14:68998711:T:C	1.33199e-63	6.54609	-1.31712	7.74215e-16	3.31497	-1.31817	7.90137e-08	3.4969	-1.31823
68998795	chr14:68998795:A:T	2.21337e-64	4.19007	-0.75585	1.71871e-16	1.16313	-0.671433	1.98166e-08	1.54995	-0.754379
68998939	chr14:68998939:G:A	7.08179e-66	1.21244	-1.22038	2.48076e-16	2.13259	-1.27391	1.34878e-07	3.93764	-1.22421
68999100	chr14:68999100:G:A	2.05191e-66	-1.31236e-09	-1.24669	2.96024e-17	-1.31236e-09	-1.2672	2.64402e-09	-1.31236e-09	-1.21864
68999217	chr14:68999217:T:G	1.9125e-66	-1.31236e-09	-1.31705	2.82676e-17	-1.31236e-09	-1.31333	2.39384e-09	-1.31236e-09	-1.31804
68999611	chr14:68999611:A:G	1.61979e-67	-2.70212	-1.08363	2.01742e-18	-2.77865	-1.17458	4.42591e-10	-1.97378	-1.03227
68999612	chr14:68999612:T:C	4.43544e-67	-2.77842	-3.24751e-10	1.92601e-17	-1.69701	-3.24751e-10	6.40959e-10	-2.63573	-3.24751e-10
68999731	chr14:68999731:A:G	2.79192e-66	-1.31236e-09	-0.938734	3.80121e-17	-1.31236e-09	-1.01715	3.59325e-09	-1.31236e-09	-0.911885
68999982	chr14:68999982:C:A	3.3745e-63	7.46852	-1.30998	1.86678e-18	-2.76395	-1.26688	3.2392e-10	-2.0202	-1.298
69000094	chr14:69000094:C:T	3.46606e-67	-1.7068	-1.31823	3.93562e-15	4.92943	-1.30666	1.81697e-10	-2.57924	-1.31712
69000115	chr14:69000115:A:G	1.80905e-67	-2.679	-0.996243	2.1446e-18	-2.78162	-1.11047	5.24869e-10	-1.90403	-0.931523
69000243	chr14:69000243:A:G	3.49455e-63	7.3763	-1.1828	8.36414e-18	-1.46763	-1.06346	1.73158e-10	-2.76614	-1.17836
69000464	chr14:69000464:C:T	2.7866e-66	-1.31236e-09	-0.940639	4.39467e-17	-1.31236e-09	-0.872072	3.5569e-09	-1.31236e-09	-0.922053
69000570	chr14:69000570:C:A	6.10432e-67	-2.45905	-3.24751e-10	1.76811e-17	-1.78255	-3.24751e-10	5.83863e-10	-2.72903	-3.24751e-10
69000741	chr14:69000741:T:G	1.9189e-66	-1.31236e-09	-1.31371	2.81381e-17	-1.31236e-09	-1.31793	2.40227e-09	-1.31236e-09	-1.31453
69000758	chr14:69000758:G:A	5.69233e-67	-1.47962	-1.04931	5.90464e-18	-1.96876	-0.910547	2.4928e-09	-0.282941	-0.994595
69001018	chr14:69001018:C:T	2.53097e-66	-1.31236e-09	-1.03686	4.0122e-17	-1.31236e-09	-0.963126	3.22932e-09	-1.31236e-09	-1.01867
69001266	chr14:69001266:A:G	5.53414e-67	-2.55711	-3.24751e-10	1.23358e-17	-2.14254	-3.24751e-10	5.70185e-10	-2.75274	-3.24751e-10
69001397	chr14:69001397:T:C	2.88988e-66	-1.31236e-09	-0.904247	4.56961e-17	-1.31236e-09	-0.833037	3.68802e-09	-1.31236e-09	-0.885852
69001461	chr14:69001461:A:T	1.06229e-64	4.01744	-1.31731	1.01477e-17	-1.03104	-1.30676	3.34845e-10	-1.96973	-1.3153
69001555	chr14:69001555:A:G	3.05672e-66	-1.31236e-09	-0.848121	4.945e-17	-1.31236e-09	-0.754088	3.89455e-09	-1.31236e-09	-0.831364
69001658	chr14:69001658:C:T	7.54149e-67	-1.65098	-0.596648	9.86644e-15	4.81236	-0.270518	3.4551e-10	-2.60036	-0.65332
69001742	chr14:69001742:A:G	1.00234e-64	3.95725	-1.31521	1.04118e-17	-1.00064	-1.31146	3.28873e-10	-1.99104	-1.31199
69001954	chr14:69001954:G:T	1.99079e-64	4.62146	-1.29323	1.22961e-16	1.41453	-1.25771	1.63345e-08	1.89531	-1.29297
69002520	chr14:69002520:C:T	8.3987e-67	-2.13997	-3.24751e-10	6.04232e-17	-0.553678	-3.24751e-10	1.73504e-09	-1.63991	-3.24751e-10
69002637	chr14:69002637:C:T	2.86514e-66	-1.31236e-09	-0.912844	4.29129e-17	-1.31236e-09	-0.895877	3.47287e-09	-1.31236e-09	-0.945961
69002734	chr14:69002734:A:G	9.10976e-65	3.8629	-1.31643	1.09362e-17	-0.953496	-1.30947	3.16934e-10	-2.02604	-1.31396
69002861	chr14:69002861:G:A	5.58095e-67	-2.36177	-0.186916	2.70171e-17	-1.39149	0.0329099	5.106e-10	-2.73729	-0.125818
69002896	chr14:69002896:G:A	1.91912e-66	-1.31236e-09	-1.3136	2.84008e-17	-1.31236e-09	-1.30863	2.41299e-09	-1.31236e-09	-1.31007
69002926	chr14:69002926:A:C	1.11188e-64	4.06371	-1.31794	1.00036e-17	-1.05701	-1.2951	3.3918e-10	-1.95398	-1.31819
69003084	chr14:69003084:G:A	1.91744e-66	-1.31236e-09	-1.31447	2.83548e-17	-1.31236e-09	-1.31026	2.41034e-09	-1.31236e-09	-1.31117
69003090	chr14:69003090:G:A	2.13399e-66	-1.31236e-09	-1.20747	3.06447e-17	-1.31236e-09	-1.23259	2.77164e-09	-1.31236e-09	-1.1715
69003239	chr14:69003239:T:C	2.35851e-66	-1.31236e-09	-1.10743	3.94232e-17	-1.31236e-09	-0.980696	2.97538e-09	-1.31236e-09	-1.10057
69003407	chr14:69003407:A:G	2.52308e-66	-1.31236e-09	-1.03998	3.94375e-17	-1.31236e-09	-0.980333	3.20226e-09	-1.31236e-09	-1.02709
69003554	chr14:69003554:A:G	1.68654e-67	-2.70393	-1.04144	2.06701e-18	-2.77944	-1.14951	4.63595e-10	-1.97006	-0.989627
69003716	chr14:69003716:G:A	3.01501e-67	-2.0687	-1.09574	1.37158e-15	3.66726	-1.09859	4.09207e-10	-1.99853	-1.08594
69003725	chr14:69003725:C:T	5.39498e-66	-1.31236e-09	-0.279994	9.00084e-17	-1.31236e-09	-0.155148	7.03636e-09	-1.31236e-09	-0.23985
69003738	chr14:69003738:C:T	2.80123e-66	-1.31236e-09	-0.935404	3.85729e-17	-1.31236e-09	-1.0025	3.51975e-09	-1.31236e-09	-0.932552
69004315	chr14:69004315:C:T	7.39122e-66	-1.31236e-09	0.03483	1.27211e-16	-1.31236e-09	0.190798	9.50785e-09	-1.31236e-09	0.0611754
69005069	chr14:69005069:G:A	5.43861e-65	3.31907	-1.28843	7.18465e-18	-1.42376	-1.25935	1.94847e-10	-2.54591	-1.28057
69005207	chr14:69005207:A:G	2.42204e-66	-1.31236e-09	-1.08085	4.2087e-17	-1.31236e-09	-0.915311	2.99955e-09	-1.31236e-09	-1.09248
69005359	chr14:69005359:G:C	1.93708e-66	-1.31236e-09	-1.30428	2.84499e-17	-1.31236e-09	-1.30691	2.44289e-09	-1.31236e-09	-1.29776
69005407	chr14:69005407:C:T	2.46018e-66	-1.31236e-09	-1.06523	3.40077e-17	-1.31236e-09	-1.12846	3.15519e-09	-1.31236e-09	-1.04189
69005442	chr14:69005442:G:A	3.70932e-64	5.26235	-1.31179	1.88849e-16	1.87636	-1.29046	2.65205e-08	2.39855	-1.31158
69006045	chr14:69006045:T:C	2.18951e-66	-1.31236e-09	-1.18178	3.53495e-17	-1.31236e-09	-1.08977	2.76134e-09	-1.31236e-09	-1.17523
69006084	chr14:69006084:G:A	2.4757e-66	-1.31236e-09	-1.05894	3.5004e-17	-1.31236e-09	-1.09959	3.16874e-09	-1.31236e-09	-1.03761
69006242	chr14:69006242:C:T	1.26154e-66	-0.427637	-1.30549	2.17752e-16	2.02067	-1.29236	2.72637e-10	-2.19566	-1.29489
69006287	chr14:69006287:A:G	6.09468e-67	-2.30543	-0.155201	8.41379e-15	4.48189	-0.0993179	1.47137e-09	-1.68266	-0.122087
69006411	chr14:69006411:T:A	2.15271e-66	-1.31236e-09	-1.19874	3.22122e-17	-1.31236e-09	-1.18271	2.669e-09	-1.31236e-09	-1.20924
69006448	chr14:69006448:C:A	1.19874e-66	-0.480332	-1.30386	2.3037e-16	2.08773	-1.3031	2.79655e-10	-2.16906	-1.29608
69006579	chr14:69006579:A:G	2.25705e-67	-2.27174	-1.18225	2.32024e-18	-2.66185	-1.15153	1.94768e-10	-2.60732	-1.21957
69007064	chr14:69007064:G:A	2.5647e-66	-1.31236e-09	-1.02362	3.83485e-17	-1.31236e-09	-1.00834	3.26238e-09	-1.31236e-09	-1.00849
69008158	chr14:69008158:T:TC	1.49091e-66	-1.98582	0.419745	2.97548e-17	-1.66564	0.403579	8.58477e-10	-2.75652	0.412986
69008472	chr14:69008472:T:C	5.10916e-67	-2.02792	-0.609091	3.76724e-14	6.16516	-0.283524	4.19236e-10	-2.39304	-0.667222
69008810	chr14:69008810:C:T	2.00161e-67	-2.40312	-1.17098	2.39435e-18	-2.68466	-1.09728	8.31489e-10	-1.21719	-1.15829
69008846	chr14:69008846:T:C	3.67155e-66	-1.31236e-09	-0.664848	5.27373e-17	-1.31236e-09	-0.689727	4.57986e-09	-1.31236e-09	-0.669273
69008996	chr14:69008996:T:C	3.93859e-67	-2.50986	-0.387368	1.72508e-17	-1.61302	-0.19417	3.964e-10	-2.7749	-0.341376
69009542	chr14:69009542:C:T	2.17442e-67	-2.18203	-1.30926	7.47299e-18	-1.33557	-1.30819	1.83478e-10	-2.57521	-1.31139
69009685	chr14:69009685:A:T	4.90236e-67	-2.49776	-0.180565	2.1711e-17	-1.5852	0.00796545	4.85778e-10	-2.77216	-0.140786
69009711	chr14:69009711:A:G	2.33199e-67	-2.16836	-1.25297	1.97887e-18	-2.76445	-1.20807	1.56689e-10	-2.77115	-1.27328
69011754	chr14:69011754:A:G	2.95614e-67	-2.10087	-1.08329	2.24675e-18	-2.64862	-1.19694	2.02577e-10	-2.78194	-1.00564
69011842	chr14:69011842:T:C	2.34048e-66	-1.31236e-09	-1.11511	3.45635e-17	-1.31236e-09	-1.11225	2.94403e-09	-1.31236e-09	-1.11116
69012128	chr14:69012128:G:A	3.3178e-67	-2.45207	-0.616677	1.37619e-17	-1.58382	-0.449331	3.14771e-10	-2.76698	-0.579877
69012157	chr14:69012157:C:T	1.91233e-66	-1.31236e-09	-1.31714	2.81338e-17	-1.31236e-09	-1.31808	2.40338e-09	-1.31236e-09	-1.31407
69012229	chr14:69012229:T:C	2.30505e-66	-1.68837	0.558006	2.17773e-17	-2.35789	0.783708	1.10416e-09	-2.72935	0.637493
69012248	chr14:69012248:G:A	2.302e-66	-1.31236e-09	-1.13168	3.59952e-17	-1.31236e-09	-1.07167	2.91782e-09	-1.31236e-09	-1.1201
69012518	chr14:69012518:T:C	2.39771e-66	-1.55571	0.464763	2.15879e-17	-2.26822	0.685301	1.02798e-09	-2.70019	0.536844
69013235	chr14:69013235:T:C	2.09679e-66	-1.46503	0.239977	3.6952e-17	-1.50354	0.458113	9.68822e-10	-2.53651	0.313895
69013664	chr14:69013664:A:G	3.1462e-67	-1.81653	-1.30532	1.35976e-15	3.81368	-1.25367	2.27739e-10	-2.35931	-1.31119
69013847	chr14:69013847:A:G	3.42478e-67	-2.42165	-0.61536	1.46153e-17	-1.52479	-0.448186	3.17307e-10	-2.76001	-0.578814
69014334	chr14:69014334:C:T	5.78742e-67	-2.51236	-3.24751e-10	7.04828e-18	-2.70227	-3.24751e-10	5.92829e-10	-2.71379	-3.24751e-10
69014626	chr14:69014626:G:A	3.32024e-67	-1.9553	-1.11271	9.97676e-18	-1.23631	-1.11848	1.87197e-10	-2.76889	-1.09765
69014877	chr14:69014877:G:A	5.56959e-66	-0.248141	-3.24751e-10	4.33124e-17	-0.886612	-3.24751e-10	2.94206e-08	1.19075	-3.24751e-10
69014912	chr14:69014912:C:T	8.24078e-67	-2.15895	-3.24751e-10	8.72554e-18	-2.4888	-3.24751e-10	1.72843e-09	-1.64373	-3.24751e-10
69015499	chr14:69015499:C:T	4.32417e-67	-2.39065	-0.413176	1.94017e-17	-1.46196	-0.227729	3.96543e-10	-2.75018	-0.36573
69015505	chr14:69015505:A:G	1.63836e-65	1.94921	-1.11839	2.65851e-16	2.09836	-1.17047	3.14514e-10	-2.27188	-1.07578
69015845	chr14:69015845:C:T	3.98798e-67	-1.86029	-1.02448	1.67953e-15	3.90612	-1.13491	3.1815e-10	-2.33091	-1.00527
69015959	chr14:69015959:G:C	1.74057e-61	11.3928	-1.29111	7.77688e-18	-1.35068	-1.25321	1.53954e-10	-2.77986	-1.28218
69016108	chr14:69016108:A:G	2.00582e-66	-1.31236e-09	-1.26941	2.90095e-17	-1.31236e-09	-1.28743	2.51128e-09	-1.31236e-09	-1.27015
69016130	chr14:69016130:T:C	2.09257e-66	-0.075949	-1.15112	1.66067e-15	3.97482	-1.21489	3.01189e-10	-2.28644	-1.10452
69016572	chr14:69016572:G:C	1.99187e-66	-1.31236e-09	-1.27639	2.88495e-17	-1.31236e-09	-1.29296	2.4933e-09	-1.31236e-09	-1.27734
69016615	chr14:69016615:T:C	3.69075e-67	-2.40748	-0.554735	1.60375e-17	-1.50124	-0.378882	3.4004e-10	-2.75612	-0.51351
69016750	chr14:69016750:T:C	9.91258e-62	10.8561	-1.31746	9.52898e-18	-1.10553	-1.29518	1.51169e-10	-2.76323	-1.31707
69017294	chr14:69017294:A:G	1.91599e-66	-1.31236e-09	-1.31523	2.81354e-17	-1.31236e-09	-1.31802	2.41991e-09	-1.31236e-09	-1.30721
69017311	chr14:69017311:C:G	9.76302e-67	-1.14026	-0.84919	5.08714e-17	0.127601	-0.853351	5.47143e-10	-2.02785	-0.766136
69017329	chr14:69017329:T:G	8.42393e-62	10.6927	-1.31673	9.88804e-18	-1.0529	-1.31082	1.52013e-10	-2.75773	-1.317
69017353	chr14:69017353:T:A	6.7785e-62	10.4765	-1.31791	1.07199e-17	-0.97612	-1.30683	1.53404e-10	-2.7476	-1.31802
69017535	chr14:69017535:T:C	1.08772e-61	10.6854	-1.05382	1.44879e-17	-1.07553	-0.906209	1.98512e-10	-2.75866	-1.04919
69018128	chr14:69018128:A:G	3.43889e-62	9.63891	-1.15889	1.53856e-17	-0.859759	-1.06186	1.84134e-10	-2.71813	-1.16491
69018231	chr14:69018231:G:A	2.87194e-66	-1.31236e-09	-0.910475	3.79371e-17	-1.31236e-09	-1.01912	4.13773e-09	-1.31236e-09	-0.770793
69018318	chr14:69018318:C:T	3.01719e-66	-1.31236e-09	-0.861137	4.88506e-17	-1.31236e-09	-0.766283	3.8795e-09	-1.31236e-09	-0.835236
69018601	chr14:69018601:C:T	2.76188e-66	-1.31236e-09	-0.949552	4.12904e-17	-1.31236e-09	-0.934421	3.53637e-09	-1.31236e-09	-0.927841
69018602	chr14:69018602:A:G	4.081e-67	-1.54389	-1.31782	2.44238e-14	6.76452	-1.31626	8.7964e-10	-1.00171	-1.31747
69018630	chr14:69018630:G:A	3.51621e-67	-2.00004	-1.01062	2.39169e-15	4.23325	-1.10854	3.66327e-10	-2.23988	-0.955289
69018792	chr14:69018792:G:A	5.15159e-66	-1.31236e-09	-0.326156	8.77941e-17	-1.31236e-09	-0.180056	6.26813e-09	-1.31236e-09	-0.355463
69019601	chr14:69019601:A:G	3.24781e-66	-1.31236e-09	-0.787481	5.02667e-17	-1.31236e-09	-0.737708	4.09493e-09	-1.31236e-09	-0.781191
69020379	chr14:69020379:A:G	1.45266e-67	-2.58851	-1.30614	1.24775e-11	12.9821	-1.29769	4.66844e-08	2.96205	-1.30958
69020490	chr14:69020490:G:A	6.52155e-67	-2.31279	-0.0801476	3.15167e-17	-1.33956	0.135031	5.66205e-10	-2.72613	-0.0336144
69020623	chr14:69020623:A:G	3.75155e-62	9.87198	-1.30494	1.15204e-17	-0.939196	-1.27174	1.57315e-10	-2.73462	-1.30582
69020739	chr14:69020739:C:T	1.93238e-66	-1.31236e-09	-1.30671	2.85889e-17	-1.31236e-09	-1.30203	2.41937e-09	-1.31236e-09	-1.30744
69020835	chr14:69020835:C:T	6.40981e-67	-2.32554	-0.0846774	3.05437e-17	-1.36588	0.129993	5.60472e-10	-2.73168	-0.0382385
69020990	chr14:69020990:G:T	1.25197e-65	1.87543	-1.31359	3.73895e-15	4.88513	-1.31362	1.751e-09	-0.316494	-1.31426
69021014	chr14:69021014:T:C	2.32748e-62	9.40735	-1.31769	1.32775e-17	-0.765891	-1.30309	1.60406e-10	-2.70312	-1.31787
69021042	chr14:69021042:G:A	1.92961e-66	-1.31236e-09	-1.30814	2.87471e-17	-1.31236e-09	-1.29652	2.41459e-09	-1.31236e-09	-1.30941
69021099	chr14:69021099:T:A	3.61845e-67	-1.81181	-1.17019	5.74043e-18	-1.72351	-1.18401	5.59998e-10	-1.61004	-1.16072
69021108	chr14:69021108:T:C	1.93551e-66	-1.31236e-09	-1.30509	2.82566e-17	-1.31236e-09	-1.31372	2.42884e-09	-1.31236e-09	-1.30353
69021127	chr14:69021127:C:T	2.68261e-66	-1.31236e-09	-0.978671	4.24026e-17	-1.31236e-09	-0.907842	3.30207e-09	-1.31236e-09	-0.996393
69021155	chr14:69021155:C:T	1.92578e-66	-1.31236e-09	-1.31013	2.88278e-17	-1.31236e-09	-1.29371	2.39694e-09	-1.31236e-09	-1.31675
69021564	chr14:69021564:C:T	2.15795e-66	-1.31236e-09	-1.1963	3.28558e-17	-1.31236e-09	-1.16292	2.69141e-09	-1.31236e-09	-1.20088
69021889	chr14:69021889:G:T	2.72227e-64	3.64117	-3.24751e-10	1.45526e-14	4.93047	-3.24751e-10	4.59265e-08	1.6361	-3.24751e-10
69022187	chr14:69022187:C:T	7.40622e-62	10.5534	-1.30618	7.9718e-18	-1.261	-1.31814	1.51632e-10	-2.77245	-1.3048
69022798	chr14:69022798:A:G	6.84452e-66	1.24983	-1.29184	1.67807e-15	4.06272	-1.29237	1.14273e-09	-0.765745	-1.29178
69023219	chr14:69023219:A:C	4.44176e-62	10.0493	-1.31337	8.0812e-18	-1.26369	-1.30182	1.49779e-10	-2.77263	-1.3169
69023286	chr14:69023286:C:T	1.37963e-65	1.90184	-1.2429	3.93309e-15	4.871	-1.24887	1.98616e-09	-0.265172	-1.23957
69023337	chr14:69023337:A:G	1.78086e-64	1.89962	1.31718	8.57719e-15	2.9135	1.48831	4.18428e-08	0.189532	1.35345
69023754	chr14:69023754:T:G	3.65038e-65	2.86781	-1.23585	9.6002e-15	5.77769	-1.2632	4.47263e-09	0.559772	-1.25274
69023932	chr14:69023932:C:A	2.24001e-66	-1.31236e-09	-1.15898	3.16766e-17	-1.31236e-09	-1.19947	2.96172e-09	-1.31236e-09	-1.10517
69024034	chr14:69024034:T:G	2.06708e-66	-1.31236e-09	-1.23932	3.03228e-17	-1.31236e-09	-1.24315	2.64724e-09	-1.31236e-09	-1.21742
69024197	chr14:69024197:C:T	5.93035e-66	-1.31236e-09	-0.18538	1.02595e-16	-1.31236e-09	-0.0242617	7.42166e-09	-1.31236e-09	-0.186539
69024483	chr14:69024483:C:T	6.16866e-64	5.74443	-1.28524	1.88228e-18	-2.75712	-1.26545	2.42882e-10	-2.31196	-1.29416
69024492	chr14:69024492:G:T	2.54336e-66	-1.31236e-09	-1.03198	3.9009e-17	-1.31236e-09	-0.991258	3.23554e-09	-1.31236e-09	-1.01675
69024700	chr14:69024700:C:T	4.383e-66	-1.31236e-09	-0.48773	7.00936e-17	-1.31236e-09	-0.405219	5.6453e-09	-1.31236e-09	-0.460118
69024701	chr14:69024701:G:A	5.81601e-64	4.64768	-0.247362	7.27888e-14	6.54933	-0.00906325	9.91614e-08	2.66413	-0.258324
69025332	chr14:69025332:A:G	5.52383e-66	-1.31236e-09	-0.256391	9.48861e-17	-1.31236e-09	-0.102373	6.91329e-09	-1.31236e-09	-0.257497
69025494	chr14:69025494:C:T	1.24941e-62	7.46052	0.00703069	7.87271e-17	-0.544824	0.255761	6.94641e-10	-2.55241	-0.00289028
69025564	chr14:69025564:A:G	2.1377e-66	-1.31236e-09	-1.20573	3.22201e-17	-1.31236e-09	-1.18246	2.66419e-09	-1.31236e-09	-1.21104
69025780	chr14:69025780:G:A	1.06526e-62	7.2931	0.0149944	8.62357e-17	-0.462638	0.264672	7.19028e-10	-2.52604	0.00524504
69026202	chr14:69026202:C:G	1.05246e-62	7.27614	0.0198617	8.72702e-17	-0.455184	0.269143	7.2455e-10	-2.52378	0.0106333
69026208	chr14:69026208:C:A	7.58969e-67	-1.02619	-1.21507	1.58234e-17	-0.702151	-1.19141	7.18636e-10	-1.32837	-1.19298
69026216	chr14:69026216:C:T	2.9701e-66	-1.31236e-09	-0.876868	4.68869e-17	-1.31236e-09	-0.807311	3.41012e-09	-1.31236e-09	-0.964195
69026325	chr14:69026325:G:T	1.18098e-62	7.3988	0.0124249	8.13442e-17	-0.518312	0.261952	7.04495e-10	-2.54398	0.00275959
69026359	chr14:69026359:G:C	2.62304e-66	-1.31236e-09	-1.00113	3.97536e-17	-1.31236e-09	-0.97235	3.25234e-09	-1.31236e-09	-1.01157
69026658	chr14:69026658:C:T	1.0574e-62	7.26365	0.0370354	8.9189e-17	-0.453074	0.288782	7.37839e-10	-2.52209	0.0271209
69027211	chr14:69027211:G:A	2.10149e-66	-1.31236e-09	-1.22282	3.07735e-17	-1.31236e-09	-1.2284	2.65927e-09	-1.31236e-09	-1.21289
69027564	chr14:69027564:C:T	2.48585e-66	-1.31236e-09	-1.05485	4.18455e-17	-1.31236e-09	-0.921066	3.20818e-09	-1.31236e-09	-1.02524
69028355	chr14:69028355:T:TA	2.38202e-66	-1.31236e-09	-1.09751	3.51633e-17	-1.31236e-09	-1.09505	3.07929e-09	-1.31236e-09	-1.06624
69028548	chr14:69028548:T:C	1.91756e-62	8.10272	-0.206785	7.96115e-18	-2.56932	-0.0111591	9.2013e-10	-2.0042	-0.269985
69028658	chr14:69028658:T:C	2.19322e-62	8.36275	-0.332506	7.21894e-18	-2.52982	-0.148525	8.73856e-10	-1.93436	-0.391422
69028665	chr14:69028665:C:T	1.77103e-67	-2.75979	-0.936693	4.55319e-18	-2.31659	-0.822635	2.20747e-10	-2.77513	-0.926556
69028962	chr14:69028962:A:G	8.36303e-62	9.19616	0.172537	4.99026e-17	-0.904537	0.15956	6.32668e-10	-2.68353	0.0347752
69029708	chr14:69029708:T:C	2.16488e-62	8.25865	-0.241405	7.94566e-18	-2.54387	-0.0385544	9.33069e-10	-1.96148	-0.298734
69029780	chr14:69029780:G:A	6.61832e-63	7.87596	-1.04382	2.97807e-18	-2.60579	-0.957985	3.90157e-10	-2.06916	-1.06299
69029878	chr14:69029878:T:C	9.8073e-63	8.4984	-1.27298	1.57258e-17	-0.61592	-1.28383	1.79643e-10	-2.62138	-1.28635
69029916	chr14:69029916:C:T	1.93722e-66	-1.31236e-09	-1.30421	2.8772e-17	-1.31236e-09	-1.29565	2.41669e-09	-1.31236e-09	-1.30854
69030067	chr14:69030067:A:G	2.66134e-66	-1.31236e-09	-0.986631	4.0418e-17	-1.31236e-09	-0.955776	3.28828e-09	-1.31236e-09	-1.00058
69030078	chr14:69030078:G:A	1.79214e-67	-2.78009	-0.904549	4.14856e-18	-2.44492	-0.787372	2.34944e-10	-2.74598	-0.893371
69030422	chr14:69030422:T:A	2.05529e-66	-1.31236e-09	-1.24505	3.18763e-17	-1.31236e-09	-1.19319	2.56849e-09	-1.31236e-09	-1.24762
69030646	chr14:69030646:G:C	2.59519e-66	-1.31236e-09	-1.0118	4.44892e-17	-1.31236e-09	-0.859805	3.37208e-09	-1.31236e-09	-0.975411
69030684	chr14:69030684:A:T	9.25899e-63	8.42171	-1.25382	1.62278e-17	-0.600934	-1.26739	1.84585e-10	-2.61047	-1.27011
69031017	chr14:69031017:A:G	2.69584e-66	-1.31236e-09	-0.973752	3.97176e-17	-1.31236e-09	-0.973256	3.5182e-09	-1.31236e-09	-0.932991
69031255	chr14:69031255:G:A	2.85268e-66	-1.31236e-09	-0.917205	4.20063e-17	-1.31236e-09	-0.91723	3.72805e-09	-1.31236e-09	-0.875057
69031393	chr14:69031393:T:C	6.15942e-63	7.87833	-1.11806	2.74524e-18	-2.58948	-1.0557	3.73595e-10	-2.04309	-1.13244
69031797	chr14:69031797:G:A	6.45362e-67	-1.12895	-1.27446	1.28356e-17	-0.821668	-1.28116	5.98842e-10	-1.42053	-1.28317
69031917	chr14:69031917:C:T	1.04603e-63	6.29558	-1.30829	6.3629e-16	3.10776	-1.30716	5.74707e-08	3.16879	-1.30846
69031981	chr14:69031981:A:G	2.05135e-66	-1.31236e-09	-1.24696	3.07756e-17	-1.31236e-09	-1.22833	2.56152e-09	-1.31236e-09	-1.25034
69032220	chr14:69032220:A:C	4.69047e-67	-2.72251	-3.24751e-10	8.8131e-18	-2.47881	-3.24751e-10	5.61749e-10	-2.76764	-3.24751e-10
69032306	chr14:69032306:C:T	1.91463e-66	-1.31236e-09	-1.31594	2.8743e-17	-1.31236e-09	-1.29666	2.41264e-09	-1.31236e-09	-1.31022
69032598	chr14:69032598:C:T	2.75234e-66	-1.31236e-09	-0.953012	4.44176e-17	-1.31236e-09	-0.861415	3.44651e-09	-1.31236e-09	-0.953581
69032792	chr14:69032792:T:C	5.20378e-64	5.35104	-1.06195	2.41624e-18	-2.78117	-0.991667	3.29356e-10	-2.215	-1.08656
69032828	chr14:69032828:C:T	1.92969e-66	-1.31236e-09	-1.3081	2.82666e-17	-1.31236e-09	-1.31337	2.42627e-09	-1.31236e-09	-1.30459
69032833	chr14:69032833:G:A	2.04171e-66	-1.31236e-09	-1.25168	3.01483e-17	-1.31236e-09	-1.24892	2.57805e-09	-1.31236e-09	-1.24391
69032997	chr14:69032997:A:G	2.9212e-66	-1.31236e-09	-0.893468	4.76096e-17	-1.31236e-09	-0.792016	3.66348e-09	-1.31236e-09	-0.892528
69033065	chr14:69033065:C:T	3.01838e-66	-1.31236e-09	-0.860743	4.08097e-17	-1.31236e-09	-0.94613	3.81676e-09	-1.31236e-09	-0.85154
69033463	chr14:69033463:C:G	2.77203e-66	-1.31236e-09	-0.945882	4.79968e-17	-1.31236e-09	-0.783915	3.62826e-09	-1.31236e-09	-0.902189
69033588	chr14:69033588:A:T	1.93725e-66	-1.31236e-09	-1.30419	2.81392e-17	-1.31236e-09	-1.31789	2.45846e-09	-1.31236e-09	-1.29141
69033814	chr14:69033814:T:C	4.52572e-67	-2.75827	-3.24751e-10	2.3964e-17	-1.4785	-3.24751e-10	7.17477e-10	-2.52296	-3.24751e-10
69033870	chr14:69033870:G:A	2.12534e-66	-1.31236e-09	-1.21153	3.05437e-17	-1.31236e-09	-1.23589	2.6897e-09	-1.31236e-09	-1.20151
69033926	chr14:69033926:C:T	1.71105e-63	6.7091	-1.22969	2.15535e-18	-2.62775	-1.25935	3.20124e-10	-2.08264	-1.24735
69034030	chr14:69034030:G:A	4.49956e-66	-1.31236e-09	-0.461482	5.51418e-17	-1.31236e-09	-0.645143	6.57864e-09	-1.31236e-09	-0.307114
69034283	chr14:69034283:G:A	2.08421e-66	-1.31236e-09	-1.23107	2.9529e-17	-1.31236e-09	-1.26968	2.71334e-09	-1.31236e-09	-1.19276
69034492	chr14:69034492:C:T	1.03898e-66	-0.639791	-1.28743	1.98205e-17	-0.371359	-1.29697	1.01827e-09	-0.868901	-1.30394
69034895	chr14:69034895:C:T	2.06423e-66	-1.31236e-09	-1.24071	3.0721e-17	-1.31236e-09	-1.2301	2.61006e-09	-1.31236e-09	-1.23157
69035099	chr14:69035099:C:T	4.99143e-67	-2.66033	-3.24751e-10	9.39787e-18	-2.41457	-3.24751e-10	5.5396e-10	-2.7816	-3.24751e-10
69035190	chr14:69035190:A:G	4.53934e-67	-2.75527	-3.24751e-10	2.44957e-17	-1.45655	-3.24751e-10	7.24333e-10	-2.51345	-3.24751e-10
69035353	chr14:69035353:T:C	8.14386e-67	-0.899227	-1.27156	1.73017e-17	-0.542663	-1.26158	7.68946e-10	-1.20973	-1.24395
69035428	chr14:69035428:G:A	1.82578e-63	6.72357	-1.17927	2.48005e-18	-2.61586	-1.13091	3.37419e-10	-2.08862	-1.18876
69035509	chr14:69035509:G:A	2.03446e-66	-1.31236e-09	-1.25523	2.98296e-17	-1.31236e-09	-1.25955	2.56955e-09	-1.31236e-09	-1.24721
69036119	chr14:69036119:C:T	2.84658e-66	-1.31236e-09	-0.919343	4.14506e-17	-1.31236e-09	-0.930549	3.73454e-09	-1.31236e-09	-0.873316
69036796	chr14:69036796:TTTCATTTA:T	1.74359e-63	6.24405	-0.745816	3.20246e-17	-0.485513	-0.703034	3.05042e-10	-2.5682	-0.81005
69036808	chr14:69036808:A:G	7.48337e-67	-2.25536	-3.24751e-10	8.30874e-18	-2.53774	-3.24751e-10	1.50155e-09	-1.78444	-3.24751e-10
69036818	chr14:69036818:T:C	2.53114e-66	-1.31236e-09	-1.03679	3.69747e-17	-1.31236e-09	-1.04482	3.29859e-09	-1.31236e-09	-0.997448
69036993	chr14:69036993:G:A	5.86642e-66	-1.31236e-09	-0.196219	9.9152e-17	-1.31236e-09	-0.0583965	7.55256e-09	-1.31236e-09	-0.169056
69037085	chr14:69037085:T:G	2.91122e-66	-1.31236e-09	-0.896889	5.06324e-17	-1.31236e-09	-0.73046	3.81348e-09	-1.31236e-09	-0.852401
69037263	chr14:69037263:C:T	1.44358e-63	6.34913	-1.03971	3.28665e-17	-0.0970455	-1.06555	2.85258e-10	-2.36544	-1.07986
69037397	chr14:69037397:T:C	1.44147e-62	5.744	1.86654	1.41771e-12	7.45009	2.05942	1.75054e-06	3.36617	1.91057
69037477	chr14:69037477:CTTTG:C	2.65213e-66	-1.31236e-09	-0.990101	3.86651e-17	-1.31236e-09	-1.00011	3.45836e-09	-1.31236e-09	-0.950146
69037573	chr14:69037573:CTCCA:C	2.22899e-66	-1.31236e-09	-1.16392	3.4975e-17	-1.31236e-09	-1.10042	2.78606e-09	-1.31236e-09	-1.16631
69037963	chr14:69037963:A:G	4.42889e-67	-2.7799	-3.24751e-10	7.64091e-18	-2.62153	-3.24751e-10	6.30226e-10	-2.65262	-3.24751e-10
69038182	chr14:69038182:C:T	3.78473e-66	-1.31236e-09	-0.634488	4.73765e-17	-1.31236e-09	-0.796924	5.47019e-09	-1.31236e-09	-0.491628
69038767	chr14:69038767:T:A	1.41477e-65	-1.31236e-09	0.684087	2.33974e-16	-1.31236e-09	0.800162	1.67567e-08	-1.31236e-09	0.627859
69038864	chr14:69038864:T:C	9.93236e-67	-0.681783	-1.29047	1.85965e-17	-0.432531	-1.29955	9.67801e-10	-0.917594	-1.30608
69038897	chr14:69038897:A:G	2.63383e-66	-1.31236e-09	-0.997022	4.49193e-17	-1.31236e-09	-0.850184	3.45483e-09	-1.31236e-09	-0.95117
69038921	chr14:69038921:C:G	2.2891e-63	6.8026	-1.03215	2.96465e-18	-2.61637	-0.951924	4.02946e-10	-2.06749	-1.03241
69039294	chr14:69039294:T:C	1.9418e-63	6.06437	-0.458466	4.3868e-17	-0.407806	-0.466059	4.20912e-10	-2.54613	-0.510146
69039311	chr14:69039311:A:G	1.96071e-66	-1.31236e-09	-1.29216	2.91366e-17	-1.31236e-09	-1.28305	2.44028e-09	-1.31236e-09	-1.29883
69039857	chr14:69039857:A:C	7.60531e-63	7.28192	-0.310785	3.25698e-17	-0.854974	-0.31669	4.13152e-10	-2.66711	-0.407775
69039967	chr14:69039967:C:T	2.58461e-66	-1.31236e-09	-1.01589	4.398e-17	-1.31236e-09	-0.871315	3.39398e-09	-1.31236e-09	-0.96894
69040199	chr14:69040199:G:A	2.08506e-66	-1.31236e-09	-1.23066	3.28563e-17	-1.31236e-09	-1.16291	2.54623e-09	-1.31236e-09	-1.25633
69040752	chr14:69040752:C:T	2.60605e-66	-1.31236e-09	-1.00763	4.4457e-17	-1.31236e-09	-0.860527	3.41853e-09	-1.31236e-09	-0.961732
69040772	chr14:69040772:TG:T	4.42328e-67	-2.78117	-3.24751e-10	7.63391e-18	-2.62245	-3.24751e-10	5.6738e-10	-2.75767	-3.24751e-10
69041239	chr14:69041239:C:T	2.60712e-66	-1.31236e-09	-1.00722	3.805e-17	-1.31236e-09	-1.01615	3.40883e-09	-1.31236e-09	-0.964574
69041294	chr14:69041294:GC:G	2.75039e-66	-1.31236e-09	-0.953719	3.75281e-17	-1.31236e-09	-1.02996	3.66635e-09	-1.31236e-09	-0.891745
69041522	chr14:69041522:TAAC:T	6.70036e-67	-1.04789	-1.31799	1.33044e-17	-0.750198	-1.31676	6.11598e-10	-1.36867	-1.31395
69041612	chr14:69041612:C:T	1.98826e-66	-1.31236e-09	-1.2782	3.00483e-17	-1.31236e-09	-1.25225	2.52045e-09	-1.31236e-09	-1.2665
69041627	chr14:69041627:C:T	2.22793e-66	-1.31236e-09	-1.16439	3.36673e-17	-1.31236e-09	-1.13852	2.78558e-09	-1.31236e-09	-1.16648
69041809	chr14:69041809:A:G	2.71118e-66	-1.31236e-09	-0.96808	4.48721e-17	-1.31236e-09	-0.851233	3.3706e-09	-1.31236e-09	-0.975852
69043082	chr14:69043082:A:G	2.30633e-66	-1.31236e-09	-1.12981	3.68092e-17	-1.31236e-09	-1.0493	2.84753e-09	-1.31236e-09	-1.14449
69043195	chr14:69043195:T:A	3.12452e-66	-1.31236e-09	-0.82618	4.59131e-17	-1.31236e-09	-0.8283	4.09733e-09	-1.31236e-09	-0.780607
69043667	chr14:69043667:T:G	1.9539e-66	-1.31236e-09	-1.29564	2.96176e-17	-1.31236e-09	-1.26668	2.44432e-09	-1.31236e-09	-1.29718
69043724	chr14:69043724:C:T	7.77014e-67	-0.899634	-1.31813	1.54785e-17	-0.597534	-1.31807	6.881e-10	-1.24813	-1.31664
69043847	chr14:69043847:C:T	2.11685e-66	-1.31236e-09	-1.21553	3.15636e-17	-1.31236e-09	-1.20304	2.67968e-09	-1.31236e-09	-1.20524
69044051	chr14:69044051:A:T	6.20732e-67	-2.44232	-3.24751e-10	1.25006e-17	-2.12927	-3.24751e-10	5.77449e-10	-2.74008	-3.24751e-10
69044110	chr14:69044110:C:T	2.27365e-66	-1.31236e-09	-1.14407	3.37689e-17	-1.31236e-09	-1.13551	2.89438e-09	-1.31236e-09	-1.12817
69044493	chr14:69044493:G:C	2.59972e-66	-1.31236e-09	-1.01006	3.57126e-17	-1.31236e-09	-1.07955	3.44792e-09	-1.31236e-09	-0.95317
69044818	chr14:69044818:A:G	2.59972e-66	-1.31236e-09	-1.01006	3.57126e-17	-1.31236e-09	-1.07955	3.44792e-09	-1.31236e-09	-0.95317
69045013	chr14:69045013:G:T	2.55613e-66	-1.31236e-09	-1.02697	4.33967e-17	-1.31236e-09	-0.884667	3.35044e-09	-1.31236e-09	-0.981851
69045077	chr14:69045077:C:T	4.80331e-67	-2.69874	-3.24751e-10	6.83565e-18	-2.7329	-3.24751e-10	7.26198e-10	-2.51087	-3.24751e-10
69045261	chr14:69045261:G:A	3.1074e-66	-1.31236e-09	-0.831675	4.82898e-17	-1.31236e-09	-0.777831	3.91738e-09	-1.31236e-09	-0.825519
69045331	chr14:69045331:G:A	1.58344e-63	6.19957	-0.797679	4.55775e-17	-0.0591166	-0.77652	3.69136e-10	-2.31004	-0.877493
69045448	chr14:69045448:G:A	2.56718e-66	-1.31236e-09	-1.02265	4.35865e-17	-1.31236e-09	-0.880303	3.36866e-09	-1.31236e-09	-0.976427
69045504	chr14:69045504:C:G	2.15263e-66	-1.31236e-09	-1.19877	3.16857e-17	-1.31236e-09	-1.19918	2.73173e-09	-1.31236e-09	-1.18601
69045726	chr14:69045726:C:T	2.25094e-66	-1.31236e-09	-1.15411	3.62068e-17	-1.31236e-09	-1.0658	2.72817e-09	-1.31236e-09	-1.18731
69045932	chr14:69045932:A:G	1.5346e-65	-1.31236e-09	0.765393	2.48566e-16	-1.31236e-09	0.860659	1.83057e-08	-1.31236e-09	0.716269
69046449	chr14:69046449:G:C	3.75223e-66	-1.31236e-09	-0.643111	6.07208e-17	-1.31236e-09	-0.548764	4.69686e-09	-1.31236e-09	-0.644048
69046466	chr14:69046466:G:A	3.71376e-66	-1.31236e-09	-0.653418	4.9024e-17	-1.31236e-09	-0.762739	4.99417e-09	-1.31236e-09	-0.582671
69046527	chr14:69046527:T:C	1.27059e-66	-0.649402	-1.07658	4.97834e-18	-1.90463	-1.14532	4.31438e-10	-1.98785	-1.04372
69046613	chr14:69046613:G:A	1.14447e-65	-1.31236e-09	0.472065	1.8747e-16	-1.31236e-09	0.578568	1.35748e-08	-1.31236e-09	0.417274
69046822	chr14:69046822:C:CA	7.69015e-63	6.15795	0.824286	1.04855e-12	8.12596	1.08191	1.08024e-06	3.92315	0.870846
69047018	chr14:69047018:G:A	2.62798e-66	-1.31236e-09	-0.999247	3.60546e-17	-1.31236e-09	-1.07002	3.48753e-09	-1.31236e-09	-0.941749
69047693	chr14:69047693:C:T	2.17757e-66	-1.31236e-09	-1.18725	3.41404e-17	-1.31236e-09	-1.12457	2.76667e-09	-1.31236e-09	-1.1733
69047885	chr14:69047885:GA:G	3.73856e-66	-1.31236e-09	-0.646761	6.56299e-17	-1.31236e-09	-0.47102	4.31718e-09	-1.31236e-09	-0.72834
69048345	chr14:69048345:G:A	3.58456e-66	-1.31236e-09	-0.688826	5.30094e-17	-1.31236e-09	-0.684582	4.74731e-09	-1.31236e-09	-0.633364
69048535	chr14:69048535:C:A	2.88159e-66	-1.31236e-09	-0.907122	4.45572e-17	-1.31236e-09	-0.858276	3.63392e-09	-1.31236e-09	-0.900629
69048818	chr14:69048818:A:G	3.91901e-66	-1.31236e-09	-0.599622	7.13459e-17	-1.31236e-09	-0.387511	5.27265e-09	-1.31236e-09	-0.528409
69049015	chr14:69049015:G:T	3.05129e-64	4.84185	-1.08658	6.23608e-17	0.570058	-1.09217	3.72499e-10	-2.05527	-1.1232
69049136	chr14:69049136:TTTTTTC:T	8.85616e-66	-1.31236e-09	0.215651	1.50415e-16	-1.31236e-09	0.358346	1.1113e-08	-1.31236e-09	0.217177
69049181	chr14:69049181:T:C	3.89467e-65	-1.31236e-09	1.69673	6.54004e-16	-1.31236e-09	1.82806	4.5209e-08	-1.31236e-09	1.62035
69049315	chr14:69049315:G:A	3.28342e-64	4.83302	-1.00442	7.44617e-17	0.627127	-0.971893	4.28012e-10	-2.05545	-0.984099
69049321	chr14:69049321:C:T	1.99548e-66	-1.31236e-09	-1.27458	2.88411e-17	-1.31236e-09	-1.29325	2.52093e-09	-1.31236e-09	-1.26631
69049428	chr14:69049428:T:TACA	8.80607e-64	5.74991	-0.934757	2.95264e-18	-2.72797	-0.844379	3.45537e-10	-2.33141	-0.922185
69049461	chr14:69049461:T:C	2.09696e-66	-1.31236e-09	-1.22497	3.07295e-17	-1.31236e-09	-1.22983	2.65403e-09	-1.31236e-09	-1.21486
69049685	chr14:69049685:C:G	1.97458e-66	-1.31236e-09	-1.28511	2.98239e-17	-1.31236e-09	-1.25974	2.49532e-09	-1.31236e-09	-1.27653
69050072	chr14:69050072:A:AC	2.27362e-66	-1.31236e-09	-1.14409	3.60405e-17	-1.31236e-09	-1.07041	2.83767e-09	-1.31236e-09	-1.14796
69050389	chr14:69050389:C:T	4.79333e-63	5.74148	0.768042	7.91374e-13	7.88541	1.04107	7.41164e-07	3.59926	0.81802
69050487	chr14:69050487:T:C	7.58748e-65	2.36362	-3.24751e-10	6.27849e-17	-0.515336	-3.24751e-10	1.47401e-08	0.499629	-3.24751e-10
69050542	chr14:69050542:C:T	7.31097e-67	-2.27867	-3.24751e-10	6.54249e-18	-2.77673	-3.24751e-10	6.79295e-10	-2.57764	-3.24751e-10
69050689	chr14:69050689:A:C	2.21573e-66	0.140344	-1.31022	5.26316e-18	-1.6983	-1.29601	1.7649e-10	-2.61169	-1.31374
69051281	chr14:69051281:A:G	2.48158e-67	-2.27957	-1.07958	4.29273e-18	-2.19634	-1.00179	1.95132e-10	-2.77836	-1.04666
69052257	chr14:69052257:T:C	1.91359e-66	-1.31236e-09	-1.31648	2.81525e-17	-1.31236e-09	-1.31741	2.41857e-09	-1.31236e-09	-1.30777
69052286	chr14:69052286:C:T	7.81985e-67	-2.21138	-3.24751e-10	8.53896e-18	-2.51041	-3.24751e-10	1.59803e-09	-1.72217	-3.24751e-10
69052587	chr14:69052587:T:C	2.2402e-66	-1.31236e-09	-1.1589	3.24565e-17	-1.31236e-09	-1.17515	2.83845e-09	-1.31236e-09	-1.14768
69052607	chr14:69052607:T:C	3.66556e-63	5.39221	0.84906	4.47163e-13	7.23888	1.11674	5.60713e-07	3.24083	0.897437
69052609	chr14:69052609:C:G	1.93347e-66	-1.31236e-09	-1.30614	2.86923e-17	-1.31236e-09	-1.29842	2.41065e-09	-1.31236e-09	-1.31104
69054628	chr14:69054628:G:A	1.97768e-67	-2.28188	-1.30424	4.59831e-16	2.79403	-1.31822	2.98605e-10	-2.10906	-1.29051
69055661	chr14:69055661:TC:T	1.94547e-66	-1.31236e-09	-1.29996	2.82465e-17	-1.31236e-09	-1.31408	2.48299e-09	-1.31236e-09	-1.28148
69055692	chr14:69055692:G:A	2.04913e-66	-1.31236e-09	-1.24805	3.24599e-17	-1.31236e-09	-1.17504	2.63039e-09	-1.31236e-09	-1.22381
69056164	chr14:69056164:A:C	1.91531e-66	-1.31236e-09	-1.31558	2.83481e-17	-1.31236e-09	-1.31049	2.39908e-09	-1.31236e-09	-1.31586
69056685	chr14:69056685:C:T	9.60897e-67	-0.924486	-1.08086	4.12373e-18	-2.08964	-1.14865	3.65907e-10	-2.14896	-1.04736
69056829	chr14:69056829:A:AT	2.86554e-66	-1.31236e-09	-0.912704	4.41964e-17	-1.31236e-09	-0.866406	3.6128e-09	-1.31236e-09	-0.906458
69057101	chr14:69057101:C:T	2.94035e-66	-1.31236e-09	-0.886933	4.11198e-17	-1.31236e-09	-0.938561	3.22615e-09	-1.31236e-09	-1.01965
69058092	chr14:69058092:G:A	2.92182e-63	6.63496	-0.620458	4.14321e-18	-2.60528	-0.628296	4.51755e-10	-2.24021	-0.745344
69058285	chr14:69058285:G:A	2.72671e-66	-1.31236e-09	-0.962365	4.19771e-17	-1.31236e-09	-0.917925	3.45015e-09	-1.31236e-09	-0.952523
69058427	chr14:69058427:G:A	2.25938e-66	-1.31236e-09	-1.15037	3.71857e-17	-1.31236e-09	-1.03913	2.92465e-09	-1.31236e-09	-1.11777
69059219	chr14:69059219:A:G	1.02365e-63	5.66241	-0.696736	4.18935e-18	-2.71628	-0.506219	3.78685e-10	-2.43659	-0.7254
69059367	chr14:69059367:G:A	2.14295e-66	-1.31236e-09	-1.20328	3.35457e-17	-1.31236e-09	-1.14214	2.67512e-09	-1.31236e-09	-1.20695
69059590	chr14:69059590:C:T	2.06508e-66	-1.31236e-09	-1.24029	3.26383e-17	-1.31236e-09	-1.16956	2.5728e-09	-1.31236e-09	-1.24595
69060307	chr14:69060307:A:G	3.74581e-63	5.673	0.589934	4.70157e-13	7.56128	0.844491	5.49621e-07	3.48473	0.633552
69060396	chr14:69060396:T:C	4.53e-67	-2.75733	-3.24751e-10	2.65953e-17	-1.37432	-3.24751e-10	7.6037e-10	-2.46489	-3.24751e-10
69060418	chr14:69060418:C:T	2.22028e-66	-1.31236e-09	-1.16783	3.6385e-17	-1.31236e-09	-1.06089	2.8673e-09	-1.31236e-09	-1.13757
69060693	chr14:69060693:G:A	2.32017e-66	-1.31236e-09	-1.12382	3.24901e-17	-1.31236e-09	-1.17411	3.04669e-09	-1.31236e-09	-1.07689
69061864	chr14:69061864:T:C	2.56731e-66	-1.31236e-09	-1.0226	3.72772e-17	-1.31236e-09	-1.03667	3.18851e-09	-1.31236e-09	-1.03139
69062314	chr14:69062314:T:C	1.23175e-66	-0.672638	-1.08439	4.83384e-18	-1.92786	-1.15155	4.20735e-10	-2.00523	-1.05147
69062665	chr14:69062665:AAG:A	2.2385e-66	-1.31236e-09	-1.15966	3.67514e-17	-1.31236e-09	-1.05087	2.89461e-09	-1.31236e-09	-1.12809
69062775	chr14:69062775:A:G	2.17543e-66	-1.31236e-09	-1.18824	3.23167e-17	-1.31236e-09	-1.17947	2.76808e-09	-1.31236e-09	-1.17279
69062779	chr14:69062779:C:G	2.01825e-62	6.47687	1.47024	3.24561e-16	-0.359167	1.48659	2.72005e-09	-2.44703	1.25674
69063108	chr14:69063108:G:C	1.15778e-62	6.56066	0.830725	2.14596e-12	8.81947	1.10458	1.62971e-06	4.29851	0.9067
69064129	chr14:69064129:A:T	3.99827e-63	5.88478	0.443369	6.55122e-13	8.04449	0.693033	6.03385e-07	3.72456	0.487051
69064332	chr14:69064332:C:T	2.05267e-66	-1.31236e-09	-1.24632	3.13145e-17	-1.31236e-09	-1.21097	2.62001e-09	-1.31236e-09	-1.22776
69065021	chr14:69065021:A:G	1.97287e-66	-1.31236e-09	-1.28598	2.96759e-17	-1.31236e-09	-1.26471	2.46908e-09	-1.31236e-09	-1.2871
69065229	chr14:69065229:T:C	1.34508e-64	-1.31236e-09	2.93616	2.36727e-15	-1.31236e-09	3.11444	1.77302e-07	-1.31236e-09	2.98691
69065253	chr14:69065253:T:C	2.20117e-66	-1.31236e-09	-1.17647	3.51199e-17	-1.31236e-09	-1.09628	2.84186e-09	-1.31236e-09	-1.14648
69065374	chr14:69065374:C:T	3.18382e-67	-2.73863	-0.371335	7.91398e-18	-2.38977	-0.196646	4.0602e-10	-2.71218	-0.380117
69065674	chr14:69065674:G:A	5.85294e-67	-1.18301	-1.3181	1.13004e-17	-0.912759	-1.31745	5.30317e-10	-1.51055	-1.31468
69065823	chr14:69065823:T:C	2.55226e-66	-1.31236e-09	-1.02848	3.79063e-17	-1.31236e-09	-1.01993	3.29784e-09	-1.31236e-09	-0.997675
69066292	chr14:69066292:G:A	1.93548e-66	-1.31236e-09	-1.30511	2.90116e-17	-1.31236e-09	-1.28735	2.41617e-09	-1.31236e-09	-1.30876
69066625	chr14:69066625:G:A	2.70519e-65	-1.31236e-09	1.3323	4.382e-16	-1.31236e-09	1.42763	3.08154e-08	-1.31236e-09	1.23707
69066668	chr14:69066668:T:C	4.40483e-66	-0.48276	-3.24751e-10	4.21471e-17	-0.913883	-3.24751e-10	1.64183e-08	0.607456	-3.24751e-10
69067093	chr14:69067093:C:G	1.92464e-66	-1.31236e-09	-1.31072	2.86186e-17	-1.31236e-09	-1.30099	2.40707e-09	-1.31236e-09	-1.31253
69067120	chr14:69067120:T:C	4.64498e-64	4.94496	-0.769465	3.15861e-18	-2.75925	-0.745674	3.63025e-10	-2.42223	-0.781995
69067156	chr14:69067156:A:T	1.91803e-66	-1.31236e-09	-1.31417	2.92336e-17	-1.31236e-09	-1.27973	2.39791e-09	-1.31236e-09	-1.31634
69067656	chr14:69067656:T:C	1.91128e-66	-1.31236e-09	-1.31769	2.81899e-17	-1.31236e-09	-1.31609	2.41019e-09	-1.31236e-09	-1.31124
69068265	chr14:69068265:T:A	1.29618e-63	5.77636	-0.574647	3.90718e-18	-2.70651	-0.585725	3.886e-10	-2.43519	-0.70096
69068344	chr14:69068344:G:A	2.386e-66	-1.31236e-09	-1.09584	3.54162e-17	-1.31236e-09	-1.08788	2.95782e-09	-1.31236e-09	-1.10649
69068405	chr14:69068405:G:A	8.31519e-67	-2.14996	-3.24751e-10	1.02874e-16	-0.0215427	-3.24751e-10	3.21363e-09	-1.02354	-3.24751e-10
69068497	chr14:69068497:G:A	1.9731e-66	-1.31236e-09	-1.28585	2.95572e-17	-1.31236e-09	-1.26872	2.50638e-09	-1.31236e-09	-1.2721
69068639	chr14:69068639:G:A	2.43553e-66	-1.31236e-09	-1.0753	3.71793e-17	-1.31236e-09	-1.0393	3.01252e-09	-1.31236e-09	-1.08816
69068835	chr14:69068835:A:G	1.91175e-66	-1.31236e-09	-1.31744	2.81791e-17	-1.31236e-09	-1.31647	2.4123e-09	-1.31236e-09	-1.31036
69069098	chr14:69069098:T:C	1.20245e-67	-2.7692	-1.31449	1.99661e-18	-2.67005	-1.29355	2.1801e-10	-2.39981	-1.31435
69070050	chr14:69070050:G:C	2.16894e-66	-1.31236e-09	-1.19123	3.52766e-17	-1.31236e-09	-1.09183	2.79402e-09	-1.31236e-09	-1.16346
69070436	chr14:69070436:T:C	2.15674e-66	-1.31236e-09	-1.19686	3.08174e-17	-1.31236e-09	-1.22697	2.67864e-09	-1.31236e-09	-1.20563
69070492	chr14:69070492:G:A	8.19659e-64	5.66284	-0.919417	2.76865e-18	-2.716	-0.920695	2.82031e-10	-2.45569	-1.00099
69071061	chr14:69071061:G:A	2.53688e-66	-1.31236e-09	-1.03453	3.76722e-17	-1.31236e-09	-1.02613	3.27643e-09	-1.31236e-09	-1.00419
69072426	chr14:69072426:A:G	2.15598e-66	-1.31236e-09	-1.19722	3.49764e-17	-1.31236e-09	-1.10038	2.77642e-09	-1.31236e-09	-1.16978
69072723	chr14:69072723:C:T	1.45645e-67	-2.68775	-1.20429	1.23432e-17	-0.990125	-1.15182	1.98324e-10	-2.59097	-1.21783
69072800	chr14:69072800:A:T	1.92137e-66	-1.31236e-09	-1.31242	2.81308e-17	-1.31236e-09	-1.31819	2.43847e-09	-1.31236e-09	-1.29957
69073763	chr14:69073763:C:T	2.15459e-67	-2.71786	-0.782589	3.33914e-18	-2.63414	-0.815197	2.86938e-10	-2.6318	-0.807633
69073882	chr14:69073882:G:A	2.1345e-66	-1.31236e-09	-1.20723	3.12763e-17	-1.31236e-09	-1.21219	2.70405e-09	-1.31236e-09	-1.19619
69074034	chr14:69074034:C:T	1.21129e-67	-2.7621	-1.31426	1.96232e-18	-2.68795	-1.29297	2.2584e-10	-2.36476	-1.31411
69074102	chr14:69074102:AG:A	2.55563e-66	-1.31236e-09	-1.02716	3.79551e-17	-1.31236e-09	-1.01865	3.30397e-09	-1.31236e-09	-0.995817
69074837	chr14:69074837:C:T	1.91198e-66	-1.31236e-09	-1.31732	2.8321e-17	-1.31236e-09	-1.31145	2.39492e-09	-1.31236e-09	-1.31759
69074844	chr14:69074844:G:C	2.55521e-66	-1.31236e-09	-1.02733	3.79505e-17	-1.31236e-09	-1.01877	3.30293e-09	-1.31236e-09	-0.996132
69075239	chr14:69075239:A:G	1.38699e-67	-2.77445	-1.16646	2.22618e-18	-2.61621	-1.23855	1.99377e-10	-2.62111	-1.18239
69076183	chr14:69076183:G:C	9.01146e-67	-0.98121	-1.08834	4.04214e-18	-2.10329	-1.15499	3.4952e-10	-2.18548	-1.05666
69076265	chr14:69076265:A:G	2.03363e-66	-1.31236e-09	-1.25564	3.09935e-17	-1.31236e-09	-1.22127	2.59274e-09	-1.31236e-09	-1.23822
69076349	chr14:69076349:G:C	3.19428e-66	-1.31236e-09	-0.804102	5.16781e-17	-1.31236e-09	-0.710016	4.09415e-09	-1.31236e-09	-0.781384
69076365	chr14:69076365:T:C	4.62021e-67	-2.73761	-3.24751e-10	7.68164e-18	-2.61622	-3.24751e-10	5.56229e-10	-2.77752	-3.24751e-10
69076467	chr14:69076467:T:C	1.1631e-63	6.0301	-0.936716	2.81946e-18	-2.67996	-0.938547	3.02354e-10	-2.37162	-1.01548
69076507	chr14:69076507:G:A	9.68362e-64	5.85821	-0.948069	2.73159e-18	-2.70025	-0.949913	2.87382e-10	-2.41268	-1.0252
69076726	chr14:69076726:T:C	1.91312e-66	-1.31236e-09	-1.31673	2.81659e-17	-1.31236e-09	-1.31694	2.39355e-09	-1.31236e-09	-1.31817
69076771	chr14:69076771:G:T	1.92863e-66	-1.31236e-09	-1.30865	2.8771e-17	-1.31236e-09	-1.29568	2.41365e-09	-1.31236e-09	-1.3098
69077336	chr14:69077336:G:A	1.91243e-66	-1.31236e-09	-1.31709	2.81305e-17	-1.31236e-09	-1.3182	2.39412e-09	-1.31236e-09	-1.31793
69077556	chr14:69077556:T:G	9.67603e-67	-0.909961	-1.08844	4.21727e-18	-2.06078	-1.15509	3.6301e-10	-2.14721	-1.05706
69078351	chr14:69078351:T:A	1.91026e-66	-1.31236e-09	-1.31822	2.82611e-17	-1.31236e-09	-1.31356	2.40278e-09	-1.31236e-09	-1.31432
69078976	chr14:69078976:C:G	8.96676e-67	-1.01115	-1.06338	4.05111e-18	-2.12195	-1.13411	3.52537e-10	-2.20373	-1.02981
69079049	chr14:69079049:C:T	1.1965e-67	-2.77069	-1.31796	1.96794e-18	-2.66661	-1.31145	2.15564e-10	-2.40727	-1.31817
69079081	chr14:69079081:GC:G	1.29238e-65	0.264452	0.329156	3.29869e-17	-1.52075	0.361815	8.52677e-10	-2.77133	0.421019
69079292	chr14:69079292:C:CTG	1.93055e-66	-1.31236e-09	-1.30766	2.81904e-17	-1.31236e-09	-1.31607	2.40582e-09	-1.31236e-09	-1.31305
69079734	chr14:69079734:G:C	1.98124e-66	-1.31236e-09	-1.28174	3.00902e-17	-1.31236e-09	-1.25085	2.46973e-09	-1.31236e-09	-1.28683
69079757	chr14:69079757:C:T	1.97667e-66	-1.31236e-09	-1.28405	2.97827e-17	-1.31236e-09	-1.26112	2.49548e-09	-1.31236e-09	-1.27646
69079900	chr14:69079900:G:T	2.88091e-66	-1.31236e-09	-0.907357	4.45308e-17	-1.31236e-09	-0.85887	3.63801e-09	-1.31236e-09	-0.899506
69079905	chr14:69079905:C:T	2.89532e-66	-1.31236e-09	-0.902367	4.47663e-17	-1.31236e-09	-0.853595	3.65638e-09	-1.31236e-09	-0.894469
69079944	chr14:69079944:G:A	5.90542e-62	6.65775	2.363	5.93758e-12	8.36986	2.57191	5.98877e-06	4.1052	2.4015
69079970	chr14:69079970:C:T	2.55704e-66	-1.31236e-09	-1.02661	3.7977e-17	-1.31236e-09	-1.01807	3.30548e-09	-1.31236e-09	-0.99536
69080095	chr14:69080095:T:C	2.28474e-66	-1.31236e-09	-1.13921	3.39898e-17	-1.31236e-09	-1.12899	2.91344e-09	-1.31236e-09	-1.12161
69080331	chr14:69080331:C:T	1.21038e-67	-2.76287	-1.31424	1.9663e-18	-2.68598	-1.29292	2.25077e-10	-2.36817	-1.31409
69080502	chr14:69080502:A:G	2.87597e-66	-1.31236e-09	-0.909072	4.44519e-17	-1.31236e-09	-0.860642	3.6316e-09	-1.31236e-09	-0.901269
69081602	chr14:69081602:G:A	2.15653e-66	-1.31236e-09	-1.19696	3.22177e-17	-1.31236e-09	-1.18253	2.73348e-09	-1.31236e-09	-1.18537
69082168	chr14:69082168:T:G	1.35284e-63	5.79251	-0.548006	4.01662e-18	-2.70546	-0.559144	3.97689e-10	-2.43479	-0.678236
69082287	chr14:69082287:C:T	3.37335e-65	2.76919	-1.21616	1.17533e-15	3.50231	-1.08806	8.42068e-10	-1.13289	-1.22994
69082722	chr14:69082722:T:C	2.58359e-66	-1.31236e-09	-1.01628	3.95086e-17	-1.31236e-09	-0.978532	3.18279e-09	-1.31236e-09	-1.03318
69082892	chr14:69082892:T:C	8.02072e-66	-1.31236e-09	0.116566	1.2933e-16	-1.31236e-09	0.207315	9.63294e-09	-1.31236e-09	0.0742462
69082988	chr14:69082988:C:T	2.21782e-66	-1.31236e-09	-1.16894	3.29643e-17	-1.31236e-09	-1.15962	2.82365e-09	-1.31236e-09	-1.15291
69083023	chr14:69083023:T:C	6.30902e-67	-1.12962	-1.29645	1.13556e-17	-0.934028	-1.29131	5.39169e-10	-1.52939	-1.27928
69083247	chr14:69083247:C:T	1.30679e-63	5.79335	-0.583484	3.87907e-18	-2.70573	-0.593728	3.84938e-10	-2.43629	-0.709328
69083299	chr14:69083299:A:G	2.01999e-66	-1.31236e-09	-1.26237	3.0564e-17	-1.31236e-09	-1.23523	2.52692e-09	-1.31236e-09	-1.26394
69083610	chr14:69083610:T:C	1.91259e-66	-1.31236e-09	-1.317	2.84662e-17	-1.31236e-09	-1.30633	2.3972e-09	-1.31236e-09	-1.31664
69084465	chr14:69084465:T:C	2.14562e-66	-1.31236e-09	-1.20204	3.06799e-17	-1.31236e-09	-1.23144	2.66538e-09	-1.31236e-09	-1.2106
69084544	chr14:69084544:T:A	1.95525e-66	-1.31236e-09	-1.29494	2.97143e-17	-1.31236e-09	-1.26342	2.44332e-09	-1.31236e-09	-1.29758
69085433	chr14:69085433:A:C	1.6991e-66	-1.43536	-3.24751e-10	8.45877e-18	-2.51985	-3.24751e-10	1.14686e-09	-2.05391	-3.24751e-10
69085640	chr14:69085640:T:C	5.1427e-67	-2.63047	-3.24751e-10	9.99875e-18	-2.35259	-3.24751e-10	5.53808e-10	-2.78188	-3.24751e-10
69086410	chr14:69086410:A:G	6.90391e-67	-1.31371	-1.02225	9.76871e-18	-1.23951	-1.13635	2.21337e-10	-2.71313	-0.985876
69086474	chr14:69086474:A:G	2.49728e-66	-1.31236e-09	-1.05026	3.70765e-17	-1.31236e-09	-1.04207	3.22426e-09	-1.31236e-09	-1.02024
69086564	chr14:69086564:G:A	4.43651e-67	-2.77818	-3.24751e-10	2.25895e-17	-1.53757	-3.24751e-10	6.9823e-10	-2.55015	-3.24751e-10
69086622	chr14:69086622:A:T	4.53383e-63	6.45386	-3.24751e-10	7.31176e-18	-2.66557	-3.24751e-10	9.09628e-10	-2.28566	-3.24751e-10
69086703	chr14:69086703:T:C	6.65336e-67	-1.33726	-1.03567	9.41046e-18	-1.26672	-1.14651	2.17175e-10	-2.71739	-1.00061
69086721	chr14:69086721:G:A	3.47806e-65	2.81977	-1.23618	1.20841e-15	3.56085	-1.11884	8.52518e-10	-1.102	-1.2485
69086960	chr14:69086960:C:A	4.92791e-67	-2.67313	-3.24751e-10	9.22688e-18	-2.43293	-3.24751e-10	5.56952e-10	-2.77622	-3.24751e-10
69087086	chr14:69087086:G:A	2.19261e-66	-1.31236e-09	-1.18037	3.20804e-17	-1.31236e-09	-1.18681	2.77992e-09	-1.31236e-09	-1.16852
69087456	chr14:69087456:G:C	7.23898e-63	6.07647	0.845306	9.84837e-13	8.02808	1.1171	1.01202e-06	3.8383	0.89047
69087617	chr14:69087617:G:T	5.01638e-67	-2.65534	-3.24751e-10	9.51943e-18	-2.40172	-3.24751e-10	5.59541e-10	-2.77158	-3.24751e-10
69088144	chr14:69088144:T:A	1.59793e-65	0.328954	0.476876	3.57691e-17	-1.56682	0.488851	1.01002e-09	-2.76604	0.585065
69088275	chr14:69088275:G:T	2.56157e-66	-1.31236e-09	-1.02484	3.5446e-17	-1.31236e-09	-1.08704	3.38885e-09	-1.31236e-09	-0.970451
69089149	chr14:69089149:G:C	1.10618e-63	5.61911	-0.575896	3.85203e-18	-2.71959	-0.586862	3.76173e-10	-2.46529	-0.703356
69089224	chr14:69089224:T:C	1.06554e-63	5.57848	-0.572704	3.85122e-18	-2.723	-0.58366	3.7421e-10	-2.47309	-0.700786
69089466	chr14:69089466:TTGTC:T	1.09127e-65	-1.31236e-09	0.424467	1.78038e-16	-1.31236e-09	0.526946	1.30274e-08	-1.31236e-09	0.37611
69089469	chr14:69089469:T:C	1.98003e-66	-1.31236e-09	-1.28235	2.95497e-17	-1.31236e-09	-1.26898	2.45964e-09	-1.31236e-09	-1.29093
69089555	chr14:69089555:A:G	2.15598e-66	-1.31236e-09	-1.19722	3.08081e-17	-1.31236e-09	-1.22727	2.67777e-09	-1.31236e-09	-1.20596
69089988	chr14:69089988:A:G	1.92925e-66	-1.31236e-09	-1.30833	2.82152e-17	-1.31236e-09	-1.31519	2.41516e-09	-1.31236e-09	-1.30918
69090033	chr14:69090033:T:G	3.33579e-66	-1.31236e-09	-0.760753	4.88672e-17	-1.31236e-09	-0.765945	4.03917e-09	-1.31236e-09	-0.794901
69090447	chr14:69090447:G:T	2.55704e-66	-1.31236e-09	-1.02661	3.7977e-17	-1.31236e-09	-1.01807	3.30548e-09	-1.31236e-09	-0.99536
69090885	chr14:69090885:G:C	4.84235e-67	-2.69065	-3.24751e-10	6.60422e-18	-2.76734	-3.24751e-10	5.55671e-10	-2.77852	-3.24751e-10
69092255	chr14:69092255:A:C	1.91068e-66	-1.31236e-09	-1.318	2.82136e-17	-1.31236e-09	-1.31525	2.40694e-09	-1.31236e-09	-1.31259
69092801	chr14:69092801:G:T	4.48912e-64	5.18329	-1.04192	2.29941e-18	-2.75591	-1.06649	2.34438e-10	-2.53946	-1.10204
69092813	chr14:69092813:G:C	5.72163e-63	6.01324	0.673308	7.60377e-13	7.95385	0.932672	8.02273e-07	3.77851	0.717999
69092844	chr14:69092844:T:C	2.02755e-66	-1.31236e-09	-1.25863	3.0992e-17	-1.31236e-09	-1.22132	2.51082e-09	-1.31236e-09	-1.27033
69094476	chr14:69094476:A:G	2.76611e-65	2.67032	-1.31576	9.43389e-16	3.47311	-1.27868	7.56485e-10	-1.15207	-1.31794
69094787	chr14:69094787:T:TA	2.6775e-66	-1.31236e-09	-0.980581	4.1663e-17	-1.31236e-09	-0.925436	3.29656e-09	-1.31236e-09	-0.998063
69095978	chr14:69095978:T:C	8.37538e-66	-1.31236e-09	0.159834	1.41285e-16	-1.31236e-09	0.295728	1.03972e-08	-1.31236e-09	0.150596
69096208	chr14:69096208:T:C	1.95743e-66	-1.31236e-09	-1.29383	2.93745e-17	-1.31236e-09	-1.27492	2.45076e-09	-1.31236e-09	-1.29454
69096250	chr14:69096250:C:G	1.09221e-65	-1.31236e-09	0.425327	1.78174e-16	-1.31236e-09	0.527711	1.30401e-08	-1.31236e-09	0.377086
69096380	chr14:69096380:C:T	2.24517e-66	-1.31236e-09	-1.15668	3.62922e-17	-1.31236e-09	-1.06345	2.87834e-09	-1.31236e-09	-1.13373
69096578	chr14:69096578:A:G	3.25103e-64	4.60943	-0.790748	3.39485e-18	-2.77754	-0.655255	2.87969e-10	-2.63013	-0.805712
69097091	chr14:69097091:G:A	2.09133e-66	-1.31236e-09	-1.22766	3.06584e-17	-1.31236e-09	-1.23214	2.64657e-09	-1.31236e-09	-1.21768
69097148	chr14:69097148:G:A	2.14252e-66	-1.31236e-09	-1.20348	3.35189e-17	-1.31236e-09	-1.14294	2.67068e-09	-1.31236e-09	-1.20861
69097211	chr14:69097211:G:A	4.42584e-66	-1.31236e-09	-0.478003	5.45465e-17	-1.31236e-09	-0.655996	6.44817e-09	-1.31236e-09	-0.327146
69097556	chr14:69097556:T:G	2.12282e-66	-1.31236e-09	-1.21272	3.10983e-17	-1.31236e-09	-1.2179	2.68781e-09	-1.31236e-09	-1.20221
69097587	chr14:69097587:T:A	3.07486e-65	1.46038	-3.24751e-10	1.86226e-17	-1.73067	-3.24751e-10	6.9686e-10	-2.55211	-3.24751e-10
69097589	chr14:69097589:T:A	2.78244e-67	-2.74628	-0.498434	4.68014e-18	-2.78202	-0.329705	3.68064e-10	-2.67523	-0.515206
69097591	chr14:69097591:T:A	2.605e-67	-2.71689	-0.593722	4.89893e-18	-2.49252	-0.573515	3.13102e-10	-2.77363	-0.578542
69097966	chr14:69097966:A:G	9.54896e-67	-1.00063	-1.01098	4.26296e-18	-2.11633	-1.08876	3.75903e-10	-2.19571	-0.973653
69098476	chr14:69098476:T:G	3.92497e-67	-1.58619	-1.3145	7.64668e-18	-1.30323	-1.31755	1.59046e-10	-2.71903	-1.31047
69098980	chr14:69098980:C:T	1.91073e-66	-1.31236e-09	-1.31798	2.8179e-17	-1.31236e-09	-1.31647	2.3939e-09	-1.31236e-09	-1.31802
69099174	chr14:69099174:C:T	3.63619e-66	-1.31236e-09	-0.674527	6.02269e-17	-1.31236e-09	-0.556931	4.52582e-09	-1.31236e-09	-0.681144
69099594	chr14:69099594:T:A	9.9146e-64	5.53985	-0.606135	3.71015e-18	-2.72786	-0.616118	3.59283e-10	-2.48293	-0.731659
69099685	chr14:69099685:G:C	6.86866e-67	-2.34108	-3.24751e-10	7.84575e-18	-2.59508	-3.24751e-10	1.3342e-09	-1.90261	-3.24751e-10
69100153	chr14:69100153:A:T	2.15401e-66	-1.31236e-09	-1.19813	3.07833e-17	-1.31236e-09	-1.22808	2.67539e-09	-1.31236e-09	-1.20685
69100391	chr14:69100391:AT:A	2.56102e-66	-1.31236e-09	-1.02506	3.80362e-17	-1.31236e-09	-1.01651	3.31075e-09	-1.31236e-09	-0.993766
69100472	chr14:69100472:T:A	6.60918e-67	-1.34506	-1.03453	9.38119e-18	-1.27079	-1.14555	2.17096e-10	-2.71971	-0.998646
69100986	chr14:69100986:T:G	2.50643e-66	-1.31236e-09	-1.0466	3.72155e-17	-1.31236e-09	-1.03833	3.23566e-09	-1.31236e-09	-1.01671
69101245	chr14:69101245:T:C	2.32846e-66	-1.31236e-09	-1.12025	3.54345e-17	-1.31236e-09	-1.08737	2.88198e-09	-1.31236e-09	-1.13247
69101439	chr14:69101439:C:G	1.22114e-66	-0.870544	-0.895133	8.46919e-18	-1.53087	-0.987744	3.49092e-10	-2.37384	-0.869519
69102025	chr14:69102025:A:G	3.12685e-64	4.61674	-0.837006	3.22321e-18	-2.77749	-0.707178	2.75033e-10	-2.62996	-0.851844
69102087	chr14:69102087:T:C	2.56972e-66	-1.31236e-09	-1.02167	3.81825e-17	-1.31236e-09	-1.01267	3.32001e-09	-1.31236e-09	-0.990974
69102246	chr14:69102246:T:C	2.17239e-66	-1.31236e-09	-1.18963	3.53781e-17	-1.31236e-09	-1.08896	2.79783e-09	-1.31236e-09	-1.1621
69102313	chr14:69102313:T:C	1.19784e-67	-2.76945	-1.31808	1.96377e-18	-2.66943	-1.31076	2.16992e-10	-2.40062	-1.31822
69102868	chr14:69102868:AAC:A	2.17534e-66	-1.31236e-09	-1.18828	3.41483e-17	-1.31236e-09	-1.12434	2.71148e-09	-1.31236e-09	-1.19345
69103745	chr14:69103745:C:G	2.00778e-67	-2.39949	-1.17153	7.41117e-16	3.18151	-1.2284	4.03286e-10	-1.95874	-1.14031
69104322	chr14:69104322:T:C	2.25983e-66	-1.31236e-09	-1.15017	3.21065e-17	-1.31236e-09	-1.18599	2.8011e-09	-1.31236e-09	-1.16093
69104455	chr14:69104455:G:C	2.55687e-66	-1.31236e-09	-1.02668	3.79746e-17	-1.31236e-09	-1.01813	3.30546e-09	-1.31236e-09	-0.995365
69104640	chr14:69104640:G:C	1.95517e-66	-1.31236e-09	-1.29498	2.93294e-17	-1.31236e-09	-1.27646	2.44802e-09	-1.31236e-09	-1.29566
69104734	chr14:69104734:G:A	1.5138e-67	-2.77018	-1.08324	8.50283e-18	-1.39887	-1.11578	3.14022e-10	-2.2603	-1.08893
69104793	chr14:69104793:G:T	2.0509e-66	-1.31236e-09	-1.24718	3.1312e-17	-1.31236e-09	-1.21105	2.61811e-09	-1.31236e-09	-1.22849
69104818	chr14:69104818:T:C	1.20255e-67	-2.76947	-1.31413	1.9535e-18	-2.66838	-1.31705	2.17033e-10	-2.40339	-1.31525
69104881	chr14:69104881:A:G	2.38711e-66	-1.31236e-09	-1.09538	3.33214e-17	-1.31236e-09	-1.14885	3.14044e-09	-1.31236e-09	-1.04658
69105039	chr14:69105039:T:G	8.30459e-66	-1.31236e-09	0.151346	1.33637e-16	-1.31236e-09	0.240077	9.87622e-09	-1.31236e-09	0.0991877
69105240	chr14:69105240:C:T	2.58107e-66	-1.31236e-09	-1.01726	3.83565e-17	-1.31236e-09	-1.00813	3.33863e-09	-1.31236e-09	-0.985383
69106378	chr14:69106378:T:A	1.25516e-63	5.78385	-0.614295	3.76309e-18	-2.70591	-0.623902	3.74292e-10	-2.4345	-0.739166
69106821	chr14:69106821:C:T	2.35174e-66	-1.31236e-09	-1.11031	3.28939e-17	-1.31236e-09	-1.16176	3.0888e-09	-1.31236e-09	-1.06316
69107346	chr14:69107346:T:C	1.99384e-66	-1.31236e-09	-1.2754	3.04754e-17	-1.31236e-09	-1.23813	2.50988e-09	-1.31236e-09	-1.27071
69107561	chr14:69107561:C:T	2.15649e-66	-1.31236e-09	-1.19698	3.34193e-17	-1.31236e-09	-1.14592	2.6625e-09	-1.31236e-09	-1.21168
69107637	chr14:69107637:GCT:G	3.62963e-66	-1.31236e-09	-0.676332	5.99885e-17	-1.31236e-09	-0.560897	4.52028e-09	-1.31236e-09	-0.682368
69107717	chr14:69107717:G:A	4.20875e-66	-1.31236e-09	-0.528297	5.2178e-17	-1.31236e-09	-0.700389	6.10042e-09	-1.31236e-09	-0.382584
69107739	chr14:69107739:G:A	2.51963e-66	-1.31236e-09	-1.04135	3.48844e-17	-1.31236e-09	-1.10301	3.12547e-09	-1.31236e-09	-1.05136
69107926	chr14:69107926:C:T	2.42633e-66	-1.31236e-09	-1.07908	3.59932e-17	-1.31236e-09	-1.07172	3.126e-09	-1.31236e-09	-1.05119
69108134	chr14:69108134:T:G	2.41659e-66	-1.31236e-09	-1.08311	3.36822e-17	-1.31236e-09	-1.13808	3.18403e-09	-1.31236e-09	-1.0328
69108282	chr14:69108282:A:G	1.40959e-63	5.77086	-0.48527	4.27667e-18	-2.70633	-0.495549	4.2092e-10	-2.43545	-0.620802
69108337	chr14:69108337:A:G	9.49568e-67	-1.20561	-0.811597	1.35678e-17	-1.09768	-0.949665	2.89371e-10	-2.68072	-0.750264
69108344	chr14:69108344:C:T	2.20533e-67	-2.77612	-0.701056	2.24869e-17	-0.977363	-0.564756	3.24662e-10	-2.55939	-0.756522
69108400	chr14:69108400:G:C	9.44379e-67	-0.863991	-1.1587	4.06363e-18	-2.03991	-1.21306	3.45803e-10	-2.11996	-1.13287
69108800	chr14:69108800:C:A	9.13378e-66	-1.31236e-09	0.246517	1.07302e-16	-1.31236e-09	0.0206008	8.22336e-09	-1.31236e-09	-0.0839627
69109312	chr14:69109312:C:T	1.32114e-66	-0.631237	-1.05573	2.22071e-17	-0.413083	-1.14155	2.74325e-09	-0.163446	-1.01835
69109955	chr14:69109955:T:C	2.34206e-66	-1.31236e-09	-1.11443	3.73265e-17	-1.31236e-09	-1.03535	2.91793e-09	-1.31236e-09	-1.12007
69110357	chr14:69110357:C:G	2.34897e-65	0.35874	0.832357	5.04189e-17	-1.5809	0.846211	1.46532e-09	-2.76492	0.956054
69110423	chr14:69110423:G:A	1.85292e-67	-2.33909	-1.31219	5.36011e-16	2.94545	-1.31635	3.15649e-10	-2.04176	-1.3023
69110503	chr14:69110503:T:C	1.66808e-67	-2.66798	-1.08839	3.4645e-18	-2.2878	-1.12469	1.89034e-10	-2.77198	-1.08479
69111132	chr14:69111132:C:T	2.17695e-66	-1.31236e-09	-1.18754	3.41791e-17	-1.31236e-09	-1.12344	2.71347e-09	-1.31236e-09	-1.19271
69111965	chr14:69111965:A:G	1.93708e-66	-1.31236e-09	-1.30428	2.83389e-17	-1.31236e-09	-1.31081	2.41216e-09	-1.31236e-09	-1.31042
69112134	chr14:69112134:A:G	1.96735e-66	-1.31236e-09	-1.28878	2.99112e-17	-1.31236e-09	-1.25682	2.47405e-09	-1.31236e-09	-1.28509
69113051	chr14:69113051:A:C	2.50167e-65	0.412242	0.841838	4.86231e-17	-1.62712	0.856168	1.48898e-09	-2.75957	0.966724
69113098	chr14:69113098:T:C	2.05667e-66	-1.31236e-09	-1.24437	3.14214e-17	-1.31236e-09	-1.20756	2.62769e-09	-1.31236e-09	-1.22484
69113197	chr14:69113197:G:A	1.96761e-66	-1.31236e-09	-1.28864	2.99967e-17	-1.31236e-09	-1.25396	2.45835e-09	-1.31236e-09	-1.29145
69113447	chr14:69113447:CAT:C	2.02331e-66	-1.31236e-09	-1.26073	3.06242e-17	-1.31236e-09	-1.23326	2.53137e-09	-1.31236e-09	-1.26218
69114267	chr14:69114267:T:C	2.15175e-66	-1.31236e-09	-1.19918	3.16863e-17	-1.31236e-09	-1.19917	2.71786e-09	-1.31236e-09	-1.1911
69115862	chr14:69115862:G:C	8.60608e-66	-1.31236e-09	0.187007	1.0165e-16	-1.31236e-09	-0.033516	7.82252e-09	-1.31236e-09	-0.133935
69116546	chr14:69116546:T:C	2.42003e-66	-1.31236e-09	-1.08168	3.37242e-17	-1.31236e-09	-1.13683	3.18894e-09	-1.31236e-09	-1.03125
69117245	chr14:69117245:C:T	1.0117e-65	-1.31236e-09	0.348759	1.72462e-16	-1.31236e-09	0.495127	1.2566e-08	-1.31236e-09	0.340056
69118304	chr14:69118304:G:A	2.15574e-66	-1.31236e-09	-1.19733	3.08053e-17	-1.31236e-09	-1.22736	2.67748e-09	-1.31236e-09	-1.20607
69118939	chr14:69118939:T:C	2.18127e-66	-1.31236e-09	-1.18555	3.00074e-17	-1.31236e-09	-1.25361	2.81145e-09	-1.31236e-09	-1.15724
69119678	chr14:69119678:G:T	4.27126e-66	-1.31236e-09	-0.513553	6.63607e-17	-1.31236e-09	-0.459945	5.35634e-09	-1.31236e-09	-0.51266
69119862	chr14:69119862:G:A	1.62178e-67	-2.6833	-1.10122	3.31051e-18	-2.32235	-1.1356	1.87492e-10	-2.76674	-1.09822
69119880	chr14:69119880:T:A	1.29323e-67	-2.76845	-1.24245	1.83558e-18	-2.75202	-1.29567	1.66845e-10	-2.72844	-1.25319
69120046	chr14:69120046:CTTTT:C	4.66666e-67	-2.7276	-3.24751e-10	3.20536e-17	-1.18764	-3.24751e-10	8.42348e-10	-2.3625	-3.24751e-10
69120224	chr14:69120224:C:T	1.20383e-67	-2.76817	-1.31437	1.99326e-18	-2.67204	-1.29324	2.19035e-10	-2.39524	-1.31422
69120263	chr14:69120263:T:A	1.00756e-66	-0.774942	-1.18299	1.40105e-16	1.46998	-1.18264	2.09339e-09	-0.275424	-1.17673
69120276	chr14:69120276:G:C	2.4649e-66	-1.31236e-09	-1.06331	3.65904e-17	-1.31236e-09	-1.05526	3.17902e-09	-1.31236e-09	-1.03437
69121328	chr14:69121328:G:A	2.12613e-67	-2.33373	-1.18001	5.75346e-16	2.93469	-1.23477	3.64352e-10	-2.0504	-1.15018
69121596	chr14:69121596:T:G	8.34883e-67	-2.14593	-3.24751e-10	1.02949e-16	-0.0208181	-3.24751e-10	3.1764e-09	-1.03519	-3.24751e-10
69122532	chr14:69122532:G:A	2.03899e-67	-2.25681	-1.29878	4.91331e-18	-1.77508	-1.28802	1.74943e-10	-2.64323	-1.291
69122872	chr14:69122872:T:TA	3.27804e-64	4.64702	-0.820071	3.31459e-18	-2.77637	-0.680342	2.8066e-10	-2.62363	-0.837921
69122941	chr14:69122941:T:G	2.00372e-67	-2.25556	-1.31748	4.18977e-16	2.69253	-1.30976	2.83358e-10	-2.13951	-1.31247
69123443	chr14:69123443:G:C	1.91311e-66	-1.31236e-09	-1.31673	2.83987e-17	-1.31236e-09	-1.30871	2.39816e-09	-1.31236e-09	-1.31624
69124212	chr14:69124212:T:C	4.83541e-67	-2.69208	-3.24751e-10	6.61014e-18	-2.76645	-3.24751e-10	5.55501e-10	-2.77883	-3.24751e-10
69124795	chr14:69124795:C:T	1.97604e-66	-1.31236e-09	-1.28437	2.99669e-17	-1.31236e-09	-1.25496	2.45277e-09	-1.31236e-09	-1.29372
69124999	chr14:69124999:A:C	2.08445e-66	-1.31236e-09	-1.23096	3.23586e-17	-1.31236e-09	-1.17817	2.59903e-09	-1.31236e-09	-1.2358
69125492	chr14:69125492:A:G	2.08849e-67	-2.33055	-1.20106	5.63525e-16	2.93024	-1.25107	3.56094e-10	-2.05011	-1.1734
69125999	chr14:69125999:A:C	9.06773e-66	-1.31236e-09	0.23926	1.4611e-16	-1.31236e-09	0.329312	1.08329e-08	-1.31236e-09	0.19165
69126022	chr14:69126022:G:A	9.89276e-67	-1.18498	-0.791268	7.29405e-18	-1.77325	-0.894743	3.40829e-10	-2.51129	-0.756026
69126064	chr14:69126064:T:C	1.0749e-63	5.63897	-0.624449	3.67597e-18	-2.71879	-0.634441	3.61006e-10	-2.46195	-0.747853
69126735	chr14:69126735:G:A	2.22007e-65	1.96129	-0.82663	1.21556e-15	3.05992	-0.612017	1.00958e-09	-1.32617	-0.855238
69127194	chr14:69127194:T:C	3.63497e-66	-1.31236e-09	-0.674861	6.00845e-17	-1.31236e-09	-0.559298	4.52681e-09	-1.31236e-09	-0.680924
69127259	chr14:69127259:T:C	1.91235e-66	-1.31236e-09	-1.31713	2.81336e-17	-1.31236e-09	-1.31809	2.39542e-09	-1.31236e-09	-1.31738
69127276	chr14:69127276:G:A	3.66875e-63	4.80232	1.43982	1.29192e-15	1.00448	1.50435	5.48494e-09	-1.73271	1.24377
69127465	chr14:69127465:A:G	2.10037e-67	-2.34496	-1.18097	6.01967e-16	2.98081	-1.23566	3.69982e-10	-2.03409	-1.15115
69127480	chr14:69127480:T:A	2.17705e-67	-2.31088	-1.1792	5.33817e-16	2.85914	-1.23414	3.54932e-10	-2.0776	-1.14917
69127814	chr14:69127814:C:T	2.07149e-67	-2.36221	-1.17757	6.41378e-16	3.04158	-1.23301	3.7942e-10	-2.01279	-1.14727
69128196	chr14:69128196:T:C	2.05494e-67	-2.40278	-1.14502	7.57378e-16	3.18172	-1.2069	4.15092e-10	-1.95891	-1.11128
69128234	chr14:69128234:C:T	2.05043e-67	-2.33133	-1.21867	5.51233e-16	2.9207	-1.2636	3.47217e-10	-2.05468	-1.19407
69128378	chr14:69128378:A:G	2.55412e-65	2.4863	-1.21148	8.81583e-16	3.20854	-1.08187	7.26458e-10	-1.28464	-1.22587
69128432	chr14:69128432:C:T	3.2738e-64	3.0746	0.751061	2.85314e-14	5.09409	0.509621	4.71907e-08	0.995284	0.667972
69128710	chr14:69128710:G:A	2.85363e-64	4.51561	-0.827304	3.27436e-18	-2.77964	-0.689289	2.73185e-10	-2.64328	-0.845266
69128721	chr14:69128721:T:A	2.13092e-66	-1.31236e-09	-1.20891	3.12251e-17	-1.31236e-09	-1.21383	2.6992e-09	-1.31236e-09	-1.19799
69128814	chr14:69128814:C:T	2.38224e-66	-1.31236e-09	-1.09742	3.32634e-17	-1.31236e-09	-1.15059	3.13393e-09	-1.31236e-09	-1.04866
69129366	chr14:69129366:A:G	9.6034e-63	5.88013	1.32428	1.30186e-12	7.80221	1.62204	1.42066e-06	3.66194	1.40599
69129898	chr14:69129898:A:G	1.19529e-67	-2.77537	-1.31429	2.0404e-18	-2.64888	-1.29303	2.09952e-10	-2.43768	-1.31414
69131553	chr14:69131553:A:C	2.1574e-66	-1.31236e-09	-1.19656	3.08259e-17	-1.31236e-09	-1.2267	2.67944e-09	-1.31236e-09	-1.20533
69132163	chr14:69132163:T:C	2.08193e-66	-1.31236e-09	-1.23217	3.23095e-17	-1.31236e-09	-1.17969	2.596e-09	-1.31236e-09	-1.23697
69132429	chr14:69132429:T:C	2.24661e-66	-1.31236e-09	-1.15604	3.34124e-17	-1.31236e-09	-1.14612	2.86325e-09	-1.31236e-09	-1.13899
69132452	chr14:69132452:T:C	2.12283e-66	-1.31236e-09	-1.21271	3.00308e-17	-1.31236e-09	-1.25283	2.68039e-09	-1.31236e-09	-1.20498
69132766	chr14:69132766:G:T	7.27925e-67	-0.970336	-1.31268	1.31797e-17	-0.766417	-1.30995	6.02895e-10	-1.39416	-1.3028
69132853	chr14:69132853:T:C	4.36314e-64	4.94358	-0.830685	3.30636e-18	-2.7664	-0.692801	2.91664e-10	-2.57664	-0.846453
69133000	chr14:69133000:T:C	2.01999e-66	-1.31236e-09	-1.26237	3.0564e-17	-1.31236e-09	-1.23523	2.52692e-09	-1.31236e-09	-1.26394
69133049	chr14:69133049:G:GA	8.42199e-63	6.27147	0.801673	1.16728e-12	8.24534	1.0698	1.14675e-06	4.00628	0.847464
69133539	chr14:69133539:T:A	2.35141e-66	-1.31236e-09	-1.11045	3.78925e-17	-1.31236e-09	-1.0203	2.82838e-09	-1.31236e-09	-1.15124
69133872	chr14:69133872:T:G	4.27838e-66	-1.31236e-09	-0.511887	6.86975e-17	-1.31236e-09	-0.425338	5.33363e-09	-1.31236e-09	-0.516909
69133918	chr14:69133918:A:G	6.5149e-67	-2.39396	-3.24751e-10	2.29002e-17	-1.5239	-3.24751e-10	5.77512e-10	-2.73997	-3.24751e-10
69134177	chr14:69134177:G:A	2.13996e-66	-1.31236e-09	-1.20468	3.15033e-17	-1.31236e-09	-1.20496	2.70445e-09	-1.31236e-09	-1.19604
69134370	chr14:69134370:G:A	1.20184e-67	-2.77001	-1.31418	2.00433e-18	-2.66697	-1.29277	2.16991e-10	-2.40481	-1.31403
69134492	chr14:69134492:C:T	1.23343e-67	-2.76916	-1.28909	2.08526e-18	-2.66925	-1.2509	2.25256e-10	-2.39975	-1.28171
69134500	chr14:69134500:T:A	2.29601e-66	-1.31236e-09	-1.13429	3.64173e-17	-1.31236e-09	-1.06001	2.86231e-09	-1.31236e-09	-1.13931
69134823	chr14:69134823:T:G	3.98795e-66	-0.582185	-3.24751e-10	2.65602e-17	-1.37564	-3.24751e-10	2.21822e-09	-1.39424	-3.24751e-10
69135033	chr14:69135033:G:C	3.87206e-66	-1.31236e-09	-0.611677	6.18388e-17	-1.31236e-09	-0.530519	4.82864e-09	-1.31236e-09	-0.616377
69135491	chr14:69135491:A:G	2.57232e-66	-1.31236e-09	-1.02065	3.82087e-17	-1.31236e-09	-1.01199	3.32638e-09	-1.31236e-09	-0.989057
69135686	chr14:69135686:A:G	2.0843e-66	-1.31236e-09	-1.23103	3.09437e-17	-1.31236e-09	-1.22288	2.62035e-09	-1.31236e-09	-1.22763
69136044	chr14:69136044:TAAGG:T	2.09448e-66	-1.31236e-09	-1.22616	3.25569e-17	-1.31236e-09	-1.17206	2.61114e-09	-1.31236e-09	-1.23116
69136314	chr14:69136314:C:T	8.11866e-66	-1.31236e-09	0.128703	1.36756e-16	-1.31236e-09	0.263148	1.0079e-08	-1.31236e-09	0.119508
69136793	chr14:69136793:C:G	1.20661e-67	-2.76217	-1.31806	1.9287e-18	-2.68733	-1.31088	2.24789e-10	-2.36532	-1.31821
69136979	chr14:69136979:A:G	2.01999e-66	-1.31236e-09	-1.26237	3.0564e-17	-1.31236e-09	-1.23523	2.52692e-09	-1.31236e-09	-1.26394
69137256	chr14:69137256:G:A	1.95581e-66	-1.31236e-09	-1.29466	2.93417e-17	-1.31236e-09	-1.27604	2.44876e-09	-1.31236e-09	-1.29536
69139049	chr14:69139049:G:A	1.94959e-66	-1.31236e-09	-1.29785	2.89756e-17	-1.31236e-09	-1.2886	2.42676e-09	-1.31236e-09	-1.30438
69139411	chr14:69139411:G:C	2.33242e-66	-1.31236e-09	-1.11856	3.54986e-17	-1.31236e-09	-1.08556	2.88677e-09	-1.31236e-09	-1.1308
69139750	chr14:69139750:C:T	1.91155e-66	-1.31236e-09	-1.31755	2.81782e-17	-1.31236e-09	-1.3165	2.39348e-09	-1.31236e-09	-1.31819
69140079	chr14:69140079:G:A	2.4596e-65	2.54665	-1.30953	8.445e-16	3.34288	-1.25918	7.07742e-10	-1.22206	-1.31456
69140191	chr14:69140191:C:T	3.87593e-66	-1.31236e-09	-0.610676	6.19038e-17	-1.31236e-09	-0.529469	4.83338e-09	-1.31236e-09	-0.615397
69140753	chr14:69140753:T:C	7.31485e-66	-1.31236e-09	0.0244436	1.21424e-16	-1.31236e-09	0.144239	9.17131e-09	-1.31236e-09	0.0251385
69141354	chr14:69141354:TTTTTC:T	4.09071e-64	5.36401	-1.31558	3.02807e-16	2.37288	-1.31484	2.61132e-08	2.38716	-1.31566
69142106	chr14:69142106:G:A	2.88091e-66	-1.31236e-09	-0.907357	4.45308e-17	-1.31236e-09	-0.85887	3.63801e-09	-1.31236e-09	-0.899506
69142127	chr14:69142127:T:C	2.19761e-66	-1.31236e-09	-1.17809	3.60736e-17	-1.31236e-09	-1.06949	2.82893e-09	-1.31236e-09	-1.15104
69142141	chr14:69142141:T:A	1.73906e-63	5.85773	-0.3621	1.98509e-13	7.75743	-0.213891	2.41631e-07	3.66586	-0.369387
69142780	chr14:69142780:G:C	3.16021e-66	-1.31236e-09	-0.814823	5.00962e-17	-1.31236e-09	-0.741105	3.8978e-09	-1.31236e-09	-0.83053
69142781	chr14:69142781:T:C	2.21678e-67	-2.29641	-1.17559	5.09207e-16	2.80929	-1.23149	3.50222e-10	-2.09498	-1.14515
69143651	chr14:69143651:G:C	1.20379e-67	-2.76507	-1.3175	1.97731e-18	-2.67044	-1.30288	2.22229e-10	-2.37756	-1.31743
69143761	chr14:69143761:A:G	9.82464e-64	5.53719	-0.612584	3.68857e-18	-2.72762	-0.622194	3.58096e-10	-2.48001	-0.73788
69144008	chr14:69144008:T:C	3.30333e-64	4.69799	-0.86335	3.162e-18	-2.77514	-0.728704	2.70936e-10	-2.61532	-0.881497
69144293	chr14:69144293:C:A	1.79266e-66	-1.38176	-3.24751e-10	8.67637e-18	-2.49445	-3.24751e-10	5.60589e-10	-2.76971	-3.24751e-10
69144294	chr14:69144294:C:T	1.79471e-66	-1.38062	-3.24751e-10	8.67224e-18	-2.49492	-3.24751e-10	5.60532e-10	-2.76981	-3.24751e-10
69144302	chr14:69144302:G:A	1.76766e-66	-1.3958	-3.24751e-10	8.73748e-18	-2.48743	-3.24751e-10	5.61388e-10	-2.76828	-3.24751e-10
69144304	chr14:69144304:G:A	1.76764e-66	-1.39582	-3.24751e-10	8.7375e-18	-2.48743	-3.24751e-10	5.6139e-10	-2.76828	-3.24751e-10
69144504	chr14:69144504:G:A	2.87508e-66	-1.31236e-09	-0.909382	4.7345e-17	-1.31236e-09	-0.797589	3.60811e-09	-1.31236e-09	-0.907759
69144563	chr14:69144563:C:T	2.13416e-66	-1.31236e-09	-1.20739	3.33274e-17	-1.31236e-09	-1.14867	2.66107e-09	-1.31236e-09	-1.21221
69145388	chr14:69145388:A:G	4.01002e-64	4.87288	-0.844378	3.25174e-18	-2.76852	-0.70734	2.84004e-10	-2.58891	-0.860793
69145667	chr14:69145667:AT:A	3.8824e-64	4.9661	-0.969936	2.83561e-18	-2.76467	-0.848126	2.56698e-10	-2.56902	-0.981772
69146010	chr14:69146010:T:C	4.88345e-67	-2.6822	-3.24751e-10	9.50013e-18	-2.40374	-3.24751e-10	5.54919e-10	-2.77987	-3.24751e-10
69146234	chr14:69146234:T:C	4.08552e-64	4.89865	-0.85149	3.23328e-18	-2.76656	-0.714993	2.83021e-10	-2.58423	-0.868946
69146544	chr14:69146544:T:G	9.04393e-66	-1.31236e-09	0.236631	1.45712e-16	-1.31236e-09	0.326581	1.08089e-08	-1.31236e-09	0.189425
69146758	chr14:69146758:T:C	2.63285e-66	-1.31236e-09	-0.997396	3.91361e-17	-1.31236e-09	-0.988006	3.41027e-09	-1.31236e-09	-0.96415
69147048	chr14:69147048:T:C	8.32803e-67	-2.14842	-3.24751e-10	6.74938e-18	-2.7456	-3.24751e-10	8.45517e-10	-2.35875	-3.24751e-10
69147085	chr14:69147085:C:T	1.91885e-66	-1.31236e-09	-1.31374	2.82324e-17	-1.31236e-09	-1.31458	2.40208e-09	-1.31236e-09	-1.31461
69147750	chr14:69147750:A:G	2.3964e-66	-1.31236e-09	-1.09149	3.34363e-17	-1.31236e-09	-1.14541	3.15364e-09	-1.31236e-09	-1.04239
69147910	chr14:69147910:G:A	2.80654e-66	-1.31236e-09	-0.933509	4.09363e-17	-1.31236e-09	-0.943032	3.41464e-09	-1.31236e-09	-0.962869
69148262	chr14:69148262:G:A	2.19788e-67	-2.32769	-1.15287	5.7607e-16	2.91271	-1.21153	3.72101e-10	-2.05774	-1.12179
69148706	chr14:69148706:A:C	6.85383e-67	-2.34324	-3.24751e-10	6.59922e-18	-2.7681	-3.24751e-10	6.52417e-10	-2.61801	-3.24751e-10
69148819	chr14:69148819:T:C	7.91065e-66	-1.31236e-09	0.102748	9.40769e-17	-1.31236e-09	-0.110938	7.24907e-09	-1.31236e-09	-0.210068
69149124	chr14:69149124:T:C	1.36879e-67	-2.77508	-1.17904	2.47365e-18	-2.6504	-1.09896	2.41581e-10	-2.43432	-1.17718
69149737	chr14:69149737:A:C	1.91883e-66	-1.31236e-09	-1.31375	2.85822e-17	-1.31236e-09	-1.30227	2.40596e-09	-1.31236e-09	-1.31299
69149870	chr14:69149870:A:C	2.55343e-66	-1.31236e-09	-1.02803	3.79227e-17	-1.31236e-09	-1.0195	3.30051e-09	-1.31236e-09	-0.996866
69149916	chr14:69149916:T:A	1.95782e-66	-1.31236e-09	-1.29363	2.91219e-17	-1.31236e-09	-1.28356	2.4353e-09	-1.31236e-09	-1.30087
69150445	chr14:69150445:AAT:A	2.02749e-63	5.25532	0.393771	3.18277e-16	0.677659	0.430212	1.68358e-09	-1.90031	0.230292
69150480	chr14:69150480:C:A	2.15598e-66	-1.31236e-09	-1.19722	3.08081e-17	-1.31236e-09	-1.22727	2.67777e-09	-1.31236e-09	-1.20596
69150698	chr14:69150698:C:A	1.29106e-67	-2.72476	-1.28782	1.75995e-18	-2.77641	-1.31336	1.53356e-10	-2.76568	-1.30026
69150746	chr14:69150746:C:G	2.30022e-66	-1.31236e-09	-1.13246	3.41898e-17	-1.31236e-09	-1.12312	2.94011e-09	-1.31236e-09	-1.11249
69150998	chr14:69150998:C:T	5.5558e-67	-1.43532	-1.11789	7.99706e-18	-1.36795	-1.20802	1.94704e-10	-2.73747	-1.08974
69151219	chr14:69151219:G:C	2.25343e-67	-2.31039	-1.1452	5.45786e-16	2.85231	-1.20514	3.68761e-10	-2.07516	-1.11339
69151255	chr14:69151255:A:G	4.71915e-64	5.2614	-1.07006	2.2558e-18	-2.75	-1.09154	2.32372e-10	-2.52344	-1.12692
69151397	chr14:69151397:G:A	2.02482e-66	-1.31236e-09	-1.25998	3.02638e-17	-1.31236e-09	-1.2451	2.50762e-09	-1.31236e-09	-1.27161
69151706	chr14:69151706:G:A	9.0253e-63	5.66402	1.4783	1.20736e-12	7.56156	1.78733	1.38695e-06	3.48294	1.56098
69152203	chr14:69152203:C:G	2.21974e-63	5.73968	-3.24751e-10	1.24322e-13	7.07558	-3.24751e-10	2.59078e-07	3.36619	-3.24751e-10
69152726	chr14:69152726:G:A	9.86267e-65	2.62588	-3.24751e-10	2.79064e-15	3.27898	-3.24751e-10	3.95148e-08	1.48573	-3.24751e-10
69153308	chr14:69153308:G:T	1.99918e-66	-1.31236e-09	-1.27273	3.04484e-17	-1.31236e-09	-1.23902	2.49005e-09	-1.31236e-09	-1.27864
69153840	chr14:69153840:A:G	2.10724e-66	-1.31236e-09	-1.22008	3.02062e-17	-1.31236e-09	-1.247	2.62738e-09	-1.31236e-09	-1.22495
69153887	chr14:69153887:G:A	1.21775e-67	-2.75385	-1.31719	1.27695e-17	-0.798725	-1.30926	2.01327e-10	-2.47571	-1.31806
69153922	chr14:69153922:G:A	3.53822e-66	-1.31236e-09	-0.701838	5.61468e-17	-1.31236e-09	-0.627081	4.40427e-09	-1.31236e-09	-0.708367
69154203	chr14:69154203:A:G	1.89089e-65	0.0421231	0.932045	6.56164e-17	-1.41564	0.944415	1.59102e-09	-2.78033	1.05376
69154613	chr14:69154613:AAAAG:A	2.98972e-66	-1.31236e-09	-0.870284	4.24386e-17	-1.31236e-09	-0.906992	3.60158e-09	-1.31236e-09	-0.909569
69154754	chr14:69154754:C:G	3.86695e-66	-1.31236e-09	-0.612998	5.79571e-17	-1.31236e-09	-0.595348	4.87368e-09	-1.31236e-09	-0.607093
69156181	chr14:69156181:A:G	2.09176e-66	-1.31236e-09	-1.22746	3.25241e-17	-1.31236e-09	-1.17307	2.61405e-09	-1.31236e-09	-1.23004
69156821	chr14:69156821:A:G	3.15756e-66	-1.31236e-09	-0.815664	4.90158e-17	-1.31236e-09	-0.762907	4.00153e-09	-1.31236e-09	-0.804266
69157562	chr14:69157562:T:C	2.76063e-66	-1.31236e-09	-0.950002	4.20228e-17	-1.31236e-09	-0.916837	3.57299e-09	-1.31236e-09	-0.917538
69158074	chr14:69158074:A:G	1.92497e-66	-1.31236e-09	-1.31055	2.86689e-17	-1.31236e-09	-1.29924	2.41301e-09	-1.31236e-09	-1.31007
69158092	chr14:69158092:G:A	3.11872e-66	-1.31236e-09	-0.828041	4.83812e-17	-1.31236e-09	-0.775939	3.95202e-09	-1.31236e-09	-0.816715
69158237	chr14:69158237:A:T	1.97784e-66	-1.31236e-09	-1.28346	2.98162e-17	-1.31236e-09	-1.26	2.47003e-09	-1.31236e-09	-1.28671
69158360	chr14:69158360:C:A	3.24733e-66	-1.31236e-09	-0.787629	5.04131e-17	-1.31236e-09	-0.734799	4.12921e-09	-1.31236e-09	-0.772855
69158483	chr14:69158483:C:T	1.96139e-66	-1.31236e-09	-1.29181	2.9759e-17	-1.31236e-09	-1.26192	2.49658e-09	-1.31236e-09	-1.27602
69158806	chr14:69158806:C:T	2.57734e-63	6.68662	-0.797573	3.55679e-18	-2.58447	-0.801724	3.86373e-10	-2.2402	-0.901695
69159300	chr14:69159300:T:C	9.34205e-67	-2.0267	-0.00682318	7.62025e-18	-2.40515	-0.219086	2.40427e-09	-1.48843	0.17473
69159416	chr14:69159416:AC:A	5.83247e-67	-2.50461	-3.24751e-10	6.94277e-18	-2.71735	-3.24751e-10	5.94837e-10	-2.71041	-3.24751e-10
69159557	chr14:69159557:A:G	1.20009e-67	-2.76751	-1.31814	2.41977e-18	-2.46139	-1.30999	1.72926e-10	-2.62761	-1.31822
69160444	chr14:69160444:T:A	8.02813e-65	3.6923	-1.27222	2.656e-15	4.43744	-1.20792	1.35964e-09	-0.610285	-1.27344
69160558	chr14:69160558:AC:A	3.11973e-66	-1.31236e-09	-0.827716	4.83973e-17	-1.31236e-09	-0.775607	3.95306e-09	-1.31236e-09	-0.816452
69160605	chr14:69160605:TAGTC:T	3.2643e-66	-1.31236e-09	-0.782417	4.60372e-17	-1.31236e-09	-0.8256	3.93894e-09	-1.31236e-09	-0.820029
69161047	chr14:69161047:A:G	2.00452e-66	-1.31236e-09	-1.27006	3.06172e-17	-1.31236e-09	-1.23349	2.4559e-09	-1.31236e-09	-1.29245
69161262	chr14:69161262:G:T	2.79489e-66	-1.31236e-09	-0.93767	4.24951e-17	-1.31236e-09	-0.905662	3.61433e-09	-1.31236e-09	-0.906035
69161291	chr14:69161291:A:T	1.94794e-66	-1.31236e-09	-1.29869	2.94886e-17	-1.31236e-09	-1.27105	2.47473e-09	-1.31236e-09	-1.28481
69161489	chr14:69161489:G:A	2.4291e-63	6.5548	-0.724984	4.05643e-18	-2.59394	-0.660806	3.99946e-10	-2.26101	-0.846354
69162112	chr14:69162112:A:G	2.05714e-66	-1.31236e-09	-1.24415	2.94528e-17	-1.31236e-09	-1.27226	2.65161e-09	-1.31236e-09	-1.21578
69162340	chr14:69162340:A:C	4.92492e-63	5.53837	0.998234	5.64211e-13	7.31333	1.2748	7.12256e-07	3.37201	1.00548
69162634	chr14:69162634:G:C	1.92648e-66	-1.31236e-09	-1.30977	2.87772e-17	-1.31236e-09	-1.29547	2.41685e-09	-1.31236e-09	-1.30848
69162762	chr14:69162762:C:A	2.90397e-66	-1.31236e-09	-0.899383	4.49073e-17	-1.31236e-09	-0.850451	3.67588e-09	-1.31236e-09	-0.889151
69164630	chr14:69164630:A:C	5.33551e-67	-2.59366	-3.24751e-10	1.05613e-17	-2.29786	-3.24751e-10	5.63739e-10	-2.76411	-3.24751e-10
69164857	chr14:69164857:A:G	1.91397e-66	-1.31236e-09	-1.31628	2.83861e-17	-1.31236e-09	-1.30915	2.39827e-09	-1.31236e-09	-1.31619
69165381	chr14:69165381:G:A	1.95319e-66	-1.31236e-09	-1.296	2.9814e-17	-1.31236e-09	-1.26007	2.48418e-09	-1.31236e-09	-1.281
69165428	chr14:69165428:G:A	1.96541e-66	-1.31236e-09	-1.28976	2.99755e-17	-1.31236e-09	-1.25467	2.45816e-09	-1.31236e-09	-1.29153
69165856	chr14:69165856:A:G	2.05525e-66	-1.31236e-09	-1.24506	2.98132e-17	-1.31236e-09	-1.2601	2.52988e-09	-1.31236e-09	-1.26277
69165952	chr14:69165952:A:T	2.02197e-66	-1.31236e-09	-1.26139	2.94045e-17	-1.31236e-09	-1.2739	2.4938e-09	-1.31236e-09	-1.27714
69166014	chr14:69166014:T:A	2.09594e-66	-1.31236e-09	-1.22546	3.23158e-17	-1.31236e-09	-1.1795	2.59327e-09	-1.31236e-09	-1.23802
69166160	chr14:69166160:A:G	2.16455e-67	-2.18511	-1.31072	2.43616e-16	2.15773	-1.31718	2.61109e-10	-2.22347	-1.31029
69166323	chr14:69166323:T:C	2.71464e-66	-1.31236e-09	-0.966801	4.14438e-17	-1.31236e-09	-0.930711	3.37498e-09	-1.31236e-09	-0.974553
69166670	chr14:69166670:G:A	1.1224e-66	-0.989993	-0.860001	1.60795e-17	-0.907912	-0.969593	2.72261e-10	-2.63336	-0.858573
69166970	chr14:69166970:G:A	1.91393e-66	-1.31236e-09	-1.3163	2.84538e-17	-1.31236e-09	-1.30677	2.3937e-09	-1.31236e-09	-1.3181
69166991	chr14:69166991:T:A	2.05145e-66	-1.31236e-09	-1.24691	3.14696e-17	-1.31236e-09	-1.20603	2.54367e-09	-1.31236e-09	-1.25734
69167517	chr14:69167517:G:A	1.36995e-64	2.95448	-3.24751e-10	4.80896e-17	-0.781984	-3.24751e-10	2.43719e-08	1.00249	-3.24751e-10
69167723	chr14:69167723:G:A	1.91251e-66	-1.31236e-09	-1.31705	2.85693e-17	-1.31236e-09	-1.30272	2.39411e-09	-1.31236e-09	-1.31793
69167796	chr14:69167796:A:G	2.27673e-66	-1.31236e-09	-1.14272	3.44198e-17	-1.31236e-09	-1.11642	2.83519e-09	-1.31236e-09	-1.14883
69167914	chr14:69167914:G:A	3.17353e-66	-1.31236e-09	-0.810617	4.92015e-17	-1.31236e-09	-0.759126	4.03642e-09	-1.31236e-09	-0.795583
69168969	chr14:69168969:A:G	4.42614e-67	-2.78052	-3.24751e-10	4.1202e-17	-0.936564	-3.24751e-10	6.80165e-10	-2.57636	-3.24751e-10
69169321	chr14:69169321:TATAG:T	3.56908e-66	-1.31236e-09	-0.693155	5.33363e-17	-1.31236e-09	-0.678434	4.48834e-09	-1.31236e-09	-0.68946
69169358	chr14:69169358:G:C	3.08916e-66	-1.31236e-09	-0.837565	4.80702e-17	-1.31236e-09	-0.782387	3.94466e-09	-1.31236e-09	-0.81858
69169545	chr14:69169545:T:C	2.00187e-66	-1.31236e-09	-1.27138	3.07312e-17	-1.31236e-09	-1.22977	2.50058e-09	-1.31236e-09	-1.27442
69170164	chr14:69170164:A:G	3.15648e-66	-1.31236e-09	-0.816006	4.89319e-17	-1.31236e-09	-0.764621	4.01452e-09	-1.31236e-09	-0.801025
69170185	chr14:69170185:C:T	3.32078e-66	-1.31236e-09	-0.765263	4.65641e-17	-1.31236e-09	-0.81422	3.9948e-09	-1.31236e-09	-0.805948
69170535	chr14:69170535:A:G	1.36775e-63	5.9641	-0.708641	3.5559e-18	-2.67383	-0.712612	3.57996e-10	-2.39413	-0.824047
69170655	chr14:69170655:T:C	4.44731e-66	-1.31236e-09	-0.473163	5.47579e-17	-1.31236e-09	-0.652129	6.45475e-09	-1.31236e-09	-0.326126
69171431	chr14:69171431:G:A	3.44391e-66	-1.31236e-09	-0.728856	4.82204e-17	-1.31236e-09	-0.779269	4.14175e-09	-1.31236e-09	-0.769823
69171514	chr14:69171514:G:A	2.26771e-66	-1.31236e-09	-1.14669	3.18927e-17	-1.31236e-09	-1.19267	2.9536e-09	-1.31236e-09	-1.10792
69171521	chr14:69171521:C:A	3.10038e-66	-1.31236e-09	-0.833936	4.80826e-17	-1.31236e-09	-0.782129	3.93036e-09	-1.31236e-09	-0.822211
69171791	chr14:69171791:C:T	2.55765e-66	-1.31236e-09	-1.02637	3.59739e-17	-1.31236e-09	-1.07226	3.1559e-09	-1.31236e-09	-1.04167
69171984	chr14:69171984:C:A	4.9198e-67	-2.67478	-3.24751e-10	6.57003e-18	-2.77253	-3.24751e-10	5.57685e-10	-2.7749	-3.24751e-10
69172031	chr14:69172031:G:T	1.32743e-63	4.83825	0.387282	4.61652e-16	1.04501	0.434747	2.14044e-09	-1.65336	0.223425
69172036	chr14:69172036:G:T	3.31037e-66	-1.31236e-09	-0.768403	4.64321e-17	-1.31236e-09	-0.817058	3.98694e-09	-1.31236e-09	-0.807918
69172201	chr14:69172201:T:C	6.61925e-67	-2.37807	-3.24751e-10	7.42397e-18	-2.65034	-3.24751e-10	5.89045e-10	-2.7202	-3.24751e-10
69172569	chr14:69172569:G:C	2.22056e-66	-1.31236e-09	-1.1677	3.53175e-17	-1.31236e-09	-1.09067	2.78479e-09	-1.31236e-09	-1.16677
69172716	chr14:69172716:C:T	2.18599e-66	-1.31236e-09	-1.1834	3.43027e-17	-1.31236e-09	-1.11983	2.73294e-09	-1.31236e-09	-1.18556
69173017	chr14:69173017:C:T	2.13404e-66	-1.31236e-09	-1.20745	3.12859e-17	-1.31236e-09	-1.21188	2.70976e-09	-1.31236e-09	-1.19408
69173058	chr14:69173058:T:C	2.02931e-66	-1.31236e-09	-1.25776	2.94997e-17	-1.31236e-09	-1.27067	2.50197e-09	-1.31236e-09	-1.27386
69173269	chr14:69173269:G:A	4.67433e-67	-2.72596	-3.24751e-10	8.2917e-18	-2.5398	-3.24751e-10	5.53756e-10	-2.78197	-3.24751e-10
69173400	chr14:69173400:C:A	3.0334e-67	-2.36978	-0.788583	8.24642e-16	2.95807	-0.89817	5.80963e-10	-1.99879	-0.735219
69173611	chr14:69173611:T:C	2.79625e-67	-2.38982	-0.849949	8.40242e-16	3.03177	-0.953133	5.58812e-10	-1.97236	-0.800525
69173649	chr14:69173649:TG:T	3.36905e-66	-1.31236e-09	-0.750833	5.26479e-17	-1.31236e-09	-0.691424	4.30762e-09	-1.31236e-09	-0.730557
69173986	chr14:69173986:CT:C	3.64883e-66	-1.31236e-09	-0.671057	5.4532e-17	-1.31236e-09	-0.656262	4.59363e-09	-1.31236e-09	-0.666271
69174058	chr14:69174058:A:G	1.70248e-63	4.29843	1.17595	1.67695e-13	5.92404	1.45081	3.19567e-07	2.31666	1.25937
69174399	chr14:69174399:A:G	4.4346e-66	-1.31236e-09	-0.476024	7.10143e-17	-1.31236e-09	-0.39217	5.6893e-09	-1.31236e-09	-0.452354
69174527	chr14:69174527:G:T	2.51817e-66	-1.31236e-09	-1.04193	3.71487e-17	-1.31236e-09	-1.04012	3.07191e-09	-1.31236e-09	-1.06864
69174943	chr14:69174943:G:A	4.95818e-66	-1.31236e-09	-0.364424	6.04991e-17	-1.31236e-09	-0.552423	7.28401e-09	-1.31236e-09	-0.20526
69175090	chr14:69175090:G:A	1.19274e-66	-0.542367	-1.24684	2.31391e-17	-0.280784	-1.23274	9.91456e-10	-0.977912	-1.22161
69175134	chr14:69175134:A:G	3.46671e-66	-1.31236e-09	-0.722256	5.42762e-17	-1.31236e-09	-0.660964	4.43522e-09	-1.31236e-09	-0.701365
69175174	chr14:69175174:T:G	4.33167e-66	-0.49951	-3.24751e-10	3.38892e-17	-1.13195	-3.24751e-10	2.47442e-09	-1.28493	-3.24751e-10
69175599	chr14:69175599:C:T	9.89347e-67	-1.97617	-3.24751e-10	9.69631e-18	-2.3833	-3.24751e-10	7.48804e-10	-2.48022	-3.24751e-10
69175717	chr14:69175717:C:T	3.15002e-66	-1.31236e-09	-0.818053	4.89084e-17	-1.31236e-09	-0.765101	3.98886e-09	-1.31236e-09	-0.807437
69175965	chr14:69175965:T:A	5.84484e-66	-0.199904	-3.24751e-10	6.52023e-17	-0.477555	-3.24751e-10	1.4906e-08	0.510819	-3.24751e-10
69176217	chr14:69176217:C:T	3.68597e-66	-1.31236e-09	-0.660928	5.51281e-17	-1.31236e-09	-0.645392	4.64337e-09	-1.31236e-09	-0.655502
69176984	chr14:69176984:G:A	6.82206e-67	-2.34789	-3.24751e-10	6.60529e-18	-2.76718	-3.24751e-10	6.48452e-10	-2.62411	-3.24751e-10
69177240	chr14:69177240:A:T	3.0876e-66	-1.31236e-09	-0.83807	4.81307e-17	-1.31236e-09	-0.781131	3.95144e-09	-1.31236e-09	-0.816862
69177593	chr14:69177593:G:A	2.06858e-66	-1.31236e-09	-1.2386	3.14766e-17	-1.31236e-09	-1.20581	2.62366e-09	-1.31236e-09	-1.22637
69177693	chr14:69177693:AC:A	2.17892e-66	-1.31236e-09	-1.18663	3.43257e-17	-1.31236e-09	-1.11916	2.7893e-09	-1.31236e-09	-1.16515
69177799	chr14:69177799:G:A	3.70919e-66	-1.31236e-09	-0.654648	6.14368e-17	-1.31236e-09	-0.537041	4.63601e-09	-1.31236e-09	-0.657087
69177848	chr14:69177848:G:A	4.60656e-66	-1.31236e-09	-0.437982	5.66488e-17	-1.31236e-09	-0.61818	6.72684e-09	-1.31236e-09	-0.284837
69179057	chr14:69179057:A:G	3.15364e-66	-1.31236e-09	-0.816905	4.90163e-17	-1.31236e-09	-0.762897	4.00099e-09	-1.31236e-09	-0.804401
69179555	chr14:69179555:A:G	2.77177e-65	0.0967824	1.25983	8.90341e-17	-1.43358	1.26755	2.23111e-09	-2.7784	1.38996
69179576	chr14:69179576:A:G	2.94064e-66	-1.31236e-09	-0.886834	4.51641e-17	-1.31236e-09	-0.844748	3.72772e-09	-1.31236e-09	-0.875145
69179606	chr14:69179606:C:T	2.60449e-66	-1.31236e-09	-1.00822	4.26118e-17	-1.31236e-09	-0.902919	3.10975e-09	-1.31236e-09	-1.0564
69179970	chr14:69179970:C:T	2.22823e-66	-1.31236e-09	-1.16425	3.32919e-17	-1.31236e-09	-1.14974	2.82118e-09	-1.31236e-09	-1.15379
69180106	chr14:69180106:G:A	3.77579e-66	-1.31236e-09	-0.636852	5.64887e-17	-1.31236e-09	-0.621011	4.75737e-09	-1.31236e-09	-0.631246
69180205	chr14:69180205:G:A	3.08659e-66	-1.31236e-09	-0.838397	4.78765e-17	-1.31236e-09	-0.786425	3.91331e-09	-1.31236e-09	-0.826557
69180567	chr14:69180567:C:T	3.18147e-66	-1.31236e-09	-0.808121	4.94294e-17	-1.31236e-09	-0.754505	4.03501e-09	-1.31236e-09	-0.795932
69180637	chr14:69180637:C:A	3.49089e-66	-1.31236e-09	-0.715307	4.88277e-17	-1.31236e-09	-0.766753	4.20474e-09	-1.31236e-09	-0.75473
69180777	chr14:69180777:T:C	2.0761e-66	-1.31236e-09	-1.23497	3.17615e-17	-1.31236e-09	-1.1968	2.65089e-09	-1.31236e-09	-1.21605
69180867	chr14:69180867:C:T	3.68597e-66	-1.31236e-09	-0.660928	5.51281e-17	-1.31236e-09	-0.645392	4.64337e-09	-1.31236e-09	-0.655502
69180982	chr14:69180982:T:G	1.86662e-67	-2.73478	-0.909137	3.56058e-18	-2.45344	-0.931686	2.34724e-10	-2.73325	-0.90704
69181057	chr14:69181057:G:A	2.56462e-63	6.56225	-0.678142	3.93109e-18	-2.60165	-0.684481	4.18483e-10	-2.26618	-0.79588
69181084	chr14:69181084:T:C	2.38948e-63	6.4492	-0.635833	4.03674e-18	-2.61723	-0.642386	4.23427e-10	-2.29231	-0.758009
69181183	chr14:69181183:CA:C	6.29646e-62	6.1994	2.88547	5.19507e-12	7.71872	3.08945	7.40659e-06	3.78665	2.93253
69182017	chr14:69182017:G:A	3.18147e-66	-1.31236e-09	-0.808121	4.94294e-17	-1.31236e-09	-0.754505	4.03501e-09	-1.31236e-09	-0.795932
69182029	chr14:69182029:T:G	2.52828e-63	4.56382	1.30601	2.4336e-13	6.16268	1.58457	4.64573e-07	2.56997	1.3802
69183084	chr14:69183084:C:G	1.9944e-63	6.35073	-0.718091	3.67207e-18	-2.6293	-0.724991	3.84945e-10	-2.31365	-0.831943
69183381	chr14:69183381:G:T	2.59269e-66	-1.31236e-09	-1.01277	4.23826e-17	-1.31236e-09	-0.908314	3.09699e-09	-1.31236e-09	-1.06051
69183683	chr14:69183683:A:G	2.57233e-66	-1.31236e-09	-1.02065	3.44012e-17	-1.31236e-09	-1.11696	3.43524e-09	-1.31236e-09	-0.956856
69184128	chr14:69184128:A:G	2.19165e-67	-2.22193	-1.26147	3.40101e-16	2.47824	-1.30404	2.96405e-10	-2.17061	-1.23636
69184670	chr14:69184670:C:T	1.98733e-66	-1.31236e-09	-1.27867	3.0416e-17	-1.31236e-09	-1.24008	2.48225e-09	-1.31236e-09	-1.28177
69184744	chr14:69184744:C:T	2.15228e-66	-1.31236e-09	-1.19893	3.24874e-17	-1.31236e-09	-1.1742	2.69455e-09	-1.31236e-09	-1.19971
69184973	chr14:69184973:G:A	4.81201e-66	-1.31236e-09	-0.394348	5.88425e-17	-1.31236e-09	-0.580186	7.07721e-09	-1.31236e-09	-0.234062
69185069	chr14:69185069:T:C	3.51979e-66	-1.31236e-09	-0.707061	5.51461e-17	-1.31236e-09	-0.645064	4.49533e-09	-1.31236e-09	-0.687904
69185201	chr14:69185201:C:T	3.95324e-66	-1.31236e-09	-0.590927	6.30636e-17	-1.31236e-09	-0.510907	4.93956e-09	-1.31236e-09	-0.593666
69185202	chr14:69185202:G:A	2.78819e-66	-1.31236e-09	-0.94007	4.19759e-17	-1.31236e-09	-0.917955	3.53521e-09	-1.31236e-09	-0.928169
69185221	chr14:69185221:G:T	3.67963e-66	-1.31236e-09	-0.66265	6.02503e-17	-1.31236e-09	-0.556542	4.58068e-09	-1.31236e-09	-0.669095
69185274	chr14:69185274:C:T	1.95632e-66	-1.31236e-09	-1.2944	2.95722e-17	-1.31236e-09	-1.26821	2.44077e-09	-1.31236e-09	-1.29863
69185354	chr14:69185354:G:A	1.21307e-66	-0.610212	-1.1621	4.87429e-18	-1.85554	-1.21554	4.04953e-10	-1.95779	-1.13713
69186228	chr14:69186228:C:T	3.12769e-66	-1.31236e-09	-0.825167	4.84654e-17	-1.31236e-09	-0.7742	3.9713e-09	-1.31236e-09	-0.811848
69186531	chr14:69186531:G:A	2.00798e-66	-1.26833	-3.24751e-10	4.85102e-17	-0.773277	-3.24751e-10	3.08561e-09	-1.06419	-3.24751e-10
69186556	chr14:69186556:T:A	2.47451e-66	-1.31236e-09	-1.05942	3.7719e-17	-1.31236e-09	-1.02489	3.00901e-09	-1.31236e-09	-1.08933
69186599	chr14:69186599:C:T	2.22142e-66	-1.31236e-09	-1.16732	3.05899e-17	-1.31236e-09	-1.23438	2.8994e-09	-1.31236e-09	-1.12644
69186935	chr14:69186935:C:T	1.79489e-66	-1.38052	-3.24751e-10	8.09639e-18	-2.56363	-3.24751e-10	5.57013e-10	-2.77611	-3.24751e-10
69187116	chr14:69187116:T:C	2.64767e-63	6.61695	-0.700978	3.87605e-18	-2.59194	-0.708295	4.16449e-10	-2.25084	-0.816091
69187171	chr14:69187171:T:C	2.91771e-66	-1.31236e-09	-0.894663	4.44701e-17	-1.31236e-09	-0.860232	3.78731e-09	-1.31236e-09	-0.859285
69188447	chr14:69188447:TCCTTCCTTCCTTCCTC:T	1.91549e-66	-1.31236e-09	-1.31549	2.83746e-17	-1.31236e-09	-1.30955	2.40647e-09	-1.31236e-09	-1.31278
69188491	chr14:69188491:C:T	2.12351e-66	-1.31236e-09	-1.21239	3.02171e-17	-1.31236e-09	-1.24664	2.75055e-09	-1.31236e-09	-1.17914
69188927	chr14:69188927:T:A	3.22165e-67	-2.32916	-0.768998	1.28636e-17	-1.46082	-0.639822	2.56626e-10	-2.75428	-0.796801
69189853	chr14:69189853:A:C	3.99057e-66	-1.31236e-09	-0.581529	6.56852e-17	-1.31236e-09	-0.470177	4.97272e-09	-1.31236e-09	-0.586975
69190152	chr14:69190152:C:T	1.23591e-67	-2.75553	-1.30071	2.53238e-18	-2.4087	-1.31719	1.70144e-10	-2.6583	-1.30375
69190246	chr14:69190246:T:G	1.92713e-66	-1.31236e-09	-1.30943	2.87354e-17	-1.31236e-09	-1.29692	2.41534e-09	-1.31236e-09	-1.3091
69191983	chr14:69191983:C:T	1.91812e-66	-1.31236e-09	-1.31412	2.85102e-17	-1.31236e-09	-1.30479	2.40338e-09	-1.31236e-09	-1.31406
69192016	chr14:69192016:T:A	9.57964e-66	0.580369	-0.286192	1.28372e-17	-1.81707	-0.28563	4.45554e-10	-2.74145	-0.257926
69192052	chr14:69192052:C:T	2.33148e-66	-1.31236e-09	-1.11896	3.8359e-17	-1.31236e-09	-1.00806	2.84251e-09	-1.31236e-09	-1.14625
69192295	chr14:69192295:A:G	8.13009e-66	-1.31236e-09	0.13011	1.21665e-16	-1.31236e-09	0.146222	1.03958e-08	-1.31236e-09	0.150458
69192317	chr14:69192317:C:T	3.1596e-66	-1.31236e-09	-0.815017	4.83486e-17	-1.31236e-09	-0.776613	4.12374e-09	-1.31236e-09	-0.774181
69192503	chr14:69192503:CAG:C	1.28455e-65	0.754322	-0.166793	1.26776e-17	-1.92408	-0.191128	5.14401e-10	-2.71393	-0.14176
69192509	chr14:69192509:T:A	9.70281e-67	-1.99563	-3.24751e-10	6.55478e-18	-2.77486	-3.24751e-10	9.70849e-10	-2.22053	-3.24751e-10
69192647	chr14:69192647:T:G	3.5842e-66	-1.31236e-09	-0.688928	5.61284e-17	-1.31236e-09	-0.627409	4.58014e-09	-1.31236e-09	-0.669212
69192902	chr14:69192902:G:A	2.12381e-66	-1.31236e-09	-1.21225	3.05074e-17	-1.31236e-09	-1.23708	2.63579e-09	-1.31236e-09	-1.22176
69192942	chr14:69192942:G:A	1.34403e-65	0.797034	-0.164241	1.23946e-17	-1.94788	-0.189905	5.1892e-10	-2.7079	-0.139047
69193040	chr14:69193040:A:C	1.22106e-65	0.71989	-0.183045	1.25894e-17	-1.91377	-0.208423	5.04134e-10	-2.71838	-0.157474
69193118	chr14:69193118:G:A	3.24986e-66	-1.31236e-09	-0.786851	4.76129e-17	-1.31236e-09	-0.791948	4.14906e-09	-1.31236e-09	-0.768061
69193128	chr14:69193128:A:G	1.40529e-65	0.759308	-0.0819409	1.36958e-17	-1.92989	-0.108073	5.61603e-10	-2.71286	-0.0550421
69193279	chr14:69193279:A:G	1.38865e-65	0.769924	-0.104472	1.33162e-17	-1.93523	-0.130839	5.4996e-10	-2.71143	-0.0774173
69193661	chr14:69193661:G:A	5.27709e-67	-2.60467	-3.24751e-10	6.99074e-18	-2.71046	-3.24751e-10	8.57655e-10	-2.3445	-3.24751e-10
69193825	chr14:69193825:TA:T	3.50046e-66	-1.31236e-09	-0.712567	5.47514e-17	-1.31236e-09	-0.652248	4.47327e-09	-1.31236e-09	-0.692822
69193863	chr14:69193863:A:G	2.55313e-66	-1.31236e-09	-1.02814	3.76275e-17	-1.31236e-09	-1.02732	3.25613e-09	-1.31236e-09	-1.0104
69194345	chr14:69194345:T:C	3.66623e-65	0.382971	1.25331	6.71351e-17	-1.66656	1.21822	2.15904e-09	-2.75794	1.33666
69194946	chr14:69194946:C:T	2.03959e-66	-1.31236e-09	-1.25271	3.03684e-17	-1.31236e-09	-1.24165	2.58176e-09	-1.31236e-09	-1.24247
69194954	chr14:69194954:T:C	9.28457e-66	0.375181	-0.11229	1.61806e-17	-1.69385	-0.17739	5.27537e-10	-2.75567	-0.074805
69194989	chr14:69194989:C:T	1.92197e-66	-1.31236e-09	-1.31211	2.87158e-17	-1.31236e-09	-1.2976	2.40428e-09	-1.31236e-09	-1.31369
69194990	chr14:69194990:G:A	2.5394e-66	-1.31236e-09	-1.03354	3.74248e-17	-1.31236e-09	-1.03272	3.23816e-09	-1.31236e-09	-1.01594
69195094	chr14:69195094:G:A	1.07249e-66	-1.89548	-3.24751e-10	1.15932e-17	-2.20463	-3.24751e-10	7.55822e-10	-2.47089	-3.24751e-10
69195204	chr14:69195204:G:A	8.75454e-66	0.381827	-0.177718	1.52855e-17	-1.72276	-0.205386	4.90499e-10	-2.75628	-0.146995
69195229	chr14:69195229:AAAAG:A	8.39196e-66	0.49748	-0.335668	1.23352e-17	-1.77039	-0.372204	4.288e-10	-2.74498	-0.292727
69195356	chr14:69195356:C:T	3.67276e-66	-1.31236e-09	-0.664518	5.47968e-17	-1.31236e-09	-0.651418	4.84927e-09	-1.31236e-09	-0.612114
69195388	chr14:69195388:A:G	1.02328e-65	0.535331	-0.175191	1.39079e-17	-1.78405	-0.238546	5.03128e-10	-2.73915	-0.138698
69195400	chr14:69195400:C:T	9.98058e-66	0.499381	-0.164203	1.43142e-17	-1.76594	-0.227856	5.06715e-10	-2.74341	-0.127336
69195608	chr14:69195608:G:A	9.30359e-66	0.493163	-0.228225	1.34957e-17	-1.76218	-0.290494	4.75189e-10	-2.74421	-0.190776
69195893	chr14:69195893:A:G	1.00714e-65	0.461432	-0.11719	1.52984e-17	-1.74471	-0.182591	5.29965e-10	-2.74732	-0.0785678
69196375	chr14:69196375:C:T	9.85895e-66	0.489794	-0.166876	1.43333e-17	-1.76196	-0.230505	5.05051e-10	-2.74445	-0.129584
69196689	chr14:69196689:T:A	2.02921e-66	-1.31236e-09	-1.25782	3.10436e-17	-1.31236e-09	-1.21966	2.51942e-09	-1.31236e-09	-1.26691
69196833	chr14:69196833:G:A	5.57794e-65	3.27323	-1.21729	8.82162e-17	1.04146	-1.21672	5.13329e-09	0.66649	-1.22169
69197412	chr14:69197412:T:C	4.50241e-65	0.221604	1.62013	1.0509e-16	-1.55048	1.55025	3.26428e-09	-2.77024	1.76234
69197676	chr14:69197676:G:A	1.99033e-66	-1.31236e-09	-1.27716	3.02802e-17	-1.31236e-09	-1.24456	2.46951e-09	-1.31236e-09	-1.28692
69197781	chr14:69197781:CT:C	4.41944e-67	-2.78203	-3.24751e-10	3.64894e-17	-1.05803	-3.24751e-10	6.4996e-10	-2.62179	-3.24751e-10
69198137	chr14:69198137:T:C	7.68986e-66	-1.31236e-09	0.0744402	1.20223e-16	-1.31236e-09	0.134296	9.87666e-09	-1.31236e-09	0.0992327
69198418	chr14:69198418:C:T	1.03529e-63	5.86948	-0.892513	2.94227e-18	-2.67043	-0.905434	3.25944e-10	-2.32724	-0.984726
69198525	chr14:69198525:T:C	3.12461e-66	-1.31236e-09	-0.826152	4.84313e-17	-1.31236e-09	-0.774905	3.95824e-09	-1.31236e-09	-0.815143
69198762	chr14:69198762:C:T	3.14322e-66	-1.31236e-09	-0.820216	4.87342e-17	-1.31236e-09	-0.768668	3.98207e-09	-1.31236e-09	-0.809141
69199041	chr14:69199041:C:T	1.9761e-66	-1.31236e-09	-1.28434	2.99704e-17	-1.31236e-09	-1.25484	2.4662e-09	-1.31236e-09	-1.28826
69199115	chr14:69199115:A:G	3.70697e-65	-0.247709	1.89505	1.5358e-16	-1.38881	1.76798	4.16208e-09	-2.77975	2.01483
69199192	chr14:69199192:C:T	7.74548e-66	-1.31236e-09	0.0816467	1.21111e-16	-1.31236e-09	0.141656	9.94968e-09	-1.31236e-09	0.106599
69199208	chr14:69199208:C:A	1.93534e-67	-2.49178	-1.11598	5.62065e-18	-1.83141	-1.09719	1.84061e-10	-2.77086	-1.11257
69199358	chr14:69199358:T:C	3.14322e-66	-1.31236e-09	-0.820216	4.87342e-17	-1.31236e-09	-0.768668	3.98207e-09	-1.31236e-09	-0.809141
69199754	chr14:69199754:A:G	3.13436e-66	-1.31236e-09	-0.823037	4.85883e-17	-1.31236e-09	-0.771667	3.97092e-09	-1.31236e-09	-0.811943
69199775	chr14:69199775:A:G	3.14322e-66	-1.31236e-09	-0.820216	4.87342e-17	-1.31236e-09	-0.768668	3.98207e-09	-1.31236e-09	-0.809141
69199854	chr14:69199854:A:G	3.27148e-66	-1.31236e-09	-0.780219	5.08224e-17	-1.31236e-09	-0.726714	4.14672e-09	-1.31236e-09	-0.768623
69199889	chr14:69199889:A:C	3.14092e-66	-1.31236e-09	-0.820948	4.86969e-17	-1.31236e-09	-0.769434	3.97932e-09	-1.31236e-09	-0.809832
69199955	chr14:69199955:A:G	2.04751e-65	-0.416645	1.47039	1.11891e-16	-1.28205	1.34452	2.66331e-09	-2.78209	1.57072
69200157	chr14:69200157:G:A	3.14322e-66	-1.31236e-09	-0.820216	4.87342e-17	-1.31236e-09	-0.768668	3.98207e-09	-1.31236e-09	-0.809141
69200385	chr14:69200385:G:A	7.73031e-66	-1.31236e-09	0.0796866	1.15644e-16	-1.31236e-09	0.0954654	9.88162e-09	-1.31236e-09	0.0997342
69200799	chr14:69200799:C:T	7.4154e-66	-1.31236e-09	0.0380962	1.15544e-16	-1.31236e-09	0.094598	9.47863e-09	-1.31236e-09	0.058098
69200904	chr14:69200904:T:C	3.50273e-66	-1.31236e-09	-0.711921	5.23195e-17	-1.31236e-09	-0.697682	4.59865e-09	-1.31236e-09	-0.665179
69200978	chr14:69200978:G:A	1.91043e-66	-1.31236e-09	-1.31813	2.82158e-17	-1.31236e-09	-1.31517	2.39459e-09	-1.31236e-09	-1.31773
69201132	chr14:69201132:G:A	9.4848e-64	5.73219	-0.842792	3.04348e-18	-2.68504	-0.857009	3.3131e-10	-2.35521	-0.940431
69201147	chr14:69201147:G:A	7.35092e-66	-1.31236e-09	0.0293627	1.14806e-16	-1.31236e-09	0.0881963	9.44071e-09	-1.31236e-09	0.054089
69201344	chr14:69201344:A:G	3.38739e-66	-1.31236e-09	-0.745402	5.27182e-17	-1.31236e-09	-0.69009	4.29673e-09	-1.31236e-09	-0.733088
69201519	chr14:69201519:A:G	2.08449e-66	-1.31236e-09	-1.23094	3.10871e-17	-1.31236e-09	-1.21826	2.64159e-09	-1.31236e-09	-1.21956
69202043	chr14:69202043:C:T	3.51913e-66	-1.31236e-09	-0.707248	5.25394e-17	-1.31236e-09	-0.693487	4.61869e-09	-1.31236e-09	-0.660832
69202275	chr14:69202275:G:T	3.12248e-66	-1.31236e-09	-0.826834	4.83207e-17	-1.31236e-09	-0.77719	3.95832e-09	-1.31236e-09	-0.815121
69202471	chr14:69202471:C:T	2.97707e-67	-2.22893	-0.948172	4.14834e-16	2.41489	-1.04206	4.08901e-10	-2.18377	-0.901453
69202690	chr14:69202690:C:G	3.809e-65	-0.181071	1.85556	1.40452e-16	-1.43954	1.72936	4.0099e-09	-2.77721	1.97503
69202877	chr14:69202877:T:C	3.48802e-66	-1.31236e-09	-0.716129	5.20681e-17	-1.31236e-09	-0.702499	4.57619e-09	-1.31236e-09	-0.670076
69203157	chr14:69203157:C:T	3.11298e-66	-1.31236e-09	-0.829883	4.82419e-17	-1.31236e-09	-0.778823	3.9432e-09	-1.31236e-09	-0.81895
69203402	chr14:69203402:C:G	2.14536e-66	-1.31236e-09	-1.20216	3.07561e-17	-1.31236e-09	-1.22896	2.66233e-09	-1.31236e-09	-1.21174
69203595	chr14:69203595:A:G	3.15487e-66	-1.31236e-09	-0.816515	4.89242e-17	-1.31236e-09	-0.764778	3.99719e-09	-1.31236e-09	-0.805349
69203738	chr14:69203738:T:C	3.41046e-66	-1.31236e-09	-0.738614	5.08991e-17	-1.31236e-09	-0.725206	4.47063e-09	-1.31236e-09	-0.693413
69203941	chr14:69203941:C:T	3.70267e-66	-1.31236e-09	-0.656409	5.53104e-17	-1.31236e-09	-0.642089	4.86861e-09	-1.31236e-09	-0.608134
69203955	chr14:69203955:C:G	3.19532e-66	-1.31236e-09	-0.803775	4.95829e-17	-1.31236e-09	-0.751404	4.04881e-09	-1.31236e-09	-0.79252
69204219	chr14:69204219:A:G	7.7021e-66	0.0108747	0.065156	1.99804e-17	-1.62453	-0.0357656	6.19184e-10	-2.76287	0.0925717
69204392	chr14:69204392:T:A	3.19291e-66	-1.31236e-09	-0.804531	4.9542e-17	-1.31236e-09	-0.75223	4.04578e-09	-1.31236e-09	-0.793267
69204669	chr14:69204669:G:A	2.20003e-66	-1.31236e-09	-1.17699	3.4592e-17	-1.31236e-09	-1.11143	2.75038e-09	-1.31236e-09	-1.1792
69205032	chr14:69205032:T:C	5.92145e-65	0.233121	1.88258	1.3532e-16	-1.55763	1.81022	4.2786e-09	-2.7695	2.03218
69205215	chr14:69205215:T:C	1.97482e-66	-1.31236e-09	-1.28499	3.03631e-17	-1.31236e-09	-1.24182	2.43875e-09	-1.31236e-09	-1.29945
69205416	chr14:69205416:C:G	1.92958e-66	-1.31236e-09	-1.30816	2.89865e-17	-1.31236e-09	-1.28822	2.41645e-09	-1.31236e-09	-1.30864
69205486	chr14:69205486:A:T	8.68603e-65	2.49884	-3.24751e-10	2.38875e-17	-1.4817	-3.24751e-10	3.22086e-08	1.28129	-3.24751e-10
69205629	chr14:69205629:C:T	2.12141e-66	-1.31236e-09	-1.21338	3.0456e-17	-1.31236e-09	-1.23877	2.63396e-09	-1.31236e-09	-1.22245
69205794	chr14:69205794:A:G	3.52259e-66	-1.31236e-09	-0.706266	5.25923e-17	-1.31236e-09	-0.692481	4.62282e-09	-1.31236e-09	-0.659937
69205992	chr14:69205992:C:T	1.99132e-66	-1.31236e-09	-1.27666	3.0736e-17	-1.31236e-09	-1.22961	2.45477e-09	-1.31236e-09	-1.29291
69206964	chr14:69206964:C:T	3.07753e-66	-1.31236e-09	-0.841335	4.76646e-17	-1.31236e-09	-0.790862	3.89812e-09	-1.31236e-09	-0.830446
69207339	chr14:69207339:C:T	1.94742e-66	-1.31236e-09	-1.29896	2.8332e-17	-1.31236e-09	-1.31106	2.42676e-09	-1.31236e-09	-1.30439
69207369	chr14:69207369:C:A	2.04144e-66	-1.31236e-09	-1.25181	3.03977e-17	-1.31236e-09	-1.24068	2.58433e-09	-1.31236e-09	-1.24148
69207473	chr14:69207473:G:A	2.27917e-66	-1.31236e-09	-1.14165	3.32522e-17	-1.31236e-09	-1.15093	2.89388e-09	-1.31236e-09	-1.12834
69207635	chr14:69207635:G:A	7.5333e-64	5.64857	-0.989525	2.52917e-18	-2.6992	-1.02796	2.91292e-10	-2.36557	-1.0588
69207972	chr14:69207972:G:C	3.18225e-66	-1.31236e-09	-0.807874	4.93216e-17	-1.31236e-09	-0.756688	4.02551e-09	-1.31236e-09	-0.79829
69208296	chr14:69208296:C:T	9.69533e-67	-1.9964	-3.24751e-10	6.55576e-18	-2.77471	-3.24751e-10	9.70092e-10	-2.22131	-3.24751e-10
69208356	chr14:69208356:G:A	1.34292e-67	-2.77123	-1.20197	2.4521e-18	-2.50075	-1.25735	1.84688e-10	-2.66306	-1.21697
69208559	chr14:69208559:C:G	3.00885e-66	-1.31236e-09	-0.863906	3.94588e-17	-1.31236e-09	-0.979793	4.09088e-09	-1.31236e-09	-0.782181
69208651	chr14:69208651:A:G	3.94033e-66	-1.31236e-09	-0.594198	6.65571e-17	-1.31236e-09	-0.456989	4.98113e-09	-1.31236e-09	-0.585285
69208805	chr14:69208805:G:C	8.40568e-65	0.498382	1.96765	1.22318e-16	-1.745	1.89657	4.7426e-09	-2.74914	2.11478
69208891	chr14:69208891:C:T	1.96449e-66	-1.31236e-09	-1.29023	3.01115e-17	-1.31236e-09	-1.25014	2.4292e-09	-1.31236e-09	-1.30338
69209366	chr14:69209366:T:G	1.39041e-67	-2.7618	-1.17665	2.60936e-18	-2.45744	-1.2385	1.8464e-10	-2.68898	-1.19131
69209874	chr14:69209874:C:T	5.41072e-67	-2.57967	-3.24751e-10	6.51458e-18	-2.78101	-3.24751e-10	5.76315e-10	-2.74204	-3.24751e-10
69210246	chr14:69210246:C:G	2.98082e-66	-1.31236e-09	-0.873265	4.61275e-17	-1.31236e-09	-0.823642	3.78496e-09	-1.31236e-09	-0.859905
69210263	chr14:69210263:C:T	2.16258e-66	-1.31236e-09	-1.19416	3.10074e-17	-1.31236e-09	-1.22083	2.67087e-09	-1.31236e-09	-1.20854
69211815	chr14:69211815:G:A	2.97734e-66	-1.31236e-09	-0.874432	4.60691e-17	-1.31236e-09	-0.824908	3.78079e-09	-1.31236e-09	-0.86101
69211880	chr14:69211880:G:A	2.08722e-66	-1.31236e-09	-1.22963	3.13905e-17	-1.31236e-09	-1.20854	2.61737e-09	-1.31236e-09	-1.22877
69211927	chr14:69211927:A:G	3.38693e-66	-1.31236e-09	-0.745538	5.05156e-17	-1.31236e-09	-0.732769	4.44396e-09	-1.31236e-09	-0.699395
69212920	chr14:69212920:G:A	2.98335e-66	-1.31236e-09	-0.872416	4.61745e-17	-1.31236e-09	-0.822624	3.78741e-09	-1.31236e-09	-0.859259
69212958	chr14:69212958:G:A	1.25409e-66	-0.421168	-1.31788	2.5097e-17	-0.115471	-1.31683	2.51925e-09	0.0505327	-1.31751
69213054	chr14:69213054:G:A	2.09109e-66	-1.31236e-09	-1.22778	3.12746e-17	-1.31236e-09	-1.21224	2.67712e-09	-1.31236e-09	-1.2062
69213312	chr14:69213312:C:T	2.95441e-66	-1.31236e-09	-0.882162	4.57066e-17	-1.31236e-09	-0.832807	3.75332e-09	-1.31236e-09	-0.8683
69213808	chr14:69213808:T:C	3.01149e-66	-1.31236e-09	-0.863028	4.66272e-17	-1.31236e-09	-0.812866	3.82334e-09	-1.31236e-09	-0.849819
69214037	chr14:69214037:ATT:A	3.07037e-66	-1.31236e-09	-0.843666	4.75885e-17	-1.31236e-09	-0.79246	3.89933e-09	-1.31236e-09	-0.830138
69214111	chr14:69214111:C:T	1.32435e-66	-1.68454	-3.24751e-10	1.31432e-17	-2.07915	-3.24751e-10	3.07431e-09	-1.06786	-3.24751e-10
69214226	chr14:69214226:A:T	6.80301e-67	-2.35068	-3.24751e-10	8.01819e-18	-2.57334	-3.24751e-10	1.20484e-09	-2.00459	-3.24751e-10
69214781	chr14:69214781:T:G	2.18536e-66	-1.31236e-09	-1.18368	3.18323e-17	-1.31236e-09	-1.19457	2.66218e-09	-1.31236e-09	-1.2118
69214986	chr14:69214986:T:A	2.92224e-66	-1.31236e-09	-0.89311	4.51914e-17	-1.31236e-09	-0.844143	3.70708e-09	-1.31236e-09	-0.880697
69215001	chr14:69215001:T:G	2.21037e-67	-2.1571	-1.31779	2.45506e-16	2.14862	-1.30035	2.51751e-10	-2.25255	-1.3177
69215134	chr14:69215134:A:G	5.37068e-66	-1.31236e-09	-0.284509	8.35774e-17	-1.31236e-09	-0.229277	6.90918e-09	-1.31236e-09	-0.258091
69215162	chr14:69215162:C:T	5.4043e-66	-1.31236e-09	-0.278267	8.41071e-17	-1.31236e-09	-0.222959	6.95377e-09	-1.31236e-09	-0.251658
69215243	chr14:69215243:G:A	6.02447e-64	5.47071	-1.03517	2.45095e-18	-2.71004	-1.04854	2.64912e-10	-2.41299	-1.10631
69215285	chr14:69215285:A:G	2.33983e-67	-2.3064	-1.11157	5.25381e-18	-1.96107	-1.03503	1.88766e-10	-2.78151	-1.07668
69215360	chr14:69215360:G:A	3.19049e-66	-1.31236e-09	-0.805287	4.95915e-17	-1.31236e-09	-0.75123	4.05456e-09	-1.31236e-09	-0.791099
69215366	chr14:69215366:C:T	2.15785e-66	-1.31236e-09	-1.19635	3.09476e-17	-1.31236e-09	-1.22275	2.66195e-09	-1.31236e-09	-1.21188
69215409	chr14:69215409:G:A	3.03701e-66	-1.31236e-09	-0.854588	4.70453e-17	-1.31236e-09	-0.80394	3.85631e-09	-1.31236e-09	-0.841231
69215443	chr14:69215443:G:T	2.41009e-66	-1.31236e-09	-1.0858	4.00005e-17	-1.31236e-09	-0.96616	2.93347e-09	-1.31236e-09	-1.11475
69215505	chr14:69215505:A:G	5.09371e-63	4.29909	2.27121	4.34433e-13	5.81109	2.51566	9.21951e-07	2.31264	2.32291
69215865	chr14:69215865:T:A	5.5171e-66	-1.31236e-09	-0.25761	8.26397e-17	-1.31236e-09	-0.24056	7.05317e-09	-1.31236e-09	-0.237465
69215895	chr14:69215895:G:A	1.98117e-66	-1.31236e-09	-1.28178	2.96816e-17	-1.31236e-09	-1.26452	2.46803e-09	-1.31236e-09	-1.28752
69216070	chr14:69216070:T:C	1.98206e-67	-2.74237	-0.841541	3.56219e-18	-2.4869	-0.897773	2.49047e-10	-2.72689	-0.854171
69216305	chr14:69216305:T:C	2.97362e-66	-1.31236e-09	-0.875682	4.60086e-17	-1.31236e-09	-0.826221	3.77579e-09	-1.31236e-09	-0.862333
69216607	chr14:69216607:C:T	1.91037e-66	-1.31236e-09	-1.31817	2.81855e-17	-1.31236e-09	-1.31624	2.39522e-09	-1.31236e-09	-1.31747
69216739	chr14:69216739:A:G	6.47867e-65	0.281143	1.9245	1.32764e-16	-1.61738	1.8509	4.43604e-09	-2.76666	2.06548
69216946	chr14:69216946:A:G	2.15999e-66	-1.31236e-09	-1.19536	3.09838e-17	-1.31236e-09	-1.22159	2.66534e-09	-1.31236e-09	-1.21061
69218305	chr14:69218305:A:G	1.97881e-66	-1.31236e-09	-1.28297	2.84569e-17	-1.31236e-09	-1.30666	2.51094e-09	-1.31236e-09	-1.27028
69218507	chr14:69218507:T:G	1.95042e-66	-1.31236e-09	-1.29742	2.87469e-17	-1.31236e-09	-1.29652	2.42748e-09	-1.31236e-09	-1.30409
69218593	chr14:69218593:G:T	3.03942e-66	-1.31236e-09	-0.853795	4.7081e-17	-1.31236e-09	-0.80318	3.85902e-09	-1.31236e-09	-0.840529
69219220	chr14:69219220:T:G	1.98157e-66	-1.31236e-09	-1.28157	3.00738e-17	-1.31236e-09	-1.2514	2.47302e-09	-1.31236e-09	-1.2855
69219551	chr14:69219551:T:C	5.83241e-66	-1.31236e-09	-0.202033	9.08027e-17	-1.31236e-09	-0.146361	7.48916e-09	-1.31236e-09	-0.177485
69219878	chr14:69219878:G:A	3.0413e-66	-1.31236e-09	-0.853178	4.71131e-17	-1.31236e-09	-0.802499	3.86106e-09	-1.31236e-09	-0.84
69220030	chr14:69220030:T:A	4.50109e-67	-2.76373	-3.24751e-10	1.06993e-17	-2.28487	-3.24751e-10	6.02168e-10	-2.69816	-3.24751e-10
69220357	chr14:69220357:A:G	2.49719e-64	0.0551415	3.49973	5.56693e-16	-1.7486	3.41556	2.17537e-08	-2.77118	3.66002
69220652	chr14:69220652:T:C	2.86149e-66	-1.31236e-09	-0.91412	4.42081e-17	-1.31236e-09	-0.866143	3.62917e-09	-1.31236e-09	-0.901937
69220783	chr14:69220783:C:T	3.10514e-66	-1.31236e-09	-0.832403	4.62772e-17	-1.31236e-09	-0.820401	4.04488e-09	-1.31236e-09	-0.793491
69221230	chr14:69221230:C:T	3.05071e-66	-1.31236e-09	-0.850089	4.72653e-17	-1.31236e-09	-0.799274	3.8731e-09	-1.31236e-09	-0.836886
69221329	chr14:69221329:C:T	3.0413e-66	-1.31236e-09	-0.853178	4.71131e-17	-1.31236e-09	-0.802499	3.86106e-09	-1.31236e-09	-0.84
69221490	chr14:69221490:T:C	6.99538e-65	0.371705	1.91067	1.2374e-16	-1.67351	1.83665	4.40387e-09	-2.75924	2.05078
69221539	chr14:69221539:A:T	3.08133e-66	-1.31236e-09	-0.8401	4.77601e-17	-1.31236e-09	-0.78886	3.91272e-09	-1.31236e-09	-0.826708
69221709	chr14:69221709:A:G	3.07922e-66	-1.31236e-09	-0.840785	4.5962e-17	-1.31236e-09	-0.827236	3.87077e-09	-1.31236e-09	-0.837488
69221760	chr14:69221760:C:A	3.05946e-66	-1.31236e-09	-0.847225	4.74143e-17	-1.31236e-09	-0.796126	3.8849e-09	-1.31236e-09	-0.833846
69221960	chr14:69221960:C:T	2.43467e-66	-1.07565	-3.24751e-10	9.78715e-18	-2.37398	-3.24751e-10	1.47472e-09	-1.80248	-3.24751e-10
69222207	chr14:69222207:T:G	6.58062e-67	-1.26344	-1.12048	3.44918e-18	-2.23868	-1.17824	2.89321e-10	-2.3403	-1.09086
69222325	chr14:69222325:G:T	7.33679e-65	0.418518	1.91151	1.20559e-16	-1.70097	1.83806	4.42781e-09	-2.75525	2.05221
69222630	chr14:69222630:A:G	4.78563e-63	4.22323	2.28468	4.05255e-13	5.72829	2.52893	8.73148e-07	2.24364	2.33752
69222760	chr14:69222760:G:T	2.99289e-66	-1.31236e-09	-0.869222	4.63256e-17	-1.31236e-09	-0.819355	3.79849e-09	-1.31236e-09	-0.856337
69223312	chr14:69223312:C:T	1.97624e-66	-1.31236e-09	-1.28426	2.99735e-17	-1.31236e-09	-1.25474	2.46636e-09	-1.31236e-09	-1.2882
69224623	chr14:69224623:AT:A	5.24105e-67	-2.61153	-3.24751e-10	1.2198e-17	-2.15378	-3.24751e-10	5.61227e-10	-2.76857	-3.24751e-10
69224848	chr14:69224848:G:A	3.17127e-66	-1.31236e-09	-0.811329	4.85899e-17	-1.31236e-09	-0.771634	4.00941e-09	-1.31236e-09	-0.802297
69224944	chr14:69224944:A:C	2.09008e-66	-1.31236e-09	-1.22826	3.14149e-17	-1.31236e-09	-1.20777	2.62136e-09	-1.31236e-09	-1.22725
69225002	chr14:69225002:C:T	2.49436e-66	-1.31236e-09	-1.05143	3.56514e-17	-1.31236e-09	-1.08126	3.22389e-09	-1.31236e-09	-1.02035
69225484	chr14:69225484:C:T	2.9331e-66	-1.31236e-09	-0.889404	4.42191e-17	-1.31236e-09	-0.865893	3.74132e-09	-1.31236e-09	-0.871505
69225582	chr14:69225582:A:G	6.02967e-64	5.42641	-0.990013	2.54854e-18	-2.7143	-1.00523	2.7386e-10	-2.42107	-1.06501
69225614	chr14:69225614:T:A	7.18444e-67	-2.29613	-3.24751e-10	8.15741e-18	-2.55612	-3.24751e-10	1.42346e-09	-1.83785	-3.24751e-10
69225848	chr14:69225848:A:G	2.60914e-66	-1.31236e-09	-1.00644	3.74375e-17	-1.31236e-09	-1.03238	3.14253e-09	-1.31236e-09	-1.04591
69225977	chr14:69225977:A:C	3.12187e-66	-1.31236e-09	-0.827031	4.84038e-17	-1.31236e-09	-0.775472	3.96157e-09	-1.31236e-09	-0.814302
69226101	chr14:69226101:A:G	3.08199e-66	-1.31236e-09	-0.839887	4.77565e-17	-1.31236e-09	-0.788935	3.91214e-09	-1.31236e-09	-0.826858
69227145	chr14:69227145:C:T	2.20168e-66	-1.31236e-09	-1.17624	3.20595e-17	-1.31236e-09	-1.18746	2.68019e-09	-1.31236e-09	-1.20505
69227646	chr14:69227646:G:A	2.85538e-66	-1.31236e-09	-0.916259	4.8337e-17	-1.31236e-09	-0.776853	3.38338e-09	-1.31236e-09	-0.972066
69227656	chr14:69227656:T:C	3.23086e-66	-1.31236e-09	-0.792715	5.01853e-17	-1.31236e-09	-0.739329	4.10251e-09	-1.31236e-09	-0.779343
69227829	chr14:69227829:A:G	2.16566e-65	0.521274	0.588573	2.86956e-17	-1.78063	0.482324	1.14687e-09	-2.74145	0.687541
69228488	chr14:69228488:A:G	1.61441e-64	0.476338	2.64234	2.39792e-16	-1.73085	2.55557	9.75026e-09	-2.75047	2.83682
69228630	chr14:69228630:T:C	3.07973e-66	-1.31236e-09	-0.840622	4.77208e-17	-1.31236e-09	-0.789684	3.9091e-09	-1.31236e-09	-0.827634
69228693	chr14:69228693:C:T	1.98589e-66	-1.31236e-09	-1.2794	3.01687e-17	-1.31236e-09	-1.24824	2.47877e-09	-1.31236e-09	-1.28318
69229075	chr14:69229075:G:A	2.50403e-65	-0.149309	1.40433	8.17948e-17	-1.5331	1.28226	2.47975e-09	-2.77552	1.49273
69229455	chr14:69229455:T:C	8.3778e-64	5.73743	-0.972132	2.68968e-18	-2.68255	-0.983076	2.96783e-10	-2.35246	-1.05323
69229619	chr14:69229619:C:G	7.67877e-64	5.7444	-1.06623	2.44445e-18	-2.68241	-1.07882	2.74158e-10	-2.35152	-1.13348
69230212	chr14:69230212:C:T	2.12036e-66	-1.31236e-09	-1.21388	3.30691e-17	-1.31236e-09	-1.15645	2.68698e-09	-1.31236e-09	-1.20252
69230468	chr14:69230468:T:C	6.81617e-67	-2.34875	-3.24751e-10	6.54288e-17	-0.474088	-3.24751e-10	2.19369e-09	-1.40535	-3.24751e-10
69230572	chr14:69230572:G:A	9.42126e-65	2.58009	-3.24751e-10	2.49052e-17	-1.43997	-3.24751e-10	3.44691e-08	1.34912	-3.24751e-10
69230736	chr14:69230736:C:G	1.22289e-66	-1.16421	-0.600035	1.85163e-17	-1.11191	-0.624491	3.89775e-10	-2.62903	-0.504092
69230847	chr14:69230847:G:A	1.48136e-64	0.298618	2.73405	2.91627e-16	-1.62613	2.64656	1.0472e-08	-2.76549	2.92325
69230883	chr14:69230883:A:G	4.68366e-64	4.18379	-3.24751e-10	7.81406e-17	-0.29654	-3.24751e-10	1.21863e-07	2.61195	-3.24751e-10
69230931	chr14:69230931:C:T	1.156e-66	-1.82049	-3.24751e-10	1.26418e-17	-2.11804	-3.24751e-10	7.93749e-10	-2.42193	-3.24751e-10
69231164	chr14:69231164:T:C	5.07181e-64	5.34426	-1.08086	2.30829e-18	-2.72545	-1.0931	2.47591e-10	-2.4411	-1.14582
69231372	chr14:69231372:G:A	3.08155e-66	-1.31236e-09	-0.840029	4.77505e-17	-1.31236e-09	-0.78906	3.91145e-09	-1.31236e-09	-0.827033
69231414	chr14:69231414:G:A	3.1218e-66	-1.31236e-09	-0.827052	4.83879e-17	-1.31236e-09	-0.7758	3.96739e-09	-1.31236e-09	-0.812832
69231510	chr14:69231510:A:G	2.51258e-66	-1.31236e-09	-1.04415	4.09916e-17	-1.31236e-09	-0.941682	3.04819e-09	-1.31236e-09	-1.07639
69231721	chr14:69231721:G:C	2.9805e-66	-1.31236e-09	-0.873372	4.61042e-17	-1.31236e-09	-0.824147	3.78012e-09	-1.31236e-09	-0.861187
69232616	chr14:69232616:G:C	1.97354e-66	-1.31236e-09	-1.28563	2.99027e-17	-1.31236e-09	-1.2571	2.46309e-09	-1.31236e-09	-1.28953
69232806	chr14:69232806:A:G	3.45548e-66	-1.31236e-09	-0.725502	5.18661e-17	-1.31236e-09	-0.706385	4.35025e-09	-1.31236e-09	-0.720708
69232842	chr14:69232842:T:C	2.28646e-66	-1.31236e-09	-1.13846	3.36874e-17	-1.31236e-09	-1.13793	2.69319e-09	-1.31236e-09	-1.20022
69233062	chr14:69233062:T:C	2.76847e-66	-1.31236e-09	-0.947166	4.26274e-17	-1.31236e-09	-0.902553	3.49715e-09	-1.31236e-09	-0.938995
69233153	chr14:69233153:G:A	2.99777e-66	-1.31236e-09	-0.867592	4.63658e-17	-1.31236e-09	-0.818489	3.79716e-09	-1.31236e-09	-0.856687
69233431	chr14:69233431:T:A	2.99051e-66	-1.31236e-09	-0.870019	4.60845e-17	-1.31236e-09	-0.824573	3.80995e-09	-1.31236e-09	-0.853325
69233857	chr14:69233857:C:T	2.27618e-66	-1.31236e-09	-1.14296	3.35326e-17	-1.31236e-09	-1.14253	2.68409e-09	-1.31236e-09	-1.2036
69234082	chr14:69234082:T:A	1.60863e-65	0.812505	-3.24751e-10	2.37054e-17	-1.48935	-3.24751e-10	4.62459e-09	-0.659554	-3.24751e-10
69234204	chr14:69234204:T:C	2.90571e-66	-1.31236e-09	-0.898784	4.4885e-17	-1.31236e-09	-0.850947	3.67789e-09	-1.31236e-09	-0.888602
69235066	chr14:69235066:G:A	1.96958e-66	-1.31236e-09	-1.28764	2.98204e-17	-1.31236e-09	-1.25986	2.45845e-09	-1.31236e-09	-1.29141
69235097	chr14:69235097:T:C	2.98367e-66	-1.31236e-09	-0.87231	4.38823e-17	-1.31236e-09	-0.87354	3.80959e-09	-1.31236e-09	-0.853421
69235611	chr14:69235611:T:C	3.98265e-67	-2.5929	-0.293199	4.57826e-18	-2.74186	-0.391876	5.02942e-10	-2.61992	-0.258299
69235875	chr14:69235875:G:A	2.96976e-66	-1.31236e-09	-0.87698	4.59071e-17	-1.31236e-09	-0.82843	3.76245e-09	-1.31236e-09	-0.865871
69236441	chr14:69236441:A:G	2.31884e-66	-1.31236e-09	-1.12439	3.4144e-17	-1.31236e-09	-1.12446	2.72458e-09	-1.31236e-09	-1.18863
69236871	chr14:69236871:G:C	3.9877e-65	-0.310467	2.03081	1.60574e-16	-1.37496	1.79866	4.72158e-09	-2.7821	2.1433
69237335	chr14:69237335:A:G	2.30358e-67	-2.13596	-1.29762	2.26979e-16	2.08752	-1.31772	2.58676e-10	-2.26294	-1.28019
69237836	chr14:69237836:G:T	9.72131e-65	-0.0876631	2.69911	2.88187e-16	-1.53701	2.54557	9.67613e-09	-2.77327	2.85199
69237945	chr14:69237945:G:A	1.3735e-67	-2.75916	-1.19153	2.58259e-18	-2.45678	-1.24948	1.81572e-10	-2.69213	-1.20491
69237950	chr14:69237950:G:T	2.8827e-66	-1.31236e-09	-0.906735	4.45098e-17	-1.31236e-09	-0.859342	3.6514e-09	-1.31236e-09	-0.89583
69238305	chr14:69238305:C:T	3.48958e-66	-1.31236e-09	-0.715681	4.73843e-17	-1.31236e-09	-0.796759	4.15559e-09	-1.31236e-09	-0.766488
69238757	chr14:69238757:C:G	2.88141e-66	-1.31236e-09	-0.907182	4.44874e-17	-1.31236e-09	-0.859845	3.64992e-09	-1.31236e-09	-0.896237
69239242	chr14:69239242:G:A	2.86076e-66	-1.31236e-09	-0.914374	4.29325e-17	-1.31236e-09	-0.89542	3.41964e-09	-1.31236e-09	-0.961407
69239459	chr14:69239459:C:T	2.88262e-66	-1.31236e-09	-0.906764	4.45086e-17	-1.31236e-09	-0.859369	3.65146e-09	-1.31236e-09	-0.895813
69239679	chr14:69239679:T:G	2.03229e-66	-1.31236e-09	-1.2563	3.03774e-17	-1.31236e-09	-1.24135	2.54973e-09	-1.31236e-09	-1.25495
69239686	chr14:69239686:C:A	1.59388e-65	0.803295	-3.24751e-10	2.31041e-17	-1.51504	-3.24751e-10	4.2731e-09	-0.738602	-3.24751e-10
69239858	chr14:69239858:T:C	3.05626e-66	-1.31236e-09	-0.848271	4.7471e-17	-1.31236e-09	-0.794932	3.87639e-09	-1.31236e-09	-0.836038
69240638	chr14:69240638:G:A	4.55945e-66	-1.31236e-09	-0.448261	6.25137e-17	-1.31236e-09	-0.519665	5.56546e-09	-1.31236e-09	-0.474362
69241070	chr14:69241070:C:T	2.9594e-66	-1.31236e-09	-0.880475	4.57603e-17	-1.31236e-09	-0.831633	3.74984e-09	-1.31236e-09	-0.869229
69241524	chr14:69241524:G:A	4.34413e-67	-2.52905	-0.270171	4.80541e-18	-2.7087	-0.376609	4.91997e-10	-2.67237	-0.227853
69241526	chr14:69241526:A:C	3.13879e-66	-1.31236e-09	-0.821625	4.55438e-17	-1.31236e-09	-0.836375	3.67411e-09	-1.31236e-09	-0.889631
69241661	chr14:69241661:T:C	2.98798e-66	-1.31236e-09	-0.870865	4.50426e-17	-1.31236e-09	-0.847441	3.783e-09	-1.31236e-09	-0.860424
69241750	chr14:69241750:T:C	1.93341e-66	-1.31236e-09	-1.30618	2.81971e-17	-1.31236e-09	-1.31583	2.41927e-09	-1.31236e-09	-1.30748
```
