## Supplementary material for "Characterization of shared and ancestry-specific signals driving complex traits using multi-ancestry fine-mapping": susiex_nc3.cs80.snp (part 2 of 2)

```
69243212	chr14:69243212:C:T	3.99942e-67	-2.56536	-0.316535	4.94968e-18	-2.71545	-0.340278	5.10775e-10	-2.66449	-0.198278
69243249	chr14:69243249:C:T	2.86573e-66	-1.31236e-09	-0.912638	4.42318e-17	-1.31236e-09	-0.865607	3.62952e-09	-1.31236e-09	-0.901842
69243445	chr14:69243445:G:A	2.96223e-66	-1.31236e-09	-0.87952	4.58049e-17	-1.31236e-09	-0.830659	3.75335e-09	-1.31236e-09	-0.868294
69243470	chr14:69243470:C:T	2.06634e-66	-1.31236e-09	-1.23968	3.19182e-17	-1.31236e-09	-1.19187	2.61211e-09	-1.31236e-09	-1.23078
69243540	chr14:69243540:C:G	1.41146e-67	-2.68795	-1.23547	3.22083e-18	-2.26612	-1.21929	1.65195e-10	-2.76348	-1.2281
69244079	chr14:69244079:A:C	2.16789e-66	-1.31236e-09	-1.19171	3.29823e-17	-1.31236e-09	-1.15908	2.74813e-09	-1.31236e-09	-1.18002
69244211	chr14:69244211:T:A	2.8737e-66	-1.31236e-09	-0.909863	4.43602e-17	-1.31236e-09	-0.862708	3.6399e-09	-1.31236e-09	-0.898987
69244260	chr14:69244260:T:A	1.91296e-66	-1.31236e-09	-1.31681	2.83928e-17	-1.31236e-09	-1.30891	2.39812e-09	-1.31236e-09	-1.31626
69244483	chr14:69244483:G:A	2.09637e-67	-2.22349	-1.30435	3.00738e-16	2.3694	-1.31821	2.78581e-10	-2.17825	-1.29073
69244832	chr14:69244832:G:A	2.26865e-66	-1.31236e-09	-1.14628	3.48019e-17	-1.31236e-09	-1.10538	2.92819e-09	-1.31236e-09	-1.11656
69245047	chr14:69245047:C:T	2.96848e-66	-1.31236e-09	-0.877413	5.05104e-17	-1.31236e-09	-0.732872	3.51132e-09	-1.31236e-09	-0.934951
69245231	chr14:69245231:G:A	1.33259e-67	-2.74511	-1.23581	2.62765e-18	-2.40839	-1.28057	1.70079e-10	-2.71496	-1.24747
69245346	chr14:69245346:G:T	2.64081e-66	-1.31236e-09	-0.994378	4.05161e-17	-1.31236e-09	-0.953351	3.34451e-09	-1.31236e-09	-0.98362
69245603	chr14:69245603:G:A	2.84602e-66	-1.31236e-09	-0.919542	4.04919e-17	-1.31236e-09	-0.953949	3.59738e-09	-1.31236e-09	-0.910737
69245605	chr14:69245605:G:T	4.29672e-66	-1.31236e-09	-0.50761	5.76978e-17	-1.31236e-09	-0.599832	5.10659e-09	-1.31236e-09	-0.560411
69245864	chr14:69245864:C:T	3.1477e-66	-1.31236e-09	-0.81879	5.4291e-17	-1.31236e-09	-0.660691	3.87318e-09	-1.31236e-09	-0.836867
69245980	chr14:69245980:T:G	3.24663e-66	-1.31236e-09	-0.787844	4.87825e-17	-1.31236e-09	-0.767678	4.27025e-09	-1.31236e-09	-0.739271
69246212	chr14:69246212:T:G	2.58052e-66	-1.31236e-09	-1.01747	4.20404e-17	-1.31236e-09	-0.916419	3.12468e-09	-1.31236e-09	-1.05161
69246218	chr14:69246218:A:G	2.14126e-66	-1.71058	0.506514	3.68013e-17	-1.58135	0.53183	1.11596e-09	-2.77698	0.695755
69246882	chr14:69246882:T:C	6.12565e-66	0.362843	-0.515821	3.62572e-18	-2.78114	-0.585862	3.33052e-10	-2.72878	-0.561614
69247173	chr14:69247173:G:A	2.07454e-66	-1.31236e-09	-1.23572	3.17947e-17	-1.31236e-09	-1.19575	2.55111e-09	-1.31236e-09	-1.25441
69247305	chr14:69247305:T:C	3.11174e-67	-2.75051	-0.382357	6.50797e-18	-2.47448	-0.307547	3.87704e-10	-2.74342	-0.395037
69247577	chr14:69247577:A:C	5.36525e-67	-1.79696	-0.791141	7.63109e-18	-1.97756	-0.645263	4.03797e-10	-2.25294	-0.844845
69247677	chr14:69247677:T:C	3.08731e-67	-2.75733	-0.383418	6.36074e-18	-2.49626	-0.308649	3.90579e-10	-2.73497	-0.396091
69247824	chr14:69247824:A:G	1.98094e-66	-1.31236e-09	-1.28189	2.94984e-17	-1.31236e-09	-1.27071	2.47074e-09	-1.31236e-09	-1.28642
69248287	chr14:69248287:T:C	3.08972e-67	-2.75478	-0.385189	6.40059e-18	-2.48809	-0.310573	3.88723e-10	-2.73839	-0.397439
69248433	chr14:69248433:C:T	1.91959e-66	-1.31236e-09	-1.31335	2.8149e-17	-1.31236e-09	-1.31754	2.40173e-09	-1.31236e-09	-1.31475
69248491	chr14:69248491:C:T	3.121e-67	-2.72738	-0.402515	6.80275e-18	-2.4092	-0.328519	3.73208e-10	-2.76182	-0.414739
69249073	chr14:69249073:A:C	1.31879e-66	-0.385608	-1.30314	2.04738e-16	1.97529	-1.30861	7.35367e-09	1.09979	-1.29553
69249153	chr14:69249153:G:C	2.5235e-67	-2.23217	-1.11023	4.47292e-18	-2.1199	-1.03711	1.88658e-10	-2.78103	-1.07773
69249456	chr14:69249456:C:T	2.76598e-66	-1.31236e-09	-0.948066	4.86966e-17	-1.31236e-09	-0.769442	3.40251e-09	-1.31236e-09	-0.966429
69249543	chr14:69249543:A:C	3.17006e-67	-2.74926	-0.365033	6.66378e-18	-2.47055	-0.287814	3.93083e-10	-2.74477	-0.379907
69249721	chr14:69249721:C:T	2.15574e-64	4.61626	-1.20841	1.90107e-18	-2.78083	-1.2318	1.62471e-10	-2.76264	-1.24556
69250091	chr14:69250091:TTCCCTC:T	3.11575e-67	-2.75128	-0.380301	6.52568e-18	-2.47608	-0.303231	3.88212e-10	-2.74239	-0.394752
69250155	chr14:69250155:C:T	2.18303e-66	-1.23934	0.0545877	1.90742e-17	-1.52427	-0.182446	1.14206e-08	0.036236	0.208237
69250293	chr14:69250293:C:T	4.44656e-67	-2.77592	-3.24751e-10	1.28343e-17	-2.10293	-3.24751e-10	6.60923e-10	-2.60506	-3.24751e-10
69250300	chr14:69250300:T:C	3.2338e-67	-2.73523	-0.359163	7.00201e-18	-2.42717	-0.281685	3.90539e-10	-2.75743	-0.373735
69250425	chr14:69250425:C:T	1.9573e-66	-1.31236e-09	-1.2939	2.84321e-17	-1.31236e-09	-1.30753	2.42865e-09	-1.31236e-09	-1.30361
69250851	chr14:69250851:G:A	5.10584e-67	-1.79834	-0.839322	7.28755e-18	-1.98498	-0.683906	4.01795e-10	-2.25373	-0.849029
69251167	chr14:69251167:AG:A	3.17607e-67	-2.74749	-0.364916	6.70831e-18	-2.46505	-0.28665	3.92852e-10	-2.7466	-0.378665
69251245	chr14:69251245:T:C	2.14417e-66	0.00657147	-1.20928	3.29442e-17	-0.0332863	-1.12695	2.98983e-10	-2.18974	-1.20857
69251734	chr14:69251734:G:A	5.85697e-67	-2.50042	-3.24751e-10	7.26503e-18	-2.67198	-3.24751e-10	1.05085e-09	-2.14135	-3.24751e-10
69252302	chr14:69252302:CA:C	5.62623e-67	-1.39751	-1.14309	6.49703e-18	-1.60646	-1.17724	2.46825e-09	-0.1448	-1.14263
69252446	chr14:69252446:T:A	2.88323e-67	-2.76055	-0.448589	6.02784e-18	-2.48208	-0.376577	3.64311e-10	-2.73564	-0.465049
69253254	chr14:69253254:CT:C	2.68094e-67	-2.76605	-0.515827	5.5046e-18	-2.50354	-0.445922	3.4423e-10	-2.72679	-0.530595
69253319	chr14:69253319:C:G	1.91129e-66	-1.31236e-09	-1.31769	2.81515e-17	-1.31236e-09	-1.31745	2.39517e-09	-1.31236e-09	-1.31749
69253921	chr14:69253921:T:C	2.52599e-67	-2.764	-0.577414	5.20074e-18	-2.49567	-0.510577	3.22636e-10	-2.73028	-0.591891
69254785	chr14:69254785:A:AGATATTTAGC	2.58466e-67	-2.76254	-0.55591	5.35837e-18	-2.48921	-0.487185	3.28739e-10	-2.73281	-0.570626
69255063	chr14:69255063:C:T	2.59176e-67	-2.76294	-0.552768	5.37065e-18	-2.49061	-0.483491	3.2998e-10	-2.73216	-0.567503
69255543	chr14:69255543:A:C	5.60169e-67	-1.80231	-0.742673	1.40634e-17	-1.37419	-0.637282	3.53966e-10	-2.48694	-0.742553
69256063	chr14:69256063:T:A	6.0314e-67	-2.47107	-3.24751e-10	1.69024e-17	-1.82759	-3.24751e-10	1.96875e-09	-1.51355	-3.24751e-10
69256238	chr14:69256238:T:C	4.2135e-66	-1.31236e-09	-0.52717	5.22415e-17	-1.31236e-09	-0.699173	6.08669e-09	-1.31236e-09	-0.384838
69256923	chr14:69256923:A:G	2.84489e-66	-1.31236e-09	-0.919937	4.516e-17	-1.31236e-09	-0.844838	3.57862e-09	-1.31236e-09	-0.915964
69257464	chr14:69257464:T:C	1.67747e-65	1.72052	-0.86611	3.81657e-18	-2.68459	-0.631108	1.8489e-09	-0.657135	-0.919216
69257891	chr14:69257891:G:A	2.09585e-66	-1.31236e-09	-1.2255	3.19964e-17	-1.31236e-09	-1.18943	2.60846e-09	-1.31236e-09	-1.23218
69257902	chr14:69257902:T:G	2.17774e-65	2.2074	-1.09199	2.82228e-18	-2.54214	-1.07536	7.9939e-10	-1.28069	-1.13416
69258313	chr14:69258313:C:T	4.52005e-66	-1.31236e-09	-0.45694	7.43519e-17	-1.31236e-09	-0.346241	5.52248e-09	-1.31236e-09	-0.482115
69258719	chr14:69258719:T:G	2.82337e-66	-1.31236e-09	-0.927531	4.45548e-17	-1.31236e-09	-0.858331	3.67368e-09	-1.31236e-09	-0.889749
69258758	chr14:69258758:A:G	2.37911e-66	-1.31236e-09	-1.09873	3.30435e-17	-1.31236e-09	-1.15723	2.92898e-09	-1.31236e-09	-1.11629
69258930	chr14:69258930:C:A	2.13136e-66	-1.31236e-09	-1.2087	3.00527e-17	-1.31236e-09	-1.2521	2.64881e-09	-1.31236e-09	-1.21683
69258970	chr14:69258970:C:G	2.07871e-66	-1.31236e-09	-1.23372	2.94872e-17	-1.31236e-09	-1.27109	2.5905e-09	-1.31236e-09	-1.23909
69259449	chr14:69259449:A:G	3.65287e-66	0.617684	-1.28763	2.84699e-18	-2.31284	-1.29595	1.60526e-10	-2.72084	-1.2994
69259711	chr14:69259711:C:A	4.84565e-66	-0.387381	-3.24751e-10	4.83961e-17	-0.77563	-3.24751e-10	1.309e-08	0.380907	-3.24751e-10
69259867	chr14:69259867:G:A	5.87409e-66	-1.31236e-09	-0.194912	8.54299e-17	-1.31236e-09	-0.207354	7.65272e-09	-1.31236e-09	-0.155881
69260044	chr14:69260044:A:G	2.06291e-66	-1.31236e-09	-1.24134	2.88507e-17	-1.31236e-09	-1.29292	2.49014e-09	-1.31236e-09	-1.2786
69260068	chr14:69260068:C:A	6.4345e-67	-2.40637	-3.24751e-10	3.44555e-17	-1.11538	-3.24751e-10	4.07651e-09	-0.785702	-3.24751e-10
69260404	chr14:69260404:G:A	6.94753e-67	-2.32966	-3.24751e-10	9.28041e-18	-2.42714	-3.24751e-10	5.62309e-10	-2.76664	-3.24751e-10
69260477	chr14:69260477:C:A	9.6889e-66	1.48375	-1.17824	1.05488e-17	-1.13683	-1.16221	2.0436e-09	-0.289112	-1.18712
69260569	chr14:69260569:C:G	6.06641e-66	1.02032	-1.18301	3.12781e-17	-0.0165149	-1.19562	4.84303e-10	-1.75343	-1.16256
69260856	chr14:69260856:C:T	2.10729e-66	-1.31236e-09	-1.22006	2.92069e-17	-1.31236e-09	-1.28065	2.5252e-09	-1.31236e-09	-1.26462
69260873	chr14:69260873:G:C	4.51946e-67	-2.75966	-3.24751e-10	8.24834e-18	-2.54504	-3.24751e-10	5.87228e-10	-2.72328	-3.24751e-10
69261101	chr14:69261101:C:T	4.46657e-67	-2.77143	-3.24751e-10	7.90197e-18	-2.58794	-3.24751e-10	6.01525e-10	-2.69923	-3.24751e-10
69261142	chr14:69261142:G:C	7.29837e-66	1.26571	-1.24352	7.43563e-18	-1.3993	-1.24947	1.60708e-09	-0.470046	-1.24648
69261486	chr14:69261486:C:T	2.1679e-66	-1.31236e-09	-1.1917	3.23539e-17	-1.31236e-09	-1.17832	2.66444e-09	-1.31236e-09	-1.21095
69261770	chr14:69261770:A:G	7.28108e-66	1.32124	-1.30143	6.76496e-18	-1.44577	-1.29753	1.48972e-09	-0.490419	-1.30193
69261846	chr14:69261846:G:A	4.5111e-67	-2.76151	-3.24751e-10	8.21317e-18	-2.54931	-3.24751e-10	5.88873e-10	-2.72049	-3.24751e-10
69262042	chr14:69262042:G:T	2.38128e-66	-1.31236e-09	-1.09783	3.72522e-17	-1.31236e-09	-1.03734	3.02631e-09	-1.31236e-09	-1.0836
69262130	chr14:69262130:G:C	2.6347e-66	-1.31236e-09	-0.996695	3.87287e-17	-1.31236e-09	-0.99847	3.27999e-09	-1.31236e-09	-1.0031
69262174	chr14:69262174:A:G	1.97633e-66	-1.31236e-09	-1.28422	2.82365e-17	-1.31236e-09	-1.31444	2.42685e-09	-1.31236e-09	-1.30435
69262181	chr14:69262181:G:A	4.38355e-67	-2.39152	-0.398671	8.56427e-18	-2.43306	-0.0743868	5.2938e-10	-2.44559	-0.381405
69262199	chr14:69262199:C:T	2.15742e-66	-1.31236e-09	-1.19655	3.21903e-17	-1.31236e-09	-1.18339	2.65195e-09	-1.31236e-09	-1.21565
69262278	chr14:69262278:C:T	5.64147e-66	-1.31236e-09	-0.235318	8.22326e-17	-1.31236e-09	-0.245499	7.35512e-09	-1.31236e-09	-0.195545
69262390	chr14:69262390:G:T	7.14239e-66	1.07703	-1.07644	7.20621e-18	-1.60188	-1.07822	1.58128e-09	-0.6787	-1.05401
69263627	chr14:69263627:C:T	1.91092e-66	-1.31236e-09	-1.31788	2.83168e-17	-1.31236e-09	-1.3116	2.39475e-09	-1.31236e-09	-1.31766
69263768	chr14:69263768:A:T	1.91088e-66	-1.31236e-09	-1.3179	2.83195e-17	-1.31236e-09	-1.3115	2.39469e-09	-1.31236e-09	-1.31769
69263899	chr14:69263899:A:G	1.91628e-66	-1.31236e-09	-1.31508	2.82543e-17	-1.31236e-09	-1.3138	2.39373e-09	-1.31236e-09	-1.31809
69263901	chr14:69263901:C:T	1.92509e-66	-1.31236e-09	-1.31049	2.81958e-17	-1.31236e-09	-1.31588	2.42366e-09	-1.31236e-09	-1.30566
69264014	chr14:69264014:T:C	3.31664e-66	-1.31236e-09	-0.76651	5.41068e-17	-1.31236e-09	-0.66409	4.16828e-09	-1.31236e-09	-0.763439
69264155	chr14:69264155:C:T	1.31531e-66	-0.841655	-0.849732	3.40386e-18	-2.5185	-0.911643	2.56914e-10	-2.66705	-0.882904
69264513	chr14:69264513:A:G	1.93885e-66	-1.31236e-09	-1.30337	2.81297e-17	-1.31236e-09	-1.31823	2.40042e-09	-1.31236e-09	-1.3153
69265210	chr14:69265210:G:C	3.02973e-65	1.92254	-0.476949	6.66641e-18	-2.54595	-0.212015	1.60711e-09	-1.28065	-0.435854
69265402	chr14:69265402:A:C	1.38032e-67	-2.78204	-1.1637	1.5294e-14	6.05796	-1.07779	1.98482e-09	-0.311876	-1.19354
69265648	chr14:69265648:C:T	2.13925e-66	-1.31236e-09	-1.20501	3.30624e-17	-1.31236e-09	-1.15665	2.67129e-09	-1.31236e-09	-1.20838
69265800	chr14:69265800:T:C	6.22757e-67	-2.43906	-3.24751e-10	1.5385e-17	-1.92166	-3.24751e-10	5.79784e-10	-2.73604	-3.24751e-10
69265844	chr14:69265844:T:C	6.27076e-66	1.16383	-1.29339	7.63087e-18	-1.31242	-1.31043	1.48108e-09	-0.486274	-1.31189
69265871	chr14:69265871:C:T	1.91102e-66	-1.31236e-09	-1.31782	2.82842e-17	-1.31236e-09	-1.31275	2.39542e-09	-1.31236e-09	-1.31739
69266082	chr14:69266082:T:C	1.96667e-66	-1.31236e-09	-1.28912	2.83982e-17	-1.31236e-09	-1.30872	2.46869e-09	-1.31236e-09	-1.28726
69266127	chr14:69266127:T:C	5.47402e-66	0.978644	-1.24409	6.28913e-18	-1.58708	-1.22915	1.2365e-09	-0.728586	-1.25007
69266501	chr14:69266501:C:T	3.23412e-66	-1.31236e-09	-0.791705	5.28539e-17	-1.31236e-09	-0.687519	3.94751e-09	-1.31236e-09	-0.817857
69267268	chr14:69267268:C:T	1.36789e-67	-2.77972	-1.17506	2.28336e-14	6.4737	-1.09276	2.4184e-09	-0.105457	-1.20238
69267583	chr14:69267583:G:T	9.00477e-66	1.54236	-1.31007	1.01384e-17	-1.0205	-1.31822	2.07249e-09	-0.144003	-1.31819
69268475	chr14:69268475:C:T	2.03327e-66	-1.31236e-09	-1.25582	3.10681e-17	-1.31236e-09	-1.21887	2.54175e-09	-1.31236e-09	-1.25809
69268605	chr14:69268605:G:A	2.78842e-66	-1.31236e-09	-0.939988	4.44229e-17	-1.31236e-09	-0.861294	3.60359e-09	-1.31236e-09	-0.909011
69268672	chr14:69268672:TG:T	5.58576e-65	2.62986	-0.57252	6.79665e-18	-2.41717	-0.321446	2.10034e-09	-0.913333	-0.535509
69269033	chr14:69269033:G:A	7.18003e-66	-1.31236e-09	0.00584137	1.13051e-16	-1.31236e-09	0.0727848	8.92717e-09	-1.31236e-09	-0.00184287
69269487	chr14:69269487:G:A	6.10608e-66	-1.31236e-09	-0.156177	8.02925e-17	-1.31236e-09	-0.269375	9.15274e-09	-1.31236e-09	0.0231114
69269525	chr14:69269525:C:T	1.41373e-65	1.98808	-1.30472	1.33808e-17	-0.746612	-1.31462	2.66543e-09	0.107429	-1.31801
69269756	chr14:69269756:G:A	4.30075e-66	0.669701	-1.17637	6.50873e-18	-1.60371	-1.1782	1.05973e-09	-0.896333	-1.23659
69269808	chr14:69269808:GTT:G	1.95068e-66	-1.31236e-09	-1.29729	2.90343e-17	-1.31236e-09	-1.28657	2.41835e-09	-1.31236e-09	-1.30786
69269818	chr14:69269818:G:A	5.10701e-66	-0.682209	0.347361	7.82358e-17	-0.809383	0.51406	3.40823e-09	-1.24611	0.281363
69269840	chr14:69269840:G:A	6.49362e-66	1.2231	-1.31775	8.80181e-18	-1.16278	-1.31731	1.65026e-09	-0.378902	-1.3111
69270728	chr14:69270728:C:T	4.31261e-66	0.668968	-1.17289	2.5426e-17	-0.231963	-1.18732	4.12753e-10	-1.92601	-1.14984
69270955	chr14:69270955:T:TGAA	1.37248e-67	-2.78041	-1.17102	1.22609e-14	5.84684	-1.08772	1.77064e-09	-0.419782	-1.19982
69271165	chr14:69271165:G:A	2.58749e-66	-1.31236e-09	-1.01477	4.00827e-17	-1.31236e-09	-0.964106	3.32611e-09	-1.31236e-09	-0.98914
69271344	chr14:69271344:G:C	8.11834e-67	-2.17392	-3.24751e-10	1.1736e-17	-2.19239	-3.24751e-10	6.65853e-10	-2.59763	-3.24751e-10
69271362	chr14:69271362:G:A	6.51812e-67	-2.29575	-0.0977137	8.10671e-17	-0.214484	-0.0452893	1.48943e-09	-1.60196	-0.190585
69271603	chr14:69271603:G:C	7.44356e-66	-1.31236e-09	0.0418861	1.27587e-16	-1.31236e-09	0.193745	8.7202e-09	-1.31236e-09	-0.0252993
69272111	chr14:69272111:G:A	5.07657e-67	-1.4186	-1.22481	4.59342e-18	-1.89041	-1.24001	2.04001e-10	-2.54082	-1.23976
69272319	chr14:69272319:T:C	1.20472e-67	-2.78066	-1.30114	1.03827e-14	5.84663	-1.25379	1.59122e-09	-0.418176	-1.30826
69272648	chr14:69272648:C:T	4.076e-66	-0.912496	0.35215	6.29498e-17	-1.0315	0.518784	2.83271e-09	-1.43673	0.28702
69272746	chr14:69272746:A:G	2.73278e-66	-1.31236e-09	-0.960142	4.3271e-17	-1.31236e-09	-0.887569	3.56346e-09	-1.31236e-09	-0.920209
69272768	chr14:69272768:G:A	3.49853e-67	-2.42967	-0.586037	6.10259e-18	-2.41585	-0.430484	3.77724e-10	-2.51313	-0.6514
69273022	chr14:69273022:G:A	2.69544e-66	-1.31236e-09	-0.973902	4.18765e-17	-1.31236e-09	-0.920326	3.46535e-09	-1.31236e-09	-0.948129
69273176	chr14:69273176:G:T	1.56269e-67	-2.7521	-1.06954	2.13688e-18	-2.74161	-1.1541	2.63547e-10	-2.42254	-1.10193
69273229	chr14:69273229:TG:T	4.51454e-66	-0.796074	0.337915	6.93908e-17	-0.919168	0.503871	3.08432e-09	-1.33793	0.273318
69273263	chr14:69273263:G:A	2.28751e-66	-1.31236e-09	-1.138	3.19158e-17	-1.31236e-09	-1.19195	2.66679e-09	-1.31236e-09	-1.21007
69273388	chr14:69273388:T:C	7.48995e-67	-2.25449	-3.24751e-10	2.47831e-17	-1.44489	-3.24751e-10	1.20703e-09	-2.00278	-3.24751e-10
69273691	chr14:69273691:A:G	5.41389e-66	-1.31236e-09	-0.276494	6.81836e-17	-1.31236e-09	-0.432846	6.99989e-09	-1.31236e-09	-0.245047
69273766	chr14:69273766:T:G	1.42418e-67	-2.78208	-1.13237	1.61039e-14	6.07137	-1.03961	2.07152e-09	-0.297636	-1.16502
69273820	chr14:69273820:T:C	2.43578e-66	-1.31236e-09	-1.07519	3.60288e-17	-1.31236e-09	-1.07073	3.22478e-09	-1.31236e-09	-1.02008
69273848	chr14:69273848:A:G	7.75356e-67	-2.21989	-3.24751e-10	6.97463e-18	-2.71277	-3.24751e-10	6.96607e-10	-2.55248	-3.24751e-10
69274311	chr14:69274311:T:C	2.14719e-66	-1.31236e-09	-1.2013	3.02493e-17	-1.31236e-09	-1.24558	2.69765e-09	-1.31236e-09	-1.19856
69275109	chr14:69275109:C:T	2.06396e-66	-0.559361	-0.681475	3.07258e-17	-0.715774	-0.514174	1.13573e-09	-1.30991	-0.753753
69275143	chr14:69275143:G:A	6.9982e-66	-1.31236e-09	-0.0198089	9.2216e-17	-1.31236e-09	-0.130917	9.50932e-09	-1.31236e-09	0.0613303
69275427	chr14:69275427:G:T	2.56101e-66	0.263957	-1.28902	6.91075e-18	-1.43439	-1.28758	6.05789e-10	-1.40691	-1.28526
69275435	chr14:69275435:T:C	9.21507e-67	-2.04721	-3.24751e-10	6.5225e-18	-2.77979	-3.24751e-10	1.07661e-09	-2.11712	-3.24751e-10
69275597	chr14:69275597:C:T	2.47214e-66	-1.31236e-09	-1.06038	3.8202e-17	-1.31236e-09	-1.01216	3.17381e-09	-1.31236e-09	-1.03601
69276121	chr14:69276121:C:T	1.91453e-66	-1.31236e-09	-1.31599	2.83591e-17	-1.31236e-09	-1.3101	2.40141e-09	-1.31236e-09	-1.31488
69276151	chr14:69276151:G:A	1.4299e-67	-2.59273	-1.31772	2.75737e-18	-2.34072	-1.30005	1.62473e-10	-2.69149	-1.3167
69276165	chr14:69276165:A:G	8.4283e-67	-2.13645	-3.24751e-10	4.1095e-17	-0.939163	-3.24751e-10	2.70701e-09	-1.1951	-3.24751e-10
69276203	chr14:69276203:T:C	1.23566e-67	-2.76894	-1.28751	1.90233e-18	-2.72407	-1.2879	1.9653e-10	-2.52861	-1.28927
69276410	chr14:69276410:C:T	7.18682e-66	-1.31236e-09	0.00678624	1.21198e-16	-1.31236e-09	0.142372	8.74439e-09	-1.31236e-09	-0.0225294
69276457	chr14:69276457:C:T	2.11725e-66	-1.31236e-09	-1.21535	3.12992e-17	-1.31236e-09	-1.21146	2.66841e-09	-1.31236e-09	-1.20946
69276458	chr14:69276458:G:A	1.93875e-66	-1.31236e-09	-1.30342	2.85771e-17	-1.31236e-09	-1.30244	2.45812e-09	-1.31236e-09	-1.29155
69276863	chr14:69276863:G:A	2.09974e-66	-0.610826	-0.612821	3.14445e-17	-0.770423	-0.436403	1.16462e-09	-1.35006	-0.68849
69277245	chr14:69277245:T:C	1.91028e-66	-1.31236e-09	-1.31821	2.81915e-17	-1.31236e-09	-1.31603	2.39395e-09	-1.31236e-09	-1.318
69277630	chr14:69277630:A:T	4.50337e-66	-1.31236e-09	-0.460636	6.63254e-17	-1.31236e-09	-0.460478	5.52568e-09	-1.31236e-09	-0.481536
69277796	chr14:69277796:C:T	2.10666e-66	-1.31236e-09	-1.22036	2.98077e-17	-1.31236e-09	-1.26028	2.64268e-09	-1.31236e-09	-1.21915
69278031	chr14:69278031:C:T	2.1407e-66	-1.31236e-09	-1.20433	3.06367e-17	-1.31236e-09	-1.23285	2.76783e-09	-1.31236e-09	-1.17288
69278225	chr14:69278225:T:G	1.92983e-66	-1.31236e-09	-1.30803	2.8439e-17	-1.31236e-09	-1.30729	2.44839e-09	-1.31236e-09	-1.29551
69278308	chr14:69278308:A:G	1.99663e-66	-1.31236e-09	-1.274	3.01441e-17	-1.31236e-09	-1.24906	2.50482e-09	-1.31236e-09	-1.27272
69278697	chr14:69278697:C:T	2.28647e-66	-1.31236e-09	-1.13845	3.26065e-17	-1.31236e-09	-1.17054	2.70449e-09	-1.31236e-09	-1.19603
69279042	chr14:69279042:C:T	2.41247e-66	-1.31236e-09	-1.08481	3.7206e-17	-1.31236e-09	-1.03858	3.09268e-09	-1.31236e-09	-1.0619
69279076	chr14:69279076:C:T	1.2864e-66	-1.71362	-3.24751e-10	1.34293e-17	-2.05761	-3.24751e-10	2.41239e-09	-1.31032	-3.24751e-10
69279080	chr14:69279080:C:T	1.84787e-66	-0.6226	-0.728829	2.74195e-17	-0.778187	-0.565608	1.0342e-09	-1.35988	-0.797433
69279232	chr14:69279232:A:G	1.91231e-66	-1.31236e-09	-1.31715	2.81604e-17	-1.31236e-09	-1.31713	2.43754e-09	-1.31236e-09	-1.29995
69279532	chr14:69279532:G:A	7.21721e-67	-1.01238	-1.2792	1.05842e-16	1.304	-1.2971	2.68865e-10	-2.23692	-1.26756
69279558	chr14:69279558:A:G	2.03618e-66	-1.31236e-09	-1.25439	3.08986e-17	-1.31236e-09	-1.22434	2.55386e-09	-1.31236e-09	-1.25334
69279628	chr14:69279628:A:G	1.6428e-67	-2.78056	-0.991085	1.54814e-14	6.08571	-1.09336	2.2257e-09	-0.417127	-0.973741
69279639	chr14:69279639:G:A	2.94445e-66	-1.31236e-09	-0.88554	4.11775e-17	-1.31236e-09	-0.937158	3.5856e-09	-1.31236e-09	-0.914015
69279898	chr14:69279898:C:T	3.13698e-66	0.198142	-1.02034	9.55608e-18	-1.45173	-0.946146	7.53738e-10	-1.42931	-1.04434
69280007	chr14:69280007:T:C	2.14046e-66	-1.31236e-09	-1.20444	3.01792e-17	-1.31236e-09	-1.2479	2.63852e-09	-1.31236e-09	-1.22072
69280033	chr14:69280033:A:G	1.54883e-67	-2.77674	-1.05381	2.51416e-18	-2.57911	-1.154	2.13281e-10	-2.69295	-1.04314
69280174	chr14:69280174:C:T	1.99109e-67	-2.41754	-1.16183	1.85557e-15	4.06101	-1.19012	1.23345e-08	1.4848	-1.16334
69280202	chr14:69280202:C:T	7.24576e-66	-1.31236e-09	0.0149541	9.50217e-17	-1.31236e-09	-0.100945	9.74375e-09	-1.31236e-09	0.0856841
69280329	chr14:69280329:G:A	4.57499e-67	-2.54187	-0.205569	1.12278e-15	2.30163	0.06688	2.10969e-09	-1.16148	-0.282923
69280415	chr14:69280415:A:G	1.91068e-66	-1.31236e-09	-1.318	2.82257e-17	-1.31236e-09	-1.31482	2.39363e-09	-1.31236e-09	-1.31813
69280456	chr14:69280456:C:T	2.43871e-66	-1.31236e-09	-1.07399	3.53911e-17	-1.31236e-09	-1.08859	3.12124e-09	-1.31236e-09	-1.05271
69280616	chr14:69280616:C:T	1.97733e-66	-1.31236e-09	-1.28372	2.97904e-17	-1.31236e-09	-1.26086	2.50983e-09	-1.31236e-09	-1.27073
69280799	chr14:69280799:C:A	2.06464e-66	-1.31236e-09	-1.24051	3.1226e-17	-1.31236e-09	-1.2138	2.62037e-09	-1.31236e-09	-1.22763
69281017	chr14:69281017:G:A	2.3543e-66	-1.31236e-09	-1.10922	3.382e-17	-1.31236e-09	-1.134	3.12889e-09	-1.31236e-09	-1.05026
69281148	chr14:69281148:T:C	2.29499e-66	-0.407408	-0.727327	1.48639e-17	-1.27122	-0.684894	4.42255e-10	-2.35115	-0.655663
69281611	chr14:69281611:TG:T	2.45333e-66	-1.31236e-09	-1.06802	3.57277e-17	-1.31236e-09	-1.07912	3.20482e-09	-1.31236e-09	-1.02629
69281824	chr14:69281824:C:T	3.9412e-66	-1.31236e-09	-0.593976	6.73208e-17	-1.31236e-09	-0.445581	4.70991e-09	-1.31236e-09	-0.641274
69281915	chr14:69281915:A:G	1.99209e-66	-1.31236e-09	-1.27628	2.99281e-17	-1.31236e-09	-1.25625	2.51997e-09	-1.31236e-09	-1.2667
69281993	chr14:69281993:A:T	1.98033e-66	-1.31236e-09	-1.2822	2.99505e-17	-1.31236e-09	-1.2555	2.45565e-09	-1.31236e-09	-1.29255
69282149	chr14:69282149:G:A	9.79253e-67	-0.696724	-1.2897	5.97392e-18	-1.5703	-1.29735	2.02039e-10	-2.49883	-1.29141
69282324	chr14:69282324:G:T	1.91556e-66	-1.31236e-09	-1.31545	2.83934e-17	-1.31236e-09	-1.3089	2.40559e-09	-1.31236e-09	-1.31315
69282328	chr14:69282328:T:C	1.91728e-66	-1.31236e-09	-1.31455	2.84389e-17	-1.31236e-09	-1.30729	2.40847e-09	-1.31236e-09	-1.31195
69282380	chr14:69282380:C:T	1.95091e-67	-2.29769	-1.30206	1.13809e-16	1.39752	-1.31805	5.2208e-10	-1.55005	-1.29082
69282755	chr14:69282755:T:A	2.51615e-66	-0.709965	-0.332768	1.68513e-17	-1.70775	-0.122879	5.136e-10	-2.50699	-0.350259
69282801	chr14:69282801:A:G	2.12813e-67	-2.23636	-1.27644	9.54298e-17	1.14232	-1.23898	4.69231e-10	-1.66249	-1.28511
69282981	chr14:69282981:A:G	4.03991e-66	-1.31236e-09	-0.569241	6.92767e-17	-1.31236e-09	-0.416942	4.8262e-09	-1.31236e-09	-0.616882
69283224	chr14:69283224:C:T	5.21535e-67	-2.61644	-3.24751e-10	6.94263e-18	-2.71737	-3.24751e-10	5.58528e-10	-2.77339	-3.24751e-10
69283461	chr14:69283461:G:A	2.41709e-64	4.00374	-0.481474	1.07708e-17	-1.69799	-0.580224	3.96136e-09	-0.303266	-0.51109
69283473	chr14:69283473:C:T	2.60109e-66	-1.31236e-09	-1.00953	3.78224e-17	-1.31236e-09	-1.02215	3.41754e-09	-1.31236e-09	-0.962019
69283785	chr14:69283785:C:A	1.50307e-65	0.524561	0.220071	4.85158e-17	-1.38722	0.614058	1.02721e-09	-2.38537	0.221269
69283987	chr14:69283987:A:G	6.29306e-67	-1.76708	-0.661519	8.60221e-18	-1.82389	-0.67914	3.70177e-10	-2.53079	-0.65392
69284429	chr14:69284429:C:T	2.0259e-66	-1.31236e-09	-1.25945	3.052e-17	-1.31236e-09	-1.23667	2.52577e-09	-1.31236e-09	-1.2644
69284532	chr14:69284532:A:G	3.56471e-66	-1.31236e-09	-0.694379	4.92816e-17	-1.31236e-09	-0.7575	5.0279e-09	-1.31236e-09	-0.57594
69284565	chr14:69284565:G:A	1.72932e-65	0.523514	0.361334	5.57479e-17	-1.39925	0.76504	1.17676e-09	-2.39183	0.363652
69284605	chr14:69284605:G:A	2.33704e-66	-1.31236e-09	-1.11658	3.35462e-17	-1.31236e-09	-1.14213	3.03699e-09	-1.31236e-09	-1.08007
69284734	chr14:69284734:A:C	6.00982e-65	-1.31236e-09	2.13052	9.62674e-16	-1.31236e-09	2.21466	8.45617e-08	-1.31236e-09	2.24654
69284736	chr14:69284736:C:A	2.43228e-66	-1.31236e-09	-1.07663	3.48757e-17	-1.31236e-09	-1.10326	3.15834e-09	-1.31236e-09	-1.0409
69284813	chr14:69284813:T:C	6.47752e-66	0.635268	-0.732392	1.32315e-17	-1.49204	-0.580407	3.87469e-10	-2.43386	-0.705198
69284923	chr14:69284923:G:A	3.10134e-64	4.25458	-0.483038	1.16282e-17	-1.61829	-0.583327	4.47607e-09	-0.184525	-0.507672
69285102	chr14:69285102:A:G	2.49158e-67	-2.29598	-1.05914	1.44412e-16	1.28481	-0.967197	6.38463e-10	-1.59492	-1.04471
69285442	chr14:69285442:G:A	4.62641e-67	-1.48299	-1.25327	4.25401e-17	0.380331	-1.28494	2.20152e-10	-2.44769	-1.25669
69285444	chr14:69285444:CAT:C	4.35463e-67	-1.51981	-1.277	3.96941e-17	0.327769	-1.30162	2.11318e-10	-2.46535	-1.27999
69285703	chr14:69285703:C:T	1.19071e-67	-2.78061	-1.31289	1.7582e-14	6.43574	-1.31616	2.02885e-09	-0.175833	-1.30764
69285784	chr14:69285784:G:A	1.26721e-67	-2.78168	-1.24955	5.22327e-18	-1.79467	-1.20726	1.64017e-10	-2.76775	-1.23098
69285886	chr14:69285886:C:T	7.14558e-67	-1.5422	-0.759351	6.20429e-17	0.24464	-0.771865	3.3841e-10	-2.48009	-0.794348
69286058	chr14:69286058:C:A	2.09464e-64	3.85486	-0.47577	1.04768e-17	-1.73105	-0.574835	3.80742e-09	-0.348415	-0.505574
69286135	chr14:69286135:G:A	2.10175e-67	-2.3437	-1.18157	3.88759e-15	4.77036	-1.15987	4.31215e-09	0.436327	-1.16583
69286154	chr14:69286154:A:G	1.91129e-66	-1.31236e-09	-1.31768	2.82459e-17	-1.31236e-09	-1.3141	2.39723e-09	-1.31236e-09	-1.31663
69286249	chr14:69286249:G:A	2.25328e-67	-2.3271	-1.12856	2.61407e-18	-2.71665	-0.977489	1.86487e-10	-2.73516	-1.13517
69286267	chr14:69286267:A:C	1.94785e-66	-1.31236e-09	-1.29874	2.91008e-17	-1.31236e-09	-1.28428	2.4121e-09	-1.31236e-09	-1.31044
69286652	chr14:69286652:T:G	3.24847e-66	0.361649	-1.14893	1.08459e-17	-1.29029	-0.980978	2.64208e-10	-2.34096	-1.18101
69286877	chr14:69286877:C:T	1.97398e-66	-1.31236e-09	-1.28541	2.84843e-17	-1.31236e-09	-1.3057	2.46671e-09	-1.31236e-09	-1.28806
69286949	chr14:69286949:C:A	4.42804e-67	-2.78009	-3.24751e-10	7.95871e-18	-2.58078	-3.24751e-10	5.68589e-10	-2.75554	-3.24751e-10
69287366	chr14:69287366:C:T	2.24526e-66	-1.31236e-09	-1.15664	3.49694e-17	-1.31236e-09	-1.10058	2.79879e-09	-1.31236e-09	-1.16176
69287461	chr14:69287461:G:A	2.07415e-66	-1.31236e-09	-1.23591	3.18431e-17	-1.31236e-09	-1.19423	2.55605e-09	-1.31236e-09	-1.25248
69287575	chr14:69287575:C:T	2.41023e-66	-1.31236e-09	-1.08574	3.84941e-17	-1.31236e-09	-1.00455	2.96458e-09	-1.31236e-09	-1.10421
69287595	chr14:69287595:C:T	4.51602e-66	-1.31236e-09	-0.457832	5.74425e-17	-1.31236e-09	-0.604266	4.61997e-09	-1.31236e-09	-0.660553
69287785	chr14:69287785:A:G	2.36807e-65	1.30791	-0.108708	2.24296e-16	0.626142	0.131775	1.10012e-09	-1.91962	-0.175894
69288056	chr14:69288056:G:A	1.31453e-67	-2.78209	-1.21248	1.34621e-14	6.10358	-1.25099	1.88504e-09	-0.323183	-1.23381
69288160	chr14:69288160:G:T	2.50799e-66	-1.31236e-09	-1.04598	4.03266e-17	-1.31236e-09	-0.95804	3.08031e-09	-1.31236e-09	-1.06591
69288454	chr14:69288454:C:A	1.98023e-66	-1.31236e-09	-1.28225	2.99229e-17	-1.31236e-09	-1.25643	2.43124e-09	-1.31236e-09	-1.30254
69288716	chr14:69288716:A:G	1.95151e-66	-1.31236e-09	-1.29686	2.94069e-17	-1.31236e-09	-1.27382	2.44442e-09	-1.31236e-09	-1.29713
69288720	chr14:69288720:T:A	2.34414e-66	-1.31236e-09	-1.11354	3.68027e-17	-1.31236e-09	-1.04948	2.92299e-09	-1.31236e-09	-1.11833
69288737	chr14:69288737:C:G	2.00607e-65	1.23148	-0.198178	1.85254e-16	0.499955	0.0667249	9.77436e-10	-1.96299	-0.250773
69288753	chr14:69288753:A:G	4.51562e-67	-1.48185	-1.27865	7.59394e-17	0.926448	-1.25156	4.05142e-10	-1.83526	-1.25919
69289104	chr14:69289104:T:C	2.47913e-66	-0.0787553	-0.978801	1.1054e-17	-1.30796	-0.944301	3.44321e-10	-2.2866	-0.970518
69289144	chr14:69289144:C:T	6.08264e-67	-1.99925	-0.463359	1.69684e-17	-1.58158	-0.242125	3.77832e-10	-2.61953	-0.54472
69289338	chr14:69289338:A:G	1.93064e-66	-1.31236e-09	-1.30761	2.86248e-17	-1.31236e-09	-1.30078	2.42536e-09	-1.31236e-09	-1.30496
69289592	chr14:69289592:T:C	7.47602e-67	-1.87673	-0.379619	2.16227e-17	-1.43707	-0.144239	4.33427e-10	-2.56322	-0.463755
69289918	chr14:69289918:T:A	7.03934e-67	-1.96997	-0.346561	1.99711e-17	-1.55306	-0.107702	4.27556e-10	-2.60766	-0.432951
69290472	chr14:69290472:T:C	3.7067e-65	1.54768	0.0995822	3.35218e-16	0.759302	0.400428	1.51115e-09	-1.80824	0.0301665
69290501	chr14:69290501:G:A	1.98994e-66	-1.31236e-09	-1.27736	3.02038e-17	-1.31236e-09	-1.24708	2.49225e-09	-1.31236e-09	-1.27776
69290749	chr14:69290749:T:G	1.91026e-66	-1.31236e-09	-1.31823	2.81634e-17	-1.31236e-09	-1.31703	2.3934e-09	-1.31236e-09	-1.31823
69290786	chr14:69290786:C:A	1.91186e-66	-1.31236e-09	-1.31738	2.83719e-17	-1.31236e-09	-1.30965	2.39493e-09	-1.31236e-09	-1.31759
69291545	chr14:69291545:T:A	3.27318e-66	-1.31236e-09	-0.779701	5.40915e-17	-1.31236e-09	-0.664373	4.37406e-09	-1.31236e-09	-0.715251
69291707	chr14:69291707:T:C	1.93518e-66	-1.31236e-09	-1.30526	2.90571e-17	-1.31236e-09	-1.28579	2.42323e-09	-1.31236e-09	-1.30584
69292059	chr14:69292059:T:C	2.48576e-66	-1.31236e-09	-1.05488	3.94484e-17	-1.31236e-09	-0.980056	3.0054e-09	-1.31236e-09	-1.09053
69292186	chr14:69292186:C:T	2.02083e-66	-1.31236e-09	-1.26196	3.03545e-17	-1.31236e-09	-1.24211	2.55795e-09	-1.31236e-09	-1.25174
69292234	chr14:69292234:A:T	2.04711e-66	-1.31236e-09	-1.24903	3.08109e-17	-1.31236e-09	-1.22718	2.59402e-09	-1.31236e-09	-1.23773
69293300	chr14:69293300:G:A	2.72587e-67	-2.00745	-1.25781	2.02429e-18	-2.77978	-1.17005	1.86465e-10	-2.61446	-1.25599
69293677	chr14:69293677:T:C	1.48471e-67	-2.60274	-1.27009	1.63017e-16	1.71012	-1.27132	1.39458e-09	-0.565306	-1.29304
69294035	chr14:69294035:T:C	2.2721e-67	-2.50122	-0.946126	1.43921e-16	1.17667	-0.86246	1.30955e-09	-0.897579	-1.02368
69294232	chr14:69294232:T:C	1.506e-67	-2.57561	-1.28298	1.4048e-16	1.573	-1.28298	1.25939e-09	-0.658901	-1.30142
69294289	chr14:69294289:G:A	2.54219e-66	-1.31236e-09	-1.03244	3.72644e-17	-1.31236e-09	-1.03701	3.16281e-09	-1.31236e-09	-1.03948
69294683	chr14:69294683:A:G	2.59156e-66	-1.31236e-09	-1.0132	3.71718e-17	-1.31236e-09	-1.0395	3.35464e-09	-1.31236e-09	-0.980596
69294806	chr14:69294806:A:G	5.54032e-67	-1.57447	-0.981522	1.4858e-17	-1.03256	-0.923953	2.90123e-10	-2.401	-1.02739
69295277	chr14:69295277:T:C	4.38254e-66	-1.31236e-09	-0.487835	6.2484e-17	-1.31236e-09	-0.52014	5.98093e-09	-1.31236e-09	-0.402366
69295481	chr14:69295481:A:T	1.52525e-67	-2.65597	-1.18992	1.52324e-17	-0.727938	-1.20369	5.96585e-10	-1.52408	-1.1834
69295653	chr14:69295653:G:T	1.72913e-67	-2.43208	-1.28835	5.71877e-18	-1.67887	-1.23243	1.64998e-10	-2.69679	-1.29598
69295715	chr14:69295715:A:G	1.33813e-67	-2.71571	-1.26107	4.06826e-14	7.23726	-1.27875	4.03667e-09	0.484138	-1.27966
69296217	chr14:69296217:T:C	1.5666e-67	-2.77931	-1.03984	4.91436e-15	4.91754	-1.07268	1.69869e-09	-0.609438	-1.05164
69296320	chr14:69296320:A:G	3.81439e-67	-2.4761	-0.453171	2.64941e-15	3.56309	-0.336049	4.22476e-09	-0.293916	-0.456063
69296459	chr14:69296459:C:T	2.47123e-67	-2.31907	-1.04427	2.7926e-18	-2.73642	-0.891653	2.00872e-10	-2.74544	-1.05058
69296697	chr14:69296697:CAAAAT:C	1.43151e-66	-0.397502	-1.20923	1.92955e-17	-0.581485	-1.11369	8.35862e-10	-1.13955	-1.23068
69296905	chr14:69296905:A:T	1.46003e-66	-0.379344	-1.20766	1.97018e-17	-0.562393	-1.11195	8.51278e-10	-1.12262	-1.22933
69296996	chr14:69296996:A:G	4.58744e-67	-2.74473	-3.24751e-10	1.98365e-17	-1.66753	-3.24751e-10	5.65159e-10	-2.76159	-3.24751e-10
69297004	chr14:69297004:G:A	4.17883e-66	-1.31236e-09	-0.53543	6.49258e-17	-1.31236e-09	-0.481805	5.25336e-09	-1.31236e-09	-0.532074
69297299	chr14:69297299:A:G	1.29731e-67	-2.75108	-1.25668	1.98097e-18	-2.75644	-1.21502	2.22267e-10	-2.44439	-1.25043
69297356	chr14:69297356:C:T	1.98405e-66	-1.31236e-09	-1.28032	2.99651e-17	-1.31236e-09	-1.25502	2.47327e-09	-1.31236e-09	-1.2854
69297741	chr14:69297741:G:GT	1.45163e-66	-0.383308	-1.20947	1.95624e-17	-0.567031	-1.11441	8.47684e-10	-1.12511	-1.23107
69298008	chr14:69298008:A:G	2.21287e-66	-1.31236e-09	-1.17117	3.20443e-17	-1.31236e-09	-1.18793	2.84052e-09	-1.31236e-09	-1.14696
69298360	chr14:69298360:G:A	3.95664e-66	-0.863456	0.273389	4.97843e-17	-1.03378	0.28643	1.37805e-09	-2.19465	0.324375
69298425	chr14:69298425:G:A	2.37449e-66	-0.915165	-0.185516	3.38832e-17	-0.973395	-0.158736	8.71372e-10	-2.16619	-0.162436
69298818	chr14:69298818:G:A	4.03531e-66	-1.31236e-09	-0.57038	5.50738e-17	-1.31236e-09	-0.646377	5.06523e-09	-1.31236e-09	-0.568542
69298819	chr14:69298819:G:C	4.03531e-66	-1.31236e-09	-0.57038	5.50738e-17	-1.31236e-09	-0.646377	5.06523e-09	-1.31236e-09	-0.568542
69298927	chr14:69298927:A:G	1.6043e-67	-2.78208	-1.01328	7.54669e-15	5.34951	-1.0757	2.44259e-09	-0.316458	-0.981425
69299134	chr14:69299134:A:G	1.98368e-66	-1.31236e-09	-1.28051	2.88605e-17	-1.31236e-09	-1.29258	2.48661e-09	-1.31236e-09	-1.28002
69299298	chr14:69299298:T:C	2.13356e-66	-1.31236e-09	-1.20767	3.21328e-17	-1.31236e-09	-1.18517	2.71454e-09	-1.31236e-09	-1.19232
69299670	chr14:69299670:C:T	1.92364e-66	-1.31236e-09	-1.31124	2.88037e-17	-1.31236e-09	-1.29455	2.40398e-09	-1.31236e-09	-1.31382
69299738	chr14:69299738:A:G	2.89458e-66	-0.989075	0.0864534	4.35904e-17	-0.977424	0.0972113	1.21225e-09	-2.13867	0.140211
69299754	chr14:69299754:G:A	1.23416e-67	-2.74178	-1.31588	2.47242e-18	-2.43525	-1.3146	1.52562e-10	-2.75619	-1.31494
69299914	chr14:69299914:G:A	1.94357e-66	-1.31236e-09	-1.30093	2.91035e-17	-1.31236e-09	-1.28419	2.42263e-09	-1.31236e-09	-1.30609
69300501	chr14:69300501:C:T	2.29983e-67	-2.30431	-1.13091	6.88225e-18	-1.65345	-1.07265	1.96317e-10	-2.69233	-1.12663
69300602	chr14:69300602:G:T	1.91039e-66	-1.31236e-09	-1.31815	2.82593e-17	-1.31236e-09	-1.31363	2.39356e-09	-1.31236e-09	-1.31816
69301168	chr14:69301168:A:G	7.94723e-67	-1.58554	-0.609685	1.53013e-17	-1.37074	-0.55637	9.91914e-10	-1.61374	-0.585319
69301176	chr14:69301176:A:G	1.98517e-66	-0.0554199	-1.22434	5.03855e-17	0.443994	-1.17934	5.89086e-10	-1.48314	-1.23698
69301197	chr14:69301197:C:A	2.6251e-67	-2.10307	-1.19985	2.67689e-13	9.03631	-1.19378	5.32183e-08	2.98279	-1.19933
69301299	chr14:69301299:A:C	2.11133e-67	-2.54259	-0.978145	8.46509e-15	5.25318	-0.864523	4.11214e-09	0.227263	-1.00426
69301377	chr14:69301377:G:A	3.18957e-66	-1.31236e-09	-0.805577	5.08292e-17	-1.31236e-09	-0.72658	4.14041e-09	-1.31236e-09	-0.770146
69301714	chr14:69301714:C:T	2.06124e-66	-1.31236e-09	-1.24215	3.09295e-17	-1.31236e-09	-1.22334	2.57144e-09	-1.31236e-09	-1.24648
69301900	chr14:69301900:G:C	7.89722e-66	-1.31236e-09	0.101048	1.20041e-16	-1.31236e-09	0.132782	1.02302e-08	-1.31236e-09	0.134407
69302300	chr14:69302300:A:G	2.14721e-66	-1.31236e-09	-1.20129	3.08777e-17	-1.31236e-09	-1.22502	2.70607e-09	-1.31236e-09	-1.19544
69302328	chr14:69302328:A:T	2.07809e-66	-1.31236e-09	-1.23401	3.13229e-17	-1.31236e-09	-1.2107	2.62867e-09	-1.31236e-09	-1.22447
69302441	chr14:69302441:ATT:A	2.47931e-67	-2.28686	-1.07321	3.17587e-14	6.79769	-1.08682	2.53528e-08	2.11171	-1.06976
69302518	chr14:69302518:T:A	5.22661e-66	0.489844	-0.801543	7.15441e-17	0.271244	-0.655981	2.25129e-09	-0.565802	-0.813637
69303652	chr14:69303652:CT:C	2.28123e-66	-1.31236e-09	-1.14075	3.47212e-17	-1.31236e-09	-1.1077	2.95212e-09	-1.31236e-09	-1.10842
69303723	chr14:69303723:C:T	6.06589e-67	-2.12411	-0.341251	1.06283e-14	4.81403	-0.197811	3.16342e-07	3.92244	-0.35656
69303852	chr14:69303852:G:A	2.20936e-66	-1.31236e-09	-1.17276	3.36401e-17	-1.31236e-09	-1.13933	2.83849e-09	-1.31236e-09	-1.14767
69303853	chr14:69303853:G:A	3.25151e-66	-1.31236e-09	-0.786342	4.30683e-17	-1.31236e-09	-0.892263	3.52262e-09	-1.31236e-09	-0.931737
69304166	chr14:69304166:A:G	2.67656e-66	-1.31236e-09	-0.980931	4.36573e-17	-1.31236e-09	-0.878679	3.24246e-09	-1.31236e-09	-1.01461
69304222	chr14:69304222:C:T	7.5369e-67	-1.74813	-0.500112	7.08141e-18	-2.26079	-0.436788	7.53692e-10	-2.02003	-0.45368
69304247	chr14:69304247:T:C	8.43577e-66	-1.31236e-09	0.167019	1.09497e-16	-1.31236e-09	0.0408425	1.09716e-08	-1.31236e-09	0.204366
69304392	chr14:69304392:C:T	3.74221e-67	-1.64787	-1.3005	2.40577e-16	2.1182	-1.29021	3.66472e-09	0.40469	-1.29688
69304496	chr14:69304496:T:G	8.44905e-67	-1.75099	-0.383	8.07764e-18	-2.24768	-0.318271	8.31913e-10	-2.03236	-0.342607
69304580	chr14:69304580:C:G	1.75223e-66	-0.227187	-1.17739	4.56769e-17	0.286278	-1.11974	5.32602e-10	-1.6157	-1.20522
69305119	chr14:69305119:C:T	6.52101e-66	0.64541	-0.735844	9.53776e-17	0.472027	-0.569233	2.90489e-09	-0.3444	-0.780146
69305219	chr14:69305219:G:A	6.80408e-66	0.697611	-0.745551	8.87092e-17	0.411808	-0.581494	2.82292e-09	-0.364685	-0.788486
69306181	chr14:69306181:A:G	6.60588e-66	0.675179	-0.752681	8.7249e-17	0.403307	-0.589591	2.75331e-09	-0.382456	-0.795682
69306370	chr14:69306370:C:T	6.61141e-66	-1.31236e-09	-0.0766659	8.46571e-17	-1.31236e-09	-0.216442	9.14256e-09	-1.31236e-09	0.0219986
69306449	chr14:69306449:A:G	5.22588e-67	-2.61442	-3.24751e-10	8.85101e-18	-2.47452	-3.24751e-10	8.23249e-10	-2.38544	-3.24751e-10
69306505	chr14:69306505:G:A	1.93486e-66	-1.31236e-09	-1.30543	2.82097e-17	-1.31236e-09	-1.31538	2.40781e-09	-1.31236e-09	-1.31222
69306700	chr14:69306700:A:G	2.09607e-66	-1.31236e-09	-1.2254	3.19295e-17	-1.31236e-09	-1.19152	2.66422e-09	-1.31236e-09	-1.21103
69307074	chr14:69307074:A:C	6.32866e-66	0.627237	-0.747611	8.27203e-17	0.343828	-0.583413	2.65423e-09	-0.423964	-0.790823
69307206	chr14:69307206:C:T	1.27548e-64	2.88303	-3.24751e-10	1.13652e-16	0.0780942	-3.24751e-10	1.62355e-09	-1.70632	-3.24751e-10
69307268	chr14:69307268:C:T	5.87204e-66	0.557572	-0.752832	7.79662e-17	0.290322	-0.589097	2.49591e-09	-0.480116	-0.796174
69307291	chr14:69307291:C:G	7.8861e-67	-1.62545	-0.577495	7.14505e-18	-2.1724	-0.51623	7.76225e-10	-1.90409	-0.540166
69307557	chr14:69307557:A:G	5.9797e-66	0.571949	-0.749042	7.84923e-17	0.293074	-0.585124	2.53172e-09	-0.469839	-0.792203
69307702	chr14:69307702:C:T	6.14755e-66	0.636676	-0.786085	8.00049e-17	0.354597	-0.62756	2.57816e-09	-0.416365	-0.827502
69308282	chr14:69308282:T:C	4.45153e-67	-1.87475	-0.900053	4.09159e-17	-0.198177	-0.745354	4.07592e-10	-2.22041	-0.868025
69308299	chr14:69308299:A:T	7.59074e-66	0.823867	-0.7624	1.01774e-16	0.568659	-0.600957	3.08416e-09	-0.261003	-0.803659
69308458	chr14:69308458:A:G	1.21117e-67	-2.7811	-1.29535	2.99271e-16	2.35794	-1.31164	1.83275e-09	-0.290383	-1.29474
69308561	chr14:69308561:G:C	1.20503e-67	-2.77939	-1.30214	3.26104e-16	2.44709	-1.31493	1.94346e-09	-0.225311	-1.30116
69308676	chr14:69308676:A:T	7.77223e-66	-1.31236e-09	0.0850947	1.17793e-16	-1.31236e-09	0.113875	1.01267e-08	-1.31236e-09	0.12423
69309143	chr14:69309143:A:G	1.58939e-67	-2.63723	-1.16746	1.93034e-15	4.11222	-1.20182	9.61844e-09	1.22876	-1.15602
69309274	chr14:69309274:T:C	1.97075e-67	-2.43565	-1.15399	4.19806e-18	-2.02021	-1.20022	1.76602e-10	-2.74618	-1.17862
69310165	chr14:69310165:T:C	2.02148e-67	-2.41651	-1.14771	4.35029e-18	-1.99008	-1.19473	1.78809e-10	-2.7396	-1.17277
69310480	chr14:69310480:A:C	2.20434e-66	-1.31236e-09	-1.17504	3.46016e-17	-1.31236e-09	-1.11115	2.70015e-09	-1.31236e-09	-1.19763
69310499	chr14:69310499:A:G	3.81177e-67	-1.99023	-0.939724	5.50107e-14	7.21064	-0.950404	5.09422e-08	2.69921	-0.959457
69310641	chr14:69310641:C:A	1.42538e-67	-2.64257	-1.27104	2.11137e-18	-2.67819	-1.22953	2.93419e-10	-2.14551	-1.27159
69310856	chr14:69310856:G:A	2.05019e-66	-1.31236e-09	-1.24753	2.93799e-17	-1.31236e-09	-1.27474	2.58729e-09	-1.31236e-09	-1.24033
69311138	chr14:69311138:T:C	1.20071e-67	-2.77024	-1.31489	3.7823e-16	2.58985	-1.3094	1.05235e-09	-0.831315	-1.3086
69311653	chr14:69311653:C:T	1.92496e-66	-1.31236e-09	-1.31055	2.87445e-17	-1.31236e-09	-1.29661	2.42451e-09	-1.31236e-09	-1.30531
69311732	chr14:69311732:T:C	1.9254e-66	-1.31236e-09	-1.31033	2.8154e-17	-1.31236e-09	-1.31736	2.40006e-09	-1.31236e-09	-1.31545
69311952	chr14:69311952:C:T	4.33545e-65	-1.31236e-09	1.80395	7.06596e-16	-1.31236e-09	1.90541	6.29964e-08	-1.31236e-09	1.95214
69312076	chr14:69312076:T:C	6.54188e-67	-1.08985	-1.29997	1.89139e-17	-0.402687	-1.31247	8.30453e-10	-1.06861	-1.30811
69312260	chr14:69312260:T:A	2.55304e-66	-1.31236e-09	-1.02818	3.64158e-17	-1.31236e-09	-1.06005	3.32517e-09	-1.31236e-09	-0.989422
69312510	chr14:69312510:A:G	3.04222e-67	-2.00718	-1.14828	5.40181e-14	7.39814	-1.15612	4.63896e-08	2.79651	-1.15038
69312744	chr14:69312744:A:G	1.41876e-67	-2.65271	-1.26555	2.10212e-18	-2.68991	-1.22219	2.93711e-10	-2.14964	-1.26646
69312947	chr14:69312947:G:A	6.84954e-66	0.686979	-0.72826	9.22032e-17	0.415983	-0.547039	2.84673e-09	-0.379479	-0.76529
69312981	chr14:69312981:G:A	2.42793e-66	-1.31236e-09	-1.07842	3.47499e-17	-1.31236e-09	-1.10687	3.14292e-09	-1.31236e-09	-1.04579
69313117	chr14:69313117:G:T	2.0068e-66	-1.31236e-09	-1.26892	2.95503e-17	-1.31236e-09	-1.26896	2.46179e-09	-1.31236e-09	-1.29005
69313135	chr14:69313135:G:A	1.47918e-67	-2.62761	-1.24894	2.19841e-18	-2.66689	-1.20042	3.16154e-10	-2.09263	-1.24983
69313238	chr14:69313238:A:G	7.54242e-66	-1.31236e-09	0.0550803	1.14327e-16	-1.31236e-09	0.0840086	9.80168e-09	-1.31236e-09	0.091612
69313443	chr14:69313443:G:T	6.01226e-67	-1.70008	-0.774167	5.48203e-18	-2.2261	-0.72747	5.87566e-10	-1.98032	-0.74239
69313961	chr14:69313961:C:T	1.95004e-66	-1.31236e-09	-1.29761	2.83333e-17	-1.31236e-09	-1.31101	2.42176e-09	-1.31236e-09	-1.30645
69314059	chr14:69314059:G:C	2.08395e-66	-1.31236e-09	-1.23119	2.97821e-17	-1.31236e-09	-1.26114	2.56239e-09	-1.31236e-09	-1.25
69314306	chr14:69314306:A:G	2.30542e-66	-1.31236e-09	-1.1302	3.31088e-17	-1.31236e-09	-1.15525	2.97912e-09	-1.31236e-09	-1.09931
69314869	chr14:69314869:C:A	2.96895e-67	-1.86526	-1.31458	3.36222e-18	-2.13599	-1.30646	2.36789e-10	-2.31647	-1.31506
69315284	chr14:69315284:A:C	8.06911e-66	0.904784	-0.782203	1.06749e-16	0.637916	-0.622489	3.29623e-09	-0.184576	-0.813587
69315294	chr14:69315294:A:G	1.9327e-66	-1.31236e-09	-1.30654	2.81948e-17	-1.31236e-09	-1.31591	2.40573e-09	-1.31236e-09	-1.31309
69315654	chr14:69315654:A:G	6.95889e-67	-2.32803	-3.24751e-10	1.35489e-17	-2.04874	-3.24751e-10	6.36504e-10	-2.64271	-3.24751e-10
69315810	chr14:69315810:A:T	3.72997e-66	-1.31236e-09	-0.649063	5.89363e-17	-1.31236e-09	-0.578594	4.89715e-09	-1.31236e-09	-0.602289
69315811	chr14:69315811:A:T	4.4848e-66	-1.31236e-09	-0.464768	6.70263e-17	-1.31236e-09	-0.449966	5.75805e-09	-1.31236e-09	-0.440343
69316091	chr14:69316091:T:C	2.02531e-66	-1.31236e-09	-1.25974	2.91216e-17	-1.31236e-09	-1.28357	2.50025e-09	-1.31236e-09	-1.27455
69316206	chr14:69316206:C:T	1.72225e-67	-2.54385	-1.18056	3.73236e-18	-2.18978	-1.14823	1.73104e-10	-2.77312	-1.17168
69316620	chr14:69316620:G:A	1.93798e-67	-2.54385	-1.06255	4.28425e-18	-2.18567	-1.01444	1.95208e-10	-2.77219	-1.05244
69316799	chr14:69316799:C:T	4.42575e-66	-1.31236e-09	-0.478024	7.18544e-17	-1.31236e-09	-0.380409	5.75725e-09	-1.31236e-09	-0.440483
69317188	chr14:69317188:A:C	2.55476e-66	-1.31236e-09	-1.0275	3.94049e-17	-1.31236e-09	-0.98116	3.24886e-09	-1.31236e-09	-1.01264
69317390	chr14:69317390:C:T	1.21239e-67	-2.7794	-1.29606	2.0133e-18	-2.68504	-1.27024	2.36902e-10	-2.33447	-1.29658
69317461	chr14:69317461:T:C	2.09028e-67	-2.22904	-1.30171	3.20311e-18	-2.1778	-1.31313	6.93e-10	-1.26088	-1.29679
69317696	chr14:69317696:G:A	2.06295e-67	-2.22781	-1.31611	2.6175e-18	-2.38492	-1.30791	5.20888e-10	-1.5256	-1.31757
69317771	chr14:69317771:T:C	2.20571e-67	-2.25532	-1.22168	3.5308e-18	-2.13068	-1.26284	8.12164e-10	-1.18793	-1.21106
69317797	chr14:69317797:A:G	2.11233e-66	-1.31236e-09	-1.21767	2.94238e-17	-1.31236e-09	-1.27325	2.70052e-09	-1.31236e-09	-1.1975
69318482	chr14:69318482:A:C	2.90465e-67	-1.94711	-1.25462	3.47339e-18	-2.17141	-1.23851	4.26677e-10	-1.81229	-1.23038
69318866	chr14:69318866:CA:C	4.42389e-67	-2.78103	-3.24751e-10	9.08603e-18	-2.44831	-3.24751e-10	5.99232e-10	-2.70305	-3.24751e-10
69318982	chr14:69318982:C:T	3.61449e-67	-1.94889	-1.03421	6.61526e-17	0.495383	-0.958469	2.59507e-09	-0.252215	-0.985115
69319346	chr14:69319346:A:G	2.10359e-66	-1.22182	-3.24751e-10	1.67893e-17	-1.83431	-3.24751e-10	2.44463e-09	-1.29705	-3.24751e-10
69319758	chr14:69319758:G:A	2.77586e-66	-1.31236e-09	-0.944503	3.96321e-17	-1.31236e-09	-0.975412	3.61508e-09	-1.31236e-09	-0.905827
69320872	chr14:69320872:C:T	4.62341e-67	-2.73691	-3.24751e-10	6.50988e-18	-2.78173	-3.24751e-10	6.82554e-10	-2.57286	-3.24751e-10
69321032	chr14:69321032:T:C	3.1367e-67	-2.34506	-0.779814	4.41843e-18	-2.37301	-0.796257	8.32586e-10	-1.58075	-0.79341
69321564	chr14:69321564:G:A	2.51753e-66	-1.31236e-09	-1.04218	3.81359e-17	-1.31236e-09	-1.01389	3.21777e-09	-1.31236e-09	-1.02225
69321690	chr14:69321690:G:A	2.26523e-66	-1.31236e-09	-1.14778	3.25356e-17	-1.31236e-09	-1.17272	2.86031e-09	-1.31236e-09	-1.14001
69321880	chr14:69321880:A:G	3.16934e-66	-1.31236e-09	-0.811939	4.0295e-17	-1.31236e-09	-0.958822	3.89043e-09	-1.31236e-09	-0.832421
69322186	chr14:69322186:A:G	2.1798e-66	-1.31236e-09	-1.18623	3.45306e-17	-1.31236e-09	-1.1132	2.82176e-09	-1.31236e-09	-1.15358
69322198	chr14:69322198:T:C	2.1372e-66	-1.31236e-09	-1.20597	3.24158e-17	-1.31236e-09	-1.17641	2.71406e-09	-1.31236e-09	-1.19249
69322213	chr14:69322213:C:T	8.56282e-67	-2.05446	-0.0661612	6.8086e-18	-2.52952	-0.207344	6.61971e-10	-2.56751	-0.0359693
69322527	chr14:69322527:A:T	3.71363e-66	-1.31236e-09	-0.653454	5.05818e-17	-1.31236e-09	-0.731459	4.61198e-09	-1.31236e-09	-0.662285
69322558	chr14:69322558:G:A	3.71869e-66	-1.31236e-09	-0.65209	5.0649e-17	-1.31236e-09	-0.73013	4.61793e-09	-1.31236e-09	-0.660996
69322853	chr14:69322853:C:T	4.49344e-67	-2.62411	-0.141322	5.22316e-18	-2.77973	-0.222213	4.99564e-10	-2.77774	-0.107219
69323038	chr14:69323038:T:G	4.20427e-66	-0.529362	-3.24751e-10	2.45258e-17	-1.45532	-3.24751e-10	7.34548e-10	-2.49944	-3.24751e-10
69323659	chr14:69323659:C:T	4.61811e-67	-2.73806	-3.24751e-10	8.48833e-18	-2.51636	-3.24751e-10	6.75145e-10	-2.58377	-3.24751e-10
69323672	chr14:69323672:C:T	5.82142e-67	-1.77931	-0.727197	5.35124e-18	-2.23697	-0.740751	5.43432e-10	-2.13473	-0.666066
69323763	chr14:69323763:T:C	1.6755e-66	-0.967745	-0.481607	1.80546e-17	-1.39963	-0.36202	9.02171e-10	-1.8376	-0.456297
69323953	chr14:69323953:A:G	1.79883e-67	-2.76864	-0.912273	1.93057e-16	1.54852	-0.940591	2.36675e-09	-0.426687	-0.902736
69324061	chr14:69324061:G:T	5.93975e-66	-1.09416	0.910367	1.13833e-16	-0.966457	1.04614	2.72107e-09	-2.20837	1.01846
69324247	chr14:69324247:T:G	1.51649e-67	-2.53753	-1.31412	3.79355e-15	4.89368	-1.30767	6.44755e-09	0.988334	-1.31557
69324346	chr14:69324346:C:T	2.92743e-66	-1.31236e-09	-0.891336	4.13644e-17	-1.31236e-09	-0.932629	3.61766e-09	-1.31236e-09	-0.905115
69324358	chr14:69324358:G:A	1.948e-66	-1.31236e-09	-1.29866	2.90028e-17	-1.31236e-09	-1.28766	2.42954e-09	-1.31236e-09	-1.30324
69324390	chr14:69324390:T:C	4.24637e-67	-2.74711	-0.0748689	5.49285e-16	1.53374	0.119829	7.04114e-09	-0.221074	-0.0180978
69324396	chr14:69324396:T:C	3.92478e-67	-2.65371	-0.247029	7.98361e-16	2.25923	-0.231723	1.10778e-08	0.37563	-0.161627
69324496	chr14:69324496:G:C	2.31493e-66	-1.65524	0.529157	1.68968e-17	-2.43448	0.606555	1.20786e-09	-2.60399	0.601894
69324591	chr14:69324591:T:A	6.64393e-67	-2.71426	0.339917	1.77691e-15	2.26899	0.558589	1.56557e-08	0.109021	0.450871
69324814	chr14:69324814:A:G	3.43856e-66	-1.31236e-09	-0.730408	4.54504e-17	-1.31236e-09	-0.838429	3.72582e-09	-1.31236e-09	-0.875656
69325217	chr14:69325217:A:G	1.91207e-66	-1.31236e-09	-1.31728	2.81426e-17	-1.31236e-09	-1.31777	2.39362e-09	-1.31236e-09	-1.31813
69325427	chr14:69325427:G:C	3.2907e-66	-1.31236e-09	-0.774361	5.16127e-17	-1.31236e-09	-0.711283	4.14259e-09	-1.31236e-09	-0.769621
69325521	chr14:69325521:C:T	6.10555e-65	2.14632	-3.24751e-10	1.77926e-16	0.526316	-3.24751e-10	2.36747e-09	-1.32912	-3.24751e-10
69325612	chr14:69325612:G:A	2.39037e-66	-1.31236e-09	-1.09401	3.65913e-17	-1.31236e-09	-1.05524	3.01417e-09	-1.31236e-09	-1.08762
69325616	chr14:69325616:T:A	2.95508e-67	-2.69241	-0.492115	4.151e-18	-2.65189	-0.579813	3.95743e-10	-2.68216	-0.435771
69325779	chr14:69325779:C:T	1.1853e-67	-2.78131	-1.31674	2.79083e-18	-2.31049	-1.31822	2.10192e-10	-2.43682	-1.31385
69325842	chr14:69325842:C:G	1.53443e-67	-2.76853	-1.07136	3.79452e-18	-2.19702	-1.12447	2.35493e-10	-2.55639	-1.08063
69325852	chr14:69325852:A:G	5.93087e-67	-1.7702	-0.717672	3.71387e-18	-2.57064	-0.772333	3.55825e-10	-2.45542	-0.768837
69326183	chr14:69326183:C:T	2.41142e-66	-1.31236e-09	-1.08525	3.41148e-17	-1.31236e-09	-1.12532	2.94852e-09	-1.31236e-09	-1.10964
69326798	chr14:69326798:T:C	1.96966e-66	-1.31236e-09	-1.2876	2.84146e-17	-1.31236e-09	-1.30815	2.49211e-09	-1.31236e-09	-1.27781
69326890	chr14:69326890:C:T	2.80082e-66	-1.31236e-09	-0.93555	3.98333e-17	-1.31236e-09	-0.970347	3.85766e-09	-1.31236e-09	-0.84088
69327209	chr14:69327209:G:A	4.15717e-66	-0.0392412	-0.501387	1.07336e-17	-1.75078	-0.530893	3.99714e-10	-2.53484	-0.573106
69327559	chr14:69327559:A:G	1.91488e-66	-1.31236e-09	-1.31581	2.81297e-17	-1.31236e-09	-1.31823	2.39367e-09	-1.31236e-09	-1.31811
69327834	chr14:69327834:C:T	4.10635e-67	-1.93578	-0.919733	4.74106e-18	-2.23322	-0.865572	2.27298e-10	-2.76314	-0.909297
69328451	chr14:69328451:G:A	4.02669e-66	-1.31236e-09	-0.572517	5.76855e-17	-1.31236e-09	-0.600045	4.88855e-09	-1.31236e-09	-0.604046
69328482	chr14:69328482:G:A	3.40419e-66	-0.628329	-0.112128	7.23219e-18	-2.61533	-0.0611748	5.13207e-10	-2.77999	-0.0780287
69328579	chr14:69328579:A:G	2.58839e-66	-1.31236e-09	-1.01443	3.85377e-17	-1.31236e-09	-1.00341	3.12554e-09	-1.31236e-09	-1.05134
69329125	chr14:69329125:G:A	5.93606e-67	-1.51149	-0.975513	4.85262e-18	-2.05008	-1.02545	3.55745e-10	-2.26205	-0.962432
69329935	chr14:69329935:T:C	1.95753e-66	-1.31236e-09	-1.29378	2.8651e-17	-1.31236e-09	-1.29986	2.49056e-09	-1.31236e-09	-1.27843
69330590	chr14:69330590:T:C	8.10087e-67	-2.02927	-0.146808	1.68147e-17	-1.74888	-0.0839211	7.35532e-10	-2.39108	-0.107018
69330740	chr14:69330740:A:C	1.74387e-67	-2.60062	-1.11133	2.27113e-18	-2.72525	-1.10952	1.83784e-10	-2.77631	-1.10862
69330899	chr14:69330899:C:T	1.10319e-66	-0.882962	-0.984298	2.5774e-18	-2.72828	-0.979993	1.99621e-10	-2.78173	-1.02055
69330902	chr14:69330902:G:T	1.52985e-67	-2.78204	-1.06084	2.32671e-18	-2.77892	-1.03168	2.17081e-10	-2.67442	-1.04401
69331448	chr14:69331448:C:A	2.59583e-66	-1.31236e-09	-1.01156	3.49659e-17	-1.31236e-09	-1.10068	3.34586e-09	-1.31236e-09	-0.983218
69331566	chr14:69331566:C:T	3.22382e-66	-1.31236e-09	-0.794894	4.55126e-17	-1.31236e-09	-0.837062	4.33336e-09	-1.31236e-09	-0.724598
69331567	chr14:69331567:G:A	2.77092e-66	0.0335295	-0.979813	2.50556e-18	-2.78188	-0.954656	2.08442e-10	-2.77718	-0.981853
69332331	chr14:69332331:C:A	2.01103e-66	-1.31236e-09	-1.26682	3.03752e-17	-1.31236e-09	-1.24142	2.49771e-09	-1.31236e-09	-1.27557
69332374	chr14:69332374:AC:A	9.5773e-67	-1.98135	-0.0273033	1.44648e-17	-1.86297	-0.120365	7.69465e-10	-2.43381	-0.0191898
69332522	chr14:69332522:G:A	5.01984e-66	-1.31236e-09	-0.352064	8.0517e-17	-1.31236e-09	-0.266581	6.31485e-09	-1.31236e-09	-0.348037
69332828	chr14:69332828:T:TC	2.81195e-66	-0.852886	-0.0786985	5.58049e-18	-2.77904	-0.156731	6.02856e-10	-2.62568	-0.0713418
69333089	chr14:69333089:C:T	2.00631e-67	-2.28371	-1.28804	2.08626e-18	-2.63267	-1.28701	1.6387e-10	-2.71578	-1.28385
69333175	chr14:69333175:A:G	3.08934e-66	0.0479087	-0.885414	3.38185e-18	-2.57341	-0.863216	3.60751e-10	-2.31734	-0.893166
69333297	chr14:69333297:T:C	1.48648e-66	-0.953849	-0.615201	3.47544e-18	-2.76489	-0.644443	3.51539e-10	-2.58732	-0.649056
69333650	chr14:69333650:C:T	3.99111e-66	-1.31236e-09	-0.581392	6.02424e-17	-1.31236e-09	-0.556673	4.66608e-09	-1.31236e-09	-0.650622
69334220	chr14:69334220:G:A	2.44915e-66	-1.31236e-09	-1.06972	3.63972e-17	-1.31236e-09	-1.06056	2.94754e-09	-1.31236e-09	-1.10997
69334376	chr14:69334376:G:A	4.24199e-66	-1.31236e-09	-0.52043	6.41396e-17	-1.31236e-09	-0.493989	4.95319e-09	-1.31236e-09	-0.590911
69334666	chr14:69334666:G:C	3.11416e-67	-2.10691	-1.02517	2.80472e-18	-2.58122	-1.04253	2.15525e-10	-2.68202	-1.0436
69334770	chr14:69334770:C:T	3.72159e-66	-1.31236e-09	-0.65131	5.61393e-17	-1.31236e-09	-0.627214	4.45485e-09	-1.31236e-09	-0.696948
69334816	chr14:69334816:T:A	2.1297e-67	-2.19389	-1.31818	2.11846e-18	-2.58761	-1.31675	1.62419e-10	-2.69033	-1.31819
69335271	chr14:69335271:A:G	2.24697e-67	-2.14204	-1.31642	2.207e-18	-2.55049	-1.31292	1.66651e-10	-2.66546	-1.31733
69335549	chr14:69335549:CAG:C	1.99498e-66	-1.31236e-09	-1.27483	2.9664e-17	-1.31236e-09	-1.26512	2.53515e-09	-1.31236e-09	-1.26069
69335712	chr14:69335712:C:T	2.58857e-67	-2.30821	-1.00873	2.76318e-18	-2.65139	-0.98728	2.23199e-10	-2.74055	-0.950085
69335741	chr14:69335741:A:G	2.17658e-67	-2.31559	-1.1747	2.24351e-18	-2.66274	-1.18426	1.82856e-10	-2.74669	-1.1433
69335992	chr14:69335992:T:C	3.459e-67	-1.71307	-1.314	2.09782e-18	-2.59873	-1.31543	1.79413e-10	-2.60104	-1.30797
69336167	chr14:69336167:G:T	3.54825e-67	-1.6844	-1.31719	2.11833e-18	-2.58658	-1.31784	1.80576e-10	-2.58896	-1.31359
69336179	chr14:69336179:T:C	3.65966e-67	-1.65328	-1.3174	2.14867e-18	-2.57224	-1.31796	1.82951e-10	-2.57541	-1.31406
69336271	chr14:69336271:G:A	3.48946e-67	-1.70017	-1.31813	2.10425e-18	-2.59287	-1.31822	1.78895e-10	-2.59576	-1.31614
69336345	chr14:69336345:C:T	3.87315e-67	-1.59859	-1.31539	2.19857e-18	-2.55369	-1.31355	1.8597e-10	-2.55578	-1.31734
69336348	chr14:69336348:G:A	3.48823e-67	-1.702	-1.31665	2.10334e-18	-2.59403	-1.31749	1.79276e-10	-2.59726	-1.31251
69336355	chr14:69336355:A:G	3.66155e-67	-1.65373	-1.31643	2.14835e-18	-2.57303	-1.31732	1.83061e-10	-2.57678	-1.31209
69336376	chr14:69336376:G:T	3.63351e-67	-1.65992	-1.31793	2.13813e-18	-2.57692	-1.3182	1.81882e-10	-2.57995	-1.31539
69336391	chr14:69336391:C:T	3.46235e-67	-1.70847	-1.31763	2.09828e-18	-2.59585	-1.31808	1.78377e-10	-2.59997	-1.31483
69336416	chr14:69336416:T:C	3.06946e-67	-1.82886	-1.31768	2.0004e-18	-2.6436	-1.31811	1.70152e-10	-2.64722	-1.31479
69336457	chr14:69336457:A:G	7.55495e-67	-2.24584	-3.24751e-10	1.18155e-17	-2.18564	-3.24751e-10	7.49802e-10	-2.47889	-3.24751e-10
69336483	chr14:69336483:G:A	1.01689e-66	-1.89388	-0.0548354	5.64486e-18	-2.77387	-0.15044	5.52846e-10	-2.71248	-0.0711363
69336696	chr14:69336696:T:TTTTA	3.57528e-67	-1.67626	-1.31774	2.12624e-18	-2.58256	-1.31813	1.80919e-10	-2.58572	-1.31493
69336722	chr14:69336722:A:T	2.42117e-66	-0.26188	-0.819332	3.06273e-18	-2.69684	-0.838907	3.37e-10	-2.4396	-0.839011
69336774	chr14:69336774:A:T	3.80626e-67	-1.61383	-1.31757	2.18931e-18	-2.55342	-1.31805	1.85974e-10	-2.55858	-1.31451
69336816	chr14:69336816:C:T	2.52737e-66	0.186951	-1.22524	3.80143e-17	0.228794	-1.24588	5.52281e-09	0.762003	-1.24406
69336834	chr14:69336834:T:TCTC	3.45288e-67	-1.71099	-1.31785	2.09665e-18	-2.59653	-1.31818	1.78338e-10	-2.59982	-1.3152
69336852	chr14:69336852:A:G	3.51387e-67	-1.69432	-1.31701	2.11036e-18	-2.59047	-1.31773	1.79777e-10	-2.5937	-1.31328
69336867	chr14:69336867:G:A	6.43162e-67	-2.40682	-3.24751e-10	9.90248e-17	-0.0596799	-3.24751e-10	1.40648e-09	-1.84985	-3.24751e-10
69336871	chr14:69336871:C:A	6.41747e-67	-2.40902	-3.24751e-10	9.82527e-17	-0.0675074	-3.24751e-10	1.40153e-09	-1.85337	-3.24751e-10
69336934	chr14:69336934:C:G	2.03645e-66	-1.31236e-09	-1.25426	2.97257e-17	-1.31236e-09	-1.26304	2.54721e-09	-1.31236e-09	-1.25594
69336969	chr14:69336969:T:C	4.03288e-67	-1.56161	-1.31196	2.26056e-18	-2.52958	-1.30986	1.89935e-10	-2.53558	-1.31643
69337007	chr14:69337007:G:A	6.84896e-67	-1.19782	-1.14613	2.4238e-18	-2.66364	-1.10608	1.82308e-10	-2.77978	-1.11322
69337277	chr14:69337277:A:G	3.94193e-67	-1.57867	-1.3177	2.22622e-18	-2.53773	-1.31701	1.88116e-10	-2.54358	-1.31806
69337977	chr14:69337977:A:G	2.0301e-66	-1.31236e-09	-1.25738	2.98143e-17	-1.31236e-09	-1.26006	2.56953e-09	-1.31236e-09	-1.24722
69338207	chr14:69338207:C:T	2.22049e-66	-0.556365	-0.611368	3.4226e-18	-2.73579	-0.688856	4.24586e-10	-2.45452	-0.593064
69338291	chr14:69338291:T:C	4.50817e-67	-2.76216	-3.24751e-10	6.84292e-18	-2.73184	-3.24751e-10	6.43437e-10	-2.63187	-3.24751e-10
69338306	chr14:69338306:T:G	2.60136e-66	-1.31236e-09	-1.00943	3.87061e-17	-1.31236e-09	-0.999053	3.23345e-09	-1.31236e-09	-1.01739
69338578	chr14:69338578:G:A	3.47088e-66	-1.31236e-09	-0.721055	5.22949e-17	-1.31236e-09	-0.698151	4.16935e-09	-1.31236e-09	-0.763181
69338695	chr14:69338695:G:A	2.17378e-66	-1.31236e-09	-1.18899	3.21601e-17	-1.31236e-09	-1.18432	2.72239e-09	-1.31236e-09	-1.18943
69339018	chr14:69339018:G:A	5.37841e-66	-1.31236e-09	-0.28307	8.09951e-17	-1.31236e-09	-0.260662	7.07552e-09	-1.31236e-09	-0.234301
69339308	chr14:69339308:C:T	4.22389e-64	4.01514	0.0653257	8.00791e-18	-2.7408	0.166177	7.23469e-10	-2.57033	0.0556933
69339338	chr14:69339338:A:T	2.6167e-66	-0.751494	-0.252056	4.69363e-18	-2.76001	-0.348839	5.68113e-10	-2.527	-0.229379
69339991	chr14:69339991:A:G	1.91915e-66	-1.31236e-09	-1.31358	2.83278e-17	-1.31236e-09	-1.31121	2.40155e-09	-1.31236e-09	-1.31483
69340180	chr14:69340180:C:G	2.84042e-66	-1.31236e-09	-0.92151	4.02008e-17	-1.31236e-09	-0.961164	3.92805e-09	-1.31236e-09	-0.822798
69340533	chr14:69340533:G:A	2.11349e-66	-1.31236e-09	-1.21712	3.02082e-17	-1.31236e-09	-1.24694	2.69652e-09	-1.31236e-09	-1.19898
69340602	chr14:69340602:G:A	1.12858e-66	-0.555592	-1.28891	1.91265e-18	-2.73205	-1.27451	2.13762e-10	-2.43899	-1.29485
69340810	chr14:69340810:G:C	1.92061e-66	-1.31236e-09	-1.31282	2.84186e-17	-1.31236e-09	-1.30801	2.40616e-09	-1.31236e-09	-1.31291
69341244	chr14:69341244:C:T	7.15365e-67	-2.30042	-3.24751e-10	8.80212e-18	-2.48006	-3.24751e-10	6.45433e-10	-2.62878	-3.24751e-10
69342768	chr14:69342768:G:A	1.99815e-66	-1.31236e-09	-1.27324	2.92944e-17	-1.31236e-09	-1.27765	2.50367e-09	-1.31236e-09	-1.27319
69342904	chr14:69342904:A:G	3.45964e-67	-2.05965	-0.967239	4.90741e-18	-2.06133	-1.00298	3.31028e-10	-2.31977	-0.976721
69342982	chr14:69342982:A:G	1.76707e-67	-2.47496	-1.22377	2.57618e-18	-2.50576	-1.20298	1.91001e-10	-2.64424	-1.20218
69343364	chr14:69343364:T:A	4.90613e-65	3.16598	-1.23837	2.02834e-18	-2.74757	-1.20026	1.95595e-10	-2.58321	-1.23944
69343637	chr14:69343637:G:T	2.21068e-67	-2.41739	-1.05736	3.25849e-18	-2.44305	-1.03073	2.38994e-10	-2.60244	-1.01982
69344035	chr14:69344035:A:G	8.79205e-67	-2.0942	-3.24751e-10	1.18141e-17	-2.18576	-3.24751e-10	2.23729e-09	-1.38568	-3.24751e-10
69344043	chr14:69344043:G:A	2.00659e-67	-2.41201	-1.15961	2.95086e-18	-2.44126	-1.13169	2.13439e-10	-2.60465	-1.13069
69344191	chr14:69344191:T:A	2.03077e-67	-2.24555	-1.31408	2.36585e-18	-2.48418	-1.30973	1.77781e-10	-2.60324	-1.3149
69345012	chr14:69345012:G:A	2.15378e-67	-2.39736	-1.10346	3.2029e-18	-2.4171	-1.07389	2.30313e-10	-2.59301	-1.06625
69345562	chr14:69345562:G:A	1.83657e-66	-0.810841	-0.546723	4.39034e-18	-2.69151	-0.48413	4.15459e-10	-2.49952	-0.569797
69346653	chr14:69346653:A:G	4.01035e-67	-1.95729	-0.92188	2.79307e-18	-2.73366	-0.894252	2.24796e-10	-2.77876	-0.904749
69346961	chr14:69346961:A:G	2.3877e-67	-2.08949	-1.30822	3.56526e-18	-2.09383	-1.28998	2.30221e-10	-2.35993	-1.29973
69347430	chr14:69347430:G:C	1.98477e-66	-1.31236e-09	-1.27996	2.86237e-17	-1.31236e-09	-1.30082	2.47606e-09	-1.31236e-09	-1.28427
69347952	chr14:69347952:C:T	1.91033e-66	-1.31236e-09	-1.31819	2.81685e-17	-1.31236e-09	-1.31685	2.39417e-09	-1.31236e-09	-1.31791
69349073	chr14:69349073:G:A	1.95013e-66	-1.31236e-09	-1.29757	2.8882e-17	-1.31236e-09	-1.29183	2.44567e-09	-1.31236e-09	-1.29662
69349563	chr14:69349563:A:G	1.26247e-67	-2.76834	-1.26663	1.84243e-18	-2.76513	-1.27884	1.76155e-10	-2.65503	-1.27231
69349627	chr14:69349627:G:A	2.86628e-67	-2.03496	-1.18008	2.23469e-18	-2.71036	-1.14059	1.67315e-10	-2.77179	-1.20703
69349683	chr14:69349683:C:T	1.99644e-67	-2.78079	-0.795894	3.20068e-18	-2.69197	-0.79972	2.49534e-10	-2.73208	-0.847022
69349935	chr14:69349935:T:C	2.66673e-67	-2.0405	-1.24669	3.50512e-18	-2.14686	-1.25396	2.14186e-10	-2.49092	-1.24093
69350014	chr14:69350014:C:T	2.40007e-67	-2.78041	-0.612141	3.64982e-18	-2.73388	-0.626488	2.92575e-10	-2.76094	-0.659034
69350166	chr14:69350166:C:T	2.2023e-66	-1.31236e-09	-1.17596	3.22782e-17	-1.31236e-09	-1.18066	2.7332e-09	-1.31236e-09	-1.18547
69350448	chr14:69350448:T:C	2.15817e-66	-1.31236e-09	-1.1962	3.12961e-17	-1.31236e-09	-1.21156	2.66355e-09	-1.31236e-09	-1.21128
69351013	chr14:69351013:G:A	2.44526e-67	-2.09428	-1.27961	2.68207e-18	-2.3874	-1.28106	1.65166e-10	-2.7073	-1.28445
69351050	chr14:69351050:G:A	4.07456e-66	-1.31236e-09	-0.5607	6.48995e-17	-1.31236e-09	-0.482211	5.32184e-09	-1.31236e-09	-0.519124
69351133	chr14:69351133:A:G	5.93981e-67	-2.65105	0.164682	1.02508e-17	-2.61362	0.285931	6.42938e-10	-2.69135	0.0587005
69351580	chr14:69351580:G:A	2.55616e-67	-2.35465	-0.974893	5.51525e-18	-2.04474	-0.902792	4.36423e-10	-1.99693	-1.02316
69351742	chr14:69351742:G:A	4.42466e-67	-2.78085	-3.24751e-10	6.63807e-18	-2.76223	-3.24751e-10	5.80341e-10	-2.73508	-3.24751e-10
69351771	chr14:69351771:G:T	7.82637e-67	-2.21055	-3.24751e-10	6.8095e-18	-2.73673	-3.24751e-10	6.26954e-10	-2.65782	-3.24751e-10
69352129	chr14:69352129:C:T	1.91028e-66	-1.31236e-09	-1.31821	2.81311e-17	-1.31236e-09	-1.31817	2.39418e-09	-1.31236e-09	-1.3179
69352384	chr14:69352384:G:A	1.20367e-67	-2.78064	-1.30203	1.70687e-17	-0.505562	-1.31224	3.43347e-10	-1.9609	-1.29905
69352400	chr14:69352400:A:C	2.68905e-66	-1.31236e-09	-0.976275	3.7826e-17	-1.31236e-09	-1.02205	3.2843e-09	-1.31236e-09	-1.00179
69352593	chr14:69352593:A:G	2.16404e-66	-1.86209	0.668605	9.03242e-17	-0.625503	0.473858	2.2871e-08	0.206187	0.732742
69352611	chr14:69352611:GGA:G	2.70415e-66	-1.31236e-09	-0.970674	4.22717e-17	-1.31236e-09	-0.910933	3.45343e-09	-1.31236e-09	-0.951574
69353095	chr14:69353095:A:G	4.15962e-66	-1.31236e-09	-0.540038	5.64826e-17	-1.31236e-09	-0.621118	5.5798e-09	-1.31236e-09	-0.47179
69353123	chr14:69353123:A:G	1.24296e-66	-2.77547	1.0275	1.28145e-16	-0.868246	1.06636	4.88213e-09	-1.56878	0.963419
69353209	chr14:69353209:C:T	5.21273e-67	-2.32778	-0.289169	7.39482e-16	2.33209	-0.381188	2.20388e-08	1.14604	-0.244178
69353533	chr14:69353533:T:C	3.59644e-66	-1.31236e-09	-0.685517	4.83834e-17	-1.31236e-09	-0.775893	4.50756e-09	-1.31236e-09	-0.685187
69353851	chr14:69353851:C:T	1.25729e-67	-2.77865	-1.26044	1.54692e-17	-0.667019	-1.24918	3.33014e-10	-2.03596	-1.25455
69354439	chr14:69354439:C:A	3.08913e-66	-0.837572	-3.24751e-10	8.71854e-17	-0.187014	-3.24751e-10	9.34138e-09	0.0435117	-3.24751e-10
69354594	chr14:69354594:G:A	4.99694e-67	-2.28674	-0.372485	7.88342e-16	2.4756	-0.460715	2.28789e-08	1.26919	-0.329913
69354812	chr14:69354812:T:C	1.2458e-67	-2.77063	-1.27764	2.53538e-17	-0.152456	-1.26966	4.5149e-10	-1.712	-1.27414
69354822	chr14:69354822:C:T	5.59386e-67	-2.54638	-3.24751e-10	6.53008e-18	-2.77863	-3.24751e-10	5.65283e-10	-2.76137	-3.24751e-10
69354828	chr14:69354828:G:A	2.31903e-66	-1.31236e-09	-1.12432	3.43904e-17	-1.31236e-09	-1.11727	2.86364e-09	-1.31236e-09	-1.13885
69354841	chr14:69354841:T:G	1.40532e-66	-1.6252	-3.24751e-10	5.60492e-17	-0.628821	-3.24751e-10	5.36167e-09	-0.511666	-3.24751e-10
69355188	chr14:69355188:C:T	2.11664e-66	-1.31236e-09	-1.21563	3.13634e-17	-1.31236e-09	-1.20941	2.67095e-09	-1.31236e-09	-1.20851
69355444	chr14:69355444:C:T	1.95488e-67	-2.28094	-1.31678	2.47188e-18	-2.43966	-1.31042	1.69306e-10	-2.64947	-1.31752
69355466	chr14:69355466:C:G	2.93301e-67	-2.48294	-0.709082	5.76674e-18	-2.29435	-0.608594	4.40319e-10	-2.23636	-0.774833
69355676	chr14:69355676:G:A	8.06037e-66	-1.31236e-09	0.121497	1.31332e-16	-1.31236e-09	0.222677	1.0512e-08	-1.31236e-09	0.16158
69355896	chr14:69355896:G:A	3.70598e-67	-2.06913	-0.888966	1.28191e-17	-1.27509	-0.829027	1.5507e-09	-0.861216	-0.891017
69356042	chr14:69356042:T:C	1.99988e-66	-1.31236e-09	-1.27238	2.92669e-17	-1.31236e-09	-1.27859	2.49335e-09	-1.31236e-09	-1.27731
69356210	chr14:69356210:T:G	1.17416e-66	-2.7337	0.928793	2.01357e-16	-0.333565	0.983596	6.61271e-09	-1.16502	0.863072
69356324	chr14:69356324:C:T	1.10347e-66	-2.7287	0.861702	1.92905e-16	-0.306221	0.913367	6.32272e-09	-1.13986	0.793064
69356801	chr14:69356801:C:T	1.01956e-66	-2.31894	0.372845	1.50235e-15	2.40252	0.257212	4.4927e-08	1.17584	0.438257
69356874	chr14:69356874:ATT:A	2.87694e-67	-2.54663	-0.664687	5.50217e-18	-2.38979	-0.560116	4.17683e-10	-2.32997	-0.734002
69356957	chr14:69356957:A:G	1.31143e-67	-2.77121	-1.22573	2.70516e-17	-0.145374	-1.21193	4.75687e-10	-1.71367	-1.22027
69357159	chr14:69357159:A:T	3.18073e-67	-2.32036	-0.790576	5.31579e-18	-2.28861	-0.69576	4.25744e-10	-2.19165	-0.853212
69357661	chr14:69357661:A:G	1.29131e-66	-2.11163	0.401829	4.76107e-17	-1.01838	0.22639	1.10102e-08	-0.258074	0.465951
69358008	chr14:69358008:CA:C	1.37352e-66	-2.14057	0.492481	4.992e-17	-1.05402	0.309397	1.1227e-08	-0.326687	0.554066
69359383	chr14:69359383:C:T	1.03977e-66	-2.72072	0.794261	1.91116e-16	-0.246376	0.844206	6.23203e-09	-1.09353	0.732288
69359442	chr14:69359442:G:A	1.11211e-66	-2.7033	0.844096	2.14181e-17	-2.4718	0.880983	1.92769e-09	-2.29987	0.765249
69359691	chr14:69359691:A:G	1.36702e-66	-2.11845	0.465626	5.02943e-17	-1.01923	0.282068	1.14308e-08	-0.281211	0.526581
69359794	chr14:69359794:G:A	2.33045e-66	-1.31236e-09	-1.1194	3.41439e-17	-1.31236e-09	-1.12447	2.98638e-09	-1.31236e-09	-1.09688
69359887	chr14:69359887:G:A	5.59728e-67	-2.54577	-3.24751e-10	4.43197e-17	-0.863622	-3.24751e-10	1.05303e-09	-2.13927	-3.24751e-10
69359983	chr14:69359983:T:C	9.9843e-67	-2.76972	0.802687	1.26874e-16	-0.67046	0.858607	4.41406e-09	-1.44317	0.737018
69360012	chr14:69360012:G:A	1.2551e-66	-2.15356	0.415315	4.53102e-17	-1.07684	0.235321	1.00921e-08	-0.353442	0.474258
69360140	chr14:69360140:C:T	1.9334e-66	-1.31236e-09	-1.30618	2.83434e-17	-1.31236e-09	-1.31066	2.42907e-09	-1.31236e-09	-1.30343
69360263	chr14:69360263:G:A	2.36011e-67	-2.61891	-0.790435	4.26818e-18	-2.50636	-0.697506	3.31951e-10	-2.4387	-0.855015
69360345	chr14:69360345:C:A	1.23262e-66	-2.16617	0.409843	4.42308e-17	-1.09693	0.231303	9.77379e-09	-0.380174	0.468937
69360394	chr14:69360394:G:A	1.20959e-66	-2.15923	0.38405	4.37553e-17	-1.08334	0.206903	9.69138e-09	-0.362479	0.442773
69360457	chr14:69360457:A:G	1.06845e-66	-2.72374	0.824484	2.01429e-17	-2.51171	0.859516	1.78885e-09	-2.35213	0.742762
69360642	chr14:69360642:AGAGAG:A	2.43607e-67	-2.54656	-0.8311	5.34952e-18	-2.20595	-0.772092	5.77556e-10	-1.94608	-0.793813
69361438	chr14:69361438:G:A	1.2161e-66	-2.17242	0.402615	4.31414e-17	-1.11517	0.2246	9.61975e-09	-0.392146	0.465023
69361828	chr14:69361828:G:A	1.40425e-67	-2.78039	-1.14816	7.20841e-18	-1.5525	-1.1273	2.62055e-10	-2.37266	-1.15748
69361939	chr14:69361939:G:A	1.94634e-66	-1.29951	-3.24751e-10	2.60319e-17	-1.39573	-3.24751e-10	1.56553e-09	-1.74272	-3.24751e-10
69361941	chr14:69361941:A:G	2.35018e-67	-2.62039	-0.793164	4.25033e-18	-2.50764	-0.700414	3.31363e-10	-2.43779	-0.857693
69362153	chr14:69362153:G:A	1.9234e-66	-1.31236e-09	-1.31137	2.83293e-17	-1.31236e-09	-1.31115	2.40202e-09	-1.31236e-09	-1.31463
69362545	chr14:69362545:A:G	1.91277e-66	-1.31236e-09	-1.31691	2.81635e-17	-1.31236e-09	-1.31702	2.40149e-09	-1.31236e-09	-1.31485
69362869	chr14:69362869:T:C	4.67754e-67	-2.72528	-3.24751e-10	7.29438e-18	-2.66795	-3.24751e-10	5.53686e-10	-2.7821	-3.24751e-10
69363205	chr14:69363205:T:A	3.1119e-67	-2.46018	-0.672636	9.3597e-18	-1.64299	-0.775643	1.69653e-09	-1.03683	-0.625528
69363466	chr14:69363466:C:T	3.29178e-67	-2.48693	-0.589691	9.62051e-18	-1.69605	-0.695104	1.7215e-09	-1.10016	-0.547586
69363774	chr14:69363774:T:C	3.38018e-67	-2.53186	-0.518255	9.50976e-18	-1.774	-0.628736	1.71432e-09	-1.182	-0.469926
69363794	chr14:69363794:G:A	1.31979e-67	-2.77194	-1.21863	2.10327e-18	-2.70645	-1.2051	1.6861e-10	-2.73087	-1.24024
69363813	chr14:69363813:GC:G	3.18602e-67	-2.52823	-0.581045	9.22556e-18	-1.75322	-0.679855	1.62547e-09	-1.17173	-0.533419
69364320	chr14:69364320:A:G	3.55595e-67	-2.55972	-0.439701	9.66431e-18	-1.8311	-0.555515	1.72648e-09	-1.25438	-0.390476
69364730	chr14:69364730:C:A	3.70057e-67	-2.54144	-0.418121	1.02527e-17	-1.78752	-0.539987	1.86688e-09	-1.21319	-0.353483
69364851	chr14:69364851:G:A	3.06005e-66	-1.31236e-09	-0.84703	4.47055e-17	-1.31236e-09	-0.854953	3.91018e-09	-1.31236e-09	-0.827358
69364861	chr14:69364861:A:G	1.35969e-66	-2.19982	0.541613	4.74167e-17	-1.15381	0.357733	1.07319e-08	-0.437676	0.619958
69365124	chr14:69365124:T:C	1.34438e-67	-2.77461	-1.19751	2.43353e-17	-0.279738	-1.18339	4.80549e-10	-1.73427	-1.1895
69365590	chr14:69365590:T:C	3.12849e-67	-2.52361	-0.603886	8.34894e-18	-1.82578	-0.70714	1.458e-09	-1.25156	-0.562317
69365836	chr14:69365836:TATC:T	1.94016e-66	-1.31236e-09	-1.30269	2.85372e-17	-1.31236e-09	-1.30384	2.43076e-09	-1.31236e-09	-1.30274
69365947	chr14:69365947:G:A	1.47358e-66	-2.24001	0.662244	4.94762e-17	-1.2255	0.471941	1.12793e-08	-0.512257	0.744282
69366001	chr14:69366001:A:G	2.75568e-67	-2.17976	-1.07463	4.25143e-18	-2.19224	-1.01555	3.62238e-10	-2.08591	-1.12048
69366095	chr14:69366095:T:C	4.58527e-67	-2.7452	-3.24751e-10	1.94278e-17	-1.68835	-3.24751e-10	6.9463e-10	-2.55532	-3.24751e-10
69368020	chr14:69368020:A:C	1.73992e-67	-2.65509	-1.05912	3.17072e-18	-2.50976	-0.991334	2.5752e-10	-2.44336	-1.10424
69368205	chr14:69368205:T:C	4.40423e-66	-1.31236e-09	-0.482898	6.47419e-17	-1.31236e-09	-0.484642	5.38239e-09	-1.31236e-09	-0.50781
69368757	chr14:69368757:G:A	2.81555e-66	-1.31236e-09	-0.930303	4.19071e-17	-1.31236e-09	-0.919594	3.46328e-09	-1.31236e-09	-0.948725
69369143	chr14:69369143:T:C	7.59063e-67	-2.24113	-3.24751e-10	3.7913e-17	-1.01976	-3.24751e-10	1.64266e-09	-1.69463	-3.24751e-10
69369530	chr14:69369530:C:T	2.77731e-66	-1.31236e-09	-0.943978	4.05642e-17	-1.31236e-09	-0.952163	3.54179e-09	-1.31236e-09	-0.926311
69369594	chr14:69369594:AG:A	2.22351e-66	-1.31236e-09	-1.16638	3.3028e-17	-1.31236e-09	-1.15769	2.75703e-09	-1.31236e-09	-1.17679
69369624	chr14:69369624:T:C	2.41263e-66	-1.31236e-09	-1.08474	3.5911e-17	-1.31236e-09	-1.07401	2.98389e-09	-1.31236e-09	-1.09771
69370459	chr14:69370459:T:C	2.47706e-66	-1.31236e-09	-1.05839	3.82998e-17	-1.31236e-09	-1.0096	3.14507e-09	-1.31236e-09	-1.0451
69370695	chr14:69370695:T:A	2.59131e-67	-2.49087	-0.825011	5.91227e-18	-2.11296	-0.76506	6.46571e-10	-1.84432	-0.782692
69370806	chr14:69370806:T:C	1.91291e-66	-1.31236e-09	-1.31684	2.81445e-17	-1.31236e-09	-1.3177	2.39627e-09	-1.31236e-09	-1.31703
69371199	chr14:69371199:T:G	1.91304e-66	-1.31236e-09	-1.31677	2.81457e-17	-1.31236e-09	-1.31766	2.39642e-09	-1.31236e-09	-1.31696
69371900	chr14:69371900:T:C	2.00151e-66	-1.31236e-09	-1.27156	2.96713e-17	-1.31236e-09	-1.26487	2.50461e-09	-1.31236e-09	-1.27281
69372058	chr14:69372058:T:G	2.02292e-66	-1.31236e-09	-1.26092	3.001e-17	-1.31236e-09	-1.25352	2.53115e-09	-1.31236e-09	-1.26227
69372067	chr14:69372067:C:T	7.17872e-67	-2.78207	0.485148	1.10898e-17	-2.68796	0.438943	1.18664e-09	-2.53606	0.516248
69372085	chr14:69372085:G:A	1.98887e-66	-1.31236e-09	-1.27789	2.94707e-17	-1.31236e-09	-1.27166	2.48909e-09	-1.31236e-09	-1.27903
69372153	chr14:69372153:G:C	4.15767e-66	-1.31236e-09	-0.540507	5.64819e-17	-1.31236e-09	-0.62113	5.57131e-09	-1.31236e-09	-0.473312
69372290	chr14:69372290:T:C	1.99052e-66	-1.31236e-09	-1.27707	2.9497e-17	-1.31236e-09	-1.27076	2.49113e-09	-1.31236e-09	-1.27821
69372351	chr14:69372351:T:C	1.94538e-66	-1.31236e-09	-1.3	2.87566e-17	-1.31236e-09	-1.29618	2.43404e-09	-1.31236e-09	-1.30139
69372443	chr14:69372443:T:C	1.52362e-67	-2.67862	-1.16834	4.91259e-17	0.395289	-1.15595	8.18377e-10	-1.23331	-1.15806
69372526	chr14:69372526:T:C	1.98641e-66	-1.31236e-09	-1.27913	2.94241e-17	-1.31236e-09	-1.27324	2.48662e-09	-1.31236e-09	-1.28002
69372665	chr14:69372665:C:T	1.95492e-66	-1.31236e-09	-1.29511	2.89257e-17	-1.31236e-09	-1.29032	2.44727e-09	-1.31236e-09	-1.29597
69372674	chr14:69372674:C:A	1.95183e-66	-1.31236e-09	-1.2967	2.8875e-17	-1.31236e-09	-1.29207	2.44353e-09	-1.31236e-09	-1.2975
69372735	chr14:69372735:TA:T	1.9909e-66	-1.31236e-09	-1.27687	2.95033e-17	-1.31236e-09	-1.27055	2.49161e-09	-1.31236e-09	-1.27801
69372761	chr14:69372761:C:T	1.98687e-66	-1.31236e-09	-1.2789	2.94453e-17	-1.31236e-09	-1.27252	2.48715e-09	-1.31236e-09	-1.2798
69372780	chr14:69372780:A:G	1.99014e-66	-1.31236e-09	-1.27726	2.9491e-17	-1.31236e-09	-1.27096	2.49062e-09	-1.31236e-09	-1.27841
69372806	chr14:69372806:T:C	1.34914e-67	-2.78	-1.18858	2.05587e-18	-2.77786	-1.15649	1.79728e-10	-2.70682	-1.20044
69372810	chr14:69372810:A:G	1.98965e-66	-1.31236e-09	-1.2775	2.94832e-17	-1.31236e-09	-1.27123	2.49005e-09	-1.31236e-09	-1.27864
69373150	chr14:69373150:T:A	1.946e-66	-1.31236e-09	-1.29969	2.86234e-17	-1.31236e-09	-1.30083	2.42888e-09	-1.31236e-09	-1.30351
69373312	chr14:69373312:C:T	1.98965e-66	-1.31236e-09	-1.2775	2.94832e-17	-1.31236e-09	-1.27123	2.49005e-09	-1.31236e-09	-1.27864
69373392	chr14:69373392:C:T	4.4574e-67	-2.69144	-0.0820381	7.4073e-17	-0.298623	-0.0513768	2.76063e-09	-1.05475	-0.120735
69373934	chr14:69373934:C:T	1.98965e-66	-1.31236e-09	-1.2775	2.94832e-17	-1.31236e-09	-1.27123	2.49005e-09	-1.31236e-09	-1.27864
69374080	chr14:69374080:C:T	2.09991e-66	-1.31236e-09	-1.22357	3.05972e-17	-1.31236e-09	-1.23414	2.64542e-09	-1.31236e-09	-1.21811
69374185	chr14:69374185:A:G	1.18404e-65	-2.78164	3.28769	1.60046e-16	-2.66619	3.0866	2.27464e-08	-2.50003	3.43349
69374300	chr14:69374300:C:T	1.98965e-66	-1.31236e-09	-1.2775	2.94832e-17	-1.31236e-09	-1.27123	2.49005e-09	-1.31236e-09	-1.27864
69374331	chr14:69374331:T:C	1.98891e-66	-1.31236e-09	-1.27788	2.94714e-17	-1.31236e-09	-1.27163	2.48915e-09	-1.31236e-09	-1.279
69374641	chr14:69374641:C:T	1.98965e-66	-1.31236e-09	-1.2775	2.94832e-17	-1.31236e-09	-1.27123	2.49005e-09	-1.31236e-09	-1.27864
69374645	chr14:69374645:G:A	4.30146e-67	-2.69349	-0.115607	7.07968e-17	-0.310857	-0.0843795	2.63694e-09	-1.06864	-0.152677
69374691	chr14:69374691:T:C	1.44811e-67	-2.76061	-1.13718	4.33158e-18	-2.10712	-1.082	1.99832e-10	-2.64842	-1.1528
69374919	chr14:69374919:CATG:C	1.92002e-66	-1.31236e-09	-1.31313	2.82642e-17	-1.31236e-09	-1.31345	2.41443e-09	-1.31236e-09	-1.30948
69374929	chr14:69374929:A:C	2.03778e-66	-1.31236e-09	-1.2536	3.02399e-17	-1.31236e-09	-1.24589	2.549e-09	-1.31236e-09	-1.25524
69375068	chr14:69375068:G:T	1.98861e-66	-1.31236e-09	-1.27803	2.9467e-17	-1.31236e-09	-1.27178	2.48878e-09	-1.31236e-09	-1.27915
69375087	chr14:69375087:C:T	2.7722e-67	-2.47085	-0.777556	6.42306e-18	-2.07855	-0.716604	7.02427e-10	-1.80754	-0.736613
69375226	chr14:69375226:T:G	1.89456e-66	-1.32647	-3.24751e-10	8.0735e-17	-0.263878	-3.24751e-10	7.95534e-09	-0.117098	-3.24751e-10
69375560	chr14:69375560:G:A	1.79728e-67	-2.6636	-1.01818	3.30412e-18	-2.51606	-0.943822	2.65572e-10	-2.45063	-1.06618
69375613	chr14:69375613:A:T	2.57044e-66	-1.31236e-09	-1.02138	3.73176e-17	-1.31236e-09	-1.03558	3.36713e-09	-1.31236e-09	-0.976881
69375707	chr14:69375707:C:T	2.77001e-66	-1.31236e-09	-0.946613	4.3782e-17	-1.31236e-09	-0.875827	3.44137e-09	-1.31236e-09	-0.955072
69375943	chr14:69375943:A:T	1.24237e-66	-2.32723	0.578786	2.35499e-17	-2.05902	0.563086	2.25263e-09	-1.92115	0.542306
69376233	chr14:69376233:A:G	1.9896e-66	-1.31236e-09	-1.27753	2.94826e-17	-1.31236e-09	-1.27125	2.49002e-09	-1.31236e-09	-1.27865
69376236	chr14:69376236:C:T	1.97603e-66	-1.31236e-09	-1.28437	2.92658e-17	-1.31236e-09	-1.27863	2.47325e-09	-1.31236e-09	-1.28541
69376393	chr14:69376393:A:T	2.2681e-66	-1.31236e-09	-1.14652	3.31582e-17	-1.31236e-09	-1.15376	2.8812e-09	-1.31236e-09	-1.13273
69376470	chr14:69376470:ACT:A	1.9911e-66	-1.31236e-09	-1.27677	2.95065e-17	-1.31236e-09	-1.27044	2.49186e-09	-1.31236e-09	-1.27791
69376527	chr14:69376527:C:T	1.99034e-66	-1.31236e-09	-1.27716	2.94941e-17	-1.31236e-09	-1.27086	2.49092e-09	-1.31236e-09	-1.27829
69376832	chr14:69376832:C:T	4.39198e-67	-2.75732	-0.0309431	3.07287e-17	-1.15375	-0.0761064	3.14836e-09	-0.93572	-0.108341
69377044	chr14:69377044:T:C	1.99005e-66	-1.31236e-09	-1.2773	2.94893e-17	-1.31236e-09	-1.27102	2.49055e-09	-1.31236e-09	-1.27844
69377063	chr14:69377063:G:A	1.48108e-67	-2.70817	-1.16711	4.04042e-17	0.199457	-1.15557	7.20879e-10	-1.36408	-1.15415
69377359	chr14:69377359:T:TA	1.98919e-66	-1.31236e-09	-1.27773	2.94759e-17	-1.31236e-09	-1.27148	2.4895e-09	-1.31236e-09	-1.27886
69377522	chr14:69377522:T:C	1.31335e-67	-2.73016	-1.26531	2.0678e-17	-0.346746	-1.27923	1.01578e-09	-0.902504	-1.27278
69377581	chr14:69377581:T:C	1.91278e-66	-1.31236e-09	-1.31691	2.8583e-17	-1.31236e-09	-1.30224	2.39505e-09	-1.31236e-09	-1.31754
69378166	chr14:69378166:T:G	3.7344e-67	-2.39472	-0.555742	1.22672e-17	-1.48927	-0.658856	2.2926e-09	-0.837363	-0.523892
69378203	chr14:69378203:T:C	1.93086e-66	-1.31236e-09	-1.3075	2.84192e-17	-1.31236e-09	-1.30798	2.43175e-09	-1.31236e-09	-1.30233
69378353	chr14:69378353:G:T	1.98965e-66	-1.31236e-09	-1.2775	2.94832e-17	-1.31236e-09	-1.27123	2.49005e-09	-1.31236e-09	-1.27864
69378475	chr14:69378475:G:A	1.12509e-66	-1.8476	-3.24751e-10	1.0213e-16	-0.0288016	-3.24751e-10	3.03063e-09	-1.08217	-3.24751e-10
69378543	chr14:69378543:GCT:G	7.37704e-66	-1.31236e-09	0.0329104	9.90552e-17	-1.31236e-09	-0.0593731	1.02549e-08	-1.31236e-09	0.136811
69378569	chr14:69378569:T:C	2.80115e-67	-2.35052	-0.887499	6.71201e-18	-1.9161	-0.835053	7.5689e-10	-1.61936	-0.850115
69378584	chr14:69378584:T:C	1.98741e-66	-1.31236e-09	-1.27863	2.9448e-17	-1.31236e-09	-1.27242	2.48732e-09	-1.31236e-09	-1.27974
69378775	chr14:69378775:G:A	1.96724e-66	-1.31236e-09	-1.28883	2.91246e-17	-1.31236e-09	-1.28347	2.46243e-09	-1.31236e-09	-1.28979
69378876	chr14:69378876:T:G	1.79975e-67	-2.64218	-1.03822	3.32455e-18	-2.48726	-0.96646	2.69472e-10	-2.4179	-1.08433
69378890	chr14:69378890:A:G	1.99021e-66	-1.31236e-09	-1.27722	2.94921e-17	-1.31236e-09	-1.27093	2.49077e-09	-1.31236e-09	-1.27835
69379100	chr14:69379100:C:T	2.02552e-66	-1.31236e-09	-1.25964	3.00585e-17	-1.31236e-09	-1.25191	2.53407e-09	-1.31236e-09	-1.26112
69379220	chr14:69379220:G:A	1.9793e-66	-1.31236e-09	-1.28272	2.88223e-17	-1.31236e-09	-1.2939	2.50153e-09	-1.31236e-09	-1.27404
69379256	chr14:69379256:TTTGG:T	1.94836e-66	-1.31236e-09	-1.29847	2.85589e-17	-1.31236e-09	-1.30308	2.43009e-09	-1.31236e-09	-1.30301
69379585	chr14:69379585:C:T	1.9898e-66	-1.31236e-09	-1.27743	2.94855e-17	-1.31236e-09	-1.27115	2.49026e-09	-1.31236e-09	-1.27855
69379743	chr14:69379743:A:G	1.99068e-66	-1.31236e-09	-1.27699	2.94997e-17	-1.31236e-09	-1.27067	2.49125e-09	-1.31236e-09	-1.27816
69379756	chr14:69379756:T:C	1.54195e-67	-2.69707	-1.13793	4.67745e-17	0.314912	-1.12462	7.88847e-10	-1.30098	-1.12715
69379815	chr14:69379815:C:T	1.98904e-66	-1.31236e-09	-1.27781	2.94734e-17	-1.31236e-09	-1.27156	2.48932e-09	-1.31236e-09	-1.27893
69379887	chr14:69379887:A:G	1.95675e-66	-1.31236e-09	-1.29418	2.89489e-17	-1.31236e-09	-1.28952	2.44897e-09	-1.31236e-09	-1.29527
69379942	chr14:69379942:TAA:T	1.98239e-66	-1.31236e-09	-1.28116	2.9368e-17	-1.31236e-09	-1.27515	2.48111e-09	-1.31236e-09	-1.28224
69379945	chr14:69379945:T:C	1.9714e-66	-1.31236e-09	-1.28672	2.91938e-17	-1.31236e-09	-1.28109	2.46755e-09	-1.31236e-09	-1.28772
69380052	chr14:69380052:A:T	8.29095e-67	-2.15288	-3.24751e-10	1.04849e-17	-2.30511	-3.24751e-10	7.05912e-10	-2.53921	-3.24751e-10
69380104	chr14:69380104:A:G	1.79184e-66	-2.77435	1.39213	2.9175e-17	-2.60479	1.32306	2.9995e-09	-2.41371	1.32121
69380317	chr14:69380317:A:C	1.99106e-66	-1.31236e-09	-1.27679	2.95056e-17	-1.31236e-09	-1.27047	2.49177e-09	-1.31236e-09	-1.27795
69380791	chr14:69380791:G:A	2.07836e-66	-1.31236e-09	-1.23389	3.03292e-17	-1.31236e-09	-1.24294	2.58797e-09	-1.31236e-09	-1.24007
69380866	chr14:69380866:T:C	1.98303e-66	-1.31236e-09	-1.28084	2.93794e-17	-1.31236e-09	-1.27476	2.48135e-09	-1.31236e-09	-1.28214
69380886	chr14:69380886:T:G	2.17586e-66	-1.31236e-09	-1.18804	3.22112e-17	-1.31236e-09	-1.18274	2.71835e-09	-1.31236e-09	-1.19092
69381057	chr14:69381057:T:TG	1.98231e-66	-1.31236e-09	-1.2812	2.93674e-17	-1.31236e-09	-1.27516	2.4805e-09	-1.31236e-09	-1.28248
69381129	chr14:69381129:A:G	2.16943e-66	-1.31236e-09	-1.191	3.20969e-17	-1.31236e-09	-1.18629	2.7988e-09	-1.31236e-09	-1.16175
69381174	chr14:69381174:A:G	1.97274e-66	-1.31236e-09	-1.28604	2.92216e-17	-1.31236e-09	-1.28014	2.46938e-09	-1.31236e-09	-1.28697
69381190	chr14:69381190:G:A	1.98171e-66	-1.31236e-09	-1.2815	2.93574e-17	-1.31236e-09	-1.27551	2.4798e-09	-1.31236e-09	-1.28276
69381194	chr14:69381194:T:C	1.98049e-66	-1.31236e-09	-1.28212	2.93381e-17	-1.31236e-09	-1.27616	2.47827e-09	-1.31236e-09	-1.28338
69381267	chr14:69381267:A:AAAAAAC	1.98183e-66	-1.31236e-09	-1.28144	2.93594e-17	-1.31236e-09	-1.27544	2.4799e-09	-1.31236e-09	-1.28272
69381573	chr14:69381573:A:G	1.91282e-66	-1.31236e-09	-1.31689	2.81704e-17	-1.31236e-09	-1.31678	2.39397e-09	-1.31236e-09	-1.31799
69381729	chr14:69381729:C:T	1.98325e-66	-1.31236e-09	-1.28073	2.93827e-17	-1.31236e-09	-1.27465	2.48173e-09	-1.31236e-09	-1.28199
69381958	chr14:69381958:T:C	1.33852e-67	-2.71593	-1.26056	2.34336e-17	-0.225602	-1.27528	1.13474e-09	-0.79742	-1.26712
69382263	chr14:69382263:T:C	3.47087e-66	-1.31236e-09	-0.721056	4.96184e-17	-1.31236e-09	-0.750689	4.49694e-09	-1.31236e-09	-0.687545
69382563	chr14:69382563:G:C	8.70964e-67	-2.10362	-3.24751e-10	1.56255e-17	-1.90614	-3.24751e-10	1.70347e-09	-1.65827	-3.24751e-10
69382663	chr14:69382663:C:A	1.57752e-67	-2.67233	-1.13986	5.41187e-17	0.463663	-1.12753	8.7217e-10	-1.1999	-1.12781
69382707	chr14:69382707:C:T	1.91065e-66	-1.31236e-09	-1.31802	2.81333e-17	-1.31236e-09	-1.3181	2.3966e-09	-1.31236e-09	-1.31689
69382731	chr14:69382731:C:T	1.47176e-67	-2.68715	-1.19444	4.70841e-17	0.380916	-1.18403	7.79256e-10	-1.25774	-1.18262
69382732	chr14:69382732:G:A	3.13738e-66	-0.822074	-3.24751e-10	4.8289e-17	-0.777846	-3.24751e-10	1.77193e-09	-1.61887	-3.24751e-10
69382768	chr14:69382768:G:A	4.23259e-66	-1.31236e-09	-0.522648	5.79056e-17	-1.31236e-09	-0.596236	5.72889e-09	-1.31236e-09	-0.44542
69383378	chr14:69383378:A:G	1.9675e-66	-1.31236e-09	-1.2887	2.91283e-17	-1.31236e-09	-1.28334	2.46213e-09	-1.31236e-09	-1.28992
69383432	chr14:69383432:G:A	1.91984e-66	-1.31236e-09	-1.31322	2.82616e-17	-1.31236e-09	-1.31355	2.41414e-09	-1.31236e-09	-1.3096
69383474	chr14:69383474:T:G	1.98878e-66	-1.31236e-09	-1.27794	2.94692e-17	-1.31236e-09	-1.2717	2.489e-09	-1.31236e-09	-1.27906
69383496	chr14:69383496:T:G	1.98919e-66	-1.31236e-09	-1.27773	2.94761e-17	-1.31236e-09	-1.27147	2.48949e-09	-1.31236e-09	-1.27886
69383781	chr14:69383781:G:T	1.98965e-66	-1.31236e-09	-1.2775	2.94832e-17	-1.31236e-09	-1.27123	2.49005e-09	-1.31236e-09	-1.27864
69383904	chr14:69383904:T:C	2.5175e-66	-1.0422	-3.24751e-10	6.96159e-17	-0.412058	-3.24751e-10	7.39067e-09	-0.190723	-3.24751e-10
69384031	chr14:69384031:A:C	1.99152e-66	-1.31236e-09	-1.27656	2.95133e-17	-1.31236e-09	-1.27021	2.49238e-09	-1.31236e-09	-1.2777
69384558	chr14:69384558:G:A	5.0128e-66	-1.31236e-09	-0.353468	6.70483e-17	-1.31236e-09	-0.449637	6.21932e-09	-1.31236e-09	-0.363282
69384708	chr14:69384708:AACAAC:A	1.7337e-67	-2.66315	-1.05464	3.16987e-18	-2.51671	-0.98465	2.56786e-10	-2.45136	-1.0991
69385134	chr14:69385134:G:A	1.98965e-66	-1.31236e-09	-1.2775	2.94832e-17	-1.31236e-09	-1.27123	2.49005e-09	-1.31236e-09	-1.27864
69385374	chr14:69385374:C:T	3.08526e-66	-1.31236e-09	-0.838826	4.24851e-17	-1.31236e-09	-0.905897	3.82914e-09	-1.31236e-09	-0.848301
69385375	chr14:69385375:T:C	1.96926e-66	-1.31236e-09	-1.2878	2.87702e-17	-1.31236e-09	-1.29571	2.53632e-09	-1.31236e-09	-1.26023
69385392	chr14:69385392:T:C	1.9776e-66	-1.31236e-09	-1.28358	2.92908e-17	-1.31236e-09	-1.27778	2.47517e-09	-1.31236e-09	-1.28463
69385606	chr14:69385606:C:A	3.95063e-67	-2.39639	-0.497786	1.29505e-17	-1.48962	-0.604297	2.39757e-09	-0.849499	-0.466987
69385762	chr14:69385762:C:T	1.99005e-66	-1.31236e-09	-1.2773	2.94899e-17	-1.31236e-09	-1.271	2.49054e-09	-1.31236e-09	-1.27844
69385779	chr14:69385779:A:C	1.989e-66	-1.31236e-09	-1.27783	2.9473e-17	-1.31236e-09	-1.27158	2.48921e-09	-1.31236e-09	-1.27898
69385863	chr14:69385863:G:A	2.428e-66	-1.31236e-09	-1.0784	3.63711e-17	-1.31236e-09	-1.06128	3.02262e-09	-1.31236e-09	-1.08482
69386015	chr14:69386015:A:G	1.98919e-66	-1.31236e-09	-1.27774	2.94757e-17	-1.31236e-09	-1.27149	2.48949e-09	-1.31236e-09	-1.27887
69386121	chr14:69386121:G:A	6.3337e-66	-1.31236e-09	-0.119577	7.96018e-17	-1.31236e-09	-0.278013	6.79585e-09	-1.31236e-09	-0.274629
69386223	chr14:69386223:T:C	2.42088e-66	-2.77873	1.6974	3.82934e-17	-2.63214	1.62237	3.79388e-09	-2.45498	1.59743
69386302	chr14:69386302:C:T	1.98965e-66	-1.31236e-09	-1.2775	2.94832e-17	-1.31236e-09	-1.27123	2.49005e-09	-1.31236e-09	-1.27864
69386356	chr14:69386356:T:C	1.69257e-67	-2.77945	-0.962353	6.6733e-18	-1.87319	-0.883748	2.57738e-10	-2.54759	-0.999161
69386658	chr14:69386658:A:G	1.99007e-66	-1.31236e-09	-1.27729	2.94898e-17	-1.31236e-09	-1.271	2.49058e-09	-1.31236e-09	-1.27843
69386709	chr14:69386709:GGC:G	1.98965e-66	-1.31236e-09	-1.2775	2.94832e-17	-1.31236e-09	-1.27123	2.49005e-09	-1.31236e-09	-1.27864
69386713	chr14:69386713:C:G	1.99015e-66	-1.31236e-09	-1.27725	2.94911e-17	-1.31236e-09	-1.27096	2.49064e-09	-1.31236e-09	-1.2784
69386803	chr14:69386803:A:T	1.99027e-66	-1.31236e-09	-1.27719	2.94932e-17	-1.31236e-09	-1.27089	2.49083e-09	-1.31236e-09	-1.27833
69386908	chr14:69386908:C:A	1.98965e-66	-1.31236e-09	-1.2775	2.94832e-17	-1.31236e-09	-1.27123	2.49005e-09	-1.31236e-09	-1.27864
69387105	chr14:69387105:A:T	1.98967e-66	-1.31236e-09	-1.27749	2.94834e-17	-1.31236e-09	-1.27122	2.49006e-09	-1.31236e-09	-1.27863
69387308	chr14:69387308:G:A	1.98879e-66	-1.31236e-09	-1.27794	2.94706e-17	-1.31236e-09	-1.27166	2.48892e-09	-1.31236e-09	-1.27909
69387314	chr14:69387314:TG:T	2.47229e-66	-1.31236e-09	-1.06032	3.84075e-17	-1.31236e-09	-1.0068	3.14081e-09	-1.31236e-09	-1.04646
69387493	chr14:69387493:G:A	1.99944e-66	-1.31236e-09	-1.27259	2.96302e-17	-1.31236e-09	-1.26626	2.50133e-09	-1.31236e-09	-1.27412
69387506	chr14:69387506:T:C	1.99028e-66	-1.31236e-09	-1.27718	2.94935e-17	-1.31236e-09	-1.27088	2.49082e-09	-1.31236e-09	-1.27833
69387607	chr14:69387607:G:A	1.97907e-66	-1.31236e-09	-1.28284	2.93152e-17	-1.31236e-09	-1.27694	2.47674e-09	-1.31236e-09	-1.284
69387691	chr14:69387691:A:G	1.97637e-66	-1.31236e-09	-1.2842	2.92761e-17	-1.31236e-09	-1.27828	2.47324e-09	-1.31236e-09	-1.28541
69387827	chr14:69387827:G:A	2.80039e-67	-2.61479	-0.623502	5.77228e-18	-2.15895	-0.743031	1.11788e-09	-1.49347	-0.586044
69387871	chr14:69387871:T:C	1.94739e-66	-1.31236e-09	-1.29897	2.88018e-17	-1.31236e-09	-1.29461	2.43706e-09	-1.31236e-09	-1.30015
69387872	chr14:69387872:G:A	1.97811e-66	-1.31236e-09	-1.28332	2.93047e-17	-1.31236e-09	-1.2773	2.47628e-09	-1.31236e-09	-1.28419
69387919	chr14:69387919:A:G	1.37557e-67	-2.63683	-1.31234	1.87911e-17	-0.415357	-1.30631	5.80695e-10	-1.41798	-1.31649
69387995	chr14:69387995:G:A	1.91175e-66	-1.31236e-09	-1.31744	2.8149e-17	-1.31236e-09	-1.31754	2.39923e-09	-1.31236e-09	-1.31579
69388035	chr14:69388035:ACT:A	4.13382e-66	-1.31236e-09	-0.546261	6.395e-17	-1.31236e-09	-0.496949	5.18502e-09	-1.31236e-09	-0.545169
69388077	chr14:69388077:T:C	1.99479e-66	-1.31236e-09	-1.27493	2.95654e-17	-1.31236e-09	-1.26845	2.49642e-09	-1.31236e-09	-1.27608
69388094	chr14:69388094:T:G	4.34204e-67	-2.67462	-0.125082	8.00201e-17	-0.177533	-0.0952398	2.86908e-09	-0.974345	-0.162605
69388246	chr14:69388246:G:A	2.07114e-66	-1.31236e-09	-1.23737	3.07666e-17	-1.31236e-09	-1.22862	2.5844e-09	-1.31236e-09	-1.24145
69388328	chr14:69388328:T:C	1.98953e-66	-1.31236e-09	-1.27757	2.94816e-17	-1.31236e-09	-1.27128	2.48992e-09	-1.31236e-09	-1.27869
69388351	chr14:69388351:A:C	1.98745e-66	-1.31236e-09	-1.27861	2.94484e-17	-1.31236e-09	-1.27241	2.4874e-09	-1.31236e-09	-1.2797
69388732	chr14:69388732:T:G	1.98787e-66	-1.31236e-09	-1.2784	2.94548e-17	-1.31236e-09	-1.27219	2.48784e-09	-1.31236e-09	-1.27953
69388754	chr14:69388754:C:A	1.98896e-66	-1.31236e-09	-1.27785	2.94724e-17	-1.31236e-09	-1.27159	2.48922e-09	-1.31236e-09	-1.27897
69388796	chr14:69388796:A:C	1.78386e-67	-2.64178	-1.04749	3.28382e-18	-2.48909	-0.976956	2.6659e-10	-2.42017	-1.09282
69388842	chr14:69388842:A:C	2.0122e-66	-1.31236e-09	-1.26623	2.98408e-17	-1.31236e-09	-1.25917	2.51791e-09	-1.31236e-09	-1.26751
69388857	chr14:69388857:C:T	1.38041e-67	-2.74898	-1.19669	2.47301e-18	-2.56067	-1.18895	2.43326e-10	-2.40451	-1.19978
69389023	chr14:69389023:T:C	1.88698e-67	-2.60796	-1.02511	3.5359e-18	-2.4403	-0.951779	2.87364e-10	-2.36547	-1.07248
69389045	chr14:69389045:T:C	6.23501e-67	-2.43787	-3.24751e-10	7.47076e-18	-2.64405	-3.24751e-10	6.29769e-10	-2.65334	-3.24751e-10
69389068	chr14:69389068:T:C	1.99017e-66	-1.31236e-09	-1.27724	2.94913e-17	-1.31236e-09	-1.27096	2.49071e-09	-1.31236e-09	-1.27837
69389187	chr14:69389187:C:T	8.99643e-67	-2.27359	0.202369	3.05205e-17	-1.28195	0.0452975	6.52429e-09	-0.591918	0.276508
69389323	chr14:69389323:G:A	1.9784e-66	-1.31236e-09	-1.28318	2.93228e-17	-1.31236e-09	-1.27669	2.47752e-09	-1.31236e-09	-1.28368
69389399	chr14:69389399:C:T	1.99028e-66	-1.31236e-09	-1.27719	2.94933e-17	-1.31236e-09	-1.27089	2.49084e-09	-1.31236e-09	-1.27832
69389494	chr14:69389494:C:G	1.98965e-66	-1.31236e-09	-1.2775	2.94832e-17	-1.31236e-09	-1.27123	2.49005e-09	-1.31236e-09	-1.27864
69389606	chr14:69389606:T:C	1.98965e-66	-1.31236e-09	-1.2775	2.94832e-17	-1.31236e-09	-1.27123	2.49005e-09	-1.31236e-09	-1.27864
69389687	chr14:69389687:G:A	1.56362e-65	-1.31236e-09	0.784128	2.28976e-16	-1.31236e-09	0.778566	1.9117e-08	-1.31236e-09	0.759636
69389771	chr14:69389771:G:T	1.99854e-66	-1.31236e-09	-1.27305	2.96251e-17	-1.31236e-09	-1.26643	2.50098e-09	-1.31236e-09	-1.27426
69389837	chr14:69389837:T:C	1.23214e-66	-1.75671	-3.24751e-10	8.5641e-17	-0.204887	-3.24751e-10	2.65473e-09	-1.2146	-3.24751e-10
69389880	chr14:69389880:T:G	2.14731e-66	-1.31236e-09	-1.20125	3.18718e-17	-1.31236e-09	-1.19333	2.69354e-09	-1.31236e-09	-1.20008
69389943	chr14:69389943:G:C	1.98977e-66	-1.31236e-09	-1.27744	2.94854e-17	-1.31236e-09	-1.27115	2.49017e-09	-1.31236e-09	-1.27859
69390142	chr14:69390142:T:C	2.15912e-67	-2.71413	-0.784219	4.89592e-15	4.52249	-0.681386	1.82284e-08	1.40764	-0.695599
69390878	chr14:69390878:T:C	1.99052e-66	-1.31236e-09	-1.27706	2.94976e-17	-1.31236e-09	-1.27074	2.49109e-09	-1.31236e-09	-1.27822
69390908	chr14:69390908:G:A	1.99188e-66	-1.31236e-09	-1.27639	2.95188e-17	-1.31236e-09	-1.27002	2.49276e-09	-1.31236e-09	-1.27755
69390944	chr14:69390944:ATACCT:A	1.99002e-66	-1.31236e-09	-1.27732	2.94894e-17	-1.31236e-09	-1.27102	2.49054e-09	-1.31236e-09	-1.27844
69391028	chr14:69391028:G:T	1.47809e-67	-2.6807	-1.1966	4.79256e-17	0.400815	-1.18622	7.8858e-10	-1.24333	-1.18514
69391063	chr14:69391063:T:C	2.63722e-67	-2.4561	-0.842227	6.10305e-18	-2.06171	-0.784552	6.7365e-10	-1.78486	-0.80113
69391414	chr14:69391414:G:A	1.83325e-67	-2.64537	-1.01659	3.38538e-18	-2.493	-0.942585	2.72781e-10	-2.42536	-1.06467
69391465	chr14:69391465:G:C	1.98816e-66	-1.31236e-09	-1.27825	2.94595e-17	-1.31236e-09	-1.27203	2.48827e-09	-1.31236e-09	-1.27936
69391466	chr14:69391466:T:C	1.9902e-66	-1.31236e-09	-1.27723	2.94918e-17	-1.31236e-09	-1.27094	2.49071e-09	-1.31236e-09	-1.27837
69391813	chr14:69391813:A:G	3.36427e-66	-1.31236e-09	-0.752252	5.14419e-17	-1.31236e-09	-0.714598	4.43907e-09	-1.31236e-09	-0.700497
69391883	chr14:69391883:C:T	1.99623e-66	-1.31236e-09	-1.2742	2.95926e-17	-1.31236e-09	-1.26752	2.4964e-09	-1.31236e-09	-1.27609
69391985	chr14:69391985:C:T	3.91293e-67	-2.67544	-0.228324	7.134e-17	-0.187891	-0.199701	2.57842e-09	-0.980152	-0.263613
69392155	chr14:69392155:A:T	1.91953e-66	-1.31236e-09	-1.31338	2.83227e-17	-1.31236e-09	-1.31139	2.40423e-09	-1.31236e-09	-1.31371
69392275	chr14:69392275:ATTATT:A	2.09668e-66	-1.31236e-09	-1.22511	2.9707e-17	-1.31236e-09	-1.26367	2.65754e-09	-1.31236e-09	-1.21354
69392327	chr14:69392327:C:T	1.99051e-66	-1.31236e-09	-1.27707	2.94963e-17	-1.31236e-09	-1.27078	2.49105e-09	-1.31236e-09	-1.27824
69392346	chr14:69392346:G:A	1.78249e-66	-1.38745	-3.24751e-10	7.42237e-17	-0.347967	-3.24751e-10	7.30885e-09	-0.201855	-3.24751e-10
69392619	chr14:69392619:G:A	1.79238e-67	-2.65959	-1.02492	3.25991e-18	-2.52056	-0.95279	2.7226e-10	-2.41851	-1.07343
69392835	chr14:69392835:G:C	2.00885e-66	-1.31236e-09	-1.2679	2.97879e-17	-1.31236e-09	-1.26095	2.51377e-09	-1.31236e-09	-1.26916
69392963	chr14:69392963:TC:T	1.99021e-66	-1.31236e-09	-1.27722	2.94922e-17	-1.31236e-09	-1.27093	2.49076e-09	-1.31236e-09	-1.27835
69393138	chr14:69393138:G:A	1.98965e-66	-1.31236e-09	-1.2775	2.94832e-17	-1.31236e-09	-1.27123	2.49005e-09	-1.31236e-09	-1.27864
69393215	chr14:69393215:A:G	1.96541e-66	-1.31236e-09	-1.28976	2.90947e-17	-1.31236e-09	-1.28449	2.46019e-09	-1.31236e-09	-1.2907
69393300	chr14:69393300:A:T	1.98884e-66	-1.31236e-09	-1.27791	2.94703e-17	-1.31236e-09	-1.27167	2.48906e-09	-1.31236e-09	-1.27904
69393620	chr14:69393620:G:C	4.50298e-66	-1.31236e-09	-0.460724	6.54832e-17	-1.31236e-09	-0.473257	5.76665e-09	-1.31236e-09	-0.43885
69393646	chr14:69393646:T:C	5.23892e-67	-2.61193	-3.24751e-10	6.53156e-18	-2.7784	-3.24751e-10	5.64129e-10	-2.76341	-3.24751e-10
69393910	chr14:69393910:A:G	9.14945e-67	-2.05435	-3.24751e-10	8.18412e-18	-2.55285	-3.24751e-10	9.17964e-10	-2.27654	-3.24751e-10
69393942	chr14:69393942:G:A	1.98726e-66	-1.31236e-09	-1.2787	2.94456e-17	-1.31236e-09	-1.27251	2.48701e-09	-1.31236e-09	-1.27986
69393983	chr14:69393983:T:C	1.9913e-66	-1.31236e-09	-1.27667	2.95091e-17	-1.31236e-09	-1.27035	2.492e-09	-1.31236e-09	-1.27786
69394065	chr14:69394065:A:G	1.66296e-66	-1.45686	-3.24751e-10	6.76679e-17	-0.440439	-3.24751e-10	6.66913e-09	-0.293453	-3.24751e-10
69394149	chr14:69394149:T:C	1.98928e-66	-1.31236e-09	-1.27769	2.94771e-17	-1.31236e-09	-1.27144	2.48957e-09	-1.31236e-09	-1.27883
69394270	chr14:69394270:C:T	1.80477e-66	-1.37503	-3.24751e-10	7.53318e-17	-0.333149	-3.24751e-10	7.4314e-09	-0.185228	-3.24751e-10
69394292	chr14:69394292:A:T	1.98965e-66	-1.31236e-09	-1.2775	2.94832e-17	-1.31236e-09	-1.27123	2.49005e-09	-1.31236e-09	-1.27864
69394323	chr14:69394323:G:A	6.98293e-66	-1.31236e-09	-0.021994	8.75391e-17	-1.31236e-09	-0.182965	7.51053e-09	-1.31236e-09	-0.174636
69394325	chr14:69394325:T:C	1.98928e-66	-1.31236e-09	-1.27769	2.94775e-17	-1.31236e-09	-1.27142	2.48955e-09	-1.31236e-09	-1.27884
69394327	chr14:69394327:C:G	2.68293e-66	-1.31236e-09	-0.978552	3.92331e-17	-1.31236e-09	-0.98553	3.42397e-09	-1.31236e-09	-0.960142
69394450	chr14:69394450:T:G	1.993e-66	-1.31236e-09	-1.27582	2.9536e-17	-1.31236e-09	-1.26944	2.49408e-09	-1.31236e-09	-1.27702
69394462	chr14:69394462:G:A	2.02605e-66	-1.31236e-09	-1.25937	2.9565e-17	-1.31236e-09	-1.26846	2.55157e-09	-1.31236e-09	-1.25423
69394464	chr14:69394464:C:T	1.92875e-67	-2.77927	-0.831907	7.7091e-18	-1.87865	-0.734003	2.89586e-10	-2.55102	-0.879223
69394526	chr14:69394526:G:A	1.98965e-66	-1.31236e-09	-1.2775	2.94832e-17	-1.31236e-09	-1.27123	2.49005e-09	-1.31236e-09	-1.27864
69394541	chr14:69394541:A:G	1.99093e-66	-1.31236e-09	-1.27686	2.95036e-17	-1.31236e-09	-1.27054	2.49166e-09	-1.31236e-09	-1.27799
69394661	chr14:69394661:T:A	1.99005e-66	-1.31236e-09	-1.2773	2.94897e-17	-1.31236e-09	-1.27101	2.49054e-09	-1.31236e-09	-1.27844
69394682	chr14:69394682:A:T	1.98965e-66	-1.31236e-09	-1.2775	2.94832e-17	-1.31236e-09	-1.27123	2.49005e-09	-1.31236e-09	-1.27864
69394767	chr14:69394767:GA:G	1.99028e-66	-1.31236e-09	-1.27719	2.94933e-17	-1.31236e-09	-1.27089	2.49084e-09	-1.31236e-09	-1.27832
69395089	chr14:69395089:A:C	1.92369e-66	-1.31236e-09	-1.31122	2.83254e-17	-1.31236e-09	-1.31129	2.41854e-09	-1.31236e-09	-1.30778
69395132	chr14:69395132:T:C	1.54296e-67	-2.67505	-1.1593	5.17288e-17	0.438344	-1.14738	8.40538e-10	-1.21851	-1.14614
69395272	chr14:69395272:C:T	1.97541e-66	-1.31236e-09	-1.28468	2.92551e-17	-1.31236e-09	-1.279	2.47296e-09	-1.31236e-09	-1.28553
69395421	chr14:69395421:A:C	1.98965e-66	-1.31236e-09	-1.2775	2.94832e-17	-1.31236e-09	-1.27123	2.49005e-09	-1.31236e-09	-1.27864
69395656	chr14:69395656:C:T	1.98965e-66	-1.31236e-09	-1.2775	2.94832e-17	-1.31236e-09	-1.27123	2.49005e-09	-1.31236e-09	-1.27864
69395786	chr14:69395786:C:A	1.92442e-66	-1.31236e-09	-1.31084	2.84006e-17	-1.31236e-09	-1.30864	2.40615e-09	-1.31236e-09	-1.31291
69395974	chr14:69395974:C:T	1.49348e-67	-2.78055	-1.08639	2.30245e-18	-2.77698	-1.0441	1.98848e-10	-2.70333	-1.10283
69395989	chr14:69395989:C:A	1.98965e-66	-1.31236e-09	-1.2775	2.94832e-17	-1.31236e-09	-1.27123	2.49005e-09	-1.31236e-09	-1.27864
69396011	chr14:69396011:G:C	1.98965e-66	-1.31236e-09	-1.2775	2.94832e-17	-1.31236e-09	-1.27123	2.49005e-09	-1.31236e-09	-1.27864
69396596	chr14:69396596:A:T	2.1572e-67	-2.71304	-0.786198	4.866e-15	4.51852	-0.683547	1.82011e-08	1.40828	-0.697736
69396772	chr14:69396772:A:G	1.98965e-66	-1.31236e-09	-1.2775	2.94832e-17	-1.31236e-09	-1.27123	2.49005e-09	-1.31236e-09	-1.27864
69396992	chr14:69396992:TATA:T	1.9898e-66	-1.31236e-09	-1.27743	2.94855e-17	-1.31236e-09	-1.27115	2.49025e-09	-1.31236e-09	-1.27856
69397494	chr14:69397494:A:G	1.98611e-66	-1.31236e-09	-1.27929	2.94219e-17	-1.31236e-09	-1.27331	2.4854e-09	-1.31236e-09	-1.28051
69397675	chr14:69397675:T:C	1.33244e-66	-1.67845	-3.24751e-10	1.59347e-17	-1.88655	-3.24751e-10	1.00494e-09	-2.18601	-3.24751e-10
69397769	chr14:69397769:T:C	4.01258e-67	-2.70867	-0.169949	6.40286e-17	-0.355559	-0.140161	2.37517e-09	-1.11841	-0.207457
69397830	chr14:69397830:A:G	2.0209e-66	-1.31236e-09	-1.26192	2.99682e-17	-1.31236e-09	-1.25491	2.52755e-09	-1.31236e-09	-1.26369
69398152	chr14:69398152:G:A	2.50407e-66	-1.31236e-09	-1.04755	3.75261e-17	-1.31236e-09	-1.03001	3.12016e-09	-1.31236e-09	-1.05306
69398326	chr14:69398326:G:A	1.9218e-66	-1.31236e-09	-1.3122	2.82974e-17	-1.31236e-09	-1.31228	2.41562e-09	-1.31236e-09	-1.30899
69398564	chr14:69398564:C:G	1.85613e-67	-2.6205	-1.02905	3.45367e-18	-2.45915	-0.956462	2.79798e-10	-2.38842	-1.07621
69399941	chr14:69399941:T:C	2.08664e-66	-1.31236e-09	-1.22991	3.09881e-17	-1.31236e-09	-1.22145	2.61218e-09	-1.31236e-09	-1.23076
69400121	chr14:69400121:G:A	1.74074e-67	-2.68594	-1.0278	3.17232e-18	-2.54526	-0.955327	2.54261e-10	-2.48575	-1.07459
69400130	chr14:69400130:C:T	2.0844e-66	-1.31236e-09	-1.23098	3.09539e-17	-1.31236e-09	-1.22255	2.60934e-09	-1.31236e-09	-1.23184
69400772	chr14:69400772:T:C	4.83095e-67	-2.68726	-0.0057475	8.18164e-17	-0.278135	0.0275616	3.02985e-09	-1.05128	-0.0311497
69401036	chr14:69401036:C:A	1.45771e-67	-2.67779	-1.21339	2.47682e-18	-2.54915	-1.19892	1.95208e-10	-2.58947	-1.23516
69401333	chr14:69401333:C:G	2.60214e-67	-2.46698	-0.844737	5.98842e-18	-2.07795	-0.787273	6.59523e-10	-1.80329	-0.80389
69401434	chr14:69401434:T:A	1.48015e-67	-2.67663	-1.19927	4.90338e-17	0.426196	-1.18874	7.99406e-10	-1.22718	-1.18765
69402370	chr14:69402370:T:C	1.50641e-67	-2.68507	-1.17325	4.80912e-17	0.379698	-1.16165	7.94972e-10	-1.25998	-1.16041
69402729	chr14:69402729:A:G	4.43064e-67	-2.7795	-3.24751e-10	7.00124e-18	-2.70896	-3.24751e-10	5.63389e-10	-2.76473	-3.24751e-10
69402861	chr14:69402861:T:C	2.17892e-66	-1.31236e-09	-1.18663	3.24182e-17	-1.31236e-09	-1.17633	2.72718e-09	-1.31236e-09	-1.18768
69402954	chr14:69402954:T:C	4.01963e-67	-2.68248	-0.194374	6.90995e-17	-0.254976	-0.164527	2.53198e-09	-1.02996	-0.231978
69403155	chr14:69403155:CCTGTTTGG:C	4.57185e-67	-2.74813	-3.24751e-10	7.36228e-18	-2.65868	-3.24751e-10	5.5396e-10	-2.7816	-3.24751e-10
69403570	chr14:69403570:G:GA	2.08334e-66	-1.31236e-09	-1.23149	3.09372e-17	-1.31236e-09	-1.22309	2.60808e-09	-1.31236e-09	-1.23233
69403997	chr14:69403997:T:C	2.7861e-66	-1.31236e-09	-0.940818	4.37928e-17	-1.31236e-09	-0.875582	3.54097e-09	-1.31236e-09	-0.926542
69404083	chr14:69404083:G:A	4.10734e-67	-2.3899	-0.46537	1.3524e-17	-1.47696	-0.573624	2.5075e-09	-0.83607	-0.435586
69404139	chr14:69404139:T:C	2.29352e-66	-1.31236e-09	-1.13537	3.43872e-17	-1.31236e-09	-1.11737	2.90784e-09	-1.31236e-09	-1.12353
69404159	chr14:69404159:A:G	1.80546e-67	-2.665	-1.01223	3.33216e-18	-2.51337	-0.938063	2.66961e-10	-2.45058	-1.06102
69404227	chr14:69404227:A:G	5.83657e-66	-2.78142	2.58011	8.8364e-17	-2.65799	2.48441	9.70798e-09	-2.4927	2.57471
69404338	chr14:69404338:G:T	2.02039e-66	-1.31236e-09	-1.26217	2.94747e-17	-1.31236e-09	-1.27152	2.54369e-09	-1.31236e-09	-1.25732
69404633	chr14:69404633:G:A	1.50941e-67	-2.6872	-1.16913	4.77984e-17	0.36947	-1.15753	7.92826e-10	-1.26567	-1.15742
69405833	chr14:69405833:A:C	4.7532e-67	-1.91295	-0.796285	1.76714e-17	-1.05112	-0.731987	2.16737e-09	-0.616585	-0.800844
69405860	chr14:69405860:C:T	3.856e-67	-2.40249	-0.515927	1.25896e-17	-1.50118	-0.620997	2.3136e-09	-0.865458	-0.48668
69406300	chr14:69406300:A:G	3.55453e-67	-2.4038	-0.596029	1.16808e-17	-1.5006	-0.696502	2.13132e-09	-0.865957	-0.568243
69406343	chr14:69406343:C:T	2.68263e-67	-2.43902	-0.842227	6.26321e-18	-2.03581	-0.784552	6.94711e-10	-1.75407	-0.80113
69406549	chr14:69406549:G:A	2.35982e-66	-1.31236e-09	-1.10688	3.49382e-17	-1.31236e-09	-1.10147	2.91992e-09	-1.31236e-09	-1.11939
69406618	chr14:69406618:T:G	2.11618e-66	-1.31236e-09	-1.21585	3.14622e-17	-1.31236e-09	-1.20626	2.64855e-09	-1.31236e-09	-1.21693
69407499	chr14:69407499:C:T	1.91753e-66	-1.31236e-09	-1.31443	2.8235e-17	-1.31236e-09	-1.31449	2.40879e-09	-1.31236e-09	-1.31182
69407518	chr14:69407518:GT:G	1.9772e-66	-1.31236e-09	-1.28378	2.92506e-17	-1.31236e-09	-1.27915	2.47434e-09	-1.31236e-09	-1.28497
69407701	chr14:69407701:C:T	2.528e-66	-1.31236e-09	-1.03803	3.93462e-17	-1.31236e-09	-0.982651	3.2149e-09	-1.31236e-09	-1.02315
69408136	chr14:69408136:C:A	8.41038e-67	-2.13858	-3.24751e-10	2.63508e-17	-1.38355	-3.24751e-10	2.42761e-09	-1.30404	-3.24751e-10
69408151	chr14:69408151:T:G	1.97913e-66	-1.31236e-09	-1.28281	2.92809e-17	-1.31236e-09	-1.27811	2.47667e-09	-1.31236e-09	-1.28403
69408674	chr14:69408674:C:T	1.1832e-66	-1.79724	-3.24751e-10	1.02533e-16	-0.0248652	-3.24751e-10	3.04158e-09	-1.07856	-3.24751e-10
69409071	chr14:69409071:A:G	2.20911e-66	-1.31236e-09	-1.17287	3.13703e-17	-1.31236e-09	-1.20919	2.80229e-09	-1.31236e-09	-1.1605
69409161	chr14:69409161:A:G	1.97834e-66	-1.31236e-09	-1.2832	2.92684e-17	-1.31236e-09	-1.27854	2.47572e-09	-1.31236e-09	-1.28441
69409812	chr14:69409812:A:C	4.01838e-67	-2.66506	-0.212105	7.6001e-17	-0.141735	-0.182569	2.72566e-09	-0.939941	-0.24829
69409983	chr14:69409983:G:T	1.9732e-66	-1.31236e-09	-1.28581	2.91874e-17	-1.31236e-09	-1.28131	2.46942e-09	-1.31236e-09	-1.28696
69410030	chr14:69410030:A:G	1.96152e-66	-1.31236e-09	-1.29174	2.90078e-17	-1.31236e-09	-1.28748	2.45544e-09	-1.31236e-09	-1.29264
69410358	chr14:69410358:C:CT	4.50082e-67	-2.76379	-3.24751e-10	7.15333e-18	-2.68747	-3.24751e-10	6.65244e-10	-2.59854	-3.24751e-10
69410495	chr14:69410495:GC:G	2.15404e-66	-1.31236e-09	-1.19812	3.19787e-17	-1.31236e-09	-1.18998	2.70268e-09	-1.31236e-09	-1.1967
69410724	chr14:69410724:T:C	2.59694e-66	-1.31236e-09	-1.01113	4.05116e-17	-1.31236e-09	-0.953462	3.30448e-09	-1.31236e-09	-0.995663
69411404	chr14:69411404:G:A	1.97834e-66	-1.31236e-09	-1.2832	2.92684e-17	-1.31236e-09	-1.27854	2.47572e-09	-1.31236e-09	-1.28441
69411500	chr14:69411500:C:T	1.92228e-66	-1.31236e-09	-1.31195	2.83045e-17	-1.31236e-09	-1.31203	2.41637e-09	-1.31236e-09	-1.30867
69411613	chr14:69411613:T:A	1.58687e-67	-2.67757	-1.12871	2.83373e-18	-2.53836	-1.07509	2.34453e-10	-2.47841	-1.16303
69411724	chr14:69411724:G:A	1.78956e-67	-2.68751	-0.998569	3.24427e-18	-2.5537	-0.924463	2.58973e-10	-2.49405	-1.04793
69411738	chr14:69411738:G:A	3.00404e-66	-2.78051	1.915	4.66465e-17	-2.64707	1.83462	5.03865e-09	-2.47773	1.90392
69412063	chr14:69412063:G:A	5.73039e-67	-2.52226	-3.24751e-10	7.32834e-18	-2.6633	-3.24751e-10	5.57688e-10	-2.7749	-3.24751e-10
69412128	chr14:69412128:G:A	1.48659e-67	-2.69364	-1.17792	4.68884e-17	0.358708	-1.16599	7.74977e-10	-1.27878	-1.16709
69412499	chr14:69412499:T:C	1.92614e-66	-1.31236e-09	-1.30994	2.82916e-17	-1.31236e-09	-1.31249	2.40499e-09	-1.31236e-09	-1.3134
69412698	chr14:69412698:A:G	1.97785e-66	-1.31236e-09	-1.28345	2.92607e-17	-1.31236e-09	-1.2788	2.47514e-09	-1.31236e-09	-1.28465
69412865	chr14:69412865:A:G	1.94968e-66	-1.31236e-09	-1.2978	2.88137e-17	-1.31236e-09	-1.2942	2.44056e-09	-1.31236e-09	-1.29872
69412939	chr14:69412939:T:C	1.96995e-66	-1.31236e-09	-1.28745	2.90401e-17	-1.31236e-09	-1.28637	2.44925e-09	-1.31236e-09	-1.29516
69413072	chr14:69413072:C:A	1.28327e-67	-2.72654	-1.2921	2.09827e-17	-0.312953	-1.2984	1.03889e-09	-0.850343	-1.30245
69413079	chr14:69413079:A:G	4.14382e-67	-2.66554	-0.180892	7.79632e-17	-0.148301	-0.150512	2.80046e-09	-0.942136	-0.219021
69413122	chr14:69413122:C:T	6.44719e-67	-2.4044	-3.24751e-10	6.55049e-18	-2.77551	-3.24751e-10	6.13685e-10	-2.67922	-3.24751e-10
69413281	chr14:69413281:G:A	2.13822e-66	-1.31236e-09	-1.20549	2.98444e-17	-1.31236e-09	-1.25905	2.717e-09	-1.31236e-09	-1.19141
69413414	chr14:69413414:G:A	1.47316e-67	-2.70324	-1.1774	4.31221e-17	0.274912	-1.16593	7.36213e-10	-1.33249	-1.16469
69413446	chr14:69413446:A:G	2.21946e-66	-1.31236e-09	-1.1682	3.29621e-17	-1.31236e-09	-1.15969	2.78563e-09	-1.31236e-09	-1.16647
69413767	chr14:69413767:G:C	1.09055e-66	-1.87878	-3.24751e-10	1.19043e-16	0.124434	-3.24751e-10	3.41806e-09	-0.961867	-3.24751e-10
69413972	chr14:69413972:A:G	2.222e-66	-1.31236e-09	-1.16706	3.30026e-17	-1.31236e-09	-1.15846	2.78889e-09	-1.31236e-09	-1.1653
69414695	chr14:69414695:G:A	1.9788e-66	-1.31236e-09	-1.28297	2.92756e-17	-1.31236e-09	-1.2783	2.47629e-09	-1.31236e-09	-1.28418
69414923	chr14:69414923:T:G	7.60584e-67	-2.22439	-0.014737	2.74545e-17	-1.19275	-0.149776	5.63575e-09	-0.490394	0.0285815
69414961	chr14:69414961:G:A	1.64738e-67	-2.77992	-0.988942	1.25731e-17	-1.1198	-1.00369	6.0148e-10	-1.70357	-0.995732
69415063	chr14:69415063:A:G	1.39981e-67	-2.71061	-1.2211	2.49844e-17	-0.198153	-1.23864	1.19715e-09	-0.779296	-1.2317
69415507	chr14:69415507:C:T	1.97834e-66	-1.31236e-09	-1.2832	2.92684e-17	-1.31236e-09	-1.27854	2.47572e-09	-1.31236e-09	-1.28441
69415675	chr14:69415675:A:G	4.5976e-67	-2.61303	-0.129478	1.04587e-16	0.0903937	-0.0954251	3.56975e-09	-0.748715	-0.169731
69415716	chr14:69415716:C:G	3.31474e-66	-1.31236e-09	-0.767084	4.61096e-17	-1.31236e-09	-0.824029	4.04371e-09	-1.31236e-09	-0.79378
69415982	chr14:69415982:A:G	2.50407e-66	-1.31236e-09	-1.04755	3.75261e-17	-1.31236e-09	-1.03001	3.12016e-09	-1.31236e-09	-1.05306
69416241	chr14:69416241:G:A	7.48857e-67	-2.25467	-3.24751e-10	6.57671e-18	-2.77152	-3.24751e-10	5.57868e-10	-2.77458	-3.24751e-10
69416469	chr14:69416469:G:T	1.97838e-66	-1.31236e-09	-1.28318	2.9269e-17	-1.31236e-09	-1.27852	2.47578e-09	-1.31236e-09	-1.28439
69417001	chr14:69417001:T:G	4.44794e-67	-2.77561	-3.24751e-10	7.0225e-18	-2.70593	-3.24751e-10	6.40084e-10	-2.6371	-3.24751e-10
69417412	chr14:69417412:C:T	1.97808e-66	-1.31236e-09	-1.28333	2.92644e-17	-1.31236e-09	-1.27868	2.47541e-09	-1.31236e-09	-1.28453
69417455	chr14:69417455:A:G	1.97834e-66	-1.31236e-09	-1.2832	2.92684e-17	-1.31236e-09	-1.27854	2.47572e-09	-1.31236e-09	-1.28441
69417952	chr14:69417952:C:T	1.91249e-66	-1.31236e-09	-1.31706	2.81722e-17	-1.31236e-09	-1.31671	2.39681e-09	-1.31236e-09	-1.3168
69417995	chr14:69417995:C:G	1.97816e-66	-1.31236e-09	-1.2833	2.92655e-17	-1.31236e-09	-1.27864	2.4755e-09	-1.31236e-09	-1.2845
69418530	chr14:69418530:A:G	1.97853e-66	-1.31236e-09	-1.28311	2.92714e-17	-1.31236e-09	-1.27844	2.47594e-09	-1.31236e-09	-1.28432
69418684	chr14:69418684:A:G	1.91213e-66	-1.31236e-09	-1.31725	2.81555e-17	-1.31236e-09	-1.31731	2.39345e-09	-1.31236e-09	-1.31821
69418713	chr14:69418713:A:G	1.77551e-67	-2.68564	-1.00832	3.2338e-18	-2.54805	-0.933346	2.58026e-10	-2.48833	-1.0573
69418903	chr14:69418903:T:A	1.97834e-66	-1.31236e-09	-1.2832	2.92684e-17	-1.31236e-09	-1.27854	2.47572e-09	-1.31236e-09	-1.28441
69419319	chr14:69419319:A:G	4.17587e-67	-2.66188	-0.176839	7.96121e-17	-0.131954	-0.14593	2.8421e-09	-0.931006	-0.215393
69419372	chr14:69419372:A:G	2.01279e-66	-1.31236e-09	-1.26594	2.98079e-17	-1.31236e-09	-1.26028	2.51813e-09	-1.31236e-09	-1.26742
69419384	chr14:69419384:G:A	2.43014e-66	-1.31236e-09	-1.07751	3.6424e-17	-1.31236e-09	-1.05982	3.02405e-09	-1.31236e-09	-1.08435
69419596	chr14:69419596:T:C	1.61992e-67	-2.78104	-1.00464	6.56578e-18	-1.84232	-0.930862	2.51806e-10	-2.5307	-1.03934
69419718	chr14:69419718:G:T	2.22163e-66	-1.31236e-09	-1.16722	3.29954e-17	-1.31236e-09	-1.15868	2.78833e-09	-1.31236e-09	-1.1655
69420357	chr14:69420357:T:C	4.27454e-66	-1.31236e-09	-0.512786	6.27743e-17	-1.31236e-09	-0.515504	5.37621e-09	-1.31236e-09	-0.508958
69420703	chr14:69420703:ACT:A	4.06059e-66	-1.31236e-09	-0.564133	6.27253e-17	-1.31236e-09	-0.516285	5.08885e-09	-1.31236e-09	-0.563891
69421150	chr14:69421150:G:T	3.51696e-67	-2.42304	-0.587405	1.13381e-17	-1.5385	-0.688381	2.05245e-09	-0.911839	-0.560069
69421278	chr14:69421278:T:C	1.97834e-66	-1.31236e-09	-1.2832	2.92684e-17	-1.31236e-09	-1.27854	2.47572e-09	-1.31236e-09	-1.28441
69421312	chr14:69421312:T:G	1.97834e-66	-1.31236e-09	-1.2832	2.92684e-17	-1.31236e-09	-1.27854	2.47572e-09	-1.31236e-09	-1.28441
69421345	chr14:69421345:C:T	1.97819e-66	-1.31236e-09	-1.28328	2.92658e-17	-1.31236e-09	-1.27863	2.47554e-09	-1.31236e-09	-1.28448
69421423	chr14:69421423:C:T	4.1317e-67	-2.67997	-0.169391	7.41646e-17	-0.209461	-0.139303	2.67592e-09	-0.997872	-0.208776
69421464	chr14:69421464:C:G	1.4317e-67	-2.77838	-1.1308	2.18876e-18	-2.77949	-1.09223	1.8835e-10	-2.71484	-1.14556
69421604	chr14:69421604:C:G	1.9218e-66	-1.31236e-09	-1.3122	2.82974e-17	-1.31236e-09	-1.31228	2.41562e-09	-1.31236e-09	-1.30899
69421619	chr14:69421619:C:T	3.34416e-67	-2.42791	-0.632927	1.07837e-17	-1.54591	-0.731107	1.94038e-09	-0.922061	-0.605997
69421716	chr14:69421716:G:A	1.44577e-66	-1.59682	-3.24751e-10	1.2935e-17	-2.09512	-3.24751e-10	8.14622e-10	-2.39597	-3.24751e-10
69422012	chr14:69422012:T:C	1.97902e-66	-1.31236e-09	-1.28286	2.92791e-17	-1.31236e-09	-1.27818	2.47657e-09	-1.31236e-09	-1.28407
69422664	chr14:69422664:A:G	4.13451e-67	-2.66134	-0.187341	7.92036e-17	-0.126216	-0.156813	2.82268e-09	-0.926754	-0.226502
69423318	chr14:69423318:T:C	1.97932e-66	-1.31236e-09	-1.28271	2.92832e-17	-1.31236e-09	-1.27804	2.47692e-09	-1.31236e-09	-1.28393
69423515	chr14:69423515:C:T	1.97854e-66	-1.31236e-09	-1.2831	2.92717e-17	-1.31236e-09	-1.27843	2.47598e-09	-1.31236e-09	-1.28431
69423597	chr14:69423597:A:G	2.16503e-66	-1.31236e-09	-1.19303	3.20542e-17	-1.31236e-09	-1.18762	2.70752e-09	-1.31236e-09	-1.19491
69423951	chr14:69423951:A:G	3.06925e-66	-1.31236e-09	-0.84403	4.44841e-17	-1.31236e-09	-0.859918	4.09665e-09	-1.31236e-09	-0.780772
69423971	chr14:69423971:G:A	2.02091e-66	-1.31236e-09	-1.26191	2.99248e-17	-1.31236e-09	-1.25636	2.52874e-09	-1.31236e-09	-1.26322
69424069	chr14:69424069:A:G	2.60736e-66	-1.31236e-09	-1.00712	3.86037e-17	-1.31236e-09	-1.0017	3.27482e-09	-1.31236e-09	-1.00468
69424638	chr14:69424638:C:T	1.52949e-67	-2.65313	-1.18998	5.65271e-17	0.558707	-1.17904	8.81688e-10	-1.13878	-1.17808
69425376	chr14:69425376:C:A	1.52394e-67	-2.67113	-1.17562	5.21156e-17	0.462555	-1.16414	8.37238e-10	-1.20542	-1.16317
69425828	chr14:69425828:A:G	2.50795e-66	-1.31236e-09	-1.046	3.88881e-17	-1.31236e-09	-0.994363	3.18631e-09	-1.31236e-09	-1.03208
69425917	chr14:69425917:G:A	2.55633e-66	-1.31236e-09	-1.02689	3.67365e-17	-1.31236e-09	-1.05128	3.12082e-09	-1.31236e-09	-1.05285
69426007	chr14:69426007:T:A	1.80332e-67	-2.65135	-1.02707	3.33277e-18	-2.49665	-0.954596	2.68799e-10	-2.43105	-1.07369
69426108	chr14:69426108:A:G	2.027e-66	-1.31236e-09	-1.25891	3.00291e-17	-1.31236e-09	-1.25288	2.53571e-09	-1.31236e-09	-1.26047
69426228	chr14:69426228:T:C	1.05995e-66	-2.22899	0.321749	3.68661e-17	-1.20597	0.158214	8.04643e-09	-0.501858	0.396144
69426342	chr14:69426342:G:A	1.97791e-66	-1.31236e-09	-1.28342	2.92617e-17	-1.31236e-09	-1.27877	2.4752e-09	-1.31236e-09	-1.28462
69426400	chr14:69426400:AAGGATACAGATAAAC:A	1.48903e-65	-2.77852	3.51377	2.04693e-16	-2.64059	3.30705	2.9777e-08	-2.45876	3.66156
69426715	chr14:69426715:CAGG:C	1.52003e-67	-2.67253	-1.17679	5.16358e-17	0.454493	-1.16533	8.32002e-10	-1.21048	-1.16438
69426740	chr14:69426740:T:C	1.97896e-66	-1.31236e-09	-1.28289	2.9278e-17	-1.31236e-09	-1.27821	2.47647e-09	-1.31236e-09	-1.28411
69426799	chr14:69426799:G:A	2.55463e-66	-1.31236e-09	-1.02756	3.97715e-17	-1.31236e-09	-0.9719	3.24688e-09	-1.31236e-09	-1.01325
69426929	chr14:69426929:C:T	9.64333e-67	-2.00178	-3.24751e-10	1.48295e-16	0.344151	-3.24751e-10	4.02429e-09	-0.798594	-3.24751e-10
69427092	chr14:69427092:C:T	1.9144e-66	-1.31236e-09	-1.31606	2.81893e-17	-1.31236e-09	-1.31611	2.40357e-09	-1.31236e-09	-1.31399
69427207	chr14:69427207:T:C	2.42243e-66	-1.31236e-09	-1.08069	3.73237e-17	-1.31236e-09	-1.03542	3.06325e-09	-1.31236e-09	-1.07146
69427559	chr14:69427559:C:T	2.01995e-66	-1.31236e-09	-1.26239	3.01177e-17	-1.31236e-09	-1.24994	2.48522e-09	-1.31236e-09	-1.28058
69427659	chr14:69427659:T:C	2.20253e-66	-1.31236e-09	-1.17585	3.26921e-17	-1.31236e-09	-1.16792	2.76482e-09	-1.31236e-09	-1.17397
69428208	chr14:69428208:C:T	2.00737e-66	-1.31236e-09	-1.26864	2.93322e-17	-1.31236e-09	-1.27637	2.54126e-09	-1.31236e-09	-1.25828
69428297	chr14:69428297:T:C	1.84482e-67	-2.65	-1.00567	3.42392e-18	-2.49367	-0.930597	2.75036e-10	-2.42801	-1.05379
69428456	chr14:69428456:A:G	1.02038e-66	-2.26034	0.315056	3.47666e-17	-1.25818	0.151787	7.48773e-09	-0.564641	0.386965
69428572	chr14:69428572:A:G	1.59475e-67	-2.77991	-1.02142	1.21741e-17	-1.12193	-1.03381	5.80792e-10	-1.70605	-1.02825
69428695	chr14:69428695:A:AGT	1.97868e-66	-1.31236e-09	-1.28303	2.92739e-17	-1.31236e-09	-1.27835	2.47615e-09	-1.31236e-09	-1.28424
69429365	chr14:69429365:G:A	4.22393e-67	-2.68198	-0.145303	7.42916e-17	-0.229706	-0.117346	2.71919e-09	-1.01485	-0.175759
69429483	chr14:69429483:G:T	1.37516e-67	-2.72901	-1.22047	2.2333e-17	-0.320109	-1.22888	1.10205e-09	-0.867793	-1.22598
69429582	chr14:69429582:G:A	4.57219e-67	-2.74806	-3.24751e-10	7.35215e-18	-2.66006	-3.24751e-10	6.92059e-10	-2.55903	-3.24751e-10
69430418	chr14:69430418:T:G	4.10087e-67	-2.66625	-0.190596	7.7535e-17	-0.143745	-0.160577	2.75994e-09	-0.946977	-0.228757
69430775	chr14:69430775:T:C	2.35623e-66	-1.31236e-09	-1.1084	3.69645e-17	-1.31236e-09	-1.04509	2.90479e-09	-1.31236e-09	-1.12458
69431131	chr14:69431131:G:T	2.61342e-66	-1.31236e-09	-1.0048	4.07713e-17	-1.31236e-09	-0.947071	3.32346e-09	-1.31236e-09	-0.989935
69431371	chr14:69431371:T:C	1.91512e-66	-1.31236e-09	-1.31568	2.82459e-17	-1.31236e-09	-1.3141	2.39945e-09	-1.31236e-09	-1.3157
69431459	chr14:69431459:T:G	2.33556e-66	-1.31236e-09	-1.11721	3.46416e-17	-1.31236e-09	-1.11	2.89271e-09	-1.31236e-09	-1.12875
69431631	chr14:69431631:C:T	3.89667e-67	-2.66878	-0.239145	7.23848e-17	-0.163265	-0.209789	2.60007e-09	-0.958442	-0.276962
69431926	chr14:69431926:G:A	2.92106e-67	-2.4519	-0.744202	6.80772e-18	-2.05529	-0.681707	7.52244e-10	-1.77732	-0.698318
69432499	chr14:69432499:T:A	1.61627e-65	-1.31236e-09	0.817243	2.2799e-16	-1.31236e-09	0.774251	2.00543e-08	-1.31236e-09	0.807503
69432539	chr14:69432539:G:A	1.977e-66	-1.31236e-09	-1.28388	2.92477e-17	-1.31236e-09	-1.27925	2.47407e-09	-1.31236e-09	-1.28508
69432570	chr14:69432570:G:A	1.93018e-66	-1.31236e-09	-1.30785	2.84849e-17	-1.31236e-09	-1.30568	2.41641e-09	-1.31236e-09	-1.30866
69433210	chr14:69433210:G:A	1.97891e-66	-1.31236e-09	-1.28292	2.92774e-17	-1.31236e-09	-1.27823	2.47643e-09	-1.31236e-09	-1.28412
69433259	chr14:69433259:A:G	7.73742e-66	-1.31236e-09	0.0806052	1.03451e-16	-1.31236e-09	-0.01595	1.0712e-08	-1.31236e-09	0.180419
69433277	chr14:69433277:C:A	8.34398e-67	-2.14651	-3.24751e-10	5.38721e-17	-0.668438	-3.24751e-10	1.86422e-09	-1.5681	-3.24751e-10
69433291	chr14:69433291:C:T	4.25165e-66	-1.31236e-09	-0.518156	5.6688e-17	-1.31236e-09	-0.617488	5.30168e-09	-1.31236e-09	-0.522917
69433320	chr14:69433320:G:T	2.14827e-66	-1.31236e-09	-1.2008	3.13289e-17	-1.31236e-09	-1.21051	2.67203e-09	-1.31236e-09	-1.2081
69433542	chr14:69433542:A:G	3.75843e-67	-2.68399	-0.260054	6.61615e-17	-0.232167	-0.230784	2.39751e-09	-1.01743	-0.29908
69433560	chr14:69433560:G:A	2.86494e-66	-1.31236e-09	-0.912915	4.1896e-17	-1.31236e-09	-0.919859	3.66384e-09	-1.31236e-09	-0.892431
69433707	chr14:69433707:T:C	2.39639e-66	-1.31236e-09	-1.0915	3.772e-17	-1.31236e-09	-1.02486	2.96146e-09	-1.31236e-09	-1.10526
69433920	chr14:69433920:A:C	2.58841e-66	-1.31236e-09	-1.01442	4.01859e-17	-1.31236e-09	-0.961534	3.29172e-09	-1.31236e-09	-0.999532
69433922	chr14:69433922:C:T	1.80466e-67	-2.6287	-1.04897	3.36443e-18	-2.46253	-0.979266	2.73246e-10	-2.39426	-1.09407
69433957	chr14:69433957:G:A	2.12593e-66	-1.31236e-09	-1.21125	3.10236e-17	-1.31236e-09	-1.2203	2.64842e-09	-1.31236e-09	-1.21698
69434516	chr14:69434516:T:C	1.96378e-66	-1.31236e-09	-1.29059	2.95444e-17	-1.31236e-09	-1.26915	2.4443e-09	-1.31236e-09	-1.29718
69434582	chr14:69434582:GAC:G	1.9166e-66	-1.31236e-09	-1.31491	2.82591e-17	-1.31236e-09	-1.31364	2.40025e-09	-1.31236e-09	-1.31537
69434749	chr14:69434749:G:A	1.9219e-66	-1.31236e-09	-1.31215	2.82988e-17	-1.31236e-09	-1.31223	2.41578e-09	-1.31236e-09	-1.30892
69434791	chr14:69434791:T:C	1.92698e-66	-1.31236e-09	-1.30951	2.82996e-17	-1.31236e-09	-1.3122	2.40597e-09	-1.31236e-09	-1.31299
69435380	chr14:69435380:G:A	1.96071e-66	-1.31236e-09	-1.29216	2.90318e-17	-1.31236e-09	-1.28666	2.4525e-09	-1.31236e-09	-1.29383
69435829	chr14:69435829:C:T	3.36028e-66	-1.31236e-09	-0.753437	4.62534e-17	-1.31236e-09	-0.820916	4.45703e-09	-1.31236e-09	-0.696458
69436704	chr14:69436704:T:C	3.86121e-67	-2.68528	-0.23179	6.71671e-17	-0.245695	-0.202173	2.44983e-09	-1.02613	-0.268793
69436953	chr14:69436953:C:T	2.79533e-66	-1.31236e-09	-0.937512	4.3869e-17	-1.31236e-09	-0.873843	3.5691e-09	-1.31236e-09	-0.918629
69436961	chr14:69436961:G:A	2.1592e-66	-1.31236e-09	-1.19573	3.14855e-17	-1.31236e-09	-1.20552	2.69593e-09	-1.31236e-09	-1.1992
69437288	chr14:69437288:G:A	2.23659e-66	-1.31236e-09	-1.16051	3.35407e-17	-1.31236e-09	-1.14229	2.83033e-09	-1.31236e-09	-1.15055
69437292	chr14:69437292:G:A	3.94327e-67	-2.69486	-0.201173	6.58884e-17	-0.29575	-0.171337	2.41957e-09	-1.06963	-0.237719
69437590	chr14:69437590:G:T	2.18398e-66	-1.31236e-09	-1.18431	3.24207e-17	-1.31236e-09	-1.17625	2.73049e-09	-1.31236e-09	-1.18646
69437683	chr14:69437683:G:A	2.57263e-66	-1.02053	-3.24751e-10	7.19668e-17	-0.378845	-3.24751e-10	7.63283e-09	-0.158484	-3.24751e-10
69437766	chr14:69437766:T:C	1.68458e-66	-1.44394	-3.24751e-10	6.89827e-17	-0.421195	-3.24751e-10	6.7634e-09	-0.279416	-3.24751e-10
69437995	chr14:69437995:T:C	1.9226e-66	-1.31236e-09	-1.31178	2.83093e-17	-1.31236e-09	-1.31186	2.41693e-09	-1.31236e-09	-1.30844
69438017	chr14:69438017:C:T	3.8449e-66	-1.31236e-09	-0.618715	5.14359e-17	-1.31236e-09	-0.714713	4.79817e-09	-1.31236e-09	-0.622708
69438246	chr14:69438246:A:G	1.50165e-67	-2.69599	-1.16549	4.5987e-17	0.327484	-1.15418	7.69884e-10	-1.29565	-1.15681
69438247	chr14:69438247:C:T	2.39412e-66	-1.31236e-09	-1.09245	3.55207e-17	-1.31236e-09	-1.08493	2.96307e-09	-1.31236e-09	-1.10472
69438419	chr14:69438419:G:A	9.60046e-67	-2.29687	0.290629	3.19153e-17	-1.32059	0.128624	6.76184e-09	-0.641776	0.362129
69438491	chr14:69438491:T:G	2.20591e-66	-1.31236e-09	-1.17432	3.27442e-17	-1.31236e-09	-1.16632	2.76926e-09	-1.31236e-09	-1.17236
69438917	chr14:69438917:T:C	6.22512e-67	-1.47612	-0.963337	2.55293e-17	-0.463412	-0.951813	2.56749e-09	-0.317137	-0.930875
69438970	chr14:69438970:C:G	4.07949e-67	-2.67303	-0.189045	7.43062e-17	-0.187444	-0.159412	2.68269e-09	-0.977291	-0.22683
69439008	chr14:69439008:G:A	4.0413e-67	-2.67283	-0.198655	7.36394e-17	-0.186736	-0.169135	2.66084e-09	-0.975998	-0.236301
69439413	chr14:69439413:C:G	5.28686e-66	-2.78208	2.48185	7.85922e-17	-2.67972	2.38894	8.47557e-09	-2.52633	2.47257
69439536	chr14:69439536:A:G	2.60326e-66	-1.31236e-09	-1.0087	4.05826e-17	-1.31236e-09	-0.95171	3.31321e-09	-1.31236e-09	-0.993025
69440334	chr14:69440334:A:G	7.45156e-66	-1.31236e-09	0.0429614	9.9813e-17	-1.31236e-09	-0.0517516	1.02806e-08	-1.31236e-09	0.139317
69440336	chr14:69440336:C:T	1.99914e-66	-1.31236e-09	-1.27274	2.93977e-17	-1.31236e-09	-1.27413	2.53189e-09	-1.31236e-09	-1.26198
69440472	chr14:69440472:A:C	1.91048e-66	-1.31236e-09	-1.31811	2.81788e-17	-1.31236e-09	-1.31648	2.39351e-09	-1.31236e-09	-1.31818
69440820	chr14:69440820:C:T	4.99979e-66	-1.31236e-09	-0.356067	7.06169e-17	-1.31236e-09	-0.397781	6.16194e-09	-1.31236e-09	-0.372549
69440960	chr14:69440960:G:C	2.15857e-67	-2.7667	-0.731902	3.5693e-18	-2.75782	-0.624863	2.51713e-10	-2.78208	-0.78833
69441017	chr14:69441017:A:G	1.42274e-67	-2.72637	-1.1891	3.68452e-17	0.129649	-1.17797	6.59581e-10	-1.43061	-1.17648
69441618	chr14:69441618:T:G	4.84267e-67	-2.67695	-0.0136297	8.861e-17	-0.191391	0.0205847	3.1875e-09	-0.975608	-0.0560963
69441717	chr14:69441717:A:G	1.58298e-67	-2.70299	-1.10574	4.68093e-17	0.281466	-1.09043	7.93411e-10	-1.32844	-1.09392
69441785	chr14:69441785:G:C	1.97834e-66	-1.31236e-09	-1.2832	2.92684e-17	-1.31236e-09	-1.27854	2.47572e-09	-1.31236e-09	-1.28441
69442037	chr14:69442037:A:G	2.14611e-66	-1.31236e-09	-1.2018	3.1299e-17	-1.31236e-09	-1.21146	2.6694e-09	-1.31236e-09	-1.20909
69443083	chr14:69443083:T:C	1.70498e-67	-2.68504	-1.04945	3.08833e-18	-2.54857	-0.978853	2.47164e-10	-2.49441	-1.09424
69443108	chr14:69443108:C:T	4.44769e-67	-2.77566	-3.24751e-10	2.74233e-17	-1.34366	-3.24751e-10	1.41782e-09	-1.84182	-3.24751e-10
69443270	chr14:69443270:C:A	1.9221e-66	-1.31236e-09	-1.31204	2.83018e-17	-1.31236e-09	-1.31213	2.41609e-09	-1.31236e-09	-1.30879
69443490	chr14:69443490:T:C	4.53552e-67	-2.70403	-0.052073	7.19735e-17	-0.360347	-0.0184062	2.7276e-09	-1.10957	-0.0779475
69443901	chr14:69443901:T:C	2.14434e-66	-1.31236e-09	-1.20263	3.1857e-17	-1.31236e-09	-1.19379	2.69538e-09	-1.31236e-09	-1.1994
69443907	chr14:69443907:C:G	3.12648e-66	-0.825554	-3.24751e-10	3.95724e-17	-0.976918	-3.24751e-10	8.08351e-09	-0.101116	-3.24751e-10
69443911	chr14:69443911:C:T	9.17456e-67	-2.29183	0.240217	3.09577e-17	-1.30584	0.0834101	6.47745e-09	-0.631017	0.308401
69443922	chr14:69443922:A:G	6.90254e-66	-1.31236e-09	-0.0335732	8.6901e-17	-1.31236e-09	-0.19028	7.38691e-09	-1.31236e-09	-0.191233
69444044	chr14:69444044:A:G	1.64152e-66	-1.46984	-3.24751e-10	2.3617e-17	-1.49308	-3.24751e-10	5.43113e-09	-0.498795	-3.24751e-10
69444448	chr14:69444448:A:G	1.97834e-66	-1.31236e-09	-1.2832	2.92684e-17	-1.31236e-09	-1.27854	2.47572e-09	-1.31236e-09	-1.28441
69444574	chr14:69444574:A:G	1.91243e-66	-1.31236e-09	-1.31709	2.81597e-17	-1.31236e-09	-1.31716	2.39353e-09	-1.31236e-09	-1.31817
69444593	chr14:69444593:T:C	1.77656e-67	-2.71016	-0.983212	4.08072e-18	-2.25757	-0.991203	3.13754e-10	-2.37893	-0.971161
69444770	chr14:69444770:G:A	4.36125e-66	-1.31236e-09	-0.492704	6.34421e-17	-1.31236e-09	-0.504923	5.57732e-09	-1.31236e-09	-0.472233
69444803	chr14:69444803:A:G	6.98031e-67	-2.32495	-3.24751e-10	8.3379e-16	2.07093	-3.24751e-10	1.18341e-08	0.280046	-3.24751e-10
69445183	chr14:69445183:A:G	1.56756e-67	-2.66367	-1.15485	5.68448e-17	0.527888	-1.14261	8.91421e-10	-1.16458	-1.1413
69445291	chr14:69445291:A:G	2.9663e-67	-2.72585	-0.454882	3.99914e-17	-0.502527	-0.463859	1.6224e-09	-1.2211	-0.485931
69445668	chr14:69445668:G:A	1.56397e-67	-2.69159	-1.12923	4.90976e-17	0.35381	-1.11505	8.12529e-10	-1.27969	-1.11886
69445714	chr14:69445714:G:A	1.93207e-66	-1.31236e-09	-1.30687	2.84478e-17	-1.31236e-09	-1.30698	2.43114e-09	-1.31236e-09	-1.30258
69445862	chr14:69445862:C:T	2.12927e-66	-1.31236e-09	-1.20968	2.97407e-17	-1.31236e-09	-1.26253	2.7006e-09	-1.31236e-09	-1.19747
69446598	chr14:69446598:C:T	1.91068e-66	-1.31236e-09	-1.31801	2.81375e-17	-1.31236e-09	-1.31795	2.39454e-09	-1.31236e-09	-1.31775
69447698	chr14:69447698:G:T	1.58491e-67	-2.66897	-1.13855	2.85895e-18	-2.52452	-1.08008	2.34052e-10	-2.46711	-1.17604
69447927	chr14:69447927:A:AG	1.97135e-66	-1.31236e-09	-1.28675	2.91582e-17	-1.31236e-09	-1.28231	2.4671e-09	-1.31236e-09	-1.2879
69447947	chr14:69447947:A:G	1.9642e-66	-1.31236e-09	-1.29038	2.90486e-17	-1.31236e-09	-1.28608	2.45833e-09	-1.31236e-09	-1.29146
69448423	chr14:69448423:A:C	6.12142e-67	-2.45625	-3.24751e-10	8.31202e-18	-2.53735	-3.24751e-10	1.0226e-09	-2.16859	-3.24751e-10
69448474	chr14:69448474:A:G	1.92902e-66	-1.31236e-09	-1.30845	2.87275e-17	-1.31236e-09	-1.2972	2.41353e-09	-1.31236e-09	-1.30985
69449024	chr14:69449024:T:G	2.00977e-66	-1.31236e-09	-1.26744	2.92938e-17	-1.31236e-09	-1.27767	2.53126e-09	-1.31236e-09	-1.26222
69449370	chr14:69449370:T:C	2.22686e-66	-1.31236e-09	-1.16487	3.30631e-17	-1.31236e-09	-1.15663	2.79573e-09	-1.31236e-09	-1.16285
69450572	chr14:69450572:T:A	1.92303e-66	-1.31236e-09	-1.31156	2.83153e-17	-1.31236e-09	-1.31165	2.41754e-09	-1.31236e-09	-1.30819
69450671	chr14:69450671:A:G	2.03993e-66	-1.31236e-09	-1.25255	3.00702e-17	-1.31236e-09	-1.25151	2.53229e-09	-1.31236e-09	-1.26182
69450983	chr14:69450983:T:C	1.93591e-66	-1.31236e-09	-1.30489	2.85877e-17	-1.31236e-09	-1.30207	2.42317e-09	-1.31236e-09	-1.30586
69451299	chr14:69451299:G:A	9.95405e-67	-2.29679	0.326725	3.3034e-17	-1.31996	0.162441	7.02406e-09	-0.640688	0.399087
69451392	chr14:69451392:A:G	2.84395e-66	-0.920269	-3.24751e-10	8.88461e-17	-0.168145	-3.24751e-10	1.37856e-08	0.432683	-3.24751e-10
69451415	chr14:69451415:G:T	4.05143e-67	-2.67171	-0.197263	7.41047e-17	-0.181447	-0.168125	2.7031e-09	-0.9607	-0.235845
69451604	chr14:69451604:T:C	4.44867e-66	-1.31236e-09	-0.472856	6.47734e-17	-1.31236e-09	-0.484155	5.70397e-09	-1.31236e-09	-0.44978
69452344	chr14:69452344:T:G	7.629e-66	-1.31236e-09	0.0664943	9.55357e-17	-1.31236e-09	-0.0955506	8.08073e-09	-1.31236e-09	-0.101459
69452351	chr14:69452351:C:T	1.96425e-66	-1.31236e-09	-1.29035	2.90467e-17	-1.31236e-09	-1.28615	2.45725e-09	-1.31236e-09	-1.2919
69452396	chr14:69452396:C:T	1.85824e-67	-2.78176	-0.866659	7.85374e-18	-1.82126	-0.7728	2.90434e-10	-2.51528	-0.912037
69452473	chr14:69452473:C:T	3.80837e-66	-1.31236e-09	-0.628261	5.85616e-17	-1.31236e-09	-0.584971	5.06905e-09	-1.31236e-09	-0.567789
69452519	chr14:69452519:G:A	7.2486e-67	-2.23513	-0.0521123	2.78656e-17	-1.14175	-0.185906	5.60937e-09	-0.457395	-0.00910849
69452538	chr14:69452538:CA:C	1.50009e-67	-2.69678	-1.16574	4.52022e-17	0.310238	-1.15414	7.63871e-10	-1.30725	-1.15304
69452600	chr14:69452600:G:T	1.69222e-67	-2.69038	-1.05162	3.05738e-18	-2.55661	-0.980878	2.44809e-10	-2.50268	-1.09554
69453112	chr14:69453112:G:A	1.93542e-66	-1.31236e-09	-1.30514	2.85797e-17	-1.31236e-09	-1.30235	2.42256e-09	-1.31236e-09	-1.30612
69453461	chr14:69453461:T:C	1.93583e-66	-1.31236e-09	-1.30493	2.85865e-17	-1.31236e-09	-1.30212	2.4231e-09	-1.31236e-09	-1.30589
69453534	chr14:69453534:G:A	1.9426e-66	-1.31236e-09	-1.30144	2.87036e-17	-1.31236e-09	-1.29803	2.43168e-09	-1.31236e-09	-1.30236
69453641	chr14:69453641:A:C	1.91689e-66	-1.31236e-09	-1.31476	2.82759e-17	-1.31236e-09	-1.31304	2.39833e-09	-1.31236e-09	-1.31617
69453694	chr14:69453694:T:C	2.50376e-66	-1.31236e-09	-1.04767	3.75224e-17	-1.31236e-09	-1.03011	3.11968e-09	-1.31236e-09	-1.05321
69454013	chr14:69454013:A:G	4.21503e-67	-2.67684	-0.152548	7.60357e-17	-0.202847	-0.121	2.7715e-09	-0.978319	-0.193235
69454044	chr14:69454044:G:A	4.49194e-67	-2.76576	-3.24751e-10	1.42677e-17	-1.99705	-3.24751e-10	8.56696e-10	-2.34561	-3.24751e-10
69454262	chr14:69454262:A:G	1.9356e-66	-1.31236e-09	-1.30505	2.85826e-17	-1.31236e-09	-1.30225	2.4228e-09	-1.31236e-09	-1.30602
69454957	chr14:69454957:T:C	1.56606e-67	-2.66901	-1.15047	5.37595e-17	0.467258	-1.13779	8.67506e-10	-1.19683	-1.13624
69455319	chr14:69455319:G:T	2.18679e-66	-1.31236e-09	-1.18303	3.20485e-17	-1.31236e-09	-1.1878	2.69343e-09	-1.31236e-09	-1.20013
69456022	chr14:69456022:C:T	1.94802e-66	-1.31236e-09	-1.29865	2.87821e-17	-1.31236e-09	-1.2953	2.43818e-09	-1.31236e-09	-1.29969
69456301	chr14:69456301:C:T	4.76025e-67	-1.9065	-0.801249	1.77616e-17	-1.04052	-0.737493	2.17711e-09	-0.605665	-0.807277
69456317	chr14:69456317:G:A	1.93572e-66	-1.31236e-09	-1.30498	2.85846e-17	-1.31236e-09	-1.30218	2.42295e-09	-1.31236e-09	-1.30595
69456479	chr14:69456479:C:T	3.31035e-66	-1.31236e-09	-0.768408	4.5359e-17	-1.31236e-09	-0.840441	4.10911e-09	-1.31236e-09	-0.777736
69456985	chr14:69456985:T:C	1.42509e-67	-2.7246	-1.18921	3.60782e-17	0.109296	-1.17866	6.59317e-10	-1.4299	-1.17759
69457185	chr14:69457185:C:T	2.62432e-67	-2.11694	-1.18628	1.35928e-17	-0.880761	-1.16475	6.83944e-10	-1.36507	-1.20575
69457187	chr14:69457187:C:T	6.25497e-67	-2.68291	0.248236	1.02424e-16	-0.339147	0.313217	3.20097e-09	-1.21864	0.191155
69457632	chr14:69457632:G:T	4.55556e-67	-2.7517	-3.24751e-10	7.62586e-18	-2.62351	-3.24751e-10	5.56081e-10	-2.77778	-3.24751e-10
69457712	chr14:69457712:T:G	5.2744e-66	-2.78183	2.47924	7.95192e-17	-2.66527	2.38622	8.63634e-09	-2.50452	2.46955
69457755	chr14:69457755:C:T	2.67731e-66	-0.980649	-3.24751e-10	2.45168e-17	-1.45569	-3.24751e-10	1.89778e-09	-1.55026	-3.24751e-10
69458012	chr14:69458012:C:G	1.95722e-66	-1.31236e-09	-1.29394	2.88991e-17	-1.31236e-09	-1.29124	2.44981e-09	-1.31236e-09	-1.29493
69458404	chr14:69458404:G:A	2.21819e-66	-1.31236e-09	-1.16877	3.06437e-17	-1.31236e-09	-1.23262	2.82266e-09	-1.31236e-09	-1.15326
69458652	chr14:69458652:C:T	2.72501e-66	-1.31236e-09	-0.962991	4.25945e-17	-1.31236e-09	-0.903326	3.46058e-09	-1.31236e-09	-0.949506
```
