## Supplementary material for "Characterization of shared and ancestry-specific signals driving complex traits using multi-ancestry fine-mapping": susiex_nc3.cs80.summary

```
# chr14:67259065-69458750
CS_ID	CS_LENGTH	CS_PURITY	MAX_PIP_SNP	BP	REF_ALLELE	ALT_ALLELE	REF_FRQ	BETA	SE	-LOG10P	MAX_PIP	POST-HOC_PROB_POP1	POST-HOC_PROB_POP2
1	1	1	chr14:68958750:T:C	68958750	C,NA	T,NA	1,NA	inf,NA	inf,NA	57.5396,NA	1	1	0.5
2	1	1	chr14:68875533:C:T	68875533	T,T	C,C	1,1	-inf,-inf	inf,inf	10.8577,1.23078	0.999614	1	0.597851
3	21	0.986657	chr14:67947052:G:T	67947052	T,T	G,G	1,1	inf,inf	inf,inf	5.53969,3.28279	0.0702692	0.999839	0.954001
```
