## Supplementary material for "Characterization of shared and ancestry-specific signals driving complex traits using multi-ancestry fine-mapping": susiex_nc1.cs80.snp

```
BP	SNP
69829184	chr14:69829184:GTGTA:G
69829238	chr14:69829238:G:A
69829335	chr14:69829335:C:T
69829352	chr14:69829352:C:T
69829525	chr14:69829525:T:C
69829722	chr14:69829722:C:T
69829985	chr14:69829985:A:G
69830080	chr14:69830080:T:C
69830198	chr14:69830198:C:G
69830571	chr14:69830571:A:T
69830622	chr14:69830622:TATTC:T
69830624	chr14:69830624:T:C
69830697	chr14:69830697:T:C
69830955	chr14:69830955:G:A
69831450	chr14:69831450:AT:A
69832282	chr14:69832282:A:G
69832286	chr14:69832286:C:T
69832449	chr14:69832449:T:G
69832538	chr14:69832538:G:A
69832881	chr14:69832881:C:T
69832884	chr14:69832884:G:A
69833246	chr14:69833246:T:A
69833295	chr14:69833295:G:A
69833331	chr14:69833331:C:T
69833492	chr14:69833492:C:CT
69833504	chr14:69833504:C:A
69833779	chr14:69833779:TAA:T
69833821	chr14:69833821:A:G
69833857	chr14:69833857:T:C
69834741	chr14:69834741:A:G
69834749	chr14:69834749:A:G
69834757	chr14:69834757:C:A
69834815	chr14:69834815:CTTAA:C
69835281	chr14:69835281:ATTAG:A
69835326	chr14:69835326:A:C
69835393	chr14:69835393:C:T
69835882	chr14:69835882:A:G
69835926	chr14:69835926:A:G
69836000	chr14:69836000:A:G
69836449	chr14:69836449:T:C
69836575	chr14:69836575:G:T
69836632	chr14:69836632:G:A
69836947	chr14:69836947:T:C
69837213	chr14:69837213:G:A
69837336	chr14:69837336:G:A
69837396	chr14:69837396:G:A
69837397	chr14:69837397:C:A
69837921	chr14:69837921:C:T
69838158	chr14:69838158:A:T
69838321	chr14:69838321:T:C
69838767	chr14:69838767:C:G
69839091	chr14:69839091:C:G
69839140	chr14:69839140:A:G
69839509	chr14:69839509:T:C
69839806	chr14:69839806:GTGTA:G
69840144	chr14:69840144:G:A
69840260	chr14:69840260:G:A
69840334	chr14:69840334:C:A
69840709	chr14:69840709:C:T
69840876	chr14:69840876:C:T
69840914	chr14:69840914:C:T
69841068	chr14:69841068:A:C
69841075	chr14:69841075:C:T
69841148	chr14:69841148:C:T
69841486	chr14:69841486:C:T
69841697	chr14:69841697:G:A
69841699	chr14:69841699:C:T
69841758	chr14:69841758:C:T
69842141	chr14:69842141:T:C
69842321	chr14:69842321:C:T
69842383	chr14:69842383:G:A
69842522	chr14:69842522:G:A
69842670	chr14:69842670:C:T
69842861	chr14:69842861:G:A
69842865	chr14:69842865:T:A
69842936	chr14:69842936:G:A
69843058	chr14:69843058:T:C
69843227	chr14:69843227:C:T
69843269	chr14:69843269:C:T
69843735	chr14:69843735:C:T
69843778	chr14:69843778:G:A
69844067	chr14:69844067:A:G
69844495	chr14:69844495:C:A
69844894	chr14:69844894:T:C
69845087	chr14:69845087:T:A
69845116	chr14:69845116:T:C
69845974	chr14:69845974:A:T
69846431	chr14:69846431:C:T
69846839	chr14:69846839:C:T
69846900	chr14:69846900:G:A
69847087	chr14:69847087:T:C
69847261	chr14:69847261:G:A
69847286	chr14:69847286:T:C
69848297	chr14:69848297:G:A
69848346	chr14:69848346:T:C
69848429	chr14:69848429:G:A
69848590	chr14:69848590:T:G
69848869	chr14:69848869:T:C
69849507	chr14:69849507:A:G
69849748	chr14:69849748:C:T
69849813	chr14:69849813:C:A
69849818	chr14:69849818:A:G
69850575	chr14:69850575:G:A
69851235	chr14:69851235:T:A
69851322	chr14:69851322:C:T
69851570	chr14:69851570:A:G
69851629	chr14:69851629:G:A
69851701	chr14:69851701:GTGCATGATCCTGCCTCTGCCTT:G
69852944	chr14:69852944:TCA:T
69853185	chr14:69853185:A:G
69853256	chr14:69853256:G:A
69853439	chr14:69853439:C:T
69853463	chr14:69853463:C:G
69853626	chr14:69853626:A:G
69853912	chr14:69853912:G:A
69854014	chr14:69854014:C:T
69854531	chr14:69854531:T:C
69855092	chr14:69855092:G:A
69855260	chr14:69855260:A:G
69856970	chr14:69856970:G:A
69857045	chr14:69857045:C:G
69857049	chr14:69857049:C:T
69857145	chr14:69857145:T:C
69857353	chr14:69857353:C:T
69857853	chr14:69857853:A:G
69857869	chr14:69857869:T:C
69857884	chr14:69857884:CATTGTGTAT:C
69858093	chr14:69858093:G:A
69858094	chr14:69858094:G:T
69858173	chr14:69858173:A:G
69858202	chr14:69858202:T:C
69858234	chr14:69858234:T:A
69858819	chr14:69858819:C:T
69858879	chr14:69858879:T:C
69859462	chr14:69859462:T:C
69859681	chr14:69859681:G:A
69859882	chr14:69859882:T:C
69860583	chr14:69860583:A:ACAT
69860617	chr14:69860617:C:T
69860700	chr14:69860700:C:G
69860986	chr14:69860986:GT:G
69861313	chr14:69861313:C:T
69861347	chr14:69861347:A:G
69861445	chr14:69861445:C:A
69861512	chr14:69861512:A:G
69861589	chr14:69861589:G:A
69861848	chr14:69861848:A:G
69861919	chr14:69861919:C:T
69862236	chr14:69862236:C:T
69862290	chr14:69862290:G:A
69862724	chr14:69862724:G:A
69862836	chr14:69862836:C:T
69863073	chr14:69863073:T:G
69863094	chr14:69863094:G:A
69863382	chr14:69863382:G:C
69863457	chr14:69863457:T:C
69863922	chr14:69863922:G:C
69863994	chr14:69863994:A:G
69864457	chr14:69864457:T:G
69864752	chr14:69864752:T:C
69864821	chr14:69864821:C:T
69864844	chr14:69864844:C:A
69864883	chr14:69864883:G:A
69864940	chr14:69864940:T:G
69865225	chr14:69865225:G:A
69865440	chr14:69865440:G:A
69865458	chr14:69865458:A:G
69865572	chr14:69865572:C:T
69865587	chr14:69865587:T:C
69865797	chr14:69865797:C:T
69865900	chr14:69865900:G:A
69866254	chr14:69866254:C:T
69866281	chr14:69866281:G:A
69866292	chr14:69866292:T:C
69866420	chr14:69866420:TG:T
69866859	chr14:69866859:A:G
69866912	chr14:69866912:G:A
69867093	chr14:69867093:A:G
69867409	chr14:69867409:A:C
69867591	chr14:69867591:G:A
69868310	chr14:69868310:G:A
69868329	chr14:69868329:C:T
69868630	chr14:69868630:C:T
69869466	chr14:69869466:A:G
69869747	chr14:69869747:T:C
69869783	chr14:69869783:A:C
69869784	chr14:69869784:A:G
69870244	chr14:69870244:C:A
69870279	chr14:69870279:C:T
69870333	chr14:69870333:T:G
69870385	chr14:69870385:CTTA:C
69870586	chr14:69870586:G:A
69870778	chr14:69870778:C:T
69871119	chr14:69871119:T:C
69871252	chr14:69871252:G:T
69871610	chr14:69871610:A:G
69871693	chr14:69871693:C:G
69871958	chr14:69871958:T:C
69872049	chr14:69872049:C:T
69872557	chr14:69872557:G:A
69872567	chr14:69872567:G:A
69872653	chr14:69872653:C:T
69873106	chr14:69873106:T:G
69873176	chr14:69873176:G:A
69873613	chr14:69873613:A:C
69873709	chr14:69873709:A:G
69873827	chr14:69873827:C:T
69874074	chr14:69874074:T:C
69874085	chr14:69874085:A:G
69874124	chr14:69874124:C:G
69874318	chr14:69874318:A:G
69875281	chr14:69875281:A:G
69875316	chr14:69875316:A:G
69875321	chr14:69875321:T:C
69875589	chr14:69875589:G:A
69875596	chr14:69875596:C:T
69876113	chr14:69876113:T:C
69876257	chr14:69876257:G:A
69876713	chr14:69876713:T:A
69876791	chr14:69876791:A:G
69877067	chr14:69877067:T:C
69877102	chr14:69877102:G:A
69877574	chr14:69877574:G:A
69877598	chr14:69877598:C:A
69877661	chr14:69877661:G:A
69878006	chr14:69878006:G:C
69878057	chr14:69878057:G:A
69878345	chr14:69878345:G:A
69878578	chr14:69878578:C:G
69878680	chr14:69878680:C:T
69878684	chr14:69878684:C:T
69878694	chr14:69878694:G:A
69878996	chr14:69878996:C:T
69879215	chr14:69879215:C:T
69879262	chr14:69879262:T:A
69879394	chr14:69879394:G:C
69879972	chr14:69879972:C:T
69880110	chr14:69880110:G:C
69880137	chr14:69880137:G:A
69880540	chr14:69880540:A:G
69880610	chr14:69880610:T:A
69880631	chr14:69880631:A:G
69881099	chr14:69881099:G:T
69881837	chr14:69881837:G:A
69881888	chr14:69881888:G:A
69881922	chr14:69881922:C:T
69882215	chr14:69882215:G:A
69882540	chr14:69882540:C:T
69882666	chr14:69882666:A:AG
69883750	chr14:69883750:A:G
69884172	chr14:69884172:T:C
69884280	chr14:69884280:T:C
69884872	chr14:69884872:T:C
69884873	chr14:69884873:G:A
69884879	chr14:69884879:G:A
69884948	chr14:69884948:T:G
69885150	chr14:69885150:A:G
69885440	chr14:69885440:C:T
69885441	chr14:69885441:G:A
69885487	chr14:69885487:C:T
69885534	chr14:69885534:C:T
69885592	chr14:69885592:A:G
69885760	chr14:69885760:G:A
69885786	chr14:69885786:C:T
69886099	chr14:69886099:C:T
69886100	chr14:69886100:G:A
69886117	chr14:69886117:C:T
69886135	chr14:69886135:C:T
69886900	chr14:69886900:A:G
69887171	chr14:69887171:A:G
69887450	chr14:69887450:C:G
69887772	chr14:69887772:C:T
69888164	chr14:69888164:G:A
69888310	chr14:69888310:C:T
69888338	chr14:69888338:T:G
69888552	chr14:69888552:G:A
69888602	chr14:69888602:C:T
69888608	chr14:69888608:G:A
69888901	chr14:69888901:G:A
69889451	chr14:69889451:C:A
69889517	chr14:69889517:G:A
69889645	chr14:69889645:A:G
69889991	chr14:69889991:G:T
69890065	chr14:69890065:C:T
69890453	chr14:69890453:A:G
69890465	chr14:69890465:T:C
69890820	chr14:69890820:A:G
69890885	chr14:69890885:A:T
69890892	chr14:69890892:T:C
69891562	chr14:69891562:C:T
69891582	chr14:69891582:C:T
69891729	chr14:69891729:T:C
69892020	chr14:69892020:T:C
69892104	chr14:69892104:T:C
69892438	chr14:69892438:G:T
69892538	chr14:69892538:T:C
69892602	chr14:69892602:C:G
69892908	chr14:69892908:T:C
69893055	chr14:69893055:C:T
69893469	chr14:69893469:A:G
69893808	chr14:69893808:G:A
69893825	chr14:69893825:T:C
69893975	chr14:69893975:C:T
69894141	chr14:69894141:T:C
69894145	chr14:69894145:G:A
69894154	chr14:69894154:A:G
69894268	chr14:69894268:G:C
69894564	chr14:69894564:A:G
69894591	chr14:69894591:A:C
69894693	chr14:69894693:G:A
69895068	chr14:69895068:A:G
69895183	chr14:69895183:A:G
69895431	chr14:69895431:A:G
69895437	chr14:69895437:T:C
69895486	chr14:69895486:T:C
69896173	chr14:69896173:C:T
69896454	chr14:69896454:T:C
69896473	chr14:69896473:T:C
69896532	chr14:69896532:A:G
69896607	chr14:69896607:T:C
69896752	chr14:69896752:T:C
69896814	chr14:69896814:C:T
69897183	chr14:69897183:G:T
69897378	chr14:69897378:A:G
69897655	chr14:69897655:G:A
69897714	chr14:69897714:C:T
69898052	chr14:69898052:G:A
69898132	chr14:69898132:G:C
69898163	chr14:69898163:T:C
69898176	chr14:69898176:G:T
69898519	chr14:69898519:G:A
69898918	chr14:69898918:T:C
69899328	chr14:69899328:A:G
69899660	chr14:69899660:T:C
69899692	chr14:69899692:C:T
69899720	chr14:69899720:A:G
69899742	chr14:69899742:C:T
69899749	chr14:69899749:T:C
69899967	chr14:69899967:G:A
69899988	chr14:69899988:T:C
69900157	chr14:69900157:A:G
69900413	chr14:69900413:A:T
69900472	chr14:69900472:A:G
69900485	chr14:69900485:C:G
69900508	chr14:69900508:C:T
69900523	chr14:69900523:G:A
69900792	chr14:69900792:G:A
69901620	chr14:69901620:G:A
69901823	chr14:69901823:G:A
69901960	chr14:69901960:G:T
69901984	chr14:69901984:C:T
69902265	chr14:69902265:A:G
69902900	chr14:69902900:G:A
69903244	chr14:69903244:G:A
69903292	chr14:69903292:C:T
69903374	chr14:69903374:C:T
69903704	chr14:69903704:G:A
69903709	chr14:69903709:C:G
69903828	chr14:69903828:T:G
69903941	chr14:69903941:G:A
69904014	chr14:69904014:C:T
69904485	chr14:69904485:A:G
69904922	chr14:69904922:T:C
69904986	chr14:69904986:G:T
69905124	chr14:69905124:T:C
69905304	chr14:69905304:G:A
69905444	chr14:69905444:C:G
69905757	chr14:69905757:A:C
69905767	chr14:69905767:G:A
69906190	chr14:69906190:G:C
69906396	chr14:69906396:G:T
69906409	chr14:69906409:C:T
69906504	chr14:69906504:T:A
69906590	chr14:69906590:A:G
69906692	chr14:69906692:A:G
69906874	chr14:69906874:G:T
69907081	chr14:69907081:C:T
69908660	chr14:69908660:G:A
69908906	chr14:69908906:C:T
69908909	chr14:69908909:G:A
69909309	chr14:69909309:A:G
69909348	chr14:69909348:G:C
69909518	chr14:69909518:A:G
69909652	chr14:69909652:T:C
69909815	chr14:69909815:G:A
69909822	chr14:69909822:G:A
69909995	chr14:69909995:A:G
69910041	chr14:69910041:C:T
69910133	chr14:69910133:T:C
69910213	chr14:69910213:C:T
69910262	chr14:69910262:A:C
69910702	chr14:69910702:G:C
69910833	chr14:69910833:C:T
69911482	chr14:69911482:G:C
69911972	chr14:69911972:C:T
69912341	chr14:69912341:C:T
69912425	chr14:69912425:T:A
69912713	chr14:69912713:A:T
69912996	chr14:69912996:A:G
69913065	chr14:69913065:C:T
69913102	chr14:69913102:G:A
69913146	chr14:69913146:T:C
69913524	chr14:69913524:T:C
69913799	chr14:69913799:A:AG
69914172	chr14:69914172:G:C
69914356	chr14:69914356:G:A
69914655	chr14:69914655:C:T
69914953	chr14:69914953:G:A
69915501	chr14:69915501:T:C
69915955	chr14:69915955:T:G
69916193	chr14:69916193:C:T
69916300	chr14:69916300:C:T
69916365	chr14:69916365:G:A
69916586	chr14:69916586:G:C
69916605	chr14:69916605:C:A
69917174	chr14:69917174:T:C
69917535	chr14:69917535:G:A
69917615	chr14:69917615:C:T
69917690	chr14:69917690:C:T
69917703	chr14:69917703:C:T
69917735	chr14:69917735:A:G
69917743	chr14:69917743:A:G
69917815	chr14:69917815:G:T
69917869	chr14:69917869:T:G
69917929	chr14:69917929:A:G
69918519	chr14:69918519:C:T
69918523	chr14:69918523:C:T
69918841	chr14:69918841:C:T
69919274	chr14:69919274:C:T
69919783	chr14:69919783:C:T
69920026	chr14:69920026:T:C
69920448	chr14:69920448:G:A
69920659	chr14:69920659:A:C
69920919	chr14:69920919:C:G
69920957	chr14:69920957:G:C
69921338	chr14:69921338:C:T
69921651	chr14:69921651:C:T
69921846	chr14:69921846:C:G
69922324	chr14:69922324:G:A
69922570	chr14:69922570:A:T
69922648	chr14:69922648:T:C
69923153	chr14:69923153:G:A
69923234	chr14:69923234:T:C
69923241	chr14:69923241:G:A
69923690	chr14:69923690:C:G
69924039	chr14:69924039:C:T
69924396	chr14:69924396:C:G
69924401	chr14:69924401:C:A
69924555	chr14:69924555:T:C
69925380	chr14:69925380:T:C
69925451	chr14:69925451:C:T
69925454	chr14:69925454:A:G
69925575	chr14:69925575:T:C
69925634	chr14:69925634:G:A
69925847	chr14:69925847:G:A
69925989	chr14:69925989:G:C
69925997	chr14:69925997:C:T
69926018	chr14:69926018:G:T
69926189	chr14:69926189:A:G
69926328	chr14:69926328:T:C
69926387	chr14:69926387:T:G
69926407	chr14:69926407:T:C
69926461	chr14:69926461:T:C
69926961	chr14:69926961:G:A
69926965	chr14:69926965:C:T
69926971	chr14:69926971:T:G
69927067	chr14:69927067:T:C
69927422	chr14:69927422:T:A
69927677	chr14:69927677:A:T
69927956	chr14:69927956:G:T
69928047	chr14:69928047:T:A
69928078	chr14:69928078:C:T
69928583	chr14:69928583:G:T
69929173	chr14:69929173:G:A
69929180	chr14:69929180:A:G
69929222	chr14:69929222:T:G
69929351	chr14:69929351:A:G
69929494	chr14:69929494:C:G
69929855	chr14:69929855:G:A
69929857	chr14:69929857:G:A
69930277	chr14:69930277:C:T
69930317	chr14:69930317:C:T
69930798	chr14:69930798:G:T
69931134	chr14:69931134:G:A
69931316	chr14:69931316:T:TC
69931400	chr14:69931400:A:C
69931417	chr14:69931417:G:A
69931512	chr14:69931512:T:C
69932011	chr14:69932011:T:C
69932021	chr14:69932021:G:A
69932058	chr14:69932058:C:T
69932070	chr14:69932070:C:T
69932103	chr14:69932103:T:C
69932300	chr14:69932300:A:G
69932503	chr14:69932503:G:A
69932620	chr14:69932620:G:C
69932743	chr14:69932743:C:T
69933127	chr14:69933127:G:A
69933599	chr14:69933599:G:A
69933615	chr14:69933615:C:T
69933807	chr14:69933807:C:T
69934426	chr14:69934426:A:C
69935038	chr14:69935038:T:C
69935106	chr14:69935106:A:G
69935203	chr14:69935203:T:G
69935224	chr14:69935224:G:T
69935374	chr14:69935374:T:C
69935578	chr14:69935578:G:A
69936005	chr14:69936005:G:T
69936015	chr14:69936015:G:A
69936102	chr14:69936102:T:C
69936469	chr14:69936469:G:A
69936587	chr14:69936587:T:C
69936789	chr14:69936789:AAACCCATCTAT:A
69936812	chr14:69936812:G:A
69936830	chr14:69936830:C:T
69936870	chr14:69936870:CTT:C
69937145	chr14:69937145:T:C
69937243	chr14:69937243:G:C
69937619	chr14:69937619:T:C
69937696	chr14:69937696:A:G
69937728	chr14:69937728:C:T
69937834	chr14:69937834:A:G
69938197	chr14:69938197:T:C
69938500	chr14:69938500:G:GA
69938669	chr14:69938669:A:C
69938997	chr14:69938997:A:G
69939274	chr14:69939274:A:G
69939833	chr14:69939833:T:C
69939854	chr14:69939854:G:T
69940187	chr14:69940187:G:A
69940306	chr14:69940306:T:A
69940615	chr14:69940615:TTC:T
69941001	chr14:69941001:A:T
69941052	chr14:69941052:T:C
69941312	chr14:69941312:G:T
69941521	chr14:69941521:G:T
69941949	chr14:69941949:C:T
69942010	chr14:69942010:G:C
69942440	chr14:69942440:G:A
69943015	chr14:69943015:G:A
69943059	chr14:69943059:T:C
69943205	chr14:69943205:G:A
69943224	chr14:69943224:T:C
69943308	chr14:69943308:T:C
69943509	chr14:69943509:G:A
69943766	chr14:69943766:A:T
69943843	chr14:69943843:G:A
69944373	chr14:69944373:T:C
69944380	chr14:69944380:G:T
69944381	chr14:69944381:A:T
69944620	chr14:69944620:A:G
69944979	chr14:69944979:A:G
69945247	chr14:69945247:A:G
69945252	chr14:69945252:G:A
69945595	chr14:69945595:A:G
69946161	chr14:69946161:C:G
69946329	chr14:69946329:A:G
69946665	chr14:69946665:G:A
69947224	chr14:69947224:A:G
69947301	chr14:69947301:C:G
69947331	chr14:69947331:G:A
69947979	chr14:69947979:C:T
69948056	chr14:69948056:G:A
69948117	chr14:69948117:A:G
69948207	chr14:69948207:C:T
69948528	chr14:69948528:T:C
69948572	chr14:69948572:A:G
69948642	chr14:69948642:G:A
69949080	chr14:69949080:C:G
69949185	chr14:69949185:C:T
69949524	chr14:69949524:G:T
69949557	chr14:69949557:A:G
69949618	chr14:69949618:G:A
69949634	chr14:69949634:G:A
69949642	chr14:69949642:G:T
69949673	chr14:69949673:T:G
69949725	chr14:69949725:G:A
69950762	chr14:69950762:C:A
69951075	chr14:69951075:G:A
69951227	chr14:69951227:C:T
69951448	chr14:69951448:G:T
69952002	chr14:69952002:C:T
69952282	chr14:69952282:G:A
69952392	chr14:69952392:T:A
69952549	chr14:69952549:G:A
69952959	chr14:69952959:C:T
69953884	chr14:69953884:T:C
69954221	chr14:69954221:C:G
69954718	chr14:69954718:A:G
69954772	chr14:69954772:G:C
69954894	chr14:69954894:T:C
69955114	chr14:69955114:T:C
69955648	chr14:69955648:T:C
69955965	chr14:69955965:G:A
69956161	chr14:69956161:A:G
69956253	chr14:69956253:C:G
69956540	chr14:69956540:G:A
69956610	chr14:69956610:T:C
69956620	chr14:69956620:A:G
69956970	chr14:69956970:T:A
69957034	chr14:69957034:A:C
69957046	chr14:69957046:C:G
69957581	chr14:69957581:G:T
69957685	chr14:69957685:C:A
69957736	chr14:69957736:G:C
69957839	chr14:69957839:T:C
69958000	chr14:69958000:G:A
69958288	chr14:69958288:A:G
69958789	chr14:69958789:A:G
69958813	chr14:69958813:T:C
69958892	chr14:69958892:A:G
69959002	chr14:69959002:T:C
69959010	chr14:69959010:T:C
69959081	chr14:69959081:T:C
69959322	chr14:69959322:C:CT
69959836	chr14:69959836:T:C
69960102	chr14:69960102:A:G
69960817	chr14:69960817:G:GTAAACT
69960911	chr14:69960911:A:G
69961140	chr14:69961140:T:C
69961383	chr14:69961383:G:T
69961432	chr14:69961432:G:C
69961490	chr14:69961490:C:T
69961805	chr14:69961805:T:C
69961872	chr14:69961872:G:A
69962113	chr14:69962113:T:C
69962161	chr14:69962161:C:T
69962353	chr14:69962353:T:C
69962369	chr14:69962369:C:T
69962408	chr14:69962408:C:T
69962444	chr14:69962444:G:A
69962673	chr14:69962673:C:A
69962799	chr14:69962799:A:T
69962834	chr14:69962834:C:G
69962931	chr14:69962931:T:C
69962959	chr14:69962959:C:T
69963102	chr14:69963102:A:C
69963148	chr14:69963148:T:C
69963164	chr14:69963164:G:A
69963282	chr14:69963282:G:A
69963315	chr14:69963315:G:T
69963739	chr14:69963739:A:G
69963913	chr14:69963913:C:T
69963957	chr14:69963957:A:G
69964043	chr14:69964043:T:G
69964203	chr14:69964203:T:G
69964559	chr14:69964559:A:G
69964567	chr14:69964567:C:T
69964778	chr14:69964778:A:G
69965207	chr14:69965207:A:G
69965286	chr14:69965286:CA:C
69965503	chr14:69965503:A:G
69965621	chr14:69965621:T:C
69965635	chr14:69965635:T:G
69966102	chr14:69966102:G:A
69966430	chr14:69966430:T:C
69966605	chr14:69966605:C:T
69966616	chr14:69966616:C:T
69966680	chr14:69966680:T:C
69966935	chr14:69966935:A:G
69967554	chr14:69967554:CCAAAA:C
69967560	chr14:69967560:GAT:G
69967882	chr14:69967882:G:T
69967942	chr14:69967942:A:G
69968038	chr14:69968038:G:A
69968270	chr14:69968270:G:C
69968703	chr14:69968703:C:CAA
69968733	chr14:69968733:T:C
69968813	chr14:69968813:C:T
69969260	chr14:69969260:G:A
69969527	chr14:69969527:G:A
69969529	chr14:69969529:C:T
69969824	chr14:69969824:G:A
69969994	chr14:69969994:A:G
69970086	chr14:69970086:A:G
69970161	chr14:69970161:G:A
69970360	chr14:69970360:A:T
69970577	chr14:69970577:G:C
69970586	chr14:69970586:T:C
69970735	chr14:69970735:AC:A
69971014	chr14:69971014:C:A
69971432	chr14:69971432:T:C
69971733	chr14:69971733:A:C
69971854	chr14:69971854:G:A
69971920	chr14:69971920:T:C
69972170	chr14:69972170:A:G
69972305	chr14:69972305:G:T
69972412	chr14:69972412:G:A
69972433	chr14:69972433:A:G
69972438	chr14:69972438:T:TG
69972574	chr14:69972574:G:C
69972686	chr14:69972686:G:A
69973059	chr14:69973059:A:G
69973065	chr14:69973065:G:A
69973124	chr14:69973124:T:A
69973139	chr14:69973139:C:G
69973240	chr14:69973240:C:T
69973364	chr14:69973364:T:C
69973637	chr14:69973637:G:A
69973647	chr14:69973647:G:T
69973885	chr14:69973885:G:A
69974255	chr14:69974255:C:T
69974357	chr14:69974357:A:G
69974687	chr14:69974687:T:C
69975365	chr14:69975365:T:G
69975633	chr14:69975633:A:G
69976230	chr14:69976230:C:G
69976270	chr14:69976270:A:G
69976369	chr14:69976369:C:G
69976511	chr14:69976511:T:C
69976623	chr14:69976623:A:G
69976801	chr14:69976801:A:G
69977117	chr14:69977117:C:A
69977135	chr14:69977135:G:A
69977368	chr14:69977368:T:C
69977472	chr14:69977472:AAC:A
69977475	chr14:69977475:C:T
69977574	chr14:69977574:G:A
69977831	chr14:69977831:A:G
69978051	chr14:69978051:G:A
69978550	chr14:69978550:G:A
69978809	chr14:69978809:A:G
69979334	chr14:69979334:C:T
69979604	chr14:69979604:G:A
69979704	chr14:69979704:A:G
69980347	chr14:69980347:C:T
69980463	chr14:69980463:C:T
69980905	chr14:69980905:C:T
69980961	chr14:69980961:C:T
69981221	chr14:69981221:G:A
69981625	chr14:69981625:A:G
69982148	chr14:69982148:T:C
69982601	chr14:69982601:A:G
69982958	chr14:69982958:C:T
69983051	chr14:69983051:T:C
69983305	chr14:69983305:C:T
69983315	chr14:69983315:T:A
69983367	chr14:69983367:G:A
69983453	chr14:69983453:A:G
69983502	chr14:69983502:G:A
69983579	chr14:69983579:G:A
69984004	chr14:69984004:G:A
69984119	chr14:69984119:T:C
69984191	chr14:69984191:A:G
69984420	chr14:69984420:G:A
69984728	chr14:69984728:G:A
69984756	chr14:69984756:G:A
69984819	chr14:69984819:T:C
69984914	chr14:69984914:C:T
69985063	chr14:69985063:G:A
69985106	chr14:69985106:A:G
69985521	chr14:69985521:A:G
69985807	chr14:69985807:TGAGA:T
69986498	chr14:69986498:G:A
69986515	chr14:69986515:T:A
69986603	chr14:69986603:C:T
69986962	chr14:69986962:G:A
69987181	chr14:69987181:G:A
69987437	chr14:69987437:C:T
69988067	chr14:69988067:T:A
69988750	chr14:69988750:G:A
69988771	chr14:69988771:A:G
69988806	chr14:69988806:G:A
69990639	chr14:69990639:A:G
69990974	chr14:69990974:T:C
69991046	chr14:69991046:C:T
69991318	chr14:69991318:C:T
69991534	chr14:69991534:A:G
69991550	chr14:69991550:T:A
69991649	chr14:69991649:C:G
69991657	chr14:69991657:C:G
69991911	chr14:69991911:A:G
69991967	chr14:69991967:G:A
69992038	chr14:69992038:G:C
69992054	chr14:69992054:A:G
69992104	chr14:69992104:C:T
69992183	chr14:69992183:C:T
69992653	chr14:69992653:T:C
69992870	chr14:69992870:G:A
69992995	chr14:69992995:C:T
69993011	chr14:69993011:GC:G
69993314	chr14:69993314:G:A
69993401	chr14:69993401:T:C
69993490	chr14:69993490:A:T
69993718	chr14:69993718:A:G
69993837	chr14:69993837:T:C
69993838	chr14:69993838:C:T
69993891	chr14:69993891:T:C
69993892	chr14:69993892:T:G
69993937	chr14:69993937:G:A
69993978	chr14:69993978:T:G
69994021	chr14:69994021:T:TG
69994033	chr14:69994033:C:T
69994034	chr14:69994034:G:A
69994244	chr14:69994244:G:A
69994658	chr14:69994658:A:C
69994856	chr14:69994856:A:G
69994972	chr14:69994972:T:C
69995337	chr14:69995337:C:T
69995402	chr14:69995402:G:A
69995535	chr14:69995535:G:A
69995644	chr14:69995644:C:T
69996138	chr14:69996138:T:C
69996387	chr14:69996387:A:G
69996530	chr14:69996530:C:A
69996779	chr14:69996779:T:A
69996971	chr14:69996971:T:C
69997209	chr14:69997209:A:T
69997420	chr14:69997420:G:A
69997807	chr14:69997807:A:G
69997986	chr14:69997986:T:C
69998443	chr14:69998443:A:T
69998666	chr14:69998666:T:C
69998806	chr14:69998806:G:A
69998985	chr14:69998985:T:A
69999364	chr14:69999364:C:T
69999843	chr14:69999843:C:T
70000648	chr14:70000648:A:T
70000906	chr14:70000906:C:T
70000941	chr14:70000941:C:A
70001230	chr14:70001230:G:A
70001969	chr14:70001969:T:C
70002083	chr14:70002083:T:C
70002191	chr14:70002191:G:C
70002223	chr14:70002223:A:T
70002403	chr14:70002403:T:C
70002414	chr14:70002414:G:A
70002538	chr14:70002538:A:C
70003188	chr14:70003188:A:T
70003266	chr14:70003266:A:T
70003286	chr14:70003286:A:G
70003567	chr14:70003567:C:T
70004083	chr14:70004083:T:C
70004133	chr14:70004133:TC:T
70004438	chr14:70004438:G:A
70004482	chr14:70004482:T:C
70004886	chr14:70004886:G:T
70005130	chr14:70005130:A:C
70005148	chr14:70005148:T:A
70005176	chr14:70005176:AAAAG:A
70005456	chr14:70005456:T:C
70005841	chr14:70005841:G:A
70006095	chr14:70006095:C:G
70006218	chr14:70006218:T:C
70006221	chr14:70006221:C:T
70007261	chr14:70007261:C:T
70007300	chr14:70007300:C:T
70007490	chr14:70007490:G:A
70007896	chr14:70007896:A:T
70008011	chr14:70008011:A:G
70008101	chr14:70008101:G:A
70008191	chr14:70008191:G:A
70008330	chr14:70008330:T:G
70008990	chr14:70008990:T:C
70009038	chr14:70009038:A:AG
70009097	chr14:70009097:C:T
70009493	chr14:70009493:A:G
70009609	chr14:70009609:A:C
70009626	chr14:70009626:G:C
70009954	chr14:70009954:T:C
70010228	chr14:70010228:G:A
70010271	chr14:70010271:T:C
70010978	chr14:70010978:C:T
70010985	chr14:70010985:G:C
70011225	chr14:70011225:G:A
70011344	chr14:70011344:C:T
70011381	chr14:70011381:T:G
70011594	chr14:70011594:G:A
70012172	chr14:70012172:G:A
70012230	chr14:70012230:A:T
70012440	chr14:70012440:A:G
70012753	chr14:70012753:C:T
70012806	chr14:70012806:G:A
70012987	chr14:70012987:T:G
70013564	chr14:70013564:G:A
70013585	chr14:70013585:G:C
70014868	chr14:70014868:G:A
70015215	chr14:70015215:C:T
70015464	chr14:70015464:A:C
70015716	chr14:70015716:T:C
70015740	chr14:70015740:C:T
70016406	chr14:70016406:C:T
70016867	chr14:70016867:A:G
70016953	chr14:70016953:C:T
70016990	chr14:70016990:G:T
70017297	chr14:70017297:G:A
70018337	chr14:70018337:G:A
70018364	chr14:70018364:TC:T
70018697	chr14:70018697:C:A
70019129	chr14:70019129:G:A
70019256	chr14:70019256:C:T
70019815	chr14:70019815:G:C
70019825	chr14:70019825:T:C
70019831	chr14:70019831:A:G
70019932	chr14:70019932:G:A
70020025	chr14:70020025:T:C
70020053	chr14:70020053:ATCT:A
70020562	chr14:70020562:C:T
70020574	chr14:70020574:A:G
70020679	chr14:70020679:C:T
70020879	chr14:70020879:T:C
70020890	chr14:70020890:A:T
70021193	chr14:70021193:C:T
70021291	chr14:70021291:A:C
70021386	chr14:70021386:C:T
70021761	chr14:70021761:T:A
70021780	chr14:70021780:G:A
70021858	chr14:70021858:T:A
70021871	chr14:70021871:A:G
70021956	chr14:70021956:A:G
70022348	chr14:70022348:T:G
70022393	chr14:70022393:AG:A
70022587	chr14:70022587:C:T
70022963	chr14:70022963:T:G
70023058	chr14:70023058:C:G
70023317	chr14:70023317:C:T
70023714	chr14:70023714:A:G
70023862	chr14:70023862:T:A
70023962	chr14:70023962:G:C
70024082	chr14:70024082:G:A
70024323	chr14:70024323:C:T
70024324	chr14:70024324:G:A
70024325	chr14:70024325:A:G
70024472	chr14:70024472:G:A
70024615	chr14:70024615:A:G
70024643	chr14:70024643:G:T
70024666	chr14:70024666:C:G
70024736	chr14:70024736:G:A
70024815	chr14:70024815:G:A
70024973	chr14:70024973:A:G
70025046	chr14:70025046:G:T
70025536	chr14:70025536:A:G
70025577	chr14:70025577:T:C
70026060	chr14:70026060:C:T
70026726	chr14:70026726:C:T
70027037	chr14:70027037:A:G
70027091	chr14:70027091:A:G
70027248	chr14:70027248:C:T
70027481	chr14:70027481:T:C
70027516	chr14:70027516:A:G
70027559	chr14:70027559:GT:G
70027947	chr14:70027947:C:T
70028290	chr14:70028290:G:A
70028654	chr14:70028654:A:G
70028822	chr14:70028822:C:T
70029122	chr14:70029122:T:C
70029508	chr14:70029508:A:G
70029602	chr14:70029602:A:G
70029980	chr14:70029980:T:A
70030150	chr14:70030150:C:T
70030338	chr14:70030338:A:G
70030818	chr14:70030818:G:A
70031001	chr14:70031001:G:A
70031017	chr14:70031017:C:T
70031018	chr14:70031018:G:A
70031094	chr14:70031094:T:C
70031424	chr14:70031424:G:A
70031617	chr14:70031617:A:G
70031636	chr14:70031636:G:A
70031786	chr14:70031786:A:G
70031858	chr14:70031858:A:T
70032635	chr14:70032635:C:G
70033163	chr14:70033163:G:A
70033551	chr14:70033551:A:AT
70033574	chr14:70033574:G:C
70033731	chr14:70033731:G:A
70033840	chr14:70033840:G:A
70034116	chr14:70034116:A:T
70034255	chr14:70034255:A:T
70034299	chr14:70034299:A:G
70034647	chr14:70034647:C:A
70034736	chr14:70034736:C:T
70035098	chr14:70035098:G:A
70035131	chr14:70035131:A:T
70035132	chr14:70035132:C:T
70035333	chr14:70035333:G:A
70035407	chr14:70035407:A:G
70035730	chr14:70035730:C:T
70036845	chr14:70036845:T:G
70036927	chr14:70036927:G:A
70036985	chr14:70036985:G:A
70037370	chr14:70037370:A:G
70037487	chr14:70037487:C:T
70037817	chr14:70037817:G:A
70038027	chr14:70038027:T:A
70038152	chr14:70038152:C:T
70038269	chr14:70038269:A:G
70038305	chr14:70038305:T:G
70038449	chr14:70038449:G:A
70038459	chr14:70038459:T:C
70038552	chr14:70038552:C:A
70038846	chr14:70038846:G:A
70039023	chr14:70039023:T:A
70039178	chr14:70039178:G:C
70039583	chr14:70039583:G:A
70039733	chr14:70039733:G:A
70040018	chr14:70040018:C:T
70040296	chr14:70040296:TAATC:T
70040772	chr14:70040772:T:G
70041171	chr14:70041171:A:G
70041250	chr14:70041250:T:C
70041544	chr14:70041544:G:T
70041594	chr14:70041594:T:G
70041702	chr14:70041702:G:C
70041712	chr14:70041712:T:A
70042124	chr14:70042124:G:A
70042356	chr14:70042356:C:A
70042401	chr14:70042401:T:C
70042720	chr14:70042720:A:G
70042785	chr14:70042785:C:T
70042821	chr14:70042821:G:A
70043716	chr14:70043716:T:C
70043875	chr14:70043875:T:A
70043915	chr14:70043915:G:A
70044169	chr14:70044169:G:C
70044514	chr14:70044514:G:A
70044689	chr14:70044689:C:T
70044803	chr14:70044803:A:G
70045009	chr14:70045009:A:G
70045099	chr14:70045099:T:C
70045442	chr14:70045442:T:C
70045493	chr14:70045493:C:A
70045505	chr14:70045505:G:A
70045645	chr14:70045645:C:G
70046172	chr14:70046172:C:G
70046444	chr14:70046444:G:A
70047038	chr14:70047038:T:A
70047049	chr14:70047049:G:C
70047312	chr14:70047312:T:C
70047402	chr14:70047402:A:G
70047435	chr14:70047435:C:A
70047502	chr14:70047502:A:G
70047581	chr14:70047581:G:A
70047891	chr14:70047891:C:T
70047946	chr14:70047946:C:T
70047982	chr14:70047982:A:T
70047989	chr14:70047989:G:A
70048203	chr14:70048203:C:T
70048232	chr14:70048232:G:A
70048245	chr14:70048245:G:A
70048300	chr14:70048300:A:C
70048316	chr14:70048316:A:G
70048350	chr14:70048350:C:G
70048420	chr14:70048420:C:T
70048526	chr14:70048526:A:G
70048738	chr14:70048738:T:C
70049062	chr14:70049062:G:A
70049398	chr14:70049398:C:A
70049431	chr14:70049431:A:G
70049623	chr14:70049623:T:A
70049700	chr14:70049700:G:A
70050023	chr14:70050023:G:T
70050170	chr14:70050170:TC:T
70050174	chr14:70050174:T:C
70050427	chr14:70050427:C:G
70050670	chr14:70050670:A:G
70050806	chr14:70050806:C:A
70050835	chr14:70050835:C:G
70050836	chr14:70050836:A:G
70051268	chr14:70051268:T:A
70051327	chr14:70051327:T:C
70051870	chr14:70051870:G:A
70052183	chr14:70052183:A:G
70052961	chr14:70052961:G:A
70052966	chr14:70052966:A:T
70052967	chr14:70052967:C:T
70052978	chr14:70052978:G:A
70053150	chr14:70053150:A:G
70053223	chr14:70053223:T:G
70053516	chr14:70053516:G:A
70054071	chr14:70054071:A:G
70054094	chr14:70054094:G:C
70054119	chr14:70054119:T:C
70054396	chr14:70054396:A:G
70054708	chr14:70054708:T:C
70054748	chr14:70054748:C:T
70054853	chr14:70054853:A:C
70054855	chr14:70054855:A:G
70054908	chr14:70054908:G:T
70055046	chr14:70055046:A:G
70055080	chr14:70055080:A:G
70055303	chr14:70055303:A:G
70055636	chr14:70055636:T:G
70055767	chr14:70055767:A:G
70055967	chr14:70055967:A:C
70056942	chr14:70056942:C:T
70056956	chr14:70056956:G:C
70056987	chr14:70056987:C:T
70057188	chr14:70057188:A:G
70057277	chr14:70057277:T:C
70057632	chr14:70057632:C:T
70057810	chr14:70057810:T:C
70058176	chr14:70058176:T:C
70058244	chr14:70058244:A:G
70058658	chr14:70058658:T:A
70058887	chr14:70058887:G:A
70059066	chr14:70059066:T:C
70059185	chr14:70059185:C:T
70059314	chr14:70059314:G:A
70059427	chr14:70059427:A:G
70060127	chr14:70060127:T:C
70060322	chr14:70060322:C:T
70060732	chr14:70060732:G:A
70061137	chr14:70061137:T:C
70061216	chr14:70061216:A:G
70061274	chr14:70061274:G:A
70061726	chr14:70061726:A:G
70061792	chr14:70061792:A:T
70061967	chr14:70061967:G:A
70061987	chr14:70061987:T:G
70062195	chr14:70062195:A:G
70062234	chr14:70062234:C:T
70062738	chr14:70062738:G:C
70062808	chr14:70062808:G:A
70063096	chr14:70063096:C:T
70063384	chr14:70063384:C:T
70063460	chr14:70063460:T:C
70063573	chr14:70063573:G:A
70063607	chr14:70063607:C:T
70063661	chr14:70063661:G:C
70064137	chr14:70064137:C:T
70064212	chr14:70064212:G:A
70064231	chr14:70064231:C:A
70064520	chr14:70064520:C:T
70064636	chr14:70064636:A:G
70064836	chr14:70064836:C:T
70064878	chr14:70064878:G:T
70065110	chr14:70065110:A:G
70065141	chr14:70065141:C:T
70065182	chr14:70065182:T:C
70065619	chr14:70065619:T:A
70065773	chr14:70065773:A:T
70065835	chr14:70065835:G:C
70066017	chr14:70066017:A:G
70066482	chr14:70066482:AC:A
70067029	chr14:70067029:G:A
70067229	chr14:70067229:G:C
70067506	chr14:70067506:G:A
70067573	chr14:70067573:T:A
70067803	chr14:70067803:C:T
70067863	chr14:70067863:C:T
70067993	chr14:70067993:G:A
70068106	chr14:70068106:G:T
70068202	chr14:70068202:T:C
70068257	chr14:70068257:A:G
70068519	chr14:70068519:G:A
70068675	chr14:70068675:T:C
70068719	chr14:70068719:G:T
70068857	chr14:70068857:G:T
70068858	chr14:70068858:C:T
70069114	chr14:70069114:A:G
70069182	chr14:70069182:C:T
70069193	chr14:70069193:T:C
70069216	chr14:70069216:G:C
70069446	chr14:70069446:C:T
70069667	chr14:70069667:C:T
70069762	chr14:70069762:C:G
70069804	chr14:70069804:C:T
70070554	chr14:70070554:T:C
70070610	chr14:70070610:T:A
70071464	chr14:70071464:C:T
70071573	chr14:70071573:A:T
70071669	chr14:70071669:G:A
70071972	chr14:70071972:G:A
70072416	chr14:70072416:T:G
70072784	chr14:70072784:A:G
70072982	chr14:70072982:C:A
70073078	chr14:70073078:C:T
70073305	chr14:70073305:C:A
70073575	chr14:70073575:C:A
70073702	chr14:70073702:C:T
70073851	chr14:70073851:C:T
70073914	chr14:70073914:G:C
70074309	chr14:70074309:T:C
70074619	chr14:70074619:C:T
70074823	chr14:70074823:T:TA
70075186	chr14:70075186:A:C
70075385	chr14:70075385:G:A
70075909	chr14:70075909:T:C
70076625	chr14:70076625:C:A
70076682	chr14:70076682:C:G
70076895	chr14:70076895:G:A
70076915	chr14:70076915:T:A
70077400	chr14:70077400:C:T
70077487	chr14:70077487:C:T
70077576	chr14:70077576:C:T
70077768	chr14:70077768:T:C
70077777	chr14:70077777:G:A
70078048	chr14:70078048:G:A
70078178	chr14:70078178:T:C
70078266	chr14:70078266:G:A
70079221	chr14:70079221:C:G
70079481	chr14:70079481:C:T
70079636	chr14:70079636:C:G
70079658	chr14:70079658:C:T
70079758	chr14:70079758:A:G
70079798	chr14:70079798:T:G
70079888	chr14:70079888:C:T
70080261	chr14:70080261:T:C
70080280	chr14:70080280:A:C
70080572	chr14:70080572:G:T
70081233	chr14:70081233:C:T
70081556	chr14:70081556:C:T
70082214	chr14:70082214:T:G
70082246	chr14:70082246:T:TA
70082586	chr14:70082586:G:A
70082682	chr14:70082682:G:A
70082977	chr14:70082977:A:G
70083193	chr14:70083193:G:A
70083194	chr14:70083194:T:C
70083881	chr14:70083881:C:T
70083882	chr14:70083882:G:A
70083895	chr14:70083895:C:CAGT
70084126	chr14:70084126:A:T
70084233	chr14:70084233:T:G
70084384	chr14:70084384:G:A
70085062	chr14:70085062:T:C
70085181	chr14:70085181:A:C
70085608	chr14:70085608:A:G
70085746	chr14:70085746:C:T
70085806	chr14:70085806:C:T
70085815	chr14:70085815:A:G
70085822	chr14:70085822:G:A
70085961	chr14:70085961:A:G
70086290	chr14:70086290:A:G
70086846	chr14:70086846:G:A
70087022	chr14:70087022:G:A
70087174	chr14:70087174:T:C
70087284	chr14:70087284:A:G
70087326	chr14:70087326:C:T
70088838	chr14:70088838:A:G
70088874	chr14:70088874:C:G
70089044	chr14:70089044:G:A
70089464	chr14:70089464:A:G
70089469	chr14:70089469:A:T
70089580	chr14:70089580:G:A
70089613	chr14:70089613:G:A
70089675	chr14:70089675:T:C
70089795	chr14:70089795:T:C
70089808	chr14:70089808:G:A
70089858	chr14:70089858:A:G
70090031	chr14:70090031:C:G
70090071	chr14:70090071:G:A
70090172	chr14:70090172:C:T
70090214	chr14:70090214:T:G
70090223	chr14:70090223:G:A
70090329	chr14:70090329:A:G
70090408	chr14:70090408:G:A
70090556	chr14:70090556:T:G
70090918	chr14:70090918:A:G
70091206	chr14:70091206:G:A
70091210	chr14:70091210:T:G
70091246	chr14:70091246:G:A
70091263	chr14:70091263:T:C
70091612	chr14:70091612:C:T
70091871	chr14:70091871:T:C
70092016	chr14:70092016:C:G
70092704	chr14:70092704:T:C
70092991	chr14:70092991:A:T
70093643	chr14:70093643:C:T
70093698	chr14:70093698:T:C
70093725	chr14:70093725:G:C
70093804	chr14:70093804:A:C
70093818	chr14:70093818:A:T
70093915	chr14:70093915:T:C
70093932	chr14:70093932:C:A
70095069	chr14:70095069:C:T
70095537	chr14:70095537:T:C
70096124	chr14:70096124:C:T
70096284	chr14:70096284:C:T
70096300	chr14:70096300:G:A
70096306	chr14:70096306:T:A
70096425	chr14:70096425:G:A
70096577	chr14:70096577:C:T
70096830	chr14:70096830:G:A
70096914	chr14:70096914:C:T
70097064	chr14:70097064:G:A
70097512	chr14:70097512:C:T
70097919	chr14:70097919:GA:G
70098087	chr14:70098087:G:A
70098335	chr14:70098335:C:T
70098556	chr14:70098556:C:T
70098557	chr14:70098557:G:A
70098590	chr14:70098590:G:A
70098681	chr14:70098681:G:A
70098864	chr14:70098864:G:A
70099157	chr14:70099157:C:A
70099189	chr14:70099189:C:T
70099229	chr14:70099229:T:C
70099316	chr14:70099316:G:A
70099354	chr14:70099354:C:A
70099810	chr14:70099810:G:A
70100039	chr14:70100039:AAGCAGCCTTTAATAGTAC:A
70100621	chr14:70100621:G:A
70100726	chr14:70100726:C:T
70101159	chr14:70101159:G:A
70101163	chr14:70101163:T:C
70101177	chr14:70101177:G:A
70101586	chr14:70101586:C:T
70101811	chr14:70101811:C:T
70101925	chr14:70101925:G:A
70102484	chr14:70102484:G:A
70102928	chr14:70102928:T:A
70103376	chr14:70103376:G:A
70103464	chr14:70103464:G:A
70103486	chr14:70103486:T:C
70103578	chr14:70103578:A:G
70103763	chr14:70103763:G:C
70103820	chr14:70103820:A:G
70103849	chr14:70103849:A:C
70104246	chr14:70104246:A:T
70104283	chr14:70104283:A:T
70104368	chr14:70104368:T:C
70105635	chr14:70105635:T:C
70105683	chr14:70105683:G:A
70105947	chr14:70105947:A:G
70106414	chr14:70106414:A:T
70106649	chr14:70106649:AC:A
70107102	chr14:70107102:T:C
70107127	chr14:70107127:T:C
70107404	chr14:70107404:A:G
70107432	chr14:70107432:C:T
70107461	chr14:70107461:G:A
70107568	chr14:70107568:G:C
70107814	chr14:70107814:A:G
70107868	chr14:70107868:C:T
70107949	chr14:70107949:C:T
70108342	chr14:70108342:G:C
70108621	chr14:70108621:G:A
70108816	chr14:70108816:G:A
70108948	chr14:70108948:C:A
70109066	chr14:70109066:G:A
70109135	chr14:70109135:C:T
70109469	chr14:70109469:AT:A
70109471	chr14:70109471:AT:A
70109542	chr14:70109542:C:T
70109546	chr14:70109546:C:T
70109550	chr14:70109550:G:A
70109675	chr14:70109675:A:G
70109767	chr14:70109767:T:G
70110271	chr14:70110271:A:C
70110630	chr14:70110630:G:A
70110723	chr14:70110723:C:A
70110838	chr14:70110838:G:A
70110975	chr14:70110975:C:T
70111052	chr14:70111052:C:T
70111074	chr14:70111074:T:C
70111122	chr14:70111122:C:T
70111520	chr14:70111520:C:T
70111634	chr14:70111634:C:T
70111694	chr14:70111694:A:G
70111982	chr14:70111982:A:G
70112375	chr14:70112375:G:C
70112505	chr14:70112505:C:T
70112529	chr14:70112529:G:A
70112546	chr14:70112546:A:G
70112613	chr14:70112613:C:T
70112766	chr14:70112766:G:A
70113413	chr14:70113413:T:C
70113414	chr14:70113414:G:A
70113436	chr14:70113436:A:G
70113458	chr14:70113458:G:A
70113519	chr14:70113519:C:T
70113628	chr14:70113628:T:C
70114068	chr14:70114068:A:G
70114360	chr14:70114360:C:T
70114545	chr14:70114545:T:C
70114888	chr14:70114888:G:A
70114920	chr14:70114920:C:T
70115232	chr14:70115232:T:G
70115286	chr14:70115286:C:T
70115364	chr14:70115364:G:T
70115399	chr14:70115399:C:T
70115814	chr14:70115814:G:T
70116563	chr14:70116563:T:C
70116595	chr14:70116595:C:T
70116900	chr14:70116900:C:T
70116980	chr14:70116980:G:A
70117083	chr14:70117083:C:A
70117248	chr14:70117248:G:A
70117255	chr14:70117255:A:C
70117418	chr14:70117418:C:T
70117907	chr14:70117907:C:T
70117981	chr14:70117981:C:G
70118301	chr14:70118301:T:C
70118378	chr14:70118378:C:T
70118386	chr14:70118386:C:A
70118651	chr14:70118651:G:C
70118773	chr14:70118773:G:A
70119471	chr14:70119471:T:C
70119573	chr14:70119573:T:C
70119841	chr14:70119841:A:C
70119921	chr14:70119921:G:A
70120074	chr14:70120074:A:G
70120250	chr14:70120250:G:A
70120822	chr14:70120822:G:A
70120853	chr14:70120853:A:G
70120872	chr14:70120872:A:T
70120907	chr14:70120907:C:T
70121370	chr14:70121370:A:C
70121520	chr14:70121520:C:A
70121583	chr14:70121583:G:A
70121766	chr14:70121766:G:C
70121944	chr14:70121944:T:C
70122031	chr14:70122031:C:T
70122073	chr14:70122073:A:G
70122557	chr14:70122557:A:C
70122684	chr14:70122684:C:A
70122945	chr14:70122945:G:A
70123056	chr14:70123056:C:G
70123268	chr14:70123268:T:C
70123488	chr14:70123488:C:T
70123832	chr14:70123832:A:AT
70124309	chr14:70124309:T:C
70124567	chr14:70124567:C:T
70124661	chr14:70124661:T:C
70124900	chr14:70124900:G:A
70124944	chr14:70124944:C:T
70124986	chr14:70124986:C:T
70125200	chr14:70125200:G:A
70125342	chr14:70125342:C:T
70125518	chr14:70125518:C:T
70125543	chr14:70125543:T:A
70125574	chr14:70125574:T:C
70125604	chr14:70125604:AT:A
70125611	chr14:70125611:C:G
70125881	chr14:70125881:C:T
70126463	chr14:70126463:A:G
70127067	chr14:70127067:C:T
70127226	chr14:70127226:A:G
70127553	chr14:70127553:A:ACTG
70128015	chr14:70128015:A:G
70128679	chr14:70128679:G:A
70128975	chr14:70128975:C:G
70128986	chr14:70128986:G:A
70129008	chr14:70129008:T:C
70129185	chr14:70129185:G:C
70129470	chr14:70129470:A:G
70129966	chr14:70129966:C:T
70130464	chr14:70130464:T:C
70130672	chr14:70130672:A:G
70130835	chr14:70130835:A:G
70130854	chr14:70130854:T:C
70130948	chr14:70130948:C:G
70131317	chr14:70131317:T:C
70131388	chr14:70131388:C:T
70131456	chr14:70131456:C:T
70131859	chr14:70131859:A:G
70131875	chr14:70131875:A:G
70132045	chr14:70132045:C:A
70132223	chr14:70132223:A:T
70132314	chr14:70132314:C:T
70132651	chr14:70132651:T:A
70132665	chr14:70132665:T:C
70132879	chr14:70132879:C:A
70133187	chr14:70133187:T:C
70133263	chr14:70133263:A:G
70133480	chr14:70133480:T:C
70133545	chr14:70133545:T:G
70133549	chr14:70133549:G:A
70134017	chr14:70134017:A:G
70134407	chr14:70134407:G:A
70134666	chr14:70134666:G:A
70135376	chr14:70135376:A:G
70135575	chr14:70135575:G:A
70136275	chr14:70136275:G:A
70136324	chr14:70136324:G:A
70136449	chr14:70136449:T:G
70136782	chr14:70136782:T:G
70136811	chr14:70136811:A:G
70136889	chr14:70136889:A:G
70137205	chr14:70137205:G:A
70137277	chr14:70137277:C:T
70137627	chr14:70137627:A:G
70137665	chr14:70137665:G:A
70137970	chr14:70137970:A:G
70137990	chr14:70137990:T:C
70138094	chr14:70138094:T:A
70138109	chr14:70138109:A:C
70138113	chr14:70138113:T:C
70138147	chr14:70138147:C:A
70138158	chr14:70138158:G:A
70138194	chr14:70138194:G:A
70138265	chr14:70138265:T:C
70138439	chr14:70138439:C:T
70138522	chr14:70138522:C:G
70138556	chr14:70138556:C:G
70138575	chr14:70138575:T:C
70138928	chr14:70138928:T:C
70138929	chr14:70138929:A:G
70139514	chr14:70139514:T:A
70139967	chr14:70139967:A:G
70140022	chr14:70140022:TGC:T
70140065	chr14:70140065:C:T
70140112	chr14:70140112:C:A
70140230	chr14:70140230:A:C
70140233	chr14:70140233:T:C
70140346	chr14:70140346:G:T
70140388	chr14:70140388:T:C
70140440	chr14:70140440:T:A
70140747	chr14:70140747:G:A
70140807	chr14:70140807:A:G
70140842	chr14:70140842:C:T
70141498	chr14:70141498:C:T
70141770	chr14:70141770:G:A
70141880	chr14:70141880:G:A
70141905	chr14:70141905:G:A
70142211	chr14:70142211:T:C
70142699	chr14:70142699:G:A
70142894	chr14:70142894:G:A
70142994	chr14:70142994:T:C
70143032	chr14:70143032:C:T
70143076	chr14:70143076:G:A
70143199	chr14:70143199:T:C
70143300	chr14:70143300:C:T
70143451	chr14:70143451:G:A
70143959	chr14:70143959:T:G
70143967	chr14:70143967:C:T
70144010	chr14:70144010:G:T
70144257	chr14:70144257:A:G
70145148	chr14:70145148:G:A
70145242	chr14:70145242:T:C
70145292	chr14:70145292:T:C
70145361	chr14:70145361:A:T
70145440	chr14:70145440:T:A
70145679	chr14:70145679:A:G
70145866	chr14:70145866:T:C
70145901	chr14:70145901:G:A
70146030	chr14:70146030:G:A
70146098	chr14:70146098:C:T
70146315	chr14:70146315:G:T
70146601	chr14:70146601:G:C
70147068	chr14:70147068:C:T
70147104	chr14:70147104:G:A
70147394	chr14:70147394:T:C
70147512	chr14:70147512:T:C
70147563	chr14:70147563:A:G
70147590	chr14:70147590:C:T
70147947	chr14:70147947:T:G
70148298	chr14:70148298:C:T
70148463	chr14:70148463:A:G
70148686	chr14:70148686:C:T
70148734	chr14:70148734:T:C
70148905	chr14:70148905:C:T
70149125	chr14:70149125:G:T
70149805	chr14:70149805:T:C
70149849	chr14:70149849:G:A
70149913	chr14:70149913:G:A
70150246	chr14:70150246:A:G
70150474	chr14:70150474:T:C
70150591	chr14:70150591:T:C
70150611	chr14:70150611:C:T
70151106	chr14:70151106:TGGCCA:T
70151115	chr14:70151115:A:G
70151541	chr14:70151541:G:A
70151617	chr14:70151617:G:C
70151896	chr14:70151896:AG:A
70152055	chr14:70152055:A:G
70152138	chr14:70152138:T:C
70152262	chr14:70152262:C:T
70152302	chr14:70152302:C:T
70152762	chr14:70152762:C:T
70152774	chr14:70152774:C:T
70152896	chr14:70152896:C:T
70153312	chr14:70153312:C:A
70153529	chr14:70153529:A:G
70153793	chr14:70153793:C:T
70153814	chr14:70153814:G:A
70153945	chr14:70153945:G:A
70153984	chr14:70153984:C:T
70154139	chr14:70154139:A:G
70154388	chr14:70154388:C:T
70154401	chr14:70154401:T:C
70154650	chr14:70154650:T:C
70155022	chr14:70155022:C:T
70155314	chr14:70155314:G:A
70155587	chr14:70155587:A:G
70155743	chr14:70155743:A:T
70156006	chr14:70156006:C:T
70156200	chr14:70156200:C:T
70156231	chr14:70156231:G:T
70156589	chr14:70156589:T:C
70156812	chr14:70156812:G:A
70156832	chr14:70156832:T:G
70156841	chr14:70156841:G:T
70157039	chr14:70157039:G:A
70157279	chr14:70157279:T:C
70157524	chr14:70157524:G:A
70157551	chr14:70157551:A:G
70158211	chr14:70158211:A:C
70158266	chr14:70158266:G:A
70158366	chr14:70158366:T:C
70158570	chr14:70158570:A:G
70158632	chr14:70158632:A:G
70158854	chr14:70158854:C:T
70159419	chr14:70159419:AAAAAAC:A
70159715	chr14:70159715:C:T
70159831	chr14:70159831:T:C
70159869	chr14:70159869:G:A
70159903	chr14:70159903:A:G
70159995	chr14:70159995:T:A
70160171	chr14:70160171:G:A
70160222	chr14:70160222:A:G
70160549	chr14:70160549:T:C
70160604	chr14:70160604:A:G
70160965	chr14:70160965:T:C
70161399	chr14:70161399:T:C
70161414	chr14:70161414:C:T
70161477	chr14:70161477:C:T
70162142	chr14:70162142:C:T
70162745	chr14:70162745:C:T
70162821	chr14:70162821:T:G
70163061	chr14:70163061:A:G
70163182	chr14:70163182:C:T
70163329	chr14:70163329:G:A
70163413	chr14:70163413:A:G
70163550	chr14:70163550:A:G
70163632	chr14:70163632:A:G
70163638	chr14:70163638:G:A
70164004	chr14:70164004:G:T
70164133	chr14:70164133:G:A
70164218	chr14:70164218:A:T
70164226	chr14:70164226:A:G
70164434	chr14:70164434:T:C
70164565	chr14:70164565:C:T
70164768	chr14:70164768:T:C
70165030	chr14:70165030:C:T
70165267	chr14:70165267:G:A
70165350	chr14:70165350:G:A
70165520	chr14:70165520:C:T
70165734	chr14:70165734:G:A
70165758	chr14:70165758:ATACCCACAGT:A
70165956	chr14:70165956:G:C
70166031	chr14:70166031:C:T
70166148	chr14:70166148:A:T
70166517	chr14:70166517:T:C
70166694	chr14:70166694:C:T
70167718	chr14:70167718:G:A
70167829	chr14:70167829:C:T
70168051	chr14:70168051:G:T
70168084	chr14:70168084:T:C
70168427	chr14:70168427:G:A
70169070	chr14:70169070:A:G
70169075	chr14:70169075:A:T
70169254	chr14:70169254:T:G
70169793	chr14:70169793:A:T
70170024	chr14:70170024:C:T
70170134	chr14:70170134:G:A
70170447	chr14:70170447:A:G
70170735	chr14:70170735:A:G
70171020	chr14:70171020:T:G
70171392	chr14:70171392:A:T
70171393	chr14:70171393:C:T
70171439	chr14:70171439:C:A
70171756	chr14:70171756:C:T
70171858	chr14:70171858:AC:A
70172155	chr14:70172155:C:CA
70172470	chr14:70172470:T:G
70172743	chr14:70172743:CA:C
70172747	chr14:70172747:T:C
70172886	chr14:70172886:A:T
70173510	chr14:70173510:C:T
70173608	chr14:70173608:C:T
70173674	chr14:70173674:T:C
70174038	chr14:70174038:G:A
70174192	chr14:70174192:A:G
70174342	chr14:70174342:T:A
70174839	chr14:70174839:A:G
70175149	chr14:70175149:A:G
70175189	chr14:70175189:T:C
70175269	chr14:70175269:T:C
70175273	chr14:70175273:T:C
70175561	chr14:70175561:A:G
70175662	chr14:70175662:T:C
70175676	chr14:70175676:C:T
70175811	chr14:70175811:C:T
70175820	chr14:70175820:C:T
70175938	chr14:70175938:T:C
70176114	chr14:70176114:T:A
70176291	chr14:70176291:G:A
70176339	chr14:70176339:T:C
70176418	chr14:70176418:T:G
70176433	chr14:70176433:G:C
70176467	chr14:70176467:T:C
70176628	chr14:70176628:G:T
70176850	chr14:70176850:C:T
70176897	chr14:70176897:A:G
70177441	chr14:70177441:A:G
70177485	chr14:70177485:T:C
70177510	chr14:70177510:C:A
70177580	chr14:70177580:G:A
70177581	chr14:70177581:C:A
70177641	chr14:70177641:C:T
70177768	chr14:70177768:A:G
70177880	chr14:70177880:G:A
70178025	chr14:70178025:T:C
70178032	chr14:70178032:C:T
70178591	chr14:70178591:A:G
70178687	chr14:70178687:C:T
70178818	chr14:70178818:G:A
70178974	chr14:70178974:C:T
70179034	chr14:70179034:T:A
70179091	chr14:70179091:T:C
70179125	chr14:70179125:A:G
70179408	chr14:70179408:C:A
70179473	chr14:70179473:G:A
70179623	chr14:70179623:T:C
70179658	chr14:70179658:C:T
70179768	chr14:70179768:A:G
70179977	chr14:70179977:C:T
70180000	chr14:70180000:C:T
70180072	chr14:70180072:C:T
70180139	chr14:70180139:G:A
70180169	chr14:70180169:A:G
70180307	chr14:70180307:T:C
70180336	chr14:70180336:G:A
70180391	chr14:70180391:T:C
70180474	chr14:70180474:A:G
70180492	chr14:70180492:T:C
70180505	chr14:70180505:TC:T
70180650	chr14:70180650:G:A
70180915	chr14:70180915:A:C
70180999	chr14:70180999:A:T
70181228	chr14:70181228:C:G
70181252	chr14:70181252:C:T
70181342	chr14:70181342:AG:A
70181389	chr14:70181389:T:C
70181449	chr14:70181449:G:A
70182128	chr14:70182128:A:T
70182210	chr14:70182210:G:A
70182344	chr14:70182344:A:G
70182368	chr14:70182368:C:T
70182886	chr14:70182886:G:T
70183055	chr14:70183055:G:A
70183075	chr14:70183075:T:G
70183194	chr14:70183194:T:C
70183273	chr14:70183273:A:G
70183508	chr14:70183508:C:T
70183657	chr14:70183657:T:G
70183770	chr14:70183770:T:C
70183797	chr14:70183797:A:G
70183801	chr14:70183801:C:T
70183914	chr14:70183914:T:C
70184050	chr14:70184050:G:A
70184150	chr14:70184150:A:T
70184477	chr14:70184477:T:C
70184908	chr14:70184908:C:G
70184973	chr14:70184973:T:C
70185040	chr14:70185040:C:T
70185393	chr14:70185393:C:T
70185770	chr14:70185770:G:T
70185912	chr14:70185912:G:A
70186009	chr14:70186009:G:T
70186399	chr14:70186399:A:G
70186600	chr14:70186600:C:T
70187557	chr14:70187557:C:T
70187676	chr14:70187676:G:A
70187680	chr14:70187680:G:A
70187690	chr14:70187690:T:C
70187806	chr14:70187806:C:T
70187833	chr14:70187833:G:T
70188403	chr14:70188403:G:C
70188471	chr14:70188471:G:A
70188588	chr14:70188588:G:A
70188668	chr14:70188668:A:G
70188783	chr14:70188783:A:G
70188886	chr14:70188886:G:A
70189242	chr14:70189242:T:C
70189260	chr14:70189260:G:T
70189326	chr14:70189326:G:A
70189514	chr14:70189514:C:T
70190121	chr14:70190121:A:G
70190662	chr14:70190662:G:A
70190778	chr14:70190778:CA:C
70191235	chr14:70191235:A:C
70191399	chr14:70191399:AC:A
70191483	chr14:70191483:C:G
70191703	chr14:70191703:T:C
70191888	chr14:70191888:C:T
70192222	chr14:70192222:C:T
70192255	chr14:70192255:C:T
70192412	chr14:70192412:T:C
70192885	chr14:70192885:TA:T
70192946	chr14:70192946:T:A
70193587	chr14:70193587:G:A
70193756	chr14:70193756:T:C
70194029	chr14:70194029:C:T
70194134	chr14:70194134:T:C
70194276	chr14:70194276:G:T
70194318	chr14:70194318:T:C
70194533	chr14:70194533:G:T
70194555	chr14:70194555:G:T
70194634	chr14:70194634:A:G
70195686	chr14:70195686:C:T
70195756	chr14:70195756:G:A
70195886	chr14:70195886:A:G
70196035	chr14:70196035:T:G
70196326	chr14:70196326:A:G
70197386	chr14:70197386:A:T
70197528	chr14:70197528:T:C
70197536	chr14:70197536:G:A
70198160	chr14:70198160:T:A
70198248	chr14:70198248:A:C
70198270	chr14:70198270:A:T
70198285	chr14:70198285:TA:T
70198295	chr14:70198295:T:A
70198396	chr14:70198396:C:T
70198830	chr14:70198830:G:C
70199124	chr14:70199124:G:T
70199318	chr14:70199318:A:G
70199686	chr14:70199686:G:C
70199897	chr14:70199897:G:A
70200156	chr14:70200156:C:T
70200428	chr14:70200428:A:C
70200541	chr14:70200541:C:T
70201210	chr14:70201210:C:A
70201276	chr14:70201276:A:G
70202251	chr14:70202251:A:G
70202285	chr14:70202285:A:G
70202466	chr14:70202466:A:G
70202555	chr14:70202555:T:C
70203298	chr14:70203298:T:C
70203568	chr14:70203568:C:T
70204274	chr14:70204274:T:C
70204434	chr14:70204434:T:A
70204452	chr14:70204452:G:T
70204466	chr14:70204466:C:A
70204515	chr14:70204515:A:G
70204850	chr14:70204850:C:T
70204906	chr14:70204906:T:A
70204975	chr14:70204975:A:G
70205066	chr14:70205066:G:A
70205089	chr14:70205089:G:C
70205137	chr14:70205137:T:A
70205227	chr14:70205227:A:G
70205383	chr14:70205383:C:T
70205386	chr14:70205386:T:A
70205535	chr14:70205535:C:T
70205895	chr14:70205895:T:A
70206078	chr14:70206078:G:A
70206272	chr14:70206272:T:C
70206291	chr14:70206291:G:T
70206298	chr14:70206298:T:C
70206609	chr14:70206609:G:A
70206688	chr14:70206688:T:C
70206726	chr14:70206726:C:T
70206787	chr14:70206787:C:A
70206965	chr14:70206965:G:A
70207021	chr14:70207021:C:T
70207184	chr14:70207184:C:T
70207269	chr14:70207269:T:C
70207416	chr14:70207416:T:C
70207713	chr14:70207713:C:T
70207946	chr14:70207946:T:C
70208443	chr14:70208443:A:G
70208558	chr14:70208558:T:C
70208610	chr14:70208610:T:G
70208711	chr14:70208711:AT:A
70208730	chr14:70208730:A:G
70208911	chr14:70208911:TA:T
70208971	chr14:70208971:C:T
70209055	chr14:70209055:A:T
70209308	chr14:70209308:G:A
70209310	chr14:70209310:G:A
70209442	chr14:70209442:C:A
70209794	chr14:70209794:T:C
70209944	chr14:70209944:C:T
70210035	chr14:70210035:A:C
70210834	chr14:70210834:T:C
70211112	chr14:70211112:A:C
70211227	chr14:70211227:G:A
70211473	chr14:70211473:C:T
70211490	chr14:70211490:GA:G
70211505	chr14:70211505:C:T
70211897	chr14:70211897:T:C
70212124	chr14:70212124:T:A
70212126	chr14:70212126:A:G
70212378	chr14:70212378:C:T
70212616	chr14:70212616:T:C
70212688	chr14:70212688:G:A
70212934	chr14:70212934:C:T
70213085	chr14:70213085:C:T
70213462	chr14:70213462:G:C
70214160	chr14:70214160:T:C
70214320	chr14:70214320:A:C
70214679	chr14:70214679:C:T
70214820	chr14:70214820:A:G
70215194	chr14:70215194:C:T
70215326	chr14:70215326:G:A
70215617	chr14:70215617:T:C
70215827	chr14:70215827:T:A
70215925	chr14:70215925:G:A
70215940	chr14:70215940:T:C
70215941	chr14:70215941:G:A
70216217	chr14:70216217:T:C
70216247	chr14:70216247:A:G
70216287	chr14:70216287:C:A
70216415	chr14:70216415:G:T
70216822	chr14:70216822:T:G
70217023	chr14:70217023:C:G
70217152	chr14:70217152:G:C
70217400	chr14:70217400:G:T
70217456	chr14:70217456:T:A
70218028	chr14:70218028:T:C
70218739	chr14:70218739:C:T
70219229	chr14:70219229:C:T
70219839	chr14:70219839:C:T
70220166	chr14:70220166:T:C
70220199	chr14:70220199:C:T
70220210	chr14:70220210:A:C
70221413	chr14:70221413:C:T
70222331	chr14:70222331:C:T
70222382	chr14:70222382:G:A
70222774	chr14:70222774:T:C
70222993	chr14:70222993:A:T
70223293	chr14:70223293:A:T
70223759	chr14:70223759:G:A
70223806	chr14:70223806:A:G
70223839	chr14:70223839:AT:A
70223913	chr14:70223913:C:T
70224081	chr14:70224081:G:A
70224160	chr14:70224160:A:G
70224207	chr14:70224207:G:A
70224238	chr14:70224238:T:C
70224502	chr14:70224502:T:C
70224557	chr14:70224557:G:A
70224628	chr14:70224628:C:T
70224892	chr14:70224892:G:A
70224994	chr14:70224994:A:T
70225296	chr14:70225296:C:T
70225574	chr14:70225574:C:T
70225619	chr14:70225619:C:T
70225779	chr14:70225779:T:A
70226085	chr14:70226085:G:T
70226195	chr14:70226195:T:C
70226261	chr14:70226261:A:C
70226655	chr14:70226655:A:G
70226696	chr14:70226696:A:G
70227568	chr14:70227568:T:C
70227765	chr14:70227765:T:C
70228074	chr14:70228074:G:C
70228158	chr14:70228158:A:G
70228203	chr14:70228203:C:G
70228389	chr14:70228389:A:G
70228502	chr14:70228502:G:A
70228536	chr14:70228536:CT:C
70228548	chr14:70228548:C:T
70228682	chr14:70228682:TGTA:T
70228756	chr14:70228756:C:T
70229004	chr14:70229004:T:C
70229477	chr14:70229477:A:T
70229493	chr14:70229493:C:T
70229501	chr14:70229501:C:T
70229553	chr14:70229553:A:G
70229832	chr14:70229832:AG:A
70229992	chr14:70229992:C:T
70230085	chr14:70230085:A:G
70230276	chr14:70230276:G:C
70230437	chr14:70230437:G:A
70230571	chr14:70230571:C:G
70231096	chr14:70231096:C:T
70231325	chr14:70231325:CT:C
70231623	chr14:70231623:T:G
70231713	chr14:70231713:A:G
70231875	chr14:70231875:C:T
70231937	chr14:70231937:C:G
70231986	chr14:70231986:C:T
70232065	chr14:70232065:T:C
70232219	chr14:70232219:T:C
70232226	chr14:70232226:C:A
70232245	chr14:70232245:TGA:T
70232695	chr14:70232695:G:A
70232936	chr14:70232936:T:G
70233187	chr14:70233187:A:C
70233426	chr14:70233426:T:C
70233891	chr14:70233891:G:A
70234180	chr14:70234180:G:C
70234445	chr14:70234445:C:T
70234454	chr14:70234454:C:T
70234483	chr14:70234483:G:A
70234681	chr14:70234681:T:G
70234901	chr14:70234901:G:T
70235004	chr14:70235004:C:T
70235311	chr14:70235311:T:C
70235320	chr14:70235320:C:T
70235539	chr14:70235539:G:A
70235923	chr14:70235923:G:A
70236115	chr14:70236115:A:C
70236268	chr14:70236268:A:C
70236675	chr14:70236675:G:A
70236733	chr14:70236733:A:G
70236735	chr14:70236735:G:A
70236883	chr14:70236883:G:A
70237024	chr14:70237024:G:A
70237174	chr14:70237174:A:G
70237340	chr14:70237340:C:T
70238767	chr14:70238767:TG:T
70238865	chr14:70238865:C:T
70239014	chr14:70239014:A:C
70239210	chr14:70239210:T:C
70239252	chr14:70239252:G:A
70239543	chr14:70239543:C:G
70239711	chr14:70239711:C:A
70239958	chr14:70239958:C:A
70239974	chr14:70239974:G:A
70240190	chr14:70240190:T:C
70240518	chr14:70240518:C:G
70240562	chr14:70240562:C:T
70240730	chr14:70240730:T:C
70240765	chr14:70240765:T:C
70241419	chr14:70241419:A:G
70241463	chr14:70241463:T:A
70241991	chr14:70241991:A:C
70242514	chr14:70242514:G:A
70242603	chr14:70242603:G:A
70242616	chr14:70242616:G:A
70242636	chr14:70242636:T:C
70242906	chr14:70242906:C:T
70242935	chr14:70242935:G:A
70243116	chr14:70243116:T:A
70243489	chr14:70243489:T:C
70244108	chr14:70244108:C:T
70244414	chr14:70244414:G:T
70244839	chr14:70244839:T:C
70244867	chr14:70244867:C:T
70244934	chr14:70244934:G:C
70245298	chr14:70245298:G:A
70245458	chr14:70245458:T:G
70245462	chr14:70245462:T:G
70245557	chr14:70245557:A:G
70245765	chr14:70245765:A:G
70246163	chr14:70246163:A:C
70246439	chr14:70246439:G:A
70247003	chr14:70247003:AATC:A
70247141	chr14:70247141:T:C
70247181	chr14:70247181:T:C
70247244	chr14:70247244:G:A
70247245	chr14:70247245:T:C
70247264	chr14:70247264:A:G
70247310	chr14:70247310:A:T
70247311	chr14:70247311:C:G
70247335	chr14:70247335:C:G
70247360	chr14:70247360:C:T
70247374	chr14:70247374:C:T
70247445	chr14:70247445:A:G
70247455	chr14:70247455:T:C
70247542	chr14:70247542:A:G
70247583	chr14:70247583:A:G
70247795	chr14:70247795:A:G
70247798	chr14:70247798:T:C
70247843	chr14:70247843:GA:G
70248082	chr14:70248082:A:G
70248100	chr14:70248100:T:A
70248150	chr14:70248150:T:A
70248166	chr14:70248166:C:T
70248611	chr14:70248611:A:C
70248789	chr14:70248789:C:T
70248902	chr14:70248902:A:G
70249004	chr14:70249004:T:A
70249010	chr14:70249010:T:G
70249305	chr14:70249305:T:A
70250102	chr14:70250102:A:G
70250183	chr14:70250183:C:T
70250709	chr14:70250709:G:A
70250841	chr14:70250841:G:A
70251008	chr14:70251008:T:C
70251129	chr14:70251129:C:T
70251327	chr14:70251327:A:C
70251389	chr14:70251389:G:A
70251907	chr14:70251907:C:T
70252025	chr14:70252025:A:T
70252147	chr14:70252147:G:A
70252555	chr14:70252555:C:G
70252641	chr14:70252641:C:T
70252698	chr14:70252698:T:C
70252729	chr14:70252729:T:G
70252744	chr14:70252744:C:T
70253082	chr14:70253082:C:T
70253392	chr14:70253392:T:G
70253560	chr14:70253560:A:G
70253896	chr14:70253896:G:C
70254067	chr14:70254067:AAAAT:A
70254347	chr14:70254347:T:C
70254475	chr14:70254475:T:C
70254513	chr14:70254513:T:C
70254514	chr14:70254514:T:C
70254646	chr14:70254646:C:T
70254799	chr14:70254799:G:A
70255319	chr14:70255319:G:A
70255626	chr14:70255626:G:A
70255721	chr14:70255721:C:T
70255765	chr14:70255765:C:T
70256012	chr14:70256012:G:A
70256125	chr14:70256125:G:C
70256164	chr14:70256164:G:GC
70256199	chr14:70256199:C:T
70256249	chr14:70256249:C:T
70256428	chr14:70256428:G:A
70256549	chr14:70256549:C:G
70256610	chr14:70256610:C:A
70256976	chr14:70256976:G:A
70257235	chr14:70257235:AAT:A
70257258	chr14:70257258:A:G
70257291	chr14:70257291:TGAC:T
70257295	chr14:70257295:G:A
70257404	chr14:70257404:A:G
70257552	chr14:70257552:C:T
70257694	chr14:70257694:T:C
70257707	chr14:70257707:T:C
70258097	chr14:70258097:G:A
70258654	chr14:70258654:G:A
70258733	chr14:70258733:C:T
70258937	chr14:70258937:C:A
70259180	chr14:70259180:G:A
70259216	chr14:70259216:A:G
70259518	chr14:70259518:A:C
70259697	chr14:70259697:T:A
70260285	chr14:70260285:G:A
70260417	chr14:70260417:C:CCT
70260555	chr14:70260555:A:G
70260589	chr14:70260589:TAACA:T
70260713	chr14:70260713:A:G
70260802	chr14:70260802:C:T
70261071	chr14:70261071:T:C
70261377	chr14:70261377:G:A
70261446	chr14:70261446:C:T
70261872	chr14:70261872:G:A
70262019	chr14:70262019:A:G
70262083	chr14:70262083:A:G
70262084	chr14:70262084:TAAAAC:T
70262702	chr14:70262702:T:C
70263053	chr14:70263053:T:G
70263163	chr14:70263163:T:C
70263325	chr14:70263325:C:T
70263327	chr14:70263327:A:G
70263665	chr14:70263665:T:C
70263727	chr14:70263727:T:G
70263926	chr14:70263926:T:C
70264097	chr14:70264097:G:A
70264156	chr14:70264156:C:T
70264722	chr14:70264722:C:T
70264897	chr14:70264897:C:T
70265464	chr14:70265464:A:G
70265495	chr14:70265495:TC:T
70265604	chr14:70265604:A:G
70265726	chr14:70265726:A:G
70265727	chr14:70265727:G:GC
70265798	chr14:70265798:A:G
70266204	chr14:70266204:C:T
70266240	chr14:70266240:C:T
70266257	chr14:70266257:T:C
70266809	chr14:70266809:G:A
70267161	chr14:70267161:T:G
70267186	chr14:70267186:C:T
70267229	chr14:70267229:C:T
70267370	chr14:70267370:G:A
70267416	chr14:70267416:A:G
70267682	chr14:70267682:T:G
70267706	chr14:70267706:G:A
70267753	chr14:70267753:A:G
70267795	chr14:70267795:T:A
70267803	chr14:70267803:A:C
70268142	chr14:70268142:C:T
70268486	chr14:70268486:T:C
70268628	chr14:70268628:A:G
70268817	chr14:70268817:C:T
70268866	chr14:70268866:T:C
70268876	chr14:70268876:T:A
70268955	chr14:70268955:C:T
70269203	chr14:70269203:C:G
70269238	chr14:70269238:G:A
70269751	chr14:70269751:G:A
70270571	chr14:70270571:A:G
70270614	chr14:70270614:A:G
70270739	chr14:70270739:A:G
70270951	chr14:70270951:C:T
70271049	chr14:70271049:C:T
70271172	chr14:70271172:A:G
70271611	chr14:70271611:C:T
70271793	chr14:70271793:G:T
70271804	chr14:70271804:A:C
70271827	chr14:70271827:T:C
70271920	chr14:70271920:G:A
70272312	chr14:70272312:G:A
70272973	chr14:70272973:T:C
70273531	chr14:70273531:A:T
70273963	chr14:70273963:T:C
70273971	chr14:70273971:G:A
70274188	chr14:70274188:CTCTATTAGGCTAGTG:C
70274370	chr14:70274370:A:G
70274458	chr14:70274458:G:A
70274817	chr14:70274817:A:G
70274833	chr14:70274833:A:C
70274980	chr14:70274980:C:T
70275093	chr14:70275093:A:C
70275239	chr14:70275239:C:A
70275259	chr14:70275259:G:T
70275512	chr14:70275512:C:A
70275777	chr14:70275777:T:G
70275826	chr14:70275826:C:T
70276056	chr14:70276056:G:A
70276273	chr14:70276273:G:A
70276288	chr14:70276288:C:T
70277040	chr14:70277040:C:G
70277098	chr14:70277098:G:A
70277508	chr14:70277508:G:T
70277846	chr14:70277846:T:C
70277979	chr14:70277979:G:A
70278359	chr14:70278359:A:C
70278420	chr14:70278420:C:T
70278482	chr14:70278482:C:T
70278640	chr14:70278640:C:T
70278660	chr14:70278660:G:T
70278675	chr14:70278675:T:A
70278959	chr14:70278959:T:C
70279006	chr14:70279006:G:T
70279191	chr14:70279191:A:G
70279207	chr14:70279207:A:G
70279349	chr14:70279349:A:G
70279655	chr14:70279655:CTTT:ATTT
70279705	chr14:70279705:G:A
70280005	chr14:70280005:C:A
70280050	chr14:70280050:C:A
70280389	chr14:70280389:T:G
70280537	chr14:70280537:T:C
70280815	chr14:70280815:G:A
70281108	chr14:70281108:G:A
70281189	chr14:70281189:A:C
70281321	chr14:70281321:A:G
70281431	chr14:70281431:T:C
70281473	chr14:70281473:GAAAGA:G
70281634	chr14:70281634:G:A
70281813	chr14:70281813:A:G
70282183	chr14:70282183:T:A
70282414	chr14:70282414:G:A
70282657	chr14:70282657:C:G
70283129	chr14:70283129:A:G
70283312	chr14:70283312:C:T
70283506	chr14:70283506:A:G
70283941	chr14:70283941:C:T
70284046	chr14:70284046:T:G
70284119	chr14:70284119:C:T
70284335	chr14:70284335:C:T
70284450	chr14:70284450:T:G
70284681	chr14:70284681:T:G
70284944	chr14:70284944:T:C
70285052	chr14:70285052:T:A
70285128	chr14:70285128:AACTC:A
70285616	chr14:70285616:T:A
70285725	chr14:70285725:A:G
70285929	chr14:70285929:A:G
70286077	chr14:70286077:T:G
70286467	chr14:70286467:A:G
70286662	chr14:70286662:A:T
70286853	chr14:70286853:CA:C
70286889	chr14:70286889:C:T
70287094	chr14:70287094:CTT:C
70287169	chr14:70287169:T:C
70287419	chr14:70287419:T:G
70287790	chr14:70287790:G:A
70287941	chr14:70287941:A:G
70288083	chr14:70288083:T:G
70288090	chr14:70288090:A:G
70288388	chr14:70288388:G:A
70288784	chr14:70288784:A:G
70289389	chr14:70289389:A:G
70289390	chr14:70289390:C:T
70289459	chr14:70289459:G:A
70289501	chr14:70289501:C:T
70289616	chr14:70289616:A:G
70289659	chr14:70289659:C:T
70289715	chr14:70289715:T:G
70289797	chr14:70289797:C:T
70289921	chr14:70289921:G:A
70289922	chr14:70289922:C:T
70290053	chr14:70290053:T:A
70290254	chr14:70290254:A:G
70290383	chr14:70290383:C:T
70290455	chr14:70290455:C:A
70290709	chr14:70290709:T:TC
70290878	chr14:70290878:C:G
70290909	chr14:70290909:T:C
70291667	chr14:70291667:C:T
70291682	chr14:70291682:C:T
70291705	chr14:70291705:A:G
70291750	chr14:70291750:T:C
70291766	chr14:70291766:C:T
70291829	chr14:70291829:G:T
70291860	chr14:70291860:T:C
70291908	chr14:70291908:A:G
70292143	chr14:70292143:C:T
70292175	chr14:70292175:G:C
70292229	chr14:70292229:A:T
70292294	chr14:70292294:T:G
70293019	chr14:70293019:C:T
70293123	chr14:70293123:A:G
70293261	chr14:70293261:T:C
70293453	chr14:70293453:G:T
70293648	chr14:70293648:C:A
70293965	chr14:70293965:GGA:G
70294043	chr14:70294043:G:A
70294158	chr14:70294158:A:C
70294182	chr14:70294182:T:A
70294483	chr14:70294483:A:G
70294849	chr14:70294849:G:C
70295057	chr14:70295057:C:T
70295303	chr14:70295303:C:T
70295529	chr14:70295529:CAGG:C
70295843	chr14:70295843:T:C
70295888	chr14:70295888:G:T
70295998	chr14:70295998:G:T
70296282	chr14:70296282:G:A
70296303	chr14:70296303:C:T
70296649	chr14:70296649:A:G
70296731	chr14:70296731:G:A
70296851	chr14:70296851:C:G
70296898	chr14:70296898:A:C
70297263	chr14:70297263:G:A
70297525	chr14:70297525:C:G
70297549	chr14:70297549:T:C
70297669	chr14:70297669:G:A
70297980	chr14:70297980:ACGTAT:A
70298099	chr14:70298099:G:C
70298153	chr14:70298153:C:T
70298390	chr14:70298390:C:T
70298549	chr14:70298549:C:T
70298664	chr14:70298664:G:A
70298865	chr14:70298865:G:C
70299012	chr14:70299012:C:T
70299131	chr14:70299131:G:C
70299606	chr14:70299606:G:A
70300124	chr14:70300124:A:G
70300128	chr14:70300128:G:A
70300500	chr14:70300500:T:C
70300566	chr14:70300566:T:A
70300570	chr14:70300570:G:T
70300667	chr14:70300667:T:G
70300975	chr14:70300975:G:A
70301115	chr14:70301115:C:T
70301149	chr14:70301149:G:A
70301514	chr14:70301514:C:T
70301702	chr14:70301702:G:C
70301828	chr14:70301828:T:C
70301922	chr14:70301922:G:T
70301974	chr14:70301974:C:T
70302201	chr14:70302201:G:A
70302290	chr14:70302290:A:G
70302765	chr14:70302765:T:C
70302882	chr14:70302882:T:C
70302922	chr14:70302922:G:A
70303061	chr14:70303061:T:C
70303594	chr14:70303594:C:T
70303865	chr14:70303865:A:G
70304120	chr14:70304120:A:T
70304150	chr14:70304150:A:G
70304384	chr14:70304384:C:T
70304534	chr14:70304534:A:G
70304666	chr14:70304666:G:A
70304701	chr14:70304701:G:C
70304910	chr14:70304910:T:C
70305022	chr14:70305022:C:G
70305024	chr14:70305024:A:G
70305157	chr14:70305157:A:G
70305172	chr14:70305172:G:A
70305390	chr14:70305390:A:G
70305942	chr14:70305942:T:C
70306226	chr14:70306226:T:G
70306247	chr14:70306247:T:C
70306249	chr14:70306249:T:G
70306258	chr14:70306258:T:C
70306281	chr14:70306281:T:C
70306284	chr14:70306284:A:G
70306578	chr14:70306578:G:C
70306977	chr14:70306977:C:T
70307135	chr14:70307135:C:T
70307608	chr14:70307608:A:G
70307835	chr14:70307835:C:T
70308080	chr14:70308080:A:G
70308115	chr14:70308115:T:A
70308154	chr14:70308154:T:G
70308165	chr14:70308165:C:T
70308643	chr14:70308643:A:AGT
70308723	chr14:70308723:G:T
70309062	chr14:70309062:G:A
70309075	chr14:70309075:T:C
70309107	chr14:70309107:G:C
70309153	chr14:70309153:A:G
70309448	chr14:70309448:C:T
70309908	chr14:70309908:C:T
70310654	chr14:70310654:G:A
70310740	chr14:70310740:G:A
70310875	chr14:70310875:C:T
70310969	chr14:70310969:T:C
70310976	chr14:70310976:C:T
70311405	chr14:70311405:A:G
70311511	chr14:70311511:T:G
70311900	chr14:70311900:A:G
70311906	chr14:70311906:T:C
70312597	chr14:70312597:T:C
70312686	chr14:70312686:T:C
70312784	chr14:70312784:C:T
70312830	chr14:70312830:C:G
70312887	chr14:70312887:C:T
70312949	chr14:70312949:G:A
70313183	chr14:70313183:C:T
70313385	chr14:70313385:A:G
70313457	chr14:70313457:A:G
70313486	chr14:70313486:G:A
70313565	chr14:70313565:T:C
70313688	chr14:70313688:T:A
70313790	chr14:70313790:C:T
70314416	chr14:70314416:A:G
70314506	chr14:70314506:T:C
70315041	chr14:70315041:G:A
70315349	chr14:70315349:T:A
70315437	chr14:70315437:G:A
70315497	chr14:70315497:A:G
70315901	chr14:70315901:C:T
70315915	chr14:70315915:T:C
70316065	chr14:70316065:A:G
70316598	chr14:70316598:T:C
70316620	chr14:70316620:A:G
70317005	chr14:70317005:C:T
70317090	chr14:70317090:G:A
70317226	chr14:70317226:A:G
70317506	chr14:70317506:A:T
70317788	chr14:70317788:G:T
70317881	chr14:70317881:T:G
70317985	chr14:70317985:A:C
70318032	chr14:70318032:G:C
70318288	chr14:70318288:C:G
70318303	chr14:70318303:A:T
70318598	chr14:70318598:C:T
70318808	chr14:70318808:C:T
70318825	chr14:70318825:C:T
70318830	chr14:70318830:C:T
70319164	chr14:70319164:G:A
70319854	chr14:70319854:G:A
70320103	chr14:70320103:A:T
70320272	chr14:70320272:C:T
70320386	chr14:70320386:C:T
70320441	chr14:70320441:T:TTTAAG
70320505	chr14:70320505:G:A
70320551	chr14:70320551:A:T
70320965	chr14:70320965:ATATT:A
70321057	chr14:70321057:T:A
70321430	chr14:70321430:A:G
70321495	chr14:70321495:C:T
70321575	chr14:70321575:G:A
70321873	chr14:70321873:A:T
70322007	chr14:70322007:T:C
70322405	chr14:70322405:A:C
70322501	chr14:70322501:T:C
70323088	chr14:70323088:G:A
70323483	chr14:70323483:T:C
70324395	chr14:70324395:A:C
70324544	chr14:70324544:T:C
70324629	chr14:70324629:G:C
70324632	chr14:70324632:A:G
70324640	chr14:70324640:A:G
70324661	chr14:70324661:CTA:C
70324723	chr14:70324723:CTAGG:C
70324776	chr14:70324776:T:C
70325262	chr14:70325262:G:A
70325557	chr14:70325557:C:T
70325680	chr14:70325680:GGATTTAC:G
70325797	chr14:70325797:G:A
70326468	chr14:70326468:T:A
70326547	chr14:70326547:A:T
70327009	chr14:70327009:G:C
70327136	chr14:70327136:G:GAAAT
70327341	chr14:70327341:A:ATACTC
70327811	chr14:70327811:A:G
70327915	chr14:70327915:G:A
70328506	chr14:70328506:G:A
70328603	chr14:70328603:CAT:C
70328713	chr14:70328713:G:A
70328995	chr14:70328995:T:G
70329039	chr14:70329039:G:T
70329678	chr14:70329678:A:G
70329826	chr14:70329826:G:C
70330244	chr14:70330244:G:C
70330421	chr14:70330421:TTGCCAGTGAATTCTCCCAAGGAAGAAATAA:T
70330615	chr14:70330615:T:C
70330784	chr14:70330784:G:A
70330848	chr14:70330848:A:G
70330851	chr14:70330851:CA:C
70330876	chr14:70330876:C:G
70330987	chr14:70330987:AAAAG:A
70331210	chr14:70331210:A:G
70331213	chr14:70331213:G:A
70331308	chr14:70331308:G:C
70331467	chr14:70331467:C:T
70331929	chr14:70331929:C:G
70332722	chr14:70332722:G:A
70332749	chr14:70332749:T:C
70332766	chr14:70332766:A:G
70332989	chr14:70332989:C:T
70333275	chr14:70333275:C:T
70333719	chr14:70333719:T:C
70333772	chr14:70333772:C:T
70333986	chr14:70333986:C:A
70334380	chr14:70334380:G:A
70334394	chr14:70334394:G:A
70334437	chr14:70334437:C:T
70334442	chr14:70334442:G:A
70334490	chr14:70334490:C:A
70334565	chr14:70334565:A:G
70335683	chr14:70335683:T:C
70336113	chr14:70336113:G:A
70336188	chr14:70336188:G:A
70336386	chr14:70336386:A:G
70336412	chr14:70336412:G:A
70336654	chr14:70336654:G:A
70336780	chr14:70336780:T:C
70336825	chr14:70336825:G:A
70336923	chr14:70336923:A:G
70337275	chr14:70337275:A:C
70337414	chr14:70337414:C:T
70337757	chr14:70337757:G:A
70338758	chr14:70338758:T:G
70338907	chr14:70338907:G:A
70339473	chr14:70339473:AC:A
70339588	chr14:70339588:C:T
70340051	chr14:70340051:G:C
70340394	chr14:70340394:G:A
70340423	chr14:70340423:T:C
70340496	chr14:70340496:A:G
70340906	chr14:70340906:G:A
70341235	chr14:70341235:C:G
70341580	chr14:70341580:T:A
70341594	chr14:70341594:T:C
70341886	chr14:70341886:T:C
70342089	chr14:70342089:C:G
70342128	chr14:70342128:T:C
70342216	chr14:70342216:G:A
70342302	chr14:70342302:G:A
70342779	chr14:70342779:A:G
70343713	chr14:70343713:G:T
70343773	chr14:70343773:G:A
70343852	chr14:70343852:G:A
70343913	chr14:70343913:A:G
70344078	chr14:70344078:G:A
70344299	chr14:70344299:G:A
70344538	chr14:70344538:A:G
70344798	chr14:70344798:G:A
70344961	chr14:70344961:A:AACAGCATGTTGCTCCTCACC
70344979	chr14:70344979:A:ACCAC
70345003	chr14:70345003:C:T
70345090	chr14:70345090:C:T
70345273	chr14:70345273:T:C
70345683	chr14:70345683:G:A
70346298	chr14:70346298:G:A
70346346	chr14:70346346:G:C
70346390	chr14:70346390:T:C
70346463	chr14:70346463:C:T
70346569	chr14:70346569:C:T
70346594	chr14:70346594:T:C
70346743	chr14:70346743:C:T
70346799	chr14:70346799:C:T
70346803	chr14:70346803:C:T
70346909	chr14:70346909:T:C
70347078	chr14:70347078:G:A
70347533	chr14:70347533:G:A
70347664	chr14:70347664:ACTT:A
70347730	chr14:70347730:C:T
70348353	chr14:70348353:C:T
70348445	chr14:70348445:C:A
70348917	chr14:70348917:CAAGT:C
70349095	chr14:70349095:G:A
70349106	chr14:70349106:A:G
70349129	chr14:70349129:C:A
70349262	chr14:70349262:A:C
70349279	chr14:70349279:A:G
70349704	chr14:70349704:C:CT
70349758	chr14:70349758:C:T
70349998	chr14:70349998:C:A
70350026	chr14:70350026:A:G
70350033	chr14:70350033:G:A
70350179	chr14:70350179:C:T
70350219	chr14:70350219:C:G
70350424	chr14:70350424:T:C
70350488	chr14:70350488:TAGTC:T
70350910	chr14:70350910:T:C
70351197	chr14:70351197:C:T
70351460	chr14:70351460:G:A
70351541	chr14:70351541:C:T
70351671	chr14:70351671:T:C
70351697	chr14:70351697:A:G
70351909	chr14:70351909:T:C
70352062	chr14:70352062:T:TG
70352063	chr14:70352063:T:A
70352075	chr14:70352075:T:G
70352198	chr14:70352198:A:T
70352223	chr14:70352223:G:T
70352600	chr14:70352600:TACTC:T
70352690	chr14:70352690:G:A
70353000	chr14:70353000:T:C
70353222	chr14:70353222:C:T
70353828	chr14:70353828:T:C
70354275	chr14:70354275:C:A
70354447	chr14:70354447:G:A
70354916	chr14:70354916:C:T
70355521	chr14:70355521:G:A
70355627	chr14:70355627:C:T
70355787	chr14:70355787:C:T
70356001	chr14:70356001:A:G
70356702	chr14:70356702:A:C
70356939	chr14:70356939:A:T
70357137	chr14:70357137:C:T
70357215	chr14:70357215:A:G
70357426	chr14:70357426:C:G
70357980	chr14:70357980:T:C
70358680	chr14:70358680:A:G
70359449	chr14:70359449:C:G
70360549	chr14:70360549:T:C
70360645	chr14:70360645:T:C
70360762	chr14:70360762:C:T
70361056	chr14:70361056:T:C
70361085	chr14:70361085:T:C
70361182	chr14:70361182:C:A
70361662	chr14:70361662:G:A
70361781	chr14:70361781:A:G
70361838	chr14:70361838:T:C
70362368	chr14:70362368:C:T
70362394	chr14:70362394:G:A
70362397	chr14:70362397:G:A
70362598	chr14:70362598:A:G
70363515	chr14:70363515:T:C
70363873	chr14:70363873:C:T
70364033	chr14:70364033:T:C
70364045	chr14:70364045:T:G
70364768	chr14:70364768:A:G
70364966	chr14:70364966:C:T
70365168	chr14:70365168:G:A
70365267	chr14:70365267:T:C
70365396	chr14:70365396:C:T
70365762	chr14:70365762:A:G
70365856	chr14:70365856:T:C
70366820	chr14:70366820:G:A
70367134	chr14:70367134:G:T
70367138	chr14:70367138:A:C
70367346	chr14:70367346:G:A
70367580	chr14:70367580:A:G
70367701	chr14:70367701:G:A
70368084	chr14:70368084:TTA:T
70368362	chr14:70368362:G:A
70368529	chr14:70368529:A:G
70368580	chr14:70368580:T:TA
70369166	chr14:70369166:G:T
70369247	chr14:70369247:A:C
70369312	chr14:70369312:T:G
70369732	chr14:70369732:G:A
70369911	chr14:70369911:C:T
70369918	chr14:70369918:T:C
70370036	chr14:70370036:C:A
70370518	chr14:70370518:C:T
70370567	chr14:70370567:T:A
70371665	chr14:70371665:C:T
70371767	chr14:70371767:G:C
70372098	chr14:70372098:T:C
70372420	chr14:70372420:T:C
70372672	chr14:70372672:A:C
70373018	chr14:70373018:A:C
70373160	chr14:70373160:A:G
70373323	chr14:70373323:A:C
70373344	chr14:70373344:T:C
70373371	chr14:70373371:G:A
70373424	chr14:70373424:G:A
70373430	chr14:70373430:C:T
70373727	chr14:70373727:T:C
70373729	chr14:70373729:T:C
70374071	chr14:70374071:C:A
70374181	chr14:70374181:T:C
70374466	chr14:70374466:T:C
70374878	chr14:70374878:C:T
70374896	chr14:70374896:A:T
70375287	chr14:70375287:T:C
70376239	chr14:70376239:A:G
70376473	chr14:70376473:G:A
70376567	chr14:70376567:T:A
70376643	chr14:70376643:T:C
70376702	chr14:70376702:T:C
70376930	chr14:70376930:C:T
70377285	chr14:70377285:C:A
70377366	chr14:70377366:T:A
70377425	chr14:70377425:G:A
70377459	chr14:70377459:C:T
70377495	chr14:70377495:G:A
70377645	chr14:70377645:T:C
70378101	chr14:70378101:AT:A
70378125	chr14:70378125:T:C
70378313	chr14:70378313:AC:A
70378773	chr14:70378773:T:C
70378939	chr14:70378939:C:T
70378953	chr14:70378953:C:T
70379157	chr14:70379157:C:T
70379394	chr14:70379394:A:G
70379528	chr14:70379528:A:G
70379716	chr14:70379716:C:T
70379922	chr14:70379922:C:T
70380083	chr14:70380083:A:G
70380386	chr14:70380386:A:G
70380407	chr14:70380407:C:T
70380438	chr14:70380438:C:T
70380468	chr14:70380468:C:A
70380698	chr14:70380698:G:A
70380873	chr14:70380873:C:T
70380972	chr14:70380972:A:G
70381324	chr14:70381324:C:T
70381341	chr14:70381341:C:T
70381388	chr14:70381388:T:C
70381407	chr14:70381407:G:T
70381819	chr14:70381819:A:G
70381828	chr14:70381828:C:T
70381963	chr14:70381963:G:A
70381974	chr14:70381974:C:T
70382018	chr14:70382018:C:T
70382371	chr14:70382371:C:T
70382397	chr14:70382397:A:G
70382540	chr14:70382540:C:T
70382857	chr14:70382857:C:A
70382948	chr14:70382948:CAT:C
70383130	chr14:70383130:T:C
70383260	chr14:70383260:C:T
70383272	chr14:70383272:A:G
70383295	chr14:70383295:A:G
70383409	chr14:70383409:T:A
70383541	chr14:70383541:T:C
70383585	chr14:70383585:C:T
70383613	chr14:70383613:T:C
70383671	chr14:70383671:T:C
70383907	chr14:70383907:T:A
70384091	chr14:70384091:C:T
70384218	chr14:70384218:T:G
70384319	chr14:70384319:C:T
70384331	chr14:70384331:C:A
70384489	chr14:70384489:CA:C
70384594	chr14:70384594:A:G
70384710	chr14:70384710:A:ACT
70384980	chr14:70384980:C:G
70385104	chr14:70385104:T:C
70385433	chr14:70385433:T:C
70385770	chr14:70385770:C:T
70385899	chr14:70385899:C:T
70386286	chr14:70386286:C:G
70386361	chr14:70386361:C:T
70386403	chr14:70386403:T:C
70386493	chr14:70386493:G:C
70386804	chr14:70386804:G:T
70386938	chr14:70386938:A:G
70387027	chr14:70387027:C:A
70387620	chr14:70387620:A:T
70387745	chr14:70387745:C:T
70387755	chr14:70387755:C:T
70387914	chr14:70387914:GTCT:G
70387954	chr14:70387954:C:T
70388043	chr14:70388043:C:T
70388640	chr14:70388640:G:A
70388724	chr14:70388724:T:C
70389022	chr14:70389022:G:A
70389241	chr14:70389241:A:C
70389518	chr14:70389518:T:G
70389887	chr14:70389887:T:A
70389907	chr14:70389907:A:G
70389965	chr14:70389965:T:C
70390014	chr14:70390014:T:C
70390036	chr14:70390036:T:C
70390158	chr14:70390158:G:A
70390305	chr14:70390305:C:T
70390418	chr14:70390418:C:T
70390498	chr14:70390498:C:T
70390782	chr14:70390782:T:C
70391117	chr14:70391117:C:T
70391428	chr14:70391428:G:A
70391429	chr14:70391429:A:G
70391867	chr14:70391867:T:C
70392129	chr14:70392129:C:G
70392222	chr14:70392222:C:T
70392367	chr14:70392367:A:G
70392369	chr14:70392369:A:G
70392451	chr14:70392451:T:C
70392558	chr14:70392558:G:A
70392601	chr14:70392601:G:T
70392686	chr14:70392686:A:G
70392714	chr14:70392714:C:T
70392802	chr14:70392802:G:A
70393416	chr14:70393416:C:T
70393552	chr14:70393552:C:T
70394067	chr14:70394067:G:A
70394355	chr14:70394355:C:A
70394362	chr14:70394362:C:T
70394703	chr14:70394703:CT:C
70394766	chr14:70394766:C:G
70394795	chr14:70394795:C:T
70394925	chr14:70394925:A:T
70395276	chr14:70395276:C:A
70395462	chr14:70395462:T:C
70395552	chr14:70395552:G:A
70395673	chr14:70395673:T:C
70395697	chr14:70395697:C:T
70395798	chr14:70395798:C:T
70395858	chr14:70395858:T:C
70396171	chr14:70396171:A:T
70396371	chr14:70396371:C:T
70396401	chr14:70396401:C:T
70396416	chr14:70396416:C:G
70396450	chr14:70396450:A:C
70396715	chr14:70396715:CA:C
70396757	chr14:70396757:G:A
70396929	chr14:70396929:T:C
70397068	chr14:70397068:T:C
70397162	chr14:70397162:A:T
70397547	chr14:70397547:T:C
70397548	chr14:70397548:G:A
70397586	chr14:70397586:G:A
70397748	chr14:70397748:A:G
70398242	chr14:70398242:T:A
70398269	chr14:70398269:C:T
70398384	chr14:70398384:C:G
70398484	chr14:70398484:T:C
70398835	chr14:70398835:G:A
70399029	chr14:70399029:G:A
70399043	chr14:70399043:G:A
70399291	chr14:70399291:G:A
70399533	chr14:70399533:A:G
70399558	chr14:70399558:G:A
70399603	chr14:70399603:A:G
70399660	chr14:70399660:G:C
70399778	chr14:70399778:G:C
70399888	chr14:70399888:C:T
70400378	chr14:70400378:A:C
70400572	chr14:70400572:T:C
70400595	chr14:70400595:C:T
70400912	chr14:70400912:A:G
70400973	chr14:70400973:G:A
70400998	chr14:70400998:A:G
70401202	chr14:70401202:A:G
70401217	chr14:70401217:G:C
70402035	chr14:70402035:C:T
70402059	chr14:70402059:T:A
70402601	chr14:70402601:A:G
70402923	chr14:70402923:C:A
70402972	chr14:70402972:G:T
70403134	chr14:70403134:G:A
70403368	chr14:70403368:C:T
70403665	chr14:70403665:C:T
70403929	chr14:70403929:T:C
70404174	chr14:70404174:T:C
70404258	chr14:70404258:G:A
70404265	chr14:70404265:G:A
70404555	chr14:70404555:G:C
70404675	chr14:70404675:C:A
70404691	chr14:70404691:T:C
70404833	chr14:70404833:T:A
70405153	chr14:70405153:G:A
70405854	chr14:70405854:G:C
70406337	chr14:70406337:T:C
70406715	chr14:70406715:A:G
70406761	chr14:70406761:T:A
70406842	chr14:70406842:T:C
70407046	chr14:70407046:T:C
70407237	chr14:70407237:A:G
70407884	chr14:70407884:C:T
70408009	chr14:70408009:A:G
70408277	chr14:70408277:C:T
70408386	chr14:70408386:A:G
70408546	chr14:70408546:G:A
70408796	chr14:70408796:G:T
70408875	chr14:70408875:C:T
70408897	chr14:70408897:G:A
70409226	chr14:70409226:A:G
70409440	chr14:70409440:T:C
70409886	chr14:70409886:G:T
70410024	chr14:70410024:A:T
70410214	chr14:70410214:A:G
70410478	chr14:70410478:T:G
70410699	chr14:70410699:A:C
70411169	chr14:70411169:G:A
70411661	chr14:70411661:C:T
70412217	chr14:70412217:G:A
70412670	chr14:70412670:T:C
70412715	chr14:70412715:C:T
70413096	chr14:70413096:T:A
70413260	chr14:70413260:T:C
70413376	chr14:70413376:C:T
70413403	chr14:70413403:C:A
70413421	chr14:70413421:T:G
70413516	chr14:70413516:G:A
70413956	chr14:70413956:A:G
70414312	chr14:70414312:A:G
70414529	chr14:70414529:C:T
70414739	chr14:70414739:G:A
70414772	chr14:70414772:A:C
70415412	chr14:70415412:G:A
70415416	chr14:70415416:C:G
70415803	chr14:70415803:T:G
70416136	chr14:70416136:A:G
70416177	chr14:70416177:G:A
70416390	chr14:70416390:G:C
70416575	chr14:70416575:AAAG:A
70416647	chr14:70416647:T:G
70417226	chr14:70417226:G:A
70417664	chr14:70417664:C:A
70418175	chr14:70418175:A:T
70418197	chr14:70418197:G:A
70418305	chr14:70418305:G:A
70418756	chr14:70418756:A:T
70418984	chr14:70418984:G:T
70419159	chr14:70419159:A:G
70419315	chr14:70419315:A:C
70419554	chr14:70419554:G:T
70419574	chr14:70419574:A:G
70419586	chr14:70419586:T:TA
70419611	chr14:70419611:A:T
70419614	chr14:70419614:T:C
70420238	chr14:70420238:A:T
70420369	chr14:70420369:A:C
70420381	chr14:70420381:GGTC:G
70420385	chr14:70420385:C:CTT
70421039	chr14:70421039:C:T
70421141	chr14:70421141:T:A
70421546	chr14:70421546:A:G
70422083	chr14:70422083:GT:G
70422279	chr14:70422279:G:A
70422432	chr14:70422432:A:G
70422564	chr14:70422564:C:A
70422586	chr14:70422586:T:C
70422770	chr14:70422770:C:T
70422829	chr14:70422829:G:A
70423461	chr14:70423461:C:T
70423471	chr14:70423471:G:A
70423482	chr14:70423482:A:G
70423527	chr14:70423527:G:A
70423898	chr14:70423898:C:T
70423906	chr14:70423906:T:A
70424061	chr14:70424061:T:C
70425302	chr14:70425302:T:C
70425326	chr14:70425326:G:A
70425348	chr14:70425348:T:C
70425406	chr14:70425406:C:T
70425508	chr14:70425508:C:T
70426114	chr14:70426114:T:C
70426338	chr14:70426338:T:C
70426860	chr14:70426860:G:C
70426952	chr14:70426952:T:C
70427904	chr14:70427904:G:A
70427912	chr14:70427912:C:T
70427998	chr14:70427998:C:T
70428366	chr14:70428366:C:T
70428773	chr14:70428773:A:G
70428814	chr14:70428814:G:A
70429402	chr14:70429402:G:A
70429435	chr14:70429435:G:T
70429840	chr14:70429840:G:C
70429870	chr14:70429870:T:C
70430439	chr14:70430439:G:C
70430892	chr14:70430892:C:T
70430893	chr14:70430893:C:T
70431088	chr14:70431088:T:C
70431493	chr14:70431493:G:A
70431522	chr14:70431522:A:C
70431717	chr14:70431717:G:A
70431848	chr14:70431848:A:C
70432067	chr14:70432067:G:A
70432216	chr14:70432216:A:C
70432467	chr14:70432467:A:C
70433008	chr14:70433008:T:A
70433658	chr14:70433658:G:A
70434009	chr14:70434009:G:A
70434105	chr14:70434105:C:T
70434257	chr14:70434257:G:A
70434429	chr14:70434429:C:T
70434549	chr14:70434549:T:C
70434578	chr14:70434578:A:G
70434648	chr14:70434648:T:C
70435058	chr14:70435058:T:G
70435379	chr14:70435379:C:A
70435473	chr14:70435473:G:A
70435479	chr14:70435479:C:A
70435571	chr14:70435571:C:T
70436113	chr14:70436113:A:G
70436161	chr14:70436161:G:A
70436176	chr14:70436176:G:T
70436188	chr14:70436188:C:T
70436198	chr14:70436198:C:A
70436281	chr14:70436281:A:G
70436872	chr14:70436872:G:A
70436891	chr14:70436891:G:A
70437319	chr14:70437319:A:G
70437428	chr14:70437428:A:G
70437768	chr14:70437768:AT:A
70437877	chr14:70437877:G:A
70437887	chr14:70437887:C:T
70437890	chr14:70437890:T:C
70437896	chr14:70437896:G:A
70438161	chr14:70438161:G:A
70438599	chr14:70438599:A:G
70438754	chr14:70438754:A:G
70438783	chr14:70438783:A:G
70439065	chr14:70439065:T:A
70439072	chr14:70439072:G:A
70439176	chr14:70439176:G:GA
70439937	chr14:70439937:C:T
70440118	chr14:70440118:C:T
70440697	chr14:70440697:A:G
70440780	chr14:70440780:C:T
70441087	chr14:70441087:C:T
70441344	chr14:70441344:C:T
70441473	chr14:70441473:T:C
70441500	chr14:70441500:G:A
70441564	chr14:70441564:C:A
70442593	chr14:70442593:G:A
70442618	chr14:70442618:C:A
70442660	chr14:70442660:T:C
70442735	chr14:70442735:G:C
70443255	chr14:70443255:G:A
70443647	chr14:70443647:T:G
70443915	chr14:70443915:T:G
70444193	chr14:70444193:G:T
70444347	chr14:70444347:T:C
70444607	chr14:70444607:A:G
70444732	chr14:70444732:A:G
70444989	chr14:70444989:G:C
70445008	chr14:70445008:C:T
70445215	chr14:70445215:C:T
70445225	chr14:70445225:A:G
70445243	chr14:70445243:C:T
70445614	chr14:70445614:G:T
70446511	chr14:70446511:T:C
70446584	chr14:70446584:T:C
70446604	chr14:70446604:G:A
70446824	chr14:70446824:G:A
70447079	chr14:70447079:C:T
70447461	chr14:70447461:G:A
70447494	chr14:70447494:G:T
70448270	chr14:70448270:G:A
70448300	chr14:70448300:G:A
70448500	chr14:70448500:C:T
70448671	chr14:70448671:T:C
70448791	chr14:70448791:T:C
70449172	chr14:70449172:T:C
70449359	chr14:70449359:C:G
70449601	chr14:70449601:C:T
70449684	chr14:70449684:T:A
70449842	chr14:70449842:G:T
70450205	chr14:70450205:T:G
70450372	chr14:70450372:G:A
70450570	chr14:70450570:A:T
70450925	chr14:70450925:G:A
70451052	chr14:70451052:C:T
70451196	chr14:70451196:AT:A
70451313	chr14:70451313:A:G
70451665	chr14:70451665:A:G
70451954	chr14:70451954:A:G
70452194	chr14:70452194:A:G
70452299	chr14:70452299:T:C
70452426	chr14:70452426:C:T
70452427	chr14:70452427:G:A
70452444	chr14:70452444:C:A
70452479	chr14:70452479:C:T
70452602	chr14:70452602:G:A
70452662	chr14:70452662:G:A
70452670	chr14:70452670:T:C
70452696	chr14:70452696:G:A
70452943	chr14:70452943:T:C
70452982	chr14:70452982:T:C
70453021	chr14:70453021:A:G
70453044	chr14:70453044:G:GTA
70453122	chr14:70453122:C:T
70453417	chr14:70453417:G:A
70453535	chr14:70453535:T:C
70453548	chr14:70453548:T:C
70453663	chr14:70453663:A:T
70453802	chr14:70453802:T:C
70453805	chr14:70453805:C:T
70454241	chr14:70454241:A:G
70454248	chr14:70454248:T:C
70454280	chr14:70454280:C:A
70454302	chr14:70454302:T:G
70454509	chr14:70454509:T:C
70454665	chr14:70454665:A:C
70454934	chr14:70454934:T:C
70455220	chr14:70455220:A:G
70455425	chr14:70455425:C:A
70455669	chr14:70455669:T:C
70456096	chr14:70456096:TGACA:T
70456307	chr14:70456307:A:G
70456312	chr14:70456312:C:T
70456464	chr14:70456464:A:T
70456797	chr14:70456797:A:C
70457197	chr14:70457197:TC:T
70457355	chr14:70457355:A:G
70457569	chr14:70457569:T:C
70457577	chr14:70457577:C:T
70457696	chr14:70457696:G:A
70457745	chr14:70457745:A:G
70457784	chr14:70457784:C:G
70457825	chr14:70457825:G:C
70457976	chr14:70457976:T:C
70457979	chr14:70457979:G:A
70457980	chr14:70457980:A:G
70458238	chr14:70458238:A:C
70458540	chr14:70458540:A:G
70458603	chr14:70458603:T:C
70458784	chr14:70458784:G:C
70458792	chr14:70458792:C:T
70458867	chr14:70458867:G:A
70458939	chr14:70458939:A:T
70458948	chr14:70458948:G:A
70459146	chr14:70459146:A:C
70459678	chr14:70459678:T:A
70459856	chr14:70459856:T:C
70459961	chr14:70459961:T:G
70460044	chr14:70460044:T:C
70460074	chr14:70460074:T:G
70460341	chr14:70460341:G:A
70460375	chr14:70460375:C:T
70460552	chr14:70460552:G:T
70461667	chr14:70461667:T:C
70461988	chr14:70461988:A:C
70462133	chr14:70462133:C:G
70462328	chr14:70462328:C:A
70462379	chr14:70462379:T:C
70463323	chr14:70463323:C:T
70463363	chr14:70463363:G:A
70463516	chr14:70463516:A:T
70463781	chr14:70463781:C:A
70463867	chr14:70463867:G:C
70463922	chr14:70463922:C:T
70464151	chr14:70464151:G:T
70464185	chr14:70464185:T:C
70464212	chr14:70464212:A:G
70464683	chr14:70464683:T:C
70464753	chr14:70464753:A:G
70464756	chr14:70464756:C:T
70465227	chr14:70465227:C:T
70465349	chr14:70465349:G:T
70465381	chr14:70465381:CA:C
70465391	chr14:70465391:A:C
70465602	chr14:70465602:A:G
70465632	chr14:70465632:C:T
70465639	chr14:70465639:A:G
70465648	chr14:70465648:G:A
70465656	chr14:70465656:A:G
70466004	chr14:70466004:G:A
70466042	chr14:70466042:G:A
70466227	chr14:70466227:A:G
70466309	chr14:70466309:T:C
70466715	chr14:70466715:A:C
70466789	chr14:70466789:C:T
70466890	chr14:70466890:T:G
70467042	chr14:70467042:C:A
70467133	chr14:70467133:T:C
70467378	chr14:70467378:C:T
70467545	chr14:70467545:A:G
70467599	chr14:70467599:T:G
70468505	chr14:70468505:G:A
70468543	chr14:70468543:T:C
70468692	chr14:70468692:C:T
70468739	chr14:70468739:T:C
70468823	chr14:70468823:T:C
70469158	chr14:70469158:A:G
70469615	chr14:70469615:G:A
70469818	chr14:70469818:A:G
70469997	chr14:70469997:T:C
70470404	chr14:70470404:T:C
70470597	chr14:70470597:T:C
70470703	chr14:70470703:T:C
70470707	chr14:70470707:A:G
70470720	chr14:70470720:C:T
70470751	chr14:70470751:G:A
70470752	chr14:70470752:C:T
70470852	chr14:70470852:G:A
70471008	chr14:70471008:T:C
70471271	chr14:70471271:G:A
70471349	chr14:70471349:T:C
70471365	chr14:70471365:G:T
70471468	chr14:70471468:T:C
70471508	chr14:70471508:T:A
70471606	chr14:70471606:G:T
70472072	chr14:70472072:G:A
70472278	chr14:70472278:A:G
70472288	chr14:70472288:A:G
70472379	chr14:70472379:A:G
70472497	chr14:70472497:T:G
70472632	chr14:70472632:C:T
70472663	chr14:70472663:T:C
70472712	chr14:70472712:A:G
70472802	chr14:70472802:A:C
70472933	chr14:70472933:T:G
70473422	chr14:70473422:A:C
70473585	chr14:70473585:C:T
70473619	chr14:70473619:T:C
70473892	chr14:70473892:T:C
70473936	chr14:70473936:C:A
70473995	chr14:70473995:G:GA
70474049	chr14:70474049:G:A
70474135	chr14:70474135:C:G
70474715	chr14:70474715:C:A
70474764	chr14:70474764:AG:A
70475059	chr14:70475059:A:T
70475343	chr14:70475343:A:C
70475358	chr14:70475358:C:T
70475375	chr14:70475375:G:A
70475434	chr14:70475434:C:T
70475453	chr14:70475453:A:G
70475495	chr14:70475495:T:C
70475506	chr14:70475506:G:A
70475535	chr14:70475535:A:G
70475608	chr14:70475608:A:G
70475611	chr14:70475611:A:G
70475647	chr14:70475647:G:C
70476175	chr14:70476175:G:A
70476180	chr14:70476180:G:A
70477007	chr14:70477007:C:T
70477038	chr14:70477038:G:A
70477162	chr14:70477162:T:C
70477252	chr14:70477252:T:A
70477485	chr14:70477485:G:A
70477538	chr14:70477538:C:T
70477570	chr14:70477570:G:A
70477584	chr14:70477584:G:A
70477660	chr14:70477660:C:T
70477694	chr14:70477694:G:A
70477962	chr14:70477962:C:T
70478002	chr14:70478002:C:T
70478028	chr14:70478028:A:G
70478060	chr14:70478060:C:T
70478070	chr14:70478070:G:A
70478714	chr14:70478714:G:A
70478775	chr14:70478775:C:T
70478776	chr14:70478776:G:A
70478932	chr14:70478932:C:A
70479098	chr14:70479098:G:A
70479146	chr14:70479146:T:C
70479469	chr14:70479469:T:C
70479519	chr14:70479519:A:T
70479619	chr14:70479619:T:G
70479651	chr14:70479651:A:G
70479692	chr14:70479692:C:A
70479732	chr14:70479732:C:T
70479976	chr14:70479976:A:G
70480077	chr14:70480077:G:A
70480111	chr14:70480111:A:C
70480242	chr14:70480242:A:T
70482909	chr14:70482909:G:A
70483097	chr14:70483097:A:G
70483133	chr14:70483133:A:G
70483577	chr14:70483577:C:T
70483606	chr14:70483606:A:G
70483639	chr14:70483639:A:C
70483960	chr14:70483960:A:T
70484348	chr14:70484348:CAAGA:C
70484517	chr14:70484517:A:C
70484971	chr14:70484971:T:C
70485275	chr14:70485275:G:A
70485381	chr14:70485381:G:A
70485556	chr14:70485556:G:T
70485654	chr14:70485654:T:C
70485901	chr14:70485901:A:T
70485990	chr14:70485990:A:C
70486267	chr14:70486267:G:A
70486509	chr14:70486509:T:C
70487366	chr14:70487366:A:T
70487432	chr14:70487432:T:C
70487450	chr14:70487450:T:C
70487993	chr14:70487993:A:G
70488493	chr14:70488493:CCA:C
70488805	chr14:70488805:G:A
70488886	chr14:70488886:T:C
70489504	chr14:70489504:G:A
70489645	chr14:70489645:A:T
70489833	chr14:70489833:A:G
70490144	chr14:70490144:CAA:C
70490184	chr14:70490184:A:C
70490214	chr14:70490214:A:C
70490958	chr14:70490958:C:T
70491011	chr14:70491011:G:A
70491174	chr14:70491174:C:T
70491318	chr14:70491318:G:A
70491392	chr14:70491392:T:G
70491488	chr14:70491488:G:C
70491620	chr14:70491620:T:A
70491658	chr14:70491658:C:T
70491717	chr14:70491717:G:A
70491817	chr14:70491817:C:T
70491818	chr14:70491818:G:A
70491830	chr14:70491830:T:C
70491979	chr14:70491979:T:C
70492590	chr14:70492590:T:A
70492742	chr14:70492742:C:T
70492974	chr14:70492974:T:G
70493201	chr14:70493201:C:G
70493536	chr14:70493536:T:C
70493594	chr14:70493594:G:C
70493828	chr14:70493828:C:T
70493975	chr14:70493975:A:G
70493994	chr14:70493994:G:T
70494496	chr14:70494496:T:C
70494620	chr14:70494620:A:G
70494976	chr14:70494976:T:C
70494977	chr14:70494977:G:A
70495197	chr14:70495197:T:C
70495786	chr14:70495786:C:T
70495956	chr14:70495956:A:G
70496048	chr14:70496048:C:T
70496453	chr14:70496453:T:C
70496468	chr14:70496468:T:C
70496509	chr14:70496509:T:C
70496607	chr14:70496607:C:T
70496779	chr14:70496779:A:AG
70496896	chr14:70496896:G:A
70497012	chr14:70497012:G:A
70497089	chr14:70497089:C:T
70497091	chr14:70497091:T:C
70497112	chr14:70497112:G:A
70497357	chr14:70497357:C:A
70497379	chr14:70497379:G:T
70497452	chr14:70497452:C:A
70497874	chr14:70497874:A:G
70498107	chr14:70498107:T:TC
70498114	chr14:70498114:T:G
70498358	chr14:70498358:T:C
70498658	chr14:70498658:A:G
70498945	chr14:70498945:A:G
70499063	chr14:70499063:G:C
70499092	chr14:70499092:C:T
70499472	chr14:70499472:C:G
70499496	chr14:70499496:C:T
70499568	chr14:70499568:G:A
70499754	chr14:70499754:C:G
70499868	chr14:70499868:G:C
70500017	chr14:70500017:C:T
70500438	chr14:70500438:T:C
70500496	chr14:70500496:AAGG:A
70500569	chr14:70500569:G:T
70500797	chr14:70500797:C:G
70500811	chr14:70500811:A:T
70501183	chr14:70501183:C:T
70501335	chr14:70501335:G:A
70501353	chr14:70501353:T:C
70501509	chr14:70501509:C:T
70501520	chr14:70501520:T:C
70501649	chr14:70501649:T:A
70501686	chr14:70501686:G:A
70501754	chr14:70501754:G:A
70501762	chr14:70501762:G:A
70501987	chr14:70501987:G:A
70502041	chr14:70502041:C:G
70502321	chr14:70502321:T:A
70502464	chr14:70502464:A:G
70502737	chr14:70502737:A:G
70502820	chr14:70502820:C:T
70502840	chr14:70502840:G:A
70502876	chr14:70502876:G:A
70503027	chr14:70503027:T:C
70503097	chr14:70503097:T:TTGG
70503124	chr14:70503124:C:A
70503125	chr14:70503125:A:G
70503136	chr14:70503136:T:C
70503212	chr14:70503212:GAAAT:G
70503495	chr14:70503495:T:A
70503592	chr14:70503592:G:A
70503647	chr14:70503647:A:G
70503798	chr14:70503798:T:C
70504017	chr14:70504017:A:G
70504060	chr14:70504060:C:A
70504129	chr14:70504129:G:C
70504460	chr14:70504460:G:A
70504492	chr14:70504492:A:G
70504875	chr14:70504875:T:G
70505231	chr14:70505231:A:T
70505360	chr14:70505360:T:G
70505522	chr14:70505522:A:G
70505799	chr14:70505799:A:G
70505877	chr14:70505877:G:A
70506146	chr14:70506146:C:T
70506170	chr14:70506170:A:G
70506206	chr14:70506206:C:T
70506325	chr14:70506325:C:A
70506361	chr14:70506361:T:C
70506855	chr14:70506855:AT:A
70507013	chr14:70507013:C:T
70507562	chr14:70507562:T:C
70507734	chr14:70507734:C:T
70507748	chr14:70507748:A:G
70507790	chr14:70507790:G:A
70507871	chr14:70507871:T:G
70507998	chr14:70507998:G:A
70508428	chr14:70508428:AGAACACATGGACACAGG:A
70508562	chr14:70508562:C:T
70508700	chr14:70508700:C:T
70509560	chr14:70509560:T:A
70509704	chr14:70509704:A:C
70509708	chr14:70509708:T:C
70509781	chr14:70509781:A:G
70510071	chr14:70510071:T:C
70510187	chr14:70510187:A:G
70510478	chr14:70510478:C:T
70510618	chr14:70510618:G:A
70511228	chr14:70511228:C:T
70511243	chr14:70511243:T:C
70511417	chr14:70511417:A:C
70511492	chr14:70511492:T:C
70511761	chr14:70511761:A:G
70511894	chr14:70511894:C:A
70512025	chr14:70512025:C:T
70512526	chr14:70512526:G:A
70512891	chr14:70512891:T:C
70513433	chr14:70513433:C:A
70513670	chr14:70513670:G:A
70513707	chr14:70513707:G:A
70514449	chr14:70514449:A:C
70514805	chr14:70514805:C:T
70514845	chr14:70514845:A:T
70515036	chr14:70515036:C:T
70515358	chr14:70515358:T:A
70515363	chr14:70515363:G:T
70515379	chr14:70515379:C:A
70515425	chr14:70515425:A:C
70515659	chr14:70515659:G:A
70515791	chr14:70515791:G:A
70515915	chr14:70515915:A:G
70516284	chr14:70516284:C:T
70516323	chr14:70516323:C:T
70516543	chr14:70516543:AG:A
70516614	chr14:70516614:G:A
70516752	chr14:70516752:A:G
70517019	chr14:70517019:G:A
70517057	chr14:70517057:A:G
70517521	chr14:70517521:T:C
70517765	chr14:70517765:T:A
70518234	chr14:70518234:T:C
70518459	chr14:70518459:C:T
70518622	chr14:70518622:C:T
70518758	chr14:70518758:C:T
70519159	chr14:70519159:C:T
70519397	chr14:70519397:G:C
70519462	chr14:70519462:A:G
70519579	chr14:70519579:C:T
70519681	chr14:70519681:T:C
70519696	chr14:70519696:T:C
70519719	chr14:70519719:T:C
70519783	chr14:70519783:T:A
70519799	chr14:70519799:G:A
70519973	chr14:70519973:TAA:T
70520034	chr14:70520034:C:G
70520146	chr14:70520146:C:G
70520471	chr14:70520471:G:A
70520668	chr14:70520668:T:TAACAC
70520726	chr14:70520726:T:C
70520746	chr14:70520746:T:C
70520766	chr14:70520766:A:G
70521345	chr14:70521345:T:C
70521538	chr14:70521538:A:C
70521585	chr14:70521585:T:C
70522137	chr14:70522137:T:C
70522214	chr14:70522214:T:C
70522458	chr14:70522458:C:T
70523045	chr14:70523045:T:C
70523230	chr14:70523230:T:C
70523681	chr14:70523681:G:A
70523882	chr14:70523882:T:G
70524067	chr14:70524067:G:T
70524933	chr14:70524933:A:C
70524988	chr14:70524988:A:G
70525216	chr14:70525216:T:C
70525703	chr14:70525703:C:T
70525770	chr14:70525770:TC:T
70525898	chr14:70525898:A:C
70525943	chr14:70525943:C:T
70527516	chr14:70527516:T:C
70527640	chr14:70527640:A:G
70527894	chr14:70527894:C:T
70528048	chr14:70528048:T:C
70528105	chr14:70528105:G:T
70528198	chr14:70528198:A:G
70528413	chr14:70528413:CCTTTTCATTTT:C
70528632	chr14:70528632:A:G
70528677	chr14:70528677:A:G
70528929	chr14:70528929:CAA:C
70528985	chr14:70528985:T:C
70528988	chr14:70528988:A:T
70529059	chr14:70529059:G:A
70529167	chr14:70529167:T:C
70529388	chr14:70529388:T:C
70529544	chr14:70529544:T:C
70529764	chr14:70529764:G:A
70529851	chr14:70529851:A:T
70529865	chr14:70529865:T:C
70529913	chr14:70529913:T:C
70530021	chr14:70530021:G:A
70530468	chr14:70530468:C:A
70530579	chr14:70530579:G:A
70530712	chr14:70530712:C:T
70530965	chr14:70530965:G:C
70531071	chr14:70531071:T:C
70531413	chr14:70531413:G:C
70531580	chr14:70531580:G:A
70531680	chr14:70531680:C:T
70531861	chr14:70531861:T:C
70532231	chr14:70532231:A:G
70532257	chr14:70532257:T:C
70532307	chr14:70532307:C:T
70532453	chr14:70532453:A:C
70532521	chr14:70532521:A:C
70532534	chr14:70532534:T:G
70532672	chr14:70532672:C:T
70532760	chr14:70532760:T:G
70532979	chr14:70532979:C:T
70533156	chr14:70533156:T:C
70533508	chr14:70533508:C:A
70533848	chr14:70533848:T:C
70534383	chr14:70534383:G:A
70534505	chr14:70534505:C:T
70534716	chr14:70534716:A:G
70534947	chr14:70534947:G:C
70535278	chr14:70535278:C:A
70535333	chr14:70535333:AT:A
70535470	chr14:70535470:A:G
70535593	chr14:70535593:C:T
70535834	chr14:70535834:TG:T
70535964	chr14:70535964:A:C
70535967	chr14:70535967:G:A
70535971	chr14:70535971:C:A
70535983	chr14:70535983:G:T
70535994	chr14:70535994:T:C
70536374	chr14:70536374:A:G
70536718	chr14:70536718:C:G
70536784	chr14:70536784:T:C
70537144	chr14:70537144:G:A
70537310	chr14:70537310:T:C
70537503	chr14:70537503:G:A
70537571	chr14:70537571:T:C
70537647	chr14:70537647:A:G
70538058	chr14:70538058:T:C
70538161	chr14:70538161:C:T
70538773	chr14:70538773:C:T
70539396	chr14:70539396:T:C
70539766	chr14:70539766:A:C
70539783	chr14:70539783:C:T
70540016	chr14:70540016:C:T
70540029	chr14:70540029:G:A
70540096	chr14:70540096:G:C
70540121	chr14:70540121:C:T
70540265	chr14:70540265:C:T
70540331	chr14:70540331:C:G
70540772	chr14:70540772:A:G
70540901	chr14:70540901:T:C
70541078	chr14:70541078:AC:A
70541119	chr14:70541119:G:C
70541147	chr14:70541147:A:G
70541191	chr14:70541191:T:C
70541343	chr14:70541343:C:A
70541551	chr14:70541551:C:T
70541720	chr14:70541720:G:C
70541736	chr14:70541736:G:A
70541764	chr14:70541764:CTT:C
70541818	chr14:70541818:A:G
70541972	chr14:70541972:T:C
70542082	chr14:70542082:T:C
70542090	chr14:70542090:A:AAATATTGCTAG
70542499	chr14:70542499:G:A
70542652	chr14:70542652:C:T
70543320	chr14:70543320:T:C
70543449	chr14:70543449:C:T
70543829	chr14:70543829:C:T
70543831	chr14:70543831:T:C
70543845	chr14:70543845:A:G
70544250	chr14:70544250:C:A
70544592	chr14:70544592:T:A
70544602	chr14:70544602:T:C
70544641	chr14:70544641:T:G
70544738	chr14:70544738:T:C
70545217	chr14:70545217:G:A
70545424	chr14:70545424:C:G
70545488	chr14:70545488:T:C
70545508	chr14:70545508:AAAT:A
70545989	chr14:70545989:G:A
70546075	chr14:70546075:G:C
70546079	chr14:70546079:T:A
70546447	chr14:70546447:T:C
70546503	chr14:70546503:A:T
70546791	chr14:70546791:A:G
70546981	chr14:70546981:C:T
70547223	chr14:70547223:A:T
70547336	chr14:70547336:G:A
70548799	chr14:70548799:G:A
70552921	chr14:70552921:A:T
70553665	chr14:70553665:T:G
70553938	chr14:70553938:C:G
70554024	chr14:70554024:T:C
70554051	chr14:70554051:A:T
70554495	chr14:70554495:G:A
70554505	chr14:70554505:T:C
70554593	chr14:70554593:G:C
70555017	chr14:70555017:G:A
70555058	chr14:70555058:G:A
70555082	chr14:70555082:T:C
70555123	chr14:70555123:G:A
70555610	chr14:70555610:T:C
70555718	chr14:70555718:T:C
70556011	chr14:70556011:G:A
70556040	chr14:70556040:C:A
70556286	chr14:70556286:C:T
70556301	chr14:70556301:A:C
70556382	chr14:70556382:G:A
70556392	chr14:70556392:C:T
70556526	chr14:70556526:C:G
70556701	chr14:70556701:T:C
70556746	chr14:70556746:C:A
70556866	chr14:70556866:C:T
70557184	chr14:70557184:C:G
70557270	chr14:70557270:T:C
70557273	chr14:70557273:A:G
70557543	chr14:70557543:A:G
70557545	chr14:70557545:A:AATGTCATT
70558227	chr14:70558227:A:G
70558293	chr14:70558293:G:A
70558454	chr14:70558454:G:C
70558460	chr14:70558460:G:A
70558489	chr14:70558489:G:A
70558512	chr14:70558512:A:G
70558573	chr14:70558573:G:A
70558797	chr14:70558797:C:CA
70558915	chr14:70558915:CCTAACA:C
70558978	chr14:70558978:G:C
70559169	chr14:70559169:C:T
70559335	chr14:70559335:C:G
70559741	chr14:70559741:C:T
70559907	chr14:70559907:A:G
70560146	chr14:70560146:A:G
70560382	chr14:70560382:A:C
70560732	chr14:70560732:CTT:C
70560742	chr14:70560742:T:C
70561029	chr14:70561029:A:C
70561247	chr14:70561247:G:A
70561266	chr14:70561266:G:C
70561536	chr14:70561536:A:G
70561730	chr14:70561730:G:A
70562027	chr14:70562027:G:T
70562220	chr14:70562220:T:C
70562923	chr14:70562923:G:C
70563350	chr14:70563350:T:C
70563367	chr14:70563367:T:C
70563474	chr14:70563474:G:A
70563533	chr14:70563533:A:G
70563638	chr14:70563638:T:C
70563697	chr14:70563697:G:GT
70563981	chr14:70563981:G:T
70564109	chr14:70564109:T:C
70564198	chr14:70564198:C:T
70564611	chr14:70564611:AAAT:A
70564658	chr14:70564658:G:C
70564920	chr14:70564920:T:C
70565095	chr14:70565095:A:G
70565142	chr14:70565142:C:T
70565344	chr14:70565344:G:A
70565544	chr14:70565544:C:A
70565824	chr14:70565824:C:T
70566044	chr14:70566044:G:A
70566365	chr14:70566365:T:C
70566439	chr14:70566439:G:A
70566558	chr14:70566558:T:C
70566705	chr14:70566705:C:T
70567056	chr14:70567056:A:G
70567315	chr14:70567315:C:T
70567435	chr14:70567435:G:A
70567499	chr14:70567499:A:G
70567754	chr14:70567754:A:C
70567937	chr14:70567937:C:G
70568132	chr14:70568132:CTGAGA:C
70568144	chr14:70568144:TCCTAAGA:T
70568393	chr14:70568393:A:AG
70568590	chr14:70568590:T:G
70568706	chr14:70568706:T:C
70568867	chr14:70568867:T:C
70568884	chr14:70568884:G:A
70568902	chr14:70568902:T:C
70569192	chr14:70569192:G:A
70569483	chr14:70569483:T:C
70569542	chr14:70569542:T:C
70569793	chr14:70569793:T:C
70570015	chr14:70570015:T:C
70570050	chr14:70570050:G:A
70570519	chr14:70570519:T:C
70571088	chr14:70571088:C:T
70571447	chr14:70571447:T:C
70571905	chr14:70571905:A:C
70571908	chr14:70571908:AAT:A
70572282	chr14:70572282:A:C
70572429	chr14:70572429:C:T
70572852	chr14:70572852:T:C
70573009	chr14:70573009:G:A
70573305	chr14:70573305:T:C
70573311	chr14:70573311:T:C
70573440	chr14:70573440:G:A
70573571	chr14:70573571:T:C
70573930	chr14:70573930:C:A
70574117	chr14:70574117:T:C
70574168	chr14:70574168:T:C
70574785	chr14:70574785:T:C
70574806	chr14:70574806:T:G
70575066	chr14:70575066:A:G
70575332	chr14:70575332:C:T
70575929	chr14:70575929:T:C
70575931	chr14:70575931:G:A
70576254	chr14:70576254:T:C
70576283	chr14:70576283:G:T
70576689	chr14:70576689:A:G
70576987	chr14:70576987:A:G
70577828	chr14:70577828:A:G
70578285	chr14:70578285:G:A
70578365	chr14:70578365:T:C
70578692	chr14:70578692:G:A
70578725	chr14:70578725:A:C
70579026	chr14:70579026:C:T
70579077	chr14:70579077:A:C
70579121	chr14:70579121:G:A
70579399	chr14:70579399:G:A
70579402	chr14:70579402:G:A
70579708	chr14:70579708:A:G
70579857	chr14:70579857:T:C
70580348	chr14:70580348:AT:A
70580648	chr14:70580648:G:A
70581037	chr14:70581037:A:G
70581130	chr14:70581130:ACAT:A
70581413	chr14:70581413:C:T
70581427	chr14:70581427:C:T
70581438	chr14:70581438:G:A
70581481	chr14:70581481:C:T
70581569	chr14:70581569:A:C
70581814	chr14:70581814:T:C
70581815	chr14:70581815:C:T
70582122	chr14:70582122:C:T
70582322	chr14:70582322:A:G
70582484	chr14:70582484:G:A
70582671	chr14:70582671:T:C
70582772	chr14:70582772:A:G
70583102	chr14:70583102:G:A
70583733	chr14:70583733:A:C
70583829	chr14:70583829:A:G
70583943	chr14:70583943:A:G
70584075	chr14:70584075:T:C
70584175	chr14:70584175:A:G
70584212	chr14:70584212:T:C
70584266	chr14:70584266:A:G
70584371	chr14:70584371:A:G
70584385	chr14:70584385:T:C
70584406	chr14:70584406:G:A
70584516	chr14:70584516:T:C
70584562	chr14:70584562:G:T
70584577	chr14:70584577:T:C
70585030	chr14:70585030:A:G
70585196	chr14:70585196:T:C
70585358	chr14:70585358:TTCACTACCACAA:T
70585410	chr14:70585410:C:A
70585454	chr14:70585454:A:C
70585584	chr14:70585584:T:C
70585814	chr14:70585814:G:T
70586307	chr14:70586307:G:A
70586804	chr14:70586804:C:T
70586890	chr14:70586890:T:C
70587103	chr14:70587103:G:C
70587609	chr14:70587609:A:C
70587667	chr14:70587667:T:C
70587761	chr14:70587761:T:C
70588127	chr14:70588127:A:T
70588129	chr14:70588129:T:C
70588275	chr14:70588275:G:A
70588480	chr14:70588480:T:C
70588493	chr14:70588493:G:C
70588562	chr14:70588562:T:C
70588745	chr14:70588745:G:T
70589846	chr14:70589846:T:C
70590392	chr14:70590392:C:G
70590706	chr14:70590706:G:A
70590719	chr14:70590719:T:C
70591034	chr14:70591034:C:T
70591157	chr14:70591157:G:A
70591183	chr14:70591183:T:C
70591985	chr14:70591985:T:C
70592063	chr14:70592063:C:A
70592257	chr14:70592257:A:G
70592264	chr14:70592264:C:T
70592473	chr14:70592473:T:C
70592538	chr14:70592538:A:G
70592595	chr14:70592595:T:C
70592974	chr14:70592974:A:G
70593109	chr14:70593109:T:C
70593412	chr14:70593412:G:A
70593546	chr14:70593546:T:C
70593702	chr14:70593702:TG:T
70593703	chr14:70593703:G:A
70593884	chr14:70593884:T:C
70594191	chr14:70594191:C:T
70594235	chr14:70594235:C:G
70594556	chr14:70594556:G:A
70594575	chr14:70594575:C:T
70594716	chr14:70594716:C:A
70594745	chr14:70594745:G:A
70594832	chr14:70594832:A:G
70595016	chr14:70595016:A:C
70595119	chr14:70595119:T:C
70595591	chr14:70595591:C:T
70595626	chr14:70595626:A:G
70595715	chr14:70595715:T:C
70595718	chr14:70595718:C:T
70596134	chr14:70596134:T:G
70596296	chr14:70596296:G:A
70597036	chr14:70597036:G:A
70597103	chr14:70597103:C:A
70597273	chr14:70597273:T:C
70597568	chr14:70597568:A:C
70597597	chr14:70597597:C:T
70597860	chr14:70597860:T:G
70598050	chr14:70598050:T:G
70598341	chr14:70598341:G:T
70598469	chr14:70598469:C:T
70599345	chr14:70599345:A:T
70599578	chr14:70599578:T:C
70599767	chr14:70599767:A:G
70599776	chr14:70599776:G:C
70599994	chr14:70599994:C:A
70600078	chr14:70600078:G:A
70600766	chr14:70600766:GGGCAGGAGAGAGGCAGGGGGT:G
70600815	chr14:70600815:G:C
70601545	chr14:70601545:G:A
70601657	chr14:70601657:A:T
70601684	chr14:70601684:G:A
70601920	chr14:70601920:A:G
70602050	chr14:70602050:G:C
70602063	chr14:70602063:A:G
70602172	chr14:70602172:A:G
70602261	chr14:70602261:G:C
70602589	chr14:70602589:A:C
70602881	chr14:70602881:G:A
70602974	chr14:70602974:A:G
70603097	chr14:70603097:G:A
70603133	chr14:70603133:G:A
70603240	chr14:70603240:T:C
70603308	chr14:70603308:T:C
70603402	chr14:70603402:A:ATGTAAG
70603567	chr14:70603567:C:T
70603684	chr14:70603684:G:A
70603769	chr14:70603769:ACT:A
70603849	chr14:70603849:C:G
70603859	chr14:70603859:A:C
70604166	chr14:70604166:A:G
70604776	chr14:70604776:A:G
70605090	chr14:70605090:A:G
70605163	chr14:70605163:T:TTC
70605418	chr14:70605418:C:T
70605451	chr14:70605451:C:T
70605464	chr14:70605464:T:A
70605472	chr14:70605472:T:C
70605487	chr14:70605487:T:C
70605519	chr14:70605519:G:A
70605737	chr14:70605737:A:AT
70605759	chr14:70605759:TA:T
70606008	chr14:70606008:C:T
70606064	chr14:70606064:T:C
70606199	chr14:70606199:G:A
70606438	chr14:70606438:A:G
70606456	chr14:70606456:A:C
70606482	chr14:70606482:T:C
70606534	chr14:70606534:T:C
70606587	chr14:70606587:A:G
70606658	chr14:70606658:G:C
70606996	chr14:70606996:G:GTC
70607032	chr14:70607032:A:C
70607092	chr14:70607092:C:A
70607116	chr14:70607116:G:A
70607197	chr14:70607197:G:A
70607287	chr14:70607287:C:T
70607300	chr14:70607300:G:A
70607748	chr14:70607748:C:T
70608156	chr14:70608156:A:G
70608180	chr14:70608180:G:A
70608626	chr14:70608626:T:C
70608630	chr14:70608630:CAAATG:C
70608684	chr14:70608684:A:G
70608736	chr14:70608736:C:T
70609066	chr14:70609066:G:T
70609134	chr14:70609134:A:G
70609472	chr14:70609472:T:C
70609617	chr14:70609617:C:T
70609711	chr14:70609711:T:C
70609743	chr14:70609743:C:T
70610191	chr14:70610191:T:A
70610940	chr14:70610940:G:A
70611658	chr14:70611658:T:C
70611709	chr14:70611709:A:G
70611891	chr14:70611891:G:A
70612084	chr14:70612084:G:A
70612127	chr14:70612127:G:A
70612154	chr14:70612154:T:C
70612170	chr14:70612170:C:T
70612301	chr14:70612301:T:C
70612310	chr14:70612310:T:C
70612332	chr14:70612332:C:T
70612381	chr14:70612381:C:T
70612513	chr14:70612513:A:T
70612661	chr14:70612661:A:G
70612763	chr14:70612763:G:T
70612830	chr14:70612830:C:G
70613073	chr14:70613073:A:T
70613391	chr14:70613391:G:A
70613420	chr14:70613420:C:T
70613499	chr14:70613499:T:C
70613580	chr14:70613580:CTTTTCTT:C
70613604	chr14:70613604:C:T
70613773	chr14:70613773:G:A
70613809	chr14:70613809:T:C
70613946	chr14:70613946:C:T
70614027	chr14:70614027:T:C
70614268	chr14:70614268:T:C
70614413	chr14:70614413:C:A
70614581	chr14:70614581:C:T
70615059	chr14:70615059:C:G
70615222	chr14:70615222:T:C
70615431	chr14:70615431:T:C
70615516	chr14:70615516:C:T
70615585	chr14:70615585:G:T
70615641	chr14:70615641:T:C
70615987	chr14:70615987:G:A
70616165	chr14:70616165:T:C
70616487	chr14:70616487:G:A
70616513	chr14:70616513:G:A
70616582	chr14:70616582:T:C
70616590	chr14:70616590:T:A
70616893	chr14:70616893:A:C
70617027	chr14:70617027:A:G
70617278	chr14:70617278:A:G
70617372	chr14:70617372:T:C
70617375	chr14:70617375:G:A
70617578	chr14:70617578:C:T
70617614	chr14:70617614:G:A
70618018	chr14:70618018:A:G
70618342	chr14:70618342:A:T
70618498	chr14:70618498:C:T
70618717	chr14:70618717:T:A
70618752	chr14:70618752:G:A
70618889	chr14:70618889:A:G
70618985	chr14:70618985:A:T
70619525	chr14:70619525:A:G
70619839	chr14:70619839:A:G
70620201	chr14:70620201:A:T
70620460	chr14:70620460:T:A
70620602	chr14:70620602:C:T
70620658	chr14:70620658:G:A
70620756	chr14:70620756:C:T
70620829	chr14:70620829:A:G
70621539	chr14:70621539:C:G
70621813	chr14:70621813:A:G
70621840	chr14:70621840:A:T
70621844	chr14:70621844:G:A
70622151	chr14:70622151:G:A
70622425	chr14:70622425:T:C
70622435	chr14:70622435:C:T
70622480	chr14:70622480:A:G
70622564	chr14:70622564:C:T
70622637	chr14:70622637:G:A
70624071	chr14:70624071:A:G
70624413	chr14:70624413:A:G
70624425	chr14:70624425:C:T
70624430	chr14:70624430:C:T
70624539	chr14:70624539:C:T
70625105	chr14:70625105:CAT:C
70625539	chr14:70625539:G:A
70625567	chr14:70625567:C:G
70625822	chr14:70625822:A:G
70625968	chr14:70625968:TAGAA:T
70626144	chr14:70626144:T:C
70626311	chr14:70626311:G:A
70626465	chr14:70626465:T:C
70626507	chr14:70626507:T:G
70626789	chr14:70626789:T:C
70626801	chr14:70626801:T:C
70626919	chr14:70626919:G:T
70626952	chr14:70626952:G:A
70627077	chr14:70627077:A:G
70627592	chr14:70627592:A:G
70628263	chr14:70628263:G:C
70628347	chr14:70628347:A:G
70628460	chr14:70628460:A:AC
70628461	chr14:70628461:A:T
70628587	chr14:70628587:G:A
70628662	chr14:70628662:G:A
70628742	chr14:70628742:G:A
70628898	chr14:70628898:G:A
70628911	chr14:70628911:C:T
70629059	chr14:70629059:G:A
70629230	chr14:70629230:C:T
70629401	chr14:70629401:C:A
70629586	chr14:70629586:C:T
70629627	chr14:70629627:G:T
70629848	chr14:70629848:C:A
70629876	chr14:70629876:T:C
70629934	chr14:70629934:A:G
70629936	chr14:70629936:A:G
70630204	chr14:70630204:T:C
70630257	chr14:70630257:A:G
70630291	chr14:70630291:A:G
70630334	chr14:70630334:T:C
70630638	chr14:70630638:T:C
70630892	chr14:70630892:A:G
70631272	chr14:70631272:C:T
70631489	chr14:70631489:T:C
70632374	chr14:70632374:G:A
70632523	chr14:70632523:T:C
70632557	chr14:70632557:T:C
70632706	chr14:70632706:A:G
70632827	chr14:70632827:G:A
70633120	chr14:70633120:A:G
70633159	chr14:70633159:G:A
70633482	chr14:70633482:G:A
70633740	chr14:70633740:A:C
70633833	chr14:70633833:T:C
70634337	chr14:70634337:G:A
70634357	chr14:70634357:A:C
70634680	chr14:70634680:T:C
70635224	chr14:70635224:T:C
70635292	chr14:70635292:T:C
70635379	chr14:70635379:C:A
70635425	chr14:70635425:G:A
70635562	chr14:70635562:C:T
70635595	chr14:70635595:G:A
70635823	chr14:70635823:T:A
70635978	chr14:70635978:T:C
70636157	chr14:70636157:G:A
70636189	chr14:70636189:C:T
70636418	chr14:70636418:G:A
70636666	chr14:70636666:A:G
70636674	chr14:70636674:C:T
70636760	chr14:70636760:G:A
70636780	chr14:70636780:G:A
70636817	chr14:70636817:G:T
70636898	chr14:70636898:A:G
70636954	chr14:70636954:G:A
70637070	chr14:70637070:G:A
70637232	chr14:70637232:G:A
70637294	chr14:70637294:G:A
70637364	chr14:70637364:C:G
70637515	chr14:70637515:C:T
70637674	chr14:70637674:G:A
70637756	chr14:70637756:G:A
70638012	chr14:70638012:T:C
70638069	chr14:70638069:C:T
70638193	chr14:70638193:G:C
70638254	chr14:70638254:T:C
70638275	chr14:70638275:A:C
70638676	chr14:70638676:C:T
70639003	chr14:70639003:T:C
70639070	chr14:70639070:T:C
70639081	chr14:70639081:A:G
70639241	chr14:70639241:T:C
70639658	chr14:70639658:C:T
70639698	chr14:70639698:G:A
70639715	chr14:70639715:G:A
70639916	chr14:70639916:G:A
70640256	chr14:70640256:A:G
70640580	chr14:70640580:C:A
70640654	chr14:70640654:T:C
70640672	chr14:70640672:A:C
70640724	chr14:70640724:C:A
70640904	chr14:70640904:T:C
70641345	chr14:70641345:T:G
70641731	chr14:70641731:C:T
70641909	chr14:70641909:G:A
70642225	chr14:70642225:G:A
70642436	chr14:70642436:C:G
70642635	chr14:70642635:G:C
70642792	chr14:70642792:C:T
70643201	chr14:70643201:C:T
70643317	chr14:70643317:A:G
70643420	chr14:70643420:T:C
70643697	chr14:70643697:A:G
70643849	chr14:70643849:T:C
70643854	chr14:70643854:A:G
70644006	chr14:70644006:C:T
70644148	chr14:70644148:A:G
70644257	chr14:70644257:C:G
70644595	chr14:70644595:C:G
70644644	chr14:70644644:A:G
70644754	chr14:70644754:G:A
70644825	chr14:70644825:C:T
70644935	chr14:70644935:AC:A
70644940	chr14:70644940:G:A
70645157	chr14:70645157:G:A
70645313	chr14:70645313:A:G
70645548	chr14:70645548:G:A
70645613	chr14:70645613:G:A
70645811	chr14:70645811:A:G
70646184	chr14:70646184:A:G
70646390	chr14:70646390:A:G
70646559	chr14:70646559:G:A
70647156	chr14:70647156:G:A
70647499	chr14:70647499:A:G
70647760	chr14:70647760:A:G
70648171	chr14:70648171:G:A
70648620	chr14:70648620:C:T
70648765	chr14:70648765:G:A
70648850	chr14:70648850:A:C
70648949	chr14:70648949:A:T
70648994	chr14:70648994:T:A
70649160	chr14:70649160:C:CT
70649202	chr14:70649202:G:A
70649366	chr14:70649366:C:T
70649389	chr14:70649389:T:C
70649723	chr14:70649723:G:A
70650030	chr14:70650030:C:T
70650164	chr14:70650164:A:G
70650414	chr14:70650414:C:T
70650518	chr14:70650518:C:T
70650629	chr14:70650629:TTTCA:T
70650824	chr14:70650824:TTTTC:T
70650838	chr14:70650838:A:G
70651130	chr14:70651130:G:A
70651364	chr14:70651364:C:CATTTTTCTTAATGTCTTAATGTCATCTTAAAAATGATGACAG
70651688	chr14:70651688:C:G
70652445	chr14:70652445:G:A
70652446	chr14:70652446:C:T
70653273	chr14:70653273:G:A
70653807	chr14:70653807:G:C
70654158	chr14:70654158:C:T
70654317	chr14:70654317:G:A
70654447	chr14:70654447:C:T
70655100	chr14:70655100:T:G
70655136	chr14:70655136:G:A
70655467	chr14:70655467:A:G
70655711	chr14:70655711:G:A
70655871	chr14:70655871:C:T
70656178	chr14:70656178:C:A
70656805	chr14:70656805:A:G
70657252	chr14:70657252:G:C
70657299	chr14:70657299:C:T
70657732	chr14:70657732:G:A
70657737	chr14:70657737:G:A
70658057	chr14:70658057:T:G
70658120	chr14:70658120:T:C
70658158	chr14:70658158:T:C
70658175	chr14:70658175:C:T
70658256	chr14:70658256:T:C
70659324	chr14:70659324:G:A
70659393	chr14:70659393:C:A
70659509	chr14:70659509:A:G
70659532	chr14:70659532:G:A
70659650	chr14:70659650:G:A
70660045	chr14:70660045:C:T
70660390	chr14:70660390:A:G
70660488	chr14:70660488:A:T
70660624	chr14:70660624:G:A
70660957	chr14:70660957:T:C
70660958	chr14:70660958:A:G
70660983	chr14:70660983:A:G
70661001	chr14:70661001:T:TA
70661164	chr14:70661164:G:A
70661178	chr14:70661178:T:C
70661568	chr14:70661568:C:A
70661827	chr14:70661827:G:A
70662015	chr14:70662015:G:A
70662016	chr14:70662016:C:T
70662206	chr14:70662206:A:T
70662492	chr14:70662492:C:G
70662532	chr14:70662532:A:G
70662537	chr14:70662537:T:C
70662677	chr14:70662677:T:C
70662782	chr14:70662782:C:T
70662796	chr14:70662796:A:G
70662912	chr14:70662912:T:G
70663031	chr14:70663031:C:T
70663076	chr14:70663076:A:G
70663445	chr14:70663445:G:C
70663556	chr14:70663556:A:G
70663561	chr14:70663561:C:T
70663589	chr14:70663589:G:A
70663848	chr14:70663848:G:A
70664122	chr14:70664122:T:G
70664380	chr14:70664380:A:G
70664683	chr14:70664683:C:T
70665027	chr14:70665027:C:G
70665046	chr14:70665046:TG:T
70665110	chr14:70665110:A:G
70665443	chr14:70665443:TGG:T
70665518	chr14:70665518:A:C
70665904	chr14:70665904:G:A
70665936	chr14:70665936:G:A
70666835	chr14:70666835:C:T
70667045	chr14:70667045:G:A
70667137	chr14:70667137:G:A
70667156	chr14:70667156:C:G
70667327	chr14:70667327:G:C
70667552	chr14:70667552:C:G
70668429	chr14:70668429:A:G
70668659	chr14:70668659:T:C
70669178	chr14:70669178:G:A
70669572	chr14:70669572:C:T
70669714	chr14:70669714:C:T
70670229	chr14:70670229:T:C
70670360	chr14:70670360:A:G
70670442	chr14:70670442:A:G
70671127	chr14:70671127:G:T
70671656	chr14:70671656:G:A
70671871	chr14:70671871:C:T
70671965	chr14:70671965:G:A
70672013	chr14:70672013:C:T
70672024	chr14:70672024:G:C
70672145	chr14:70672145:C:T
70672562	chr14:70672562:G:T
70672785	chr14:70672785:G:A
70673041	chr14:70673041:G:C
70673104	chr14:70673104:A:T
70673435	chr14:70673435:A:G
70673492	chr14:70673492:C:G
70673931	chr14:70673931:T:A
70673945	chr14:70673945:A:T
70674254	chr14:70674254:T:C
70674977	chr14:70674977:A:G
70675444	chr14:70675444:G:A
70675651	chr14:70675651:T:A
70675661	chr14:70675661:A:G
70675895	chr14:70675895:C:T
70676434	chr14:70676434:C:T
70676692	chr14:70676692:A:AT
70676803	chr14:70676803:C:T
70676804	chr14:70676804:C:T
70678124	chr14:70678124:G:A
70678427	chr14:70678427:G:A
70679442	chr14:70679442:T:C
70679507	chr14:70679507:C:A
70679552	chr14:70679552:C:T
70679588	chr14:70679588:A:G
70679952	chr14:70679952:G:A
70680239	chr14:70680239:G:A
70680358	chr14:70680358:C:T
70680794	chr14:70680794:C:A
70680847	chr14:70680847:A:G
70680990	chr14:70680990:G:A
70681035	chr14:70681035:C:A
70681194	chr14:70681194:G:A
70681561	chr14:70681561:T:C
70681974	chr14:70681974:G:A
70682289	chr14:70682289:G:T
70682317	chr14:70682317:G:A
70682332	chr14:70682332:G:A
70682433	chr14:70682433:G:A
70682473	chr14:70682473:C:T
70683090	chr14:70683090:AT:A
70683740	chr14:70683740:A:G
70683921	chr14:70683921:G:A
70684086	chr14:70684086:G:T
70684123	chr14:70684123:A:G
70684130	chr14:70684130:C:T
70684255	chr14:70684255:C:T
70684327	chr14:70684327:C:T
70684451	chr14:70684451:A:G
70684558	chr14:70684558:A:G
70684572	chr14:70684572:G:A
70684573	chr14:70684573:T:A
70684716	chr14:70684716:G:A
70684761	chr14:70684761:A:G
70684818	chr14:70684818:A:T
70684946	chr14:70684946:C:T
70685716	chr14:70685716:C:T
70685886	chr14:70685886:C:T
70685909	chr14:70685909:A:G
70686038	chr14:70686038:C:T
70686861	chr14:70686861:A:G
70686864	chr14:70686864:C:G
70687463	chr14:70687463:A:G
70687910	chr14:70687910:T:C
70688115	chr14:70688115:G:A
70688211	chr14:70688211:G:A
70688226	chr14:70688226:G:T
70688540	chr14:70688540:G:A
70688611	chr14:70688611:C:T
70688762	chr14:70688762:C:T
70688837	chr14:70688837:C:T
70688973	chr14:70688973:A:G
70689015	chr14:70689015:C:A
70689442	chr14:70689442:C:T
70689512	chr14:70689512:AG:A
70689608	chr14:70689608:C:A
70689935	chr14:70689935:C:T
70690452	chr14:70690452:T:TG
70690795	chr14:70690795:G:A
70690858	chr14:70690858:T:C
70690960	chr14:70690960:A:G
70691290	chr14:70691290:A:G
70691320	chr14:70691320:C:T
70691412	chr14:70691412:C:G
70691785	chr14:70691785:G:A
70691848	chr14:70691848:C:T
70691927	chr14:70691927:G:A
70692030	chr14:70692030:C:A
70692035	chr14:70692035:G:C
70692290	chr14:70692290:C:A
70692305	chr14:70692305:C:T
70692307	chr14:70692307:T:C
70692370	chr14:70692370:C:T
70692688	chr14:70692688:A:G
70692872	chr14:70692872:G:C
70692978	chr14:70692978:G:A
70693346	chr14:70693346:A:T
70693347	chr14:70693347:A:G
70693395	chr14:70693395:C:T
70693536	chr14:70693536:C:G
70694523	chr14:70694523:G:A
70694560	chr14:70694560:T:C
70694843	chr14:70694843:C:T
70694945	chr14:70694945:A:G
70695077	chr14:70695077:G:A
70695154	chr14:70695154:C:T
70695216	chr14:70695216:G:A
70695218	chr14:70695218:C:T
70695253	chr14:70695253:C:T
70695773	chr14:70695773:G:A
70695957	chr14:70695957:G:A
70695993	chr14:70695993:C:T
70696196	chr14:70696196:A:G
70696329	chr14:70696329:C:T
70696335	chr14:70696335:C:T
70696641	chr14:70696641:A:T
70697896	chr14:70697896:C:T
70698249	chr14:70698249:G:A
70698290	chr14:70698290:A:G
70698365	chr14:70698365:A:C
70698380	chr14:70698380:A:T
70698501	chr14:70698501:C:T
70698527	chr14:70698527:T:C
70698745	chr14:70698745:G:A
70699058	chr14:70699058:G:A
70699438	chr14:70699438:G:A
70699497	chr14:70699497:A:C
70699575	chr14:70699575:A:T
70699593	chr14:70699593:C:T
70699933	chr14:70699933:C:T
70700022	chr14:70700022:G:A
70700100	chr14:70700100:A:G
70700142	chr14:70700142:G:A
70700420	chr14:70700420:T:A
70700776	chr14:70700776:A:G
70700958	chr14:70700958:A:G
70701084	chr14:70701084:C:A
70701269	chr14:70701269:G:A
70701349	chr14:70701349:A:G
70701499	chr14:70701499:A:G
70701643	chr14:70701643:G:A
70701960	chr14:70701960:C:G
70702011	chr14:70702011:G:A
70702223	chr14:70702223:G:A
70702236	chr14:70702236:T:G
70702452	chr14:70702452:G:A
70702647	chr14:70702647:G:A
70702927	chr14:70702927:G:A
70702965	chr14:70702965:T:C
70702980	chr14:70702980:C:T
70704195	chr14:70704195:T:C
70704583	chr14:70704583:G:A
70705279	chr14:70705279:T:C
70705296	chr14:70705296:G:A
70705519	chr14:70705519:T:C
70705866	chr14:70705866:T:C
70706123	chr14:70706123:G:A
70706220	chr14:70706220:C:T
70706417	chr14:70706417:C:T
70706867	chr14:70706867:T:C
70706897	chr14:70706897:A:G
70706932	chr14:70706932:G:T
70707000	chr14:70707000:C:T
70707185	chr14:70707185:T:G
70708458	chr14:70708458:GC:G
70708492	chr14:70708492:A:C
70709267	chr14:70709267:G:C
70709405	chr14:70709405:G:A
70709577	chr14:70709577:C:T
70709806	chr14:70709806:G:A
70709979	chr14:70709979:G:C
70710161	chr14:70710161:GA:G
70710283	chr14:70710283:C:G
70710381	chr14:70710381:G:A
70710439	chr14:70710439:G:A
70710592	chr14:70710592:G:T
70710903	chr14:70710903:G:A
70710933	chr14:70710933:G:A
70711040	chr14:70711040:G:A
70711097	chr14:70711097:A:G
70711489	chr14:70711489:A:G
70711786	chr14:70711786:C:G
70711894	chr14:70711894:G:A
70712144	chr14:70712144:T:C
70712400	chr14:70712400:C:T
70712496	chr14:70712496:T:A
70712647	chr14:70712647:A:G
70712933	chr14:70712933:T:C
70712994	chr14:70712994:G:A
70713258	chr14:70713258:G:T
70713268	chr14:70713268:C:T
70713538	chr14:70713538:C:T
70713791	chr14:70713791:T:A
70713982	chr14:70713982:C:T
70714312	chr14:70714312:T:C
70714331	chr14:70714331:TG:T
70714794	chr14:70714794:T:C
70714853	chr14:70714853:T:TA
70716208	chr14:70716208:G:A
70717144	chr14:70717144:A:G
70717279	chr14:70717279:C:T
70717443	chr14:70717443:G:A
70717529	chr14:70717529:T:A
70717935	chr14:70717935:G:A
70718017	chr14:70718017:T:A
70718314	chr14:70718314:C:T
70718346	chr14:70718346:TA:T
70718533	chr14:70718533:T:C
70718587	chr14:70718587:T:C
70718822	chr14:70718822:T:G
70718823	chr14:70718823:C:T
70719007	chr14:70719007:C:G
70719127	chr14:70719127:T:C
70719526	chr14:70719526:T:C
70719614	chr14:70719614:G:A
70719655	chr14:70719655:A:G
70719796	chr14:70719796:C:T
70719880	chr14:70719880:C:T
70719925	chr14:70719925:C:T
70720348	chr14:70720348:G:A
70720995	chr14:70720995:T:C
70721101	chr14:70721101:G:A
70721162	chr14:70721162:T:A
70721411	chr14:70721411:C:T
70721880	chr14:70721880:T:C
70722480	chr14:70722480:A:G
70722489	chr14:70722489:A:C
70722700	chr14:70722700:AAGAACCTGGT:A
70723199	chr14:70723199:A:G
70723557	chr14:70723557:C:T
70723584	chr14:70723584:T:G
70723770	chr14:70723770:G:A
70723809	chr14:70723809:T:A
70724085	chr14:70724085:TC:T
70724413	chr14:70724413:A:G
70724653	chr14:70724653:A:G
70724706	chr14:70724706:C:T
70724720	chr14:70724720:C:T
70725064	chr14:70725064:G:A
70725236	chr14:70725236:C:A
70725823	chr14:70725823:G:A
70725867	chr14:70725867:G:GC
70726208	chr14:70726208:G:A
70726585	chr14:70726585:A:AAG
70726586	chr14:70726586:A:G
70726699	chr14:70726699:C:T
70726726	chr14:70726726:A:C
70727156	chr14:70727156:C:T
70727495	chr14:70727495:C:T
70727606	chr14:70727606:T:C
70728057	chr14:70728057:C:T
70728547	chr14:70728547:A:G
70728714	chr14:70728714:T:C
70729015	chr14:70729015:C:T
70729357	chr14:70729357:A:G
70729625	chr14:70729625:G:A
70729710	chr14:70729710:C:T
70730022	chr14:70730022:G:A
70730034	chr14:70730034:G:A
70730368	chr14:70730368:A:G
70731038	chr14:70731038:T:G
70731142	chr14:70731142:T:C
70731355	chr14:70731355:A:C
70731518	chr14:70731518:C:T
70731953	chr14:70731953:T:G
70732422	chr14:70732422:G:A
70732740	chr14:70732740:G:A
70734215	chr14:70734215:T:C
70734475	chr14:70734475:T:C
70734489	chr14:70734489:G:A
70734734	chr14:70734734:A:C
70734924	chr14:70734924:C:T
70735007	chr14:70735007:C:A
70735087	chr14:70735087:C:T
70735535	chr14:70735535:T:G
70735609	chr14:70735609:C:T
70735933	chr14:70735933:C:T
70735975	chr14:70735975:T:C
70736118	chr14:70736118:ACAC:A
70736406	chr14:70736406:T:A
70736514	chr14:70736514:T:C
70736786	chr14:70736786:C:G
70737168	chr14:70737168:G:A
70737278	chr14:70737278:C:G
70737652	chr14:70737652:G:A
70738256	chr14:70738256:C:T
70738412	chr14:70738412:G:A
70738419	chr14:70738419:A:G
70738713	chr14:70738713:T:C
70738947	chr14:70738947:C:T
70739010	chr14:70739010:T:C
70739558	chr14:70739558:C:A
70740200	chr14:70740200:C:T
70740377	chr14:70740377:G:A
70740883	chr14:70740883:C:T
70741161	chr14:70741161:G:A
70741186	chr14:70741186:G:A
70741224	chr14:70741224:G:A
70741505	chr14:70741505:T:C
70742308	chr14:70742308:C:A
70742562	chr14:70742562:C:G
70742851	chr14:70742851:G:C
70743498	chr14:70743498:A:G
70743699	chr14:70743699:G:C
70743827	chr14:70743827:C:T
70744039	chr14:70744039:T:G
70744636	chr14:70744636:C:T
70745441	chr14:70745441:A:G
70745504	chr14:70745504:G:A
70745511	chr14:70745511:G:T
70745663	chr14:70745663:G:A
70745669	chr14:70745669:T:C
70746007	chr14:70746007:A:C
70746097	chr14:70746097:T:C
70746398	chr14:70746398:C:T
70746473	chr14:70746473:A:G
70747154	chr14:70747154:T:C
70747167	chr14:70747167:TG:T
70747521	chr14:70747521:T:C
70748063	chr14:70748063:T:C
70748158	chr14:70748158:TC:T
70748314	chr14:70748314:C:T
70748532	chr14:70748532:G:A
70748736	chr14:70748736:G:A
70749105	chr14:70749105:T:C
70750296	chr14:70750296:C:T
70750357	chr14:70750357:C:G
70750633	chr14:70750633:C:T
70750911	chr14:70750911:A:T
70751035	chr14:70751035:C:T
70751135	chr14:70751135:T:C
70751404	chr14:70751404:T:G
70751462	chr14:70751462:G:A
70751466	chr14:70751466:A:T
70752371	chr14:70752371:T:C
70752457	chr14:70752457:C:G
70752493	chr14:70752493:G:A
70752846	chr14:70752846:G:A
70752860	chr14:70752860:C:T
70753154	chr14:70753154:C:T
70753242	chr14:70753242:G:C
70753320	chr14:70753320:G:A
70753499	chr14:70753499:G:A
70753862	chr14:70753862:A:G
70754183	chr14:70754183:C:G
70754760	chr14:70754760:C:T
70754806	chr14:70754806:C:A
70754972	chr14:70754972:A:G
70755348	chr14:70755348:G:A
70755726	chr14:70755726:T:C
70755746	chr14:70755746:G:C
70755795	chr14:70755795:T:C
70756271	chr14:70756271:G:A
70757098	chr14:70757098:C:CA
70757438	chr14:70757438:G:A
70757808	chr14:70757808:G:A
70757979	chr14:70757979:A:G
70758282	chr14:70758282:G:C
70758383	chr14:70758383:A:T
70758577	chr14:70758577:G:A
70759274	chr14:70759274:G:A
70759381	chr14:70759381:G:A
70759586	chr14:70759586:G:C
70759842	chr14:70759842:C:T
70760053	chr14:70760053:GC:G
70760078	chr14:70760078:CA:C
70760094	chr14:70760094:C:T
70760170	chr14:70760170:CACAT:C
70760560	chr14:70760560:A:G
70761283	chr14:70761283:G:A
70761491	chr14:70761491:A:T
70761534	chr14:70761534:G:A
70761606	chr14:70761606:T:C
70761672	chr14:70761672:G:A
70761745	chr14:70761745:T:C
70761816	chr14:70761816:T:C
70761984	chr14:70761984:A:C
70762521	chr14:70762521:G:A
70762564	chr14:70762564:C:G
70762769	chr14:70762769:T:G
70763254	chr14:70763254:C:T
70763264	chr14:70763264:C:T
70763591	chr14:70763591:T:C
70763606	chr14:70763606:T:C
70763615	chr14:70763615:C:T
70764027	chr14:70764027:T:C
70764058	chr14:70764058:C:T
70764315	chr14:70764315:A:T
70764316	chr14:70764316:G:C
70764469	chr14:70764469:G:T
70764786	chr14:70764786:T:C
70764868	chr14:70764868:T:C
70764996	chr14:70764996:A:G
70765381	chr14:70765381:A:G
70765430	chr14:70765430:C:T
70765623	chr14:70765623:C:T
70765650	chr14:70765650:C:T
70765687	chr14:70765687:T:C
70765689	chr14:70765689:T:C
70765866	chr14:70765866:A:G
70765868	chr14:70765868:G:A
70766008	chr14:70766008:T:C
70766439	chr14:70766439:G:A
70766941	chr14:70766941:C:T
70766988	chr14:70766988:T:G
70767099	chr14:70767099:C:G
70767279	chr14:70767279:A:G
70767661	chr14:70767661:C:T
70767662	chr14:70767662:G:A
70767678	chr14:70767678:G:A
70767813	chr14:70767813:G:A
70767879	chr14:70767879:T:C
70767947	chr14:70767947:T:C
70767961	chr14:70767961:T:C
70768084	chr14:70768084:T:C
70768936	chr14:70768936:C:T
70768937	chr14:70768937:G:A
70768941	chr14:70768941:C:T
70768964	chr14:70768964:T:C
70769155	chr14:70769155:AC:A
70769286	chr14:70769286:G:A
70769537	chr14:70769537:G:T
70769618	chr14:70769618:G:A
70770650	chr14:70770650:G:T
70770972	chr14:70770972:T:C
70771193	chr14:70771193:G:A
70771349	chr14:70771349:C:T
70771726	chr14:70771726:T:C
70771887	chr14:70771887:T:G
70771969	chr14:70771969:C:T
70772181	chr14:70772181:A:G
70772376	chr14:70772376:C:T
70772733	chr14:70772733:C:T
70772861	chr14:70772861:T:C
70774319	chr14:70774319:T:C
70774725	chr14:70774725:G:A
70774853	chr14:70774853:C:T
70775245	chr14:70775245:T:G
70775989	chr14:70775989:G:A
70776047	chr14:70776047:A:T
70776065	chr14:70776065:T:C
70776158	chr14:70776158:C:T
70776325	chr14:70776325:T:C
70776626	chr14:70776626:T:A
70777111	chr14:70777111:G:A
70777233	chr14:70777233:C:T
70777476	chr14:70777476:G:A
70777757	chr14:70777757:C:T
70777794	chr14:70777794:G:A
70777917	chr14:70777917:A:G
70778036	chr14:70778036:A:G
70778299	chr14:70778299:C:T
70778334	chr14:70778334:C:T
70778348	chr14:70778348:C:T
70778457	chr14:70778457:G:A
70778501	chr14:70778501:C:G
70778560	chr14:70778560:G:A
70778565	chr14:70778565:T:C
70778731	chr14:70778731:T:C
70778826	chr14:70778826:A:G
70779023	chr14:70779023:GA:G
70779145	chr14:70779145:A:G
70779165	chr14:70779165:C:T
70779669	chr14:70779669:C:T
70780111	chr14:70780111:A:G
70780190	chr14:70780190:G:C
70780251	chr14:70780251:T:C
70780278	chr14:70780278:T:C
70780553	chr14:70780553:T:C
70781512	chr14:70781512:T:C
70781674	chr14:70781674:T:C
70782376	chr14:70782376:A:G
70782387	chr14:70782387:T:C
70782513	chr14:70782513:C:T
70782981	chr14:70782981:G:A
70782999	chr14:70782999:C:T
70783085	chr14:70783085:C:T
70783271	chr14:70783271:A:ACACCTT
70783274	chr14:70783274:G:T
70783277	chr14:70783277:G:T
70783461	chr14:70783461:C:CT
70784042	chr14:70784042:G:C
70784140	chr14:70784140:G:C
70784323	chr14:70784323:A:T
70784485	chr14:70784485:G:A
70784507	chr14:70784507:C:G
70784607	chr14:70784607:G:A
70784666	chr14:70784666:C:T
70784705	chr14:70784705:G:C
70784749	chr14:70784749:G:C
70784769	chr14:70784769:T:C
70785576	chr14:70785576:G:A
70785694	chr14:70785694:T:C
70785901	chr14:70785901:C:T
70785905	chr14:70785905:A:C
70785938	chr14:70785938:G:C
70786040	chr14:70786040:A:C
70786352	chr14:70786352:C:T
70786505	chr14:70786505:A:C
70786784	chr14:70786784:T:C
70786794	chr14:70786794:A:G
70787041	chr14:70787041:A:G
70787398	chr14:70787398:C:T
70787401	chr14:70787401:G:A
70787409	chr14:70787409:G:A
70787451	chr14:70787451:C:G
70787544	chr14:70787544:C:A
70787981	chr14:70787981:C:A
70788217	chr14:70788217:T:C
70788237	chr14:70788237:C:T
70788426	chr14:70788426:C:T
70788779	chr14:70788779:G:C
70789233	chr14:70789233:G:A
70789512	chr14:70789512:C:A
70789598	chr14:70789598:T:C
70789650	chr14:70789650:G:A
70789717	chr14:70789717:G:A
70789912	chr14:70789912:G:A
70790219	chr14:70790219:T:C
70790478	chr14:70790478:G:A
70790689	chr14:70790689:A:G
70791442	chr14:70791442:A:G
70791476	chr14:70791476:T:C
70791724	chr14:70791724:C:T
70791951	chr14:70791951:G:A
70792680	chr14:70792680:C:T
70792955	chr14:70792955:C:T
70792987	chr14:70792987:G:A
70793179	chr14:70793179:T:C
70793374	chr14:70793374:C:T
70793585	chr14:70793585:A:G
70793590	chr14:70793590:T:C
70793591	chr14:70793591:G:A
70793781	chr14:70793781:T:C
70793789	chr14:70793789:T:C
70794038	chr14:70794038:T:C
70794149	chr14:70794149:G:C
70794291	chr14:70794291:G:C
70794295	chr14:70794295:T:C
70794660	chr14:70794660:G:A
70794747	chr14:70794747:G:A
70794913	chr14:70794913:G:A
70794935	chr14:70794935:C:T
70795164	chr14:70795164:T:G
70795348	chr14:70795348:G:A
70795505	chr14:70795505:T:C
70795620	chr14:70795620:C:T
70796215	chr14:70796215:T:C
70796277	chr14:70796277:G:A
70796348	chr14:70796348:T:C
70796481	chr14:70796481:G:A
70796519	chr14:70796519:C:G
70796555	chr14:70796555:G:A
70796710	chr14:70796710:C:T
70796721	chr14:70796721:C:T
70797136	chr14:70797136:C:T
70797389	chr14:70797389:C:T
70797404	chr14:70797404:C:T
70797407	chr14:70797407:A:G
70797891	chr14:70797891:A:C
70797956	chr14:70797956:G:C
70798194	chr14:70798194:A:C
70798201	chr14:70798201:A:G
70798313	chr14:70798313:G:A
70798680	chr14:70798680:G:A
70798783	chr14:70798783:G:C
70798911	chr14:70798911:C:T
70799056	chr14:70799056:C:T
70799080	chr14:70799080:A:G
70799101	chr14:70799101:A:G
70799204	chr14:70799204:T:C
70799346	chr14:70799346:G:T
70799408	chr14:70799408:C:T
70799433	chr14:70799433:G:A
70799631	chr14:70799631:G:A
70799726	chr14:70799726:G:A
70799999	chr14:70799999:CATTTAAT:C
70800062	chr14:70800062:A:G
70800205	chr14:70800205:A:G
70800225	chr14:70800225:C:T
70800235	chr14:70800235:T:C
70800250	chr14:70800250:A:C
70800628	chr14:70800628:C:T
70801363	chr14:70801363:T:C
70802235	chr14:70802235:C:G
70802394	chr14:70802394:A:G
70802899	chr14:70802899:A:C
70802978	chr14:70802978:C:T
70803044	chr14:70803044:A:G
70803149	chr14:70803149:T:A
70803786	chr14:70803786:C:A
70803974	chr14:70803974:G:C
70804014	chr14:70804014:C:T
70804151	chr14:70804151:T:C
70804194	chr14:70804194:C:G
70804632	chr14:70804632:T:C
70804659	chr14:70804659:A:G
70804685	chr14:70804685:GAA:G
70804800	chr14:70804800:A:T
70804823	chr14:70804823:C:T
70805275	chr14:70805275:CCTT:C
70806075	chr14:70806075:G:A
70806084	chr14:70806084:A:G
70806108	chr14:70806108:C:T
70806458	chr14:70806458:A:G
70806710	chr14:70806710:C:G
70807327	chr14:70807327:T:C
70807972	chr14:70807972:T:G
70808005	chr14:70808005:C:G
70808606	chr14:70808606:A:G
70809558	chr14:70809558:A:C
70809854	chr14:70809854:GT:G
70810379	chr14:70810379:G:T
70810538	chr14:70810538:G:C
70811194	chr14:70811194:A:AG
70812328	chr14:70812328:C:A
70813085	chr14:70813085:A:G
70813282	chr14:70813282:C:T
70813641	chr14:70813641:A:T
70813978	chr14:70813978:T:G
70814041	chr14:70814041:T:C
70814370	chr14:70814370:C:T
70814634	chr14:70814634:G:A
70814667	chr14:70814667:GA:G
70814681	chr14:70814681:G:T
70814882	chr14:70814882:G:A
70815024	chr14:70815024:T:C
70815523	chr14:70815523:T:C
70815751	chr14:70815751:T:TTAA
70815785	chr14:70815785:G:A
70815890	chr14:70815890:A:G
70815952	chr14:70815952:ATGTTAT:A
70815988	chr14:70815988:G:A
70816254	chr14:70816254:C:T
70816615	chr14:70816615:C:T
70816693	chr14:70816693:A:G
70816865	chr14:70816865:ACTTTT:A
70816899	chr14:70816899:G:A
70817206	chr14:70817206:A:C
70817284	chr14:70817284:C:G
70817321	chr14:70817321:G:A
70817393	chr14:70817393:G:C
70817695	chr14:70817695:A:G
70817761	chr14:70817761:C:T
70817786	chr14:70817786:T:C
70817908	chr14:70817908:A:G
70818307	chr14:70818307:C:T
70818830	chr14:70818830:A:G
70818849	chr14:70818849:G:A
70818951	chr14:70818951:C:T
70819122	chr14:70819122:G:C
70819179	chr14:70819179:C:T
70819208	chr14:70819208:C:G
70819221	chr14:70819221:C:T
70819257	chr14:70819257:C:T
70819719	chr14:70819719:G:A
70820034	chr14:70820034:T:G
70820051	chr14:70820051:G:A
70820171	chr14:70820171:C:T
70820282	chr14:70820282:G:T
70820512	chr14:70820512:G:A
70820783	chr14:70820783:C:T
70821095	chr14:70821095:T:C
70821222	chr14:70821222:C:T
70821407	chr14:70821407:AG:A
70821576	chr14:70821576:T:C
70821683	chr14:70821683:T:C
70821797	chr14:70821797:A:T
70821957	chr14:70821957:G:T
70822149	chr14:70822149:G:A
70822286	chr14:70822286:C:T
70822455	chr14:70822455:CCCCTCTCCTCCCGCTCTCTCTCGCTCT:C
70822832	chr14:70822832:C:T
70822930	chr14:70822930:A:G
70823201	chr14:70823201:C:T
70823761	chr14:70823761:C:A
70823787	chr14:70823787:G:C
70824178	chr14:70824178:G:A
70824673	chr14:70824673:G:A
70824942	chr14:70824942:T:C
70825948	chr14:70825948:C:A
70826231	chr14:70826231:A:G
70826284	chr14:70826284:C:T
70826462	chr14:70826462:C:T
70826703	chr14:70826703:A:G
70826712	chr14:70826712:T:C
70826785	chr14:70826785:G:A
70826896	chr14:70826896:T:C
70827013	chr14:70827013:A:G
70827090	chr14:70827090:G:A
70827378	chr14:70827378:C:G
70827531	chr14:70827531:T:C
70827741	chr14:70827741:A:G
70828283	chr14:70828283:A:T
70828573	chr14:70828573:G:A
70828674	chr14:70828674:C:T
```
