## Supplementary material for "Characterization of shared and ancestry-specific signals driving complex traits using multi-ancestry fine-mapping": orig_s1_snps

```
rs35831373
rs144847463
rs11626368
rs36533
rs34991781
rs12896986
rs36532
rs12880611
rs112322848
rs117774218
rs34993988
rs34176710
rs36531
rs74421668
rs75177788
rs79398334
rs56178417
rs142351512
rs11624555
rs114033781
rs116423308
rs117467050
rs116849691
rs8006582
rs11625974
rs7150281
rs147225221
rs112403755
rs61989373
rs34347034
rs72728502
rs78443993
rs12889866
rs137969045
rs113141340
rs78748198
rs36529
rs61989374
rs35680546
rs117752296
rs36528
rs12887261
rs111991847
rs118168925
rs115865094
rs35625243
rs75421837
rs150576905
rs112647467
rs12883934
rs34320622
rs10130488
rs10130652
rs75830664
rs72729909
rs148317472
rs14030
rs12127
rs3088206
rs61989377
rs150925118
rs75557783
rs4902935
rs2108049
rs4464023
rs56407721
rs2108048
rs78576001
rs61989379
rs67489015
rs4899396
rs77817106
rs118019159
rs549235136
rs76976980
rs113644020
rs79544472
rs12896900
rs117904875
rs148352454
rs11622780
rs55796946
rs117028515
rs34480562
rs34281934
rs55883127
rs117895659
rs36072220
rs17111585
rs7149924
rs12892512
rs61989382
rs61989383
rs35760654
rs117710463
rs36052007
rs140141318
rs78279424
rs66645707
rs61989386
rs11158907
rs35231795
rs34770041
rs79051611
rs117284726
rs146053811
rs56180634
rs118131816
rs35589413
rs138810383
rs75964916
rs117751380
rs76416968
rs114290862
rs117026057
rs17767680
rs17178387
rs61989390
rs184726472
rs78483274
rs7157241
rs10483836
rs76896466
rs61989391
rs12885344
rs11629264
rs17767686
rs117004452
rs3784066
rs139112446
rs35415083
rs12880188
rs10150280
rs9672060
rs79466804
rs9672071
rs28852403
rs111671818
rs28859432
rs144513160
rs34169215
rs10143346
rs34795575
rs35971049
14:72014006_T_A
rs10129301
rs188476750
rs12897727
rs12897977
rs4902938
rs757850
rs7152674
rs8015298
rs112651995
rs181444108
rs8010616
rs147398530
rs77698029
rs75304942
rs8013161
rs116963184
rs2108057
rs11628525
rs7140501
rs7141155
rs7142343
rs138751645
rs2190240
rs2214836
rs6574014
rs140108449
rs2332638
rs8017775
rs141275165
rs78287241
rs12433040
rs185436536
rs10135680
rs79707940
rs78203383
rs117440562
rs9323561
rs141096525
rs11627930
rs4902939
rs74354719
rs6574015
rs61989420
rs76441929
rs1981588
rs118108544
rs80279976
rs6574016
rs72729948
rs17123089
rs1008517
rs7492599
rs1029570
rs149749145
rs2332640
rs2332641
rs8008605
rs8014349
rs77014368
rs112994548
rs35169957
rs8006300
rs140671009
rs78574065
rs7156313
rs3825719
rs78621209
rs12884638
rs34631533
rs1859643
rs11848785
rs72729951
rs3784064
rs80225334
rs10138557
rs79202440
rs75835596
rs36055053
rs118088870
rs72729954
rs79527286
rs10147863
rs117626643
rs112585958
rs7144299
rs7144829
rs117920896
rs143164559
rs78524324
rs61989424
14:72072701_G_T
rs10136590
rs7154841
rs7155008
rs35958404
rs78517077
rs190268554
rs72729956
rs72729958
rs4899398
rs1473130
rs12587301
rs61989427
rs3784063
rs917193
rs3784062
rs144539719
rs111731099
rs61989428
rs4902941
rs12147154
rs75632544
rs9972151
rs141246012
rs138251207
rs71427120
rs80028194
rs140616783
rs7154787
rs11846689
rs60065332
rs10139519
rs139119170
rs10459540
rs74866127
rs3784060
rs117332730
rs79064452
rs17091351
rs8017465
14:72120363_C_G
rs117440071
rs17092070
rs144631262
rs138186807
rs78376560
rs61994380
rs146162815
rs7161565
rs144868116
rs117852226
rs78125016
rs61994381
rs116906512
rs17767761
rs45440200
rs77149170
rs35478231
rs77688597
rs142720930
rs77271682
rs4902942
rs17095029
rs146911069
rs150497706
rs139283280
rs4319698
rs181956904
rs17096112
rs7145435
rs17096847
rs7401916
rs10873246
rs78328920
rs72729973
rs61994386
rs79043852
rs8013708
rs17767797
rs140820606
rs4902945
rs7148679
rs117327076
rs117664161
rs17098340
rs4140798
rs4140797
rs7150965
rs10146552
rs1859551
rs75113816
rs74060395
rs114768208
rs2286136
rs79937396
rs35605510
rs2286135
rs4140799
rs78958370
rs10132111
rs8015004
rs61994416
rs11846367
rs72729977
rs6574017
rs8016956
rs146747837
14:72182319_C_A
rs8007783
rs139362033
rs1204997
rs116629174
rs17100307
rs17100310
rs8009037
rs1204996
rs1204995
rs78174836
rs11158912
rs2301918
rs117765386
rs11850220
rs17100926
rs17100964
rs35168627
rs1204993
rs10133626
rs757744
rs1204992
rs76126344
rs2286133
rs2097887
rs116333689
rs71427125
rs35377626
rs151160970
rs117914791
rs10137642
rs138244016
rs79811875
rs12588184
rs1468373
rs151213276
rs1204988
rs6574018
rs1204987
rs12590638
rs137930711
rs115187295
rs79127957
rs7350725
rs10144437
rs11158913
rs1204985
rs1005605
rs1005604
rs1204983
rs58697123
rs11624769
rs1204982
rs10132035
rs61994419
rs11621890
rs7145529
14:72221987_C_T
14:72221987_C_G
rs76741123
rs61994420
rs1204976
rs1204975
rs1204974
rs1204973
rs1204972
rs7147062
rs1204971
rs60396062
rs8015706
rs115817171
rs115116081
rs56222721
rs12587796
rs1204970
rs148826142
rs143420389
rs35549793
rs55964121
rs7146548
rs10146131
rs1954692
rs79203491
rs4541008
rs1204969
rs1954690
rs1954689
rs150621770
rs74368980
rs1209228
rs113024046
rs1204967
rs143191756
rs117070100
rs74062013
rs8017068
rs117437005
rs8017576
rs72729999
rs72730000
rs55823610
rs71427126
rs12889204
rs74432788
rs17102948
rs11627554
rs80090448
rs35783046
rs35089824
rs2877751
rs146143958
rs139107342
rs17102965
rs118148125
rs148636921
rs147818731
rs60333405
rs12100650
rs112540188
rs7152273
rs79889092
rs10147309
rs11623601
rs74641735
rs138274578
rs2105469
rs78727022
rs80234323
rs76733755
rs78639275
rs7146038
rs4902946
rs8012670
rs8013157
rs8013179
rs76375007
rs113994749
rs80326852
rs117049646
rs11623466
rs4899399
rs72732306
rs12896748
rs4393512
rs2154409
rs114505182
rs72732309
rs10873247
rs12100575
rs55865426
rs59361606
rs67730405
rs56291887
rs11625756
rs8017198
rs72732315
rs1343922
rs77356300
rs10143712
rs35499119
rs10146983
rs67462057
rs1205107
rs17568464
rs17568485
rs1205106
rs17490018
rs1205105
rs1205104
rs10137011
rs11627821
rs117198013
rs1205103
rs193184722
rs58757801
rs1205102
rs1205101
rs6574021
rs143287333
rs111624972
rs1205100
rs1205098
rs11509348
rs1205095
rs113981059
rs142633902
rs1205094
rs35028395
rs2429571
rs1205093
rs1205092
rs1205091
rs17490285
rs61322114
rs2490342
rs56384578
rs1205090
rs17178702
rs1205089
rs142822785
rs1205088
rs1205087
rs77221752
rs56243922
rs10136527
rs112850127
rs2533020
rs2907668
rs8009550
rs10143870
rs8013861
rs2907667
rs8014022
rs8012876
rs8014223
rs117399962
rs71427128
rs71427129
rs75359722
rs11628389
rs139618502
rs17103344
rs8019254
rs8019550
rs17178709
rs36119235
rs72732345
rs113525827
rs188148670
rs1205083
rs28477819
rs12894583
rs77122938
rs17178716
rs72732358
rs17103376
rs17767971
rs8011978
rs148709916
rs12431447
rs72732364
rs12589471
rs34680316
rs2877753
rs8014818
rs1205080
rs1303915
rs7143561
rs7148760
rs28534779
rs111644857
rs10131561
rs7150058
rs11622822
rs1210365
rs376872660
rs117151178
rs78243119
rs72732378
rs2022912
rs77094706
rs10133767
rs7158642
rs2533014
rs11621224
rs57140492
rs28870153
rs60211352
rs2332662
rs1954693
rs2022911
rs76377637
rs12587274
rs12587267
rs72732385
rs113742279
rs72732388
rs72732390
rs72732392
rs11158915
rs72732397
rs1892560
rs72732400
rs72732401
rs72734003
rs8019244
rs2533059
rs2533058
rs113888907
rs76321150
rs2533054
rs75090292
rs2533052
rs138327654
rs12896381
rs2533047
14:72321045_A_T
rs72734014
rs1892559
rs190646965
rs75595000
rs887404
rs2109275
rs112615996
rs2079816
rs2105471
rs2098110
rs2098109
rs2802590
rs72734025
rs2533038
rs145630982
rs117484373
rs4902951
rs244560
rs113776708
rs36457
rs36456
rs17768042
rs17768054
rs1205078
rs752515
rs36454
rs1205077
rs8009500
rs36453
rs6574031
rs6574032
rs17103830
rs36452
rs75610743
rs72734029
rs1205076
rs36451
rs28588815
rs36450
rs36449
rs1205075
rs146188737
rs36445
rs36444
rs140915876
rs10132913
rs139911330
rs1205069
rs36440
rs10139272
rs36439
rs36438
rs117315071
rs36437
rs1205068
rs36436
rs1205066
rs36435
rs1205064
rs1205063
rs36434
rs36433
rs36432
rs151332713
rs36431
rs36430
rs36429
rs72734035
rs1205061
rs2022910
rs10138587
rs36428
rs36427
rs1205060
rs72734039
rs36426
rs78656039
rs1205059
rs36425
rs36424
rs36423
rs36422
rs4902952
rs36421
rs36420
rs36419
rs36418
rs1205057
rs72734045
rs11629179
rs1205056
rs1205055
rs36417
rs1205054
rs36416
rs7140159
rs1205052
rs7140172
rs11621704
rs17178883
rs36415
rs4622450
rs36414
rs36413
rs1205050
rs36412
rs36411
rs36410
rs17768114
rs36409
rs36408
rs2013781
rs36407
rs36405
rs36404
rs36403
rs28138
rs67086512
rs1205049
rs36402
rs36401
rs8011906
rs36400
rs36399
rs36398
rs72734059
rs2109273
rs36397
rs36396
rs2802576
rs36395
rs36394
rs36393
rs36392
rs8022766
rs11625134
rs8003168
rs1205047
rs118175576
rs74609217
rs36391
rs141662768
rs35165510
rs36390
rs1205046
rs36389
rs36388
rs17178946
rs188192487
rs11629078
rs36387
rs12881230
rs36386
rs36385
rs1205044
rs36384
rs147879001
rs1205043
rs12888421
rs11623607
rs36383
rs36382
rs36381
rs36380
rs36379
rs36377
rs36376
rs36375
rs36374
rs36373
rs36372
rs112415043
rs28347
rs36371
rs36370
rs36369
rs36368
rs17104391
rs36367
rs1963327
rs36365
rs76663236
rs36364
rs138036771
rs36363
rs78735885
rs36362
rs36361
rs36360
rs36359
rs79306828
rs17179015
rs117837073
rs7152936
rs7152951
rs36357
rs36355
rs11621415
rs112933652
rs36354
rs36353
rs960431
rs17104493
rs36352
rs72734078
rs36350
rs36349
rs11627030
rs12433726
rs36348
rs36347
rs36346
rs36345
rs4899405
rs36344
rs2332699
rs36343
rs36342
rs36341
rs36340
rs36339
rs75455415
rs36338
rs75212570
rs7493353
rs11850532
rs11846754
rs36337
rs10147777
rs78392896
rs36333
rs113912362
rs23219
rs78352915
rs36332
rs36331
rs36330
rs36329
rs36328
rs36327
rs72734091
rs56274625
rs36326
rs36325
rs2239270
rs36324
rs36323
rs77022468
rs36321
rs71427137
rs12434220
rs36320
rs72734096
rs2191251
rs142343755
rs12883211
rs61996396
rs2332687
rs2079813
rs6574035
rs75822607
rs111549149
rs35077074
rs75906312
rs35607894
rs7148606
rs35479711
rs36319
rs36318
rs77508316
rs72734102
rs2109268
rs2159457
rs12897929
rs3784058
rs4899406
rs17768231
rs2238285
rs991890
rs140868771
rs72735909
rs72735911
rs56743778
rs17093750
rs11624306
rs34729701
rs35051666
rs35858041
rs11158920
rs2190864
rs34836887
rs722975
rs714975
rs714974
rs2332700
rs568576792
rs112893155
rs76076607
rs9806063
rs12891745
rs12433721
rs79235996
rs59307289
rs17768243
rs17093752
rs2238284
rs2238283
rs145315982
rs116844336
rs34836658
rs72735921
rs72735923
rs56067914
rs2877772
rs79990107
rs75736325
rs4243639
rs2877773
rs2190874
rs2190873
rs2238281
rs2238280
rs2067854
rs2067856
rs17104955
rs4902958
rs4899407
rs2238278
rs117679271
rs4902959
rs17104975
rs2215133
rs17104979
rs2190872
rs117726175
rs73291246
rs2332701
rs117725299
rs140930318
rs4902960
rs11158921
rs728498
rs45572431
rs728497
rs728494
rs728495
rs17105025
rs7143919
rs17105032
rs2238277
rs17105061
rs12888760
rs12888615
rs4899408
rs4902961
rs4902962
rs34328930
rs758236
rs117823405
rs4899409
rs6574036
rs2877774
rs929444
rs56731686
rs78634744
rs1989628
rs12437387
rs7161596
rs12896825
rs3784056
rs10483837
rs7161413
rs3784055
rs12897542
rs3825716
rs7155855
rs10150071
rs720391
rs10137909
rs12893646
rs10138176
rs71427144
rs2332705
rs17105346
rs4569194
rs10136808
rs11627768
rs60503142
rs76309583
rs76923257
rs58002698
rs12590831
rs60545259
rs11158926
rs117006740
rs8011972
rs2238276
rs11622507
rs2283426
rs917392
rs1860105
rs1860104
rs1476745
rs2238275
rs7156200
rs2238274
rs4902964
rs2238273
rs4902965
rs17768361
rs146477831
rs72735952
rs764625
rs764624
rs1978227
rs12884777
rs2283424
rs12885258
rs7147828
rs56661004
rs1978226
rs1978225
rs2283422
rs74060440
rs73293246
rs11623535
rs11623492
rs11623548
rs11623588
rs72735955
rs72735956
rs11620690
rs4598834
rs4453407
rs4350510
rs11625937
rs4354860
rs4243640
rs72735960
rs4899412
rs4902966
rs74394215
rs2010846
rs2010848
rs2010850
rs1987723
rs1987722
rs17105566
rs8014500
rs8013467
rs1009018
rs699358
rs11158927
rs1009017
rs17105606
rs59631889
rs8004427
rs58890880
rs2238272
rs111485956
rs12884202
rs12884483
rs12586984
rs12586968
rs12586947
rs10483838
rs2238270
rs2238269
rs2238268
rs11623376
rs2239268
rs2239267
rs4902967
rs2332706
rs4902968
rs4902969
rs12885938
rs4902970
rs10873248
rs2190871
rs4902972
rs11628133
rs2332707
rs17105690
rs12897386
rs12148043
rs111301797
rs12883063
rs8008678
rs35727014
rs117733659
rs6574037
rs4048388
rs78239342
rs2215132
rs74939303
rs116230002
rs117194051
rs118072630
rs12892100
rs8017353
rs966815
rs75789071
rs8017221
rs8017799
rs8003097
rs11844049
rs11852205
rs117335206
rs758235
rs76962582
rs757598
rs74060449
rs35005808
rs6574038
rs182518533
rs2877776
rs36032616
rs11850350
rs11845993
rs2190870
rs2190869
rs2190868
rs11628574
rs7494103
rs11158929
rs117561872
rs4899414
rs55834700
rs2052015
rs2190867
rs2052014
rs2238266
rs117648752
rs17105827
rs8015034
rs138818060
rs8015479
rs77680307
rs143769849
rs117390716
rs11627893
rs10150490
rs11628815
rs11628898
rs11628971
rs58117647
rs2108710
rs60103614
rs8021249
rs17768491
rs56098489
rs2108709
rs77707992
rs11846932
rs11846989
rs8017428
rs8021632
rs6574039
rs11847881
rs11852228
rs11847964
rs8022882
rs8022771
rs11844252
rs17105880
rs11158930
rs11158931
rs11849254
rs2238265
rs11850119
rs11850132
rs11850137
rs11850234
rs11850239
rs11846468
rs74455122
rs74060456
rs72735990
rs74060458
rs77036663
rs72735991
rs74060459
rs57818726
rs11851575
rs17105918
rs11844223
rs11844287
rs74060461
rs4262883
rs4383069
rs4374087
rs735157
rs74060463
rs74060464
rs17105960
rs17105962
rs2012352
rs2012354
rs74060465
rs56879125
rs734427
rs734426
rs734425
rs77960540
rs734424
rs11846804
rs11846808
rs11851082
rs72735992
rs9944137
rs72735994
rs9944139
rs4899415
rs8022622
rs4899416
rs72735996
rs4899417
rs4899418
rs8022416
rs57851285
rs11625920
rs11848888
rs12435142
rs75869861
rs72735998
rs72736000
rs11849072
rs11626213
rs79507404
rs117996765
rs74063009
rs60517172
rs2098028
rs11158932
rs11621871
rs8009830
rs11158933
rs11621780
rs11621852
rs11626629
rs11621946
rs11621954
rs11621956
rs11621992
rs11622026
rs4902973
rs11627735
rs78397312
rs2332708
rs4899419
rs117392344
rs72737807
rs2190865
rs72737809
rs72737811
rs59133783
rs72737812
rs72737814
rs11847719
rs148226069
rs11624566
rs76187636
rs2332709
rs138031242
rs72737815
rs74683355
rs11848622
rs60226472
rs11848699
rs11158934
rs11158935
rs11158936
rs11158937
rs11845892
rs11158938
rs4899420
rs11849870
rs4902974
rs4902975
rs4902976
rs4899421
rs78823135
rs60439726
rs72737823
rs72737825
rs58454939
rs2332711
rs7492320
rs72737830
rs72737831
rs11848472
rs11845023
rs11849365
rs59590028
rs4902977
rs4902978
rs4899422
rs4899423
rs4902979
rs4902980
rs4902981
rs191586383
rs117081544
rs57294622
rs76772631
rs36746
rs184970546
rs74063026
rs118158341
rs36745
rs36744
rs145962779
rs79672380
rs74063030
rs10151349
rs11388125
rs61994801
rs2239265
rs36743
rs117600477
rs36742
rs17179393
rs36741
rs36740
rs36739
rs36738
rs36737
rs76335325
rs75588857
rs185530646
rs39716
rs36736
rs77263458
rs36735
rs10220686
rs8021501
rs78752617
rs2067021
rs41366648
rs78814576
rs12896291
rs2072245
rs2072244
rs77468035
rs77526645
rs11158939
rs11158940
rs75464913
rs72737845
rs2190635
rs114610484
rs111920927
rs66562860
rs34834873
rs55719502
rs4902982
rs7153656
rs7154201
rs7154426
rs10139377
rs8022990
rs2215017
rs6574041
rs76574492
rs77605022
rs7140795
rs4902983
rs78646848
rs7151767
rs11158941
rs77663632
rs143324576
rs8020742
rs6574042
rs8005058
rs116980300
rs10148958
rs10138290
rs10151568
rs10151673
rs80154457
rs2332712
rs77763129
rs72737858
rs7147061
rs1859911
rs10467822
rs77497321
rs11158942
rs11158943
rs11629175
rs17106719
rs79084275
rs72737862
rs7149654
rs7149363
rs2283421
rs2283420
rs34188810
rs117676388
rs75367292
rs74730308
rs74773449
rs76394792
rs78939819
rs74805055
rs56823365
rs60105257
rs56027785
rs79182165
rs6574044
rs17179463
rs4902984
rs72737865
rs77506610
rs76958811
rs77661551
rs145646484
rs2332752
rs17179470
rs12883161
rs17179483
rs11158944
rs11158945
rs11158946
rs72737869
rs72719805
rs8018960
rs72719807
rs17768636
rs80233900
rs17106931
rs1029640
rs7141640
rs78586726
rs12880758
rs72719809
rs2158992
rs74960062
rs72719810
rs56340051
rs11623402
rs7153677
rs7154337
rs6574045
rs6574046
rs10139253
rs8021154
rs10139520
rs77970327
rs10139390
rs12897719
rs8021620
rs8022256
rs12147493
rs2023377
rs146524102
rs2023376
rs2023375
rs2190634
rs140524995
rs8007826
rs8007421
rs8008916
rs8008342
rs11158948
rs4899426
rs2023494
rs112051778
rs2190633
rs2190632
rs17179539
rs56220001
rs10131981
rs17107120
rs2332753
rs17768678
rs2239264
rs11627630
rs17179567
rs72719820
rs2283419
rs12894109
rs72719822
rs117413408
rs72719824
rs4902985
rs72719825
rs1544488
rs2239263
rs17179588
rs17179602
rs17107204
rs2238263
rs2238262
rs72719828
rs8003328
rs74404353
rs76080350
rs3784052
rs117025223
rs4902986
rs2238261
rs17107252
rs17107255
rs76263126
rs956947
rs76635637
rs114023106
rs17179637
rs12895415
rs17107306
rs75763535
rs34132399
rs72719830
rs35349038
rs4899427
rs7149780
rs75336292
rs12892488
rs7157068
rs8019728
rs7156524
rs8003628
rs8004062
rs17179644
rs17179664
rs80022225
rs17768774
rs7153007
rs7153171
rs2283418
rs2283417
rs150181661
rs11850582
rs78141959
rs76900944
rs12879713
rs12880020
rs55959163
rs12880679
rs12881966
rs79106512
rs11622419
rs74900090
rs8011117
rs76301682
rs981975
rs2190631
rs2238260
rs12590592
rs2190630
rs74968888
rs17107761
rs11158949
rs80287707
rs67722975
rs17107779
rs75015224
rs2238259
rs72719835
rs17768792
rs7151047
rs56197219
rs4902987
rs4902988
rs112373288
rs17179699
rs17107825
rs17179706
rs12434682
rs7140634
rs61293752
rs7141268
rs7142272
rs77022956
rs74060670
rs12883809
rs2238258
rs142554041
rs78636328
rs61994828
rs2215015
rs74060672
rs2190628
rs2238257
rs17107879
rs2238256
rs74060673
rs11629255
rs17179734
rs57665257
rs28410909
rs60637119
rs56118783
rs6574047
rs61994830
rs61994831
rs75995207
rs72719846
rs72719847
rs58069657
rs74909072
rs72719848
rs8005312
rs75160020
rs2283416
rs56407553
rs2877792
rs72719849
rs12882085
rs79576226
rs78613787
rs12882823
rs10132446
rs2215016
rs78058740
rs61994845
rs80310905
rs113538213
rs7157995
rs117059629
rs79187009
rs10142058
rs2332802
rs72719850
rs34600660
rs7143078
rs117385493
rs76678548
rs2332803
rs149144766
rs7153442
rs12890911
rs12891614
rs2238255
rs79590475
rs12882756
rs4902989
rs72719851
rs12888352
rs78099397
rs74939480
rs4902990
rs77281812
rs149689
rs758544
rs758543
rs72719856
rs123242
rs101655
rs189235101
rs147383744
14:72620438_G_A
rs149687
rs12880584
rs17179776
rs117538654
rs17768871
rs10142618
rs149686
rs149685
rs149684
rs149683
rs17108294
rs149682
rs149681
rs149680
rs149678
rs149677
rs149676
rs77246329
rs149675
rs77739113
rs4902992
rs17768877
rs149674
rs17108326
rs149673
rs17768883
rs79527234
rs149672
rs17768889
rs12896782
rs149671
rs17179797
rs9323565
rs149670
rs51073
rs12892913
rs17179811
rs17768901
rs149669
rs8009180
rs77632712
rs12885156
rs113010344
rs75788095
rs149667
rs149666
rs117031069
rs149665
rs77757729
rs149664
rs2238253
rs2238252
rs77945948
rs17179828
rs149663
rs149662
rs149661
rs6574048
rs149660
rs149659
rs123241
rs17768925
rs149658
rs149657
rs77165810
rs8005777
rs74956725
rs8004977
rs149656
rs149655
rs78296246
rs20838
rs74806917
rs11845720
rs11845670
rs149654
rs17179877
rs177000
rs77649320
rs149317
rs117289952
rs150305008
rs149653
rs149652
rs74630598
rs149651
rs149650
rs17108618
rs11628641
rs149649
rs10148272
rs149648
rs4902993
rs117586768
rs149647
rs149646
rs2238251
rs17768989
rs149645
rs7148742
rs149644
rs72719876
rs149643
rs149642
rs35304669
rs79083051
rs184409947
rs149641
rs4902994
rs4902995
rs2238250
rs10483841
rs10483842
rs149640
rs2238249
rs34206394
rs78873191
rs34233242
rs149639
rs149638
rs149637
rs149636
rs12432254
rs149635
rs17179980
rs149634
rs149633
rs79827172
rs149632
rs2238248
rs2238247
rs2238246
rs149631
rs149630
rs7494363
rs113013671
rs193548
rs116923079
rs2158990
rs2158989
rs2283414
rs2283413
rs193547
rs2283412
rs150286496
rs2283411
rs2283410
rs148049294
rs12590752
rs12895540
rs193546
rs7161011
rs10151019
rs111633807
rs193545
rs111474882
rs180795283
rs7144532
rs12883468
rs185010
rs78862578
rs193544
rs139051448
rs117636732
rs149848379
rs7146320
rs76726490
rs4902997
rs2238245
rs2238244
rs4902998
rs2238243
rs183728818
rs763507
rs2238242
rs17109000
rs2238241
rs147033782
rs2238240
rs75052229
rs699365
rs59197123
rs699364
rs59061161
rs847298
rs35953744
rs77405491
rs847297
rs117686725
rs79614278
rs113102736
rs847296
rs847295
rs1402057
rs60179178
rs2238239
rs78048558
rs79590754
rs78973415
rs847294
rs847293
rs847292
rs79545812
rs847291
rs847290
rs847289
rs11847755
rs75505418
rs17769097
rs34988809
rs847288
rs17109092
rs847287
rs17109096
rs75060443
rs74909591
rs847286
rs847285
rs847284
rs35891790
rs61994859
rs6574049
rs12887361
rs112049525
rs2238238
rs847283
rs2529648
rs17109117
rs35367207
rs847282
rs847281
rs182638881
rs145104565
rs17180056
rs7141299
rs847280
rs117355872
rs73299176
rs17109194
rs12883593
rs10132818
rs113661746
rs6574051
rs28678452
rs76840917
rs847321
rs847320
rs2190627
rs847319
rs847318
rs847317
rs2238237
rs847316
rs78730436
rs111738276
rs79071794
rs2238236
rs847315
rs2238235
rs75847959
rs2238234
rs116298317
rs12147792
rs117940646
rs12147219
rs12147220
rs11622985
rs12147803
rs11623045
rs12147238
rs34905590
rs1949561
rs17109324
rs1949560
rs2238233
rs35154615
rs847314
rs117745555
rs2238232
rs2108467
rs117233019
rs977340
rs2238231
rs2238230
rs699363
rs2238229
rs1012220
rs2238228
rs847313
rs2238227
rs7147823
rs116669432
rs1520330
rs79684722
rs8016936
rs847312
rs17109404
rs67327215
rs35529091
rs35077108
rs72721816
rs118180943
rs847311
rs4903000
rs4903001
rs4903002
rs114615758
rs74329933
rs8006974
rs8007128
rs847310
rs2158988
rs2158987
rs57597479
rs847309
rs2238226
rs74452280
rs2238225
rs2238224
rs12100639
rs2238223
rs2238222
rs17109477
rs2529647
rs2529646
rs11851422
rs11847225
rs11847170
rs11847262
rs847308
rs2158986
rs7157673
rs12878303
rs847307
rs2238221
rs11848300
rs1402061
rs847305
rs847304
rs1402058
rs847303
rs2238220
rs2283409
rs2283408
rs17109573
rs847302
rs17109589
rs2238219
rs847301
rs847300
rs74824797
rs6574054
rs6574055
rs77384400
rs12891167
rs847279
rs847278
rs10136881
14:72703391_C_G
14:72703391_C_T
rs10450927
rs2283406
rs699362
rs699360
rs847277
rs847276
rs847275
rs61997486
rs75606338
rs847273
rs847272
rs78066572
rs2332806
rs847271
rs847270
rs8007566
rs847269
rs35413081
rs847268
rs847267
rs847266
rs847265
rs847264
rs847263
rs113317560
rs847262
rs722561
rs72721840
rs79084750
rs847261
rs34122902
rs847260
rs140650844
rs114678764
rs847259
rs1544487
rs118070228
rs182615215
rs847258
rs12432632
rs847257
rs847256
rs1402056
rs35025450
rs2332807
rs847255
rs80192028
rs145774828
rs847254
rs847253
rs77956956
rs847252
rs117728115
rs1520327
rs699359
rs6574056
rs7155820
rs66823874
rs7156404
rs12148024
rs847251
rs847250
rs186125058
rs847249
rs146609816
rs847248
rs1356838
rs117999503
rs847247
rs7146590
rs12432346
rs847246
rs2215014
rs12894979
rs12895275
rs12881198
rs847242
rs78473280
rs847241
rs10149098
rs847240
rs56263585
rs847239
rs847238
rs3784049
rs2239262
rs2283400
rs2283399
rs8003626
rs847237
rs4903003
rs4903004
rs847236
rs78824696
rs2108468
rs847235
rs847234
rs112247064
rs7350728
rs847233
rs73302811
rs2139594
rs2108466
rs75298008
rs73302814
rs77691165
rs112931807
rs112673835
rs112007828
rs2239261
rs113460458
rs12897241
rs74751684
rs1520326
rs71427153
rs847232
rs10131012
rs10143449
rs8007922
rs10134542
rs10134489
rs78133033
rs17180251
rs4903005
rs9323566
rs10150159
rs10150242
rs2238218
rs146488618
rs2238217
rs847345
rs77331431
rs2238216
rs2238215
rs2238213
rs112324381
rs2238212
rs1558073
rs1558072
rs1558071
rs699369
rs72721862
rs77010105
rs740337
rs2332808
rs146444891
rs2079502
rs1076317
rs758005
rs758004
rs699368
rs699367
rs117549822
rs6574057
rs77315452
rs2239260
rs2239259
rs2239258
rs2239257
rs113114974
rs9323567
rs847343
rs11849202
rs35133217
rs847342
rs34373542
rs75233026
rs1029617
rs117115490
rs1029616
rs1568404
rs917284
rs10149636
rs150418389
rs1915129
rs1915131
rs3819550
rs8010242
rs2238211
rs4899429
rs2238210
rs1879288
rs7144038
rs7144185
rs7149034
rs118072570
rs10483843
rs113138816
rs6574060
rs6574061
rs6574062
rs7156265
rs7156275
rs75349354
rs847341
rs847340
rs7161662
rs4578585
rs112231159
rs10132306
rs12883470
rs1879289
rs117022961
rs181592366
rs1879290
rs1879291
rs1879292
rs7152907
rs12184980
rs2079501
rs2079500
rs2079499
rs737499
rs76783181
rs737498
rs873671
rs6574064
rs7143932
rs7144302
rs4353437
rs7144049
rs149288541
rs4903006
rs4903007
rs2238209
rs11158953
rs847339
rs17769357
rs1589301
rs1589302
rs111962264
rs35425336
rs7156910
rs6574065
rs35584903
rs1099969
rs34870583
rs77099684
rs55911925
rs148640248
rs847338
rs3886822
rs12433544
rs847337
rs2239256
rs2239255
rs2238208
rs2238207
rs2238206
rs144240815
rs7151952
rs72721876
rs2238205
rs2238204
rs2238203
rs2238202
rs74926267
rs2238201
rs4899430
rs113368328
rs1002105
rs2239254
rs1476701
rs847336
rs1981604
rs138474051
rs67838629
rs55954287
rs2529453
rs73304937
rs847365
rs28793378
rs8013850
rs77882510
rs847364
rs78405428
rs76644417
rs79000974
rs72721884
rs847362
rs72721887
rs117757342
rs117023146
rs4903008
rs4903009
rs860195
rs847361
rs847360
rs847359
rs145135627
rs143096500
rs75547924
rs75868813
rs1520329
rs113152515
rs2238200
rs2283395
rs2283394
rs2239253
rs2239252
rs57851101
rs12879282
rs847358
rs112532590
rs847357
rs847356
rs847355
rs112314837
rs2283393
rs847354
rs142746608
rs112480779
rs699366
rs74666266
rs4903011
rs847353
rs10134545
rs847352
rs2239251
rs847351
rs2239250
rs78720753
rs72721902
rs112066217
rs113555430
rs847350
rs847349
rs112351904
rs8018927
rs61995108
rs149383131
rs111409105
rs847348
rs4899431
rs4899432
rs7147236
rs847347
rs1520328
rs847346
rs35291137
rs8015237
rs113420325
rs58216158
rs8015476
rs10146126
rs6574066
rs2681721
rs77953671
rs140990607
rs66507723
rs112362956
rs80017609
rs148395794
rs2681712
rs7146177
rs12435357
rs112285907
rs2529476
rs2090737
rs2090736
rs1996662
rs112370088
rs74782454
rs1996661
rs112212349
rs12895250
rs8020136
rs111534324
rs112732242
rs2222311
rs1402065
rs17180391
rs2239249
rs2238199
rs17110829
rs74659241
rs150735533
rs2239248
rs113035350
rs117092013
rs765221
rs2238198
rs2238197
rs2238196
rs74512593
rs2239247
rs2239246
rs2239245
rs2283391
rs79963077
rs1520332
rs1520331
rs72724035
rs1402064
rs1402063
rs2529475
rs2250666
rs2283390
rs2283389
rs2250557
rs72724041
rs2239244
rs2238195
rs2238194
rs147427337
rs939375
rs72724044
rs112079952
rs1915132
rs142302303
rs2529474
rs57360450
rs2681771
rs2239243
rs2239242
rs2239241
rs2681770
rs2681769
rs2681768
rs7155750
rs2079506
rs2681767
rs2079505
rs2079504
rs8019358
rs8019371
rs8018393
rs2079503
rs8003559
rs8022956
rs8003591
rs8022845
rs8022859
rs11620677
rs118095437
rs2239240
rs2239239
rs2239238
rs2283388
rs2239237
rs2239236
rs77487708
rs113324039
rs929413
rs1812041
rs2247090
rs886826
rs72724054
rs2239235
rs145897114
rs2681727
rs2681728
rs17111029
rs2681729
rs2681730
rs2681731
rs8015917
rs2681734
rs2238193
rs2681735
rs72724064
rs2681736
rs2681737
rs76562919
rs2529471
rs111362582
rs2681738
rs2529470
rs2529469
rs2681739
rs2681740
rs2239234
rs2239233
rs2239232
rs1356840
rs1356841
rs1356842
rs8007684
rs1356843
rs17111047
rs8008045
rs2681741
rs2681742
rs72724074
rs75522299
rs2681743
rs79387502
rs2681744
rs2681745
rs190417079
rs2681746
rs2681747
rs2681748
rs2529468
rs113740749
rs2190509
rs2214965
rs2681749
rs2681750
rs2529467
rs2681751
rs2529466
rs2681752
rs78945543
rs72724081
rs2681753
rs113543991
rs75363399
rs150916074
rs77860969
rs2239231
rs2239230
rs2239229
rs2283387
rs145614516
rs2681754
rs75130883
rs111378332
rs56326625
rs2681756
rs2681757
rs2681758
rs12892244
rs72724086
rs145908318
rs2139596
rs2681760
rs2529465
rs1072167
rs1072165
rs112128378
rs1072166
rs2681761
rs146516165
rs72724092
rs2176841
rs2529461
rs2681763
rs2332829
rs2681765
rs11851397
rs2529460
rs2681766
rs2529459
rs2529458
rs10129799
rs34034575
rs2681724
rs2529457
rs1099968
rs144092181
rs72724098
rs77986082
rs847334
rs847333
rs847332
rs117098014
rs1402062
rs78426066
rs2283386
rs847331
rs73308869
rs117381464
rs847330
rs79509989
rs2239227
rs112586827
rs10148726
rs112963811
rs847329
rs55662698
rs78924270
rs847328
rs55916717
rs113207122
rs59379599
rs847327
rs847326
rs847325
rs77476331
rs10483844
rs112918305
rs77845066
rs769148
rs113750643
rs2239226
rs79124189
rs12147284
rs10136263
rs7158564
rs2190508
rs76239257
rs6574067
rs77537473
rs7149872
rs4903013
rs113223451
rs2239225
rs2239224
rs10149207
rs60993427
rs111713953
rs111988927
rs112744884
14:72838655_G_T
rs6574068
rs6574069
rs12883026
rs6574070
rs6574071
rs7146606
rs111226203
rs12589291
rs57974448
rs73291331
rs2283385
rs113165692
rs113645018
rs112699158
rs140845839
rs111502468
rs73291332
rs73291335
rs79094722
rs8022289
rs77175071
rs34062036
rs35981409
rs2332831
rs2332832
rs150330648
rs111983411
rs7151325
rs73291341
rs7150465
rs2108362
rs2108361
rs10137579
rs10138152
rs10138180
rs72726116
rs8019126
rs7140973
rs10141305
rs112376250
rs79613217
rs75127759
rs79390573
rs11626574
rs74060781
rs2239223
rs34536876
rs4903014
rs34883798
rs114062437
rs12887870
rs115246007
rs8017725
rs8017123
rs111491620
rs2239221
rs2239220
rs2239219
rs112860404
rs112458011
rs115406473
rs10149848
rs113698404
rs2238192
rs140555285
rs56952832
rs11623523
rs138546269
rs72726120
rs111862380
rs8018733
rs61995116
rs2058017
rs117475284
rs28827902
rs147460680
rs61995117
rs7149746
rs6574072
rs57373275
rs34381140
rs4350511
rs117724622
rs74824100
rs11621747
rs12434729
rs7141922
rs12434786
rs10144932
rs10134133
rs8015756
rs6574073
rs148306358
rs2239218
rs2239217
rs2239216
rs73293083
rs11626273
rs12435911
rs11627216
rs8013717
rs11622662
rs6574074
rs8018622
rs141212330
rs148131782
rs145582687
rs4480728
rs4387540
rs112464742
rs58213251
14:72881673_G_A
rs114853988
rs146816998
rs6574076
rs7151688
rs11627474
rs144419998
rs11627401
rs11158954
rs113820987
rs10136369
rs2332833
rs2877796
rs28517545
rs2332834
rs114823659
rs112708494
rs116764829
rs7159300
rs117957548
rs61995143
rs60212857
rs57988228
rs75867231
rs7143818
rs7147878
rs150623758
rs140691162
rs17180489
rs78017019
rs79419996
rs11628263
rs8003581
rs17115503
rs2239214
rs45582134
rs61995146
rs140695938
rs17780385
rs11622029
rs2283383
rs7153455
rs2238191
rs55833027
rs59336187
rs17115530
rs4903015
rs10139942
rs1860153
rs11626915
rs77072182
rs75556859
rs4140998
rs8018108
rs78369475
rs1004477
rs2007903
rs4903016
rs4903017
rs72726132
rs4903018
rs7160223
rs7159534
rs7153117
rs79224492
rs2238190
rs116801974
rs58482573
rs10151157
rs117272176
rs758267
rs74562995
rs79903779
rs740536
rs11158955
rs11158956
rs3825714
rs3784047
rs3784045
rs180682875
rs11623104
rs111926034
rs7156512
rs57365949
rs2283382
rs145238145
rs79562181
rs719064
rs2238189
rs2238188
rs2238187
rs2283381
rs17115702
rs17115708
rs2283380
rs8022670
rs2239211
rs72726135
rs4903019
rs4903020
rs115826338
rs4903021
rs12436059
rs367994725
rs58470149
rs11628490
rs12436819
rs113892728
rs55796797
rs7143154
rs35673401
rs7143134
rs10483845
rs144173744
rs11623458
rs9989171
rs7155105
rs78500901
rs55842248
rs10139793
rs4903022
rs4903023
```
