## Supplementary material for "Characterization of shared and ancestry-specific signals driving complex traits using multi-ancestry fine-mapping": orig_s2_snps

```
rs35831373
rs116985791
rs143170193
rs144847463
rs11626368
rs36533
rs34991781
rs12896986
rs36532
rs12880611
rs34993988
rs34176710
rs76803765
rs36531
rs74421668
rs139108185
rs149959024
rs142351512
rs145166954
rs11624555
rs117467050
rs7150281
rs112403755
rs61989373
rs34347034
rs72728502
rs36530
rs78443993
rs12889866
rs137969045
rs113141340
rs36529
rs61989374
rs35680546
rs36528
rs76732519
rs12887261
rs75230962
rs111991847
rs115865094
rs35625243
rs112647467
rs139641177
rs34320622
rs10130488
rs10130652
rs146721892
rs14030
rs12127
rs3088206
rs147519251
rs117509558
rs61989377
rs150925118
rs149387802
rs2108049
rs4464023
rs56407721
rs2108048
rs61989379
rs67489015
rs4899396
rs76976980
rs79892671
rs79544472
rs12896900
rs117904875
rs148352454
rs55796946
rs60126292
rs57194513
rs150120129
rs34480562
rs34281934
rs76591307
rs55883127
rs36072220
rs17111585
rs7149924
rs12892512
rs61989382
rs61989383
rs35760654
rs36052007
rs140141318
rs117074389
rs78279424
rs66645707
rs61989386
rs116863225
rs11158907
rs35231795
rs56180634
rs78813115
rs35589413
rs117751380
rs76416968
rs59384457
rs17767680
rs17178387
rs374600512
rs61989390
rs190705832
rs7157241
rs10483836
rs12885344
rs117572511
rs11629264
rs77196440
rs17767686
rs3784066
rs139112446
rs35415083
rs12880188
rs10150280
rs9672060
rs9672071
rs28852403
rs28859432
rs141024867
rs111206662
rs144513160
rs145463144
rs34169215
rs10143346
rs35971049
rs138532971
14:72014006_T_A
rs10129301
rs12897977
rs4902938
rs757850
rs7152674
rs112651995
rs181444108
rs8010616
rs147398530
rs75304942
rs8013161
rs116963184
rs2108057
rs11628525
rs117446116
rs7140501
rs7141155
rs7142343
rs138751645
rs2190240
rs76262919
rs2214836
rs141787348
rs146296056
rs139643363
rs6574014
rs2332638
rs8017775
rs78287241
rs12433040
rs76563287
rs10135680
rs9323561
rs141096525
rs79458698
rs150150289
rs11627930
rs4902939
rs74354719
rs6574015
rs1981588
rs6574016
rs146856658
rs17123089
rs1008517
rs7492599
rs117795933
rs1029570
rs149749145
rs2332640
rs2332641
rs8008605
rs8014349
rs35169957
rs8006300
rs7156313
rs116967552
rs3825719
rs78378245
rs1859643
rs11848785
rs3784064
rs10138557
rs75835596
rs79527286
rs10147863
rs80326448
rs112585958
rs7144299
rs7144829
rs78524324
rs10136590
rs7154841
rs7155008
rs35958404
rs78517077
rs139460328
rs77459570
rs72729956
rs72729958
rs4899398
rs1473130
rs12587301
rs61989427
rs117966546
rs148973236
rs3784063
rs187623377
rs3784062
rs117581621
rs111731099
rs193021281
rs185645582
rs4902941
rs142868671
rs12147154
rs9972151
rs182987711
rs56703594
rs7154787
rs11846689
rs60065332
rs10139519
rs117197759
rs78021246
rs146792624
rs117811483
rs192055876
rs183362814
rs75638904
rs3784060
rs117950300
14:72120363_C_G
14:72120363_C_T
rs74790718
rs141798065
rs17092070
rs79152735
rs145813123
rs75827077
rs139662263
rs146162815
rs78125016
rs45440200
rs74465890
rs79220022
rs4902942
rs145783279
rs148942477
rs143788523
rs4319698
rs17096112
rs7145435
rs117459168
rs7401916
rs10873246
rs78328920
rs72729973
rs3784059
rs61994386
rs12589249
rs8013708
rs4902945
rs140196846
rs146207588
rs7148679
rs4140798
rs4140797
rs7150965
rs118155557
rs10146552
rs1859551
rs75753740
rs75113816
rs117291709
rs2286136
rs2286135
rs4140799
rs10132111
rs8015004
rs61994416
rs11846367
rs149098839
rs6574017
rs8007783
rs1204997
rs17100307
rs150540946
rs8009037
rs1204996
rs116914475
rs118018275
rs1204995
rs11158912
rs2301918
rs11850220
rs17100926
rs17100964
rs10133626
rs2074716
rs757744
rs1204992
rs2097887
rs10137642
rs79811875
rs12588184
rs1468373
rs118020457
rs1204988
rs6574018
rs12590638
rs144457248
rs7350725
rs10144437
rs1005605
rs1005604
rs1204983
rs58697123
rs1204982
rs10132035
rs11621890
rs7145529
14:72221987_C_T
14:72221987_C_G
rs76741123
rs61994420
rs1204976
rs1204975
rs118093143
rs1204974
rs1204973
rs28492756
rs1204972
rs7147062
rs1204971
rs60396062
rs8015706
rs115817171
rs115116081
rs147925309
rs56222721
rs1204970
rs148826142
rs143420389
rs74870573
rs149575182
rs55964121
rs7146548
rs10146131
rs1954692
rs79203491
rs4541008
rs1204969
rs1954690
rs1954689
rs74368980
rs1209228
rs113024046
rs1204967
rs146710287
rs117070100
rs74062013
rs8017068
rs8017576
rs139757659
rs72730000
rs55823610
rs71427126
rs12889204
rs74432788
rs17102948
rs80090448
rs35783046
rs61465646
rs2877751
rs146143958
rs139107342
rs17102965
rs148636921
rs60333405
rs12100650
rs80042815
rs112540188
rs7152273
rs79889092
rs10147309
rs11623601
rs74641735
rs138274578
rs2105469
rs78727022
rs80234323
rs76733755
rs78639275
rs7146038
rs4902946
rs8012670
rs8013157
rs8013179
rs76375007
rs113994749
rs143502402
rs80326852
rs11623466
rs4899399
rs72732306
rs12896748
rs4393512
rs2154409
rs114505182
rs10873247
rs12100575
rs55865426
rs59361606
rs74530144
rs67730405
rs141961469
rs56291887
rs11625756
rs8017198
rs77726974
rs1343922
rs74958411
rs10143712
rs35499119
rs10146983
rs67462057
rs1205107
rs17568464
rs17568485
rs117315122
rs1205106
rs17490018
rs1205105
rs1205104
rs10137011
rs11627821
rs1205103
rs148868432
rs58757801
rs141863019
rs78076516
rs1205102
rs1205101
rs6574021
rs111624972
rs1205100
rs1205098
rs182112562
rs11509348
rs141968179
rs150663102
rs1205095
rs113981059
rs142633902
rs1205094
rs35028395
rs2429571
rs149159409
rs148355472
rs1205093
rs1205092
rs1205091
rs61322114
rs2490342
rs56384578
rs1205090
rs74863281
rs17178702
rs1205089
rs1205088
rs1205087
rs1205086
rs77221752
rs1115694
rs56243922
rs10136527
rs146830118
rs2533020
rs2907668
rs8009550
rs10143870
rs139675807
rs8013861
rs2907667
rs8014022
rs8012876
rs8014223
rs71427128
rs71427129
rs11628389
rs17103344
rs113421833
rs8019254
rs8019550
rs116538454
rs143339744
rs151336580
rs17178709
rs36119235
rs72732345
rs190897007
rs113525827
rs1205083
rs28477819
rs12894583
rs190549401
rs77122938
rs1205082
rs17178716
rs72732358
rs17103376
rs17767971
rs12587262
rs8011978
rs148972332
rs138596960
rs78942000
rs79039063
rs12431407
rs12431431
rs12431447
rs12586791
rs79980304
rs72732364
rs12589471
rs34680316
rs2877753
rs8014818
rs1205081
rs8019530
rs78776318
rs12588731
rs1205080
rs1303915
rs7143561
rs7148760
rs12432789
rs28534779
rs12435816
rs145484542
rs10131561
rs146490456
rs7150058
rs11622822
rs114520997
rs1210365
rs376872660
rs78243119
rs2533015
rs12431768
rs72732378
rs2022912
rs12431794
rs12434750
rs12434712
rs139064758
rs117228387
rs77094706
rs10133767
rs145658215
rs181030476
rs185298797
rs12436282
rs146561814
rs75218155
rs7158642
rs118146934
rs139096905
rs2533014
rs11621224
rs57140492
rs2533013
rs28870153
rs79183858
rs60211352
rs2332662
rs79659339
rs1954693
rs2022911
rs12587274
rs12587267
rs72732385
rs113742279
rs146353322
rs2533011
rs143695124
rs72732388
rs375721905
rs148456956
rs140428425
rs72732390
rs72732392
rs79876309
rs2533060
rs11158915
rs72732397
rs1892560
rs10132551
rs72732400
rs72732401
rs72734003
rs7151501
rs8019244
rs2533059
rs2533058
rs2533057
rs2533056
rs113888907
rs76321150
rs2533054
rs7141201
rs75090292
rs2533052
rs2533051
rs2533050
rs12896381
rs2533048
rs2533047
rs77669200
rs2533046
rs2533045
14:72321045_A_T
rs2533044
rs1558297
rs72734014
rs1892559
rs143703174
rs2533043
rs2533042
rs6574022
rs2533041
rs75595000
rs887405
rs887404
rs887403
rs2802597
rs79966140
rs887402
rs10134940
rs10145833
rs28706853
rs2109275
rs2109274
rs112615996
rs2159460
rs10148887
rs2079818
rs2079817
rs2079816
rs2079815
rs2105471
rs2098110
rs2079814
rs2098109
rs2802590
rs2802589
rs2533039
rs72734025
rs12432923
rs8013485
rs10147333
rs10135290
rs28792450
rs59327835
rs148501265
rs7157611
rs2802588
rs2533038
rs2533037
rs2802587
rs141834436
rs4902951
rs2533036
rs2802586
rs141876670
rs10142135
rs244560
rs113776708
rs12589561
rs12589551
rs147515641
rs7144959
rs36458
rs145669329
rs36457
rs36456
rs36455
rs17768042
rs17768054
rs59779104
rs112830467
rs1205078
rs10140897
rs752515
rs113125651
rs201019062
rs143125781
rs36454
rs1205077
rs144411598
rs8009500
rs36453
rs117429930
rs76946633
rs6574031
rs6574032
rs17103830
rs1558296
rs36452
rs7160670
rs72734029
rs117178199
rs1205076
rs36451
rs75718673
rs28588815
rs142547904
rs36450
rs36449
rs1205075
rs140808056
rs191418549
rs146188737
rs139056535
rs36445
rs36444
rs140915876
rs10132913
rs139911330
rs141627060
rs1205069
rs36440
rs10139272
rs36439
rs146609211
rs36438
rs145187957
rs9323563
rs36437
rs1205068
rs36436
rs1205066
rs36435
rs1205064
rs79633450
rs1205063
rs36434
rs36433
rs36432
rs36431
rs36430
rs36429
rs72734035
rs1205061
rs2022910
rs10138587
rs36428
rs36427
rs1205060
rs36426
rs1205059
rs36425
rs36424
rs36423
rs36422
rs4902952
rs36421
rs36420
rs36419
rs36418
rs1205057
rs11629179
rs1205056
rs1205055
rs36417
rs1205054
rs36416
rs7140159
rs1205052
rs7140172
rs11621704
rs17178883
rs36415
rs4622450
rs1205050
rs36412
rs36411
rs36410
rs36409
rs36408
rs2013781
rs76147516
rs36405
rs36404
rs36403
rs28138
rs67086512
rs1205049
rs28686
rs36401
rs8011906
rs36399
rs36398
rs10130989
rs10143498
rs2109273
rs36396
rs2802576
rs36395
rs36394
rs36393
rs36392
rs138253147
rs8022766
rs11625134
rs8003168
rs1205047
rs8009928
rs36391
rs35165510
rs1205046
rs36389
rs36388
rs17178946
rs10147887
rs8020870
rs8021278
rs11629078
rs36387
rs12881230
rs12431966
rs36386
rs36385
rs1205044
rs36384
rs7149805
rs1205043
rs12888421
rs11623607
rs36383
rs36382
rs36381
rs36380
rs36378
rs36377
rs36376
rs36375
rs28525267
rs36373
rs17104354
rs36372
rs28347
rs36370
rs36369
rs36368
rs17104391
rs1963327
rs76663236
rs36363
rs36361
rs36360
rs7152936
rs7152951
rs36356
rs11621415
rs112933652
rs960431
rs17104493
rs36350
rs11627030
rs12433726
rs36345
rs4899405
rs36344
rs2332699
rs36341
rs36340
rs75455415
rs75212570
rs7493353
rs11850532
rs11846754
rs10147777
rs113912362
rs23219
rs78352915
rs36332
rs36327
rs148621694
rs56274625
rs2239270
rs77022468
rs71427137
rs12434220
rs2191251
rs12883211
rs2332687
rs2079813
rs77534777
rs6574035
rs75822607
rs111549149
rs147225889
rs35077074
rs75906312
rs35607894
rs7148606
rs35479711
rs36319
rs150472753
rs36318
rs72734102
rs2109268
rs2159457
rs12897929
rs3784058
rs72625695
rs17768231
rs2238285
rs72735911
rs56743778
rs17093750
rs11624306
rs34729701
rs35051666
rs35858041
rs11158920
rs2190864
rs34836887
rs714975
rs714974
rs142800441
rs2332700
rs112893155
rs76076607
rs12891745
rs12433721
rs79235996
rs59307289
rs17768243
rs17093752
rs2238284
rs2238283
rs34836658
rs72735921
rs72735923
rs56067914
rs57027270
rs2877772
rs2190873
rs2238281
rs2238280
rs2067854
rs2067856
rs77558123
rs17104955
rs4902958
rs4899407
rs2238278
rs17104975
rs17104979
rs2190872
rs73291246
rs2332701
rs117725299
rs74392258
rs4902960
rs11158921
rs728497
rs17105025
rs7143919
rs17105032
rs2238277
rs17105061
rs12888760
rs12888615
rs4902961
rs34328930
rs4899409
rs2877774
rs929444
rs56731686
rs78634744
rs1989628
rs12437387
rs7161596
rs12896825
rs3784056
rs10483837
rs3784055
rs12897542
rs3825716
rs7155855
rs10150071
rs720391
rs10137909
rs12893646
rs10138176
rs71427144
rs2332705
rs17105346
rs4569194
rs10136808
rs11627768
rs60503142
rs76309583
rs76923257
rs58002698
rs12590831
rs142740716
rs60545259
rs11158926
rs2238276
rs11622507
rs2283426
rs1860105
rs1860104
rs1476745
rs2238275
rs7156200
rs2238274
rs79654339
rs4902964
rs2238273
rs4902965
rs17768361
rs72735952
rs764625
rs764624
rs1978227
rs12884777
rs2283424
rs12885258
rs56661004
rs1978225
rs2283422
rs74060440
rs73293246
rs11623535
rs11623492
rs11623548
rs11623588
rs72735955
rs72735956
rs11620690
rs4350510
rs11625937
rs4354860
rs4243640
rs72735960
rs4899412
rs4902966
rs74394215
rs2010846
rs2010848
rs2010850
rs1987723
rs1987722
rs17105566
rs8013467
rs699358
rs11158927
rs1009017
rs150267868
rs17105606
rs59631889
rs8004427
rs58890880
rs2238272
rs141589458
rs12884202
rs12884483
rs12586984
rs12586968
rs12586947
rs10483838
rs2238270
rs2238269
rs2238268
rs11623376
rs2239268
rs2239267
rs4902967
rs2332706
rs4902968
rs4902969
rs12885938
rs4902970
rs10873248
rs2190871
rs4902972
rs11628133
rs2332707
rs17105690
rs12897386
rs12148043
rs111301797
rs12883063
rs8008678
rs58870443
rs35727014
rs41389946
rs73293287
rs6574037
rs4048388
rs78239342
rs2215132
rs74939303
rs4899413
rs2239266
rs28644384
rs12892100
rs8017353
rs966815
rs8017221
rs8017799
rs8003097
rs11844049
rs11852205
rs3784054
rs41488847
rs758235
rs757598
rs28450218
rs28718774
rs78347630
rs74060449
rs6574038
rs10131317
rs2877776
rs36032616
rs11850350
rs11845993
rs2190870
rs2190869
rs2190868
rs11628574
rs7494103
rs59707038
rs11158929
rs4899414
rs2052015
rs2190867
rs2052014
rs2238266
rs8015034
rs138818060
rs8015479
rs77680307
rs143769849
rs11627893
rs10150490
rs11628815
rs11628898
rs11628971
rs2108710
rs8021249
rs8017428
rs8021632
rs6574039
rs11847964
rs8022882
rs11844252
rs17105880
rs11158930
rs11158931
rs11849254
rs2238265
rs11850132
rs11850137
rs11850234
rs11846468
rs74455122
rs72735990
rs74060458
rs77036663
rs72735991
rs57818726
rs17105918
rs735157
rs17105960
rs17105962
rs74060465
rs77960540
rs72735992
rs9944137
rs72735994
rs9944139
rs8022622
rs72735996
rs8022416
rs75538716
rs11625920
rs11848888
rs12435142
rs75869861
rs72735998
rs72736000
rs11626213
rs2098028
rs11158932
rs11621871
rs8009830
rs11158933
rs11621780
rs11621852
rs11626629
rs11621946
rs11621954
rs11621956
rs11621992
rs11622026
rs11627735
rs2332708
rs4899419
rs117392344
rs72737807
rs2190865
rs72737809
rs72737811
rs59133783
rs72737812
rs72737814
rs11624566
rs2332709
rs72737815
rs74683355
rs11848622
rs60226472
rs11848699
rs11158934
rs11158935
rs11158936
rs11158937
rs11845892
rs11158938
rs11849870
rs4902974
rs4902976
rs4899421
rs78823135
rs60439726
rs145440529
rs72737823
rs72737825
rs12590975
rs58454939
rs2332711
rs7492320
rs72737830
rs72737831
rs11848472
rs11849365
rs59590028
rs4902977
rs4902978
rs4899422
rs4899423
rs4902981
rs117081544
rs57294622
rs76772631
rs36746
rs143821151
rs146348587
rs117497532
rs36745
rs36744
rs79672380
rs10151349
rs11388125
rs61994801
rs2239265
rs36743
rs36742
rs17179393
rs36741
rs36740
rs36739
rs36738
rs36737
rs76335325
rs75588857
rs39716
rs36736
rs143484058
rs77263458
rs36735
rs10220686
rs148348320
rs8021501
rs78752617
rs2067021
rs41366648
rs78814576
rs12896291
rs2072245
rs2072244
rs77526645
rs11158939
rs74248113
rs11158940
rs72737845
rs2190635
rs111920927
rs66562860
rs34834873
rs55719502
rs4902982
rs7153656
rs7154201
rs7154426
rs10139377
rs117948228
rs8022990
rs2215017
rs6574041
rs76574492
rs116931760
rs7140795
rs4902983
rs78646848
rs7151767
rs183680700
rs11158941
rs143324576
rs140577890
rs8020742
rs6574042
rs8005058
rs149513922
rs188106173
rs10148958
rs10138290
rs10151568
rs10151673
rs2332712
rs72737858
rs7147061
rs1859911
rs10467822
rs77497321
rs11158942
rs11158943
rs11629175
rs74733989
rs7149654
rs7149363
rs2283421
rs2283420
rs34188810
rs59984121
rs74773449
rs149658124
rs56823365
rs78709366
rs60105257
rs56027785
rs79182165
rs6574044
rs17179463
rs4902984
rs72737865
rs77661551
rs2332752
rs17179470
rs12883161
rs17179483
rs11158944
rs11158945
rs11158946
rs72737869
rs78660056
rs72719805
rs8018960
rs72719807
rs17768636
rs17106931
rs1029640
rs7141640
rs12880758
rs72719809
rs2158992
rs74960062
rs72719810
rs79218147
rs56340051
rs11623402
rs7153677
rs7154337
rs6574045
rs6574046
rs10139253
rs8021154
rs10139520
rs10139390
rs12897719
rs8021620
rs8022256
rs12147493
rs2023377
rs146524102
rs2023376
rs2023375
rs2190634
rs140524995
rs116996079
rs8007826
rs8007421
rs8008916
rs8008342
rs11158948
rs4899426
rs2023494
rs112051778
rs2190633
rs2190632
rs17179539
rs56220001
rs10131981
rs17107120
rs2332753
rs2239264
rs72719820
rs2283419
rs12894109
rs72719822
rs138309368
rs117413408
rs72719824
rs72719825
rs1544488
rs2239263
rs80117220
rs2238263
rs2238262
rs8003328
rs3784052
rs148062438
rs79204264
rs4902986
rs144756306
rs2238261
rs76263126
rs956947
rs17179637
rs12895415
rs117003374
rs75763535
rs34132399
rs72719830
rs35349038
rs7149780
rs149815133
rs75336292
rs12892488
rs8019728
rs7156524
rs150992980
rs8003628
rs8004062
rs147048078
rs77687070
rs17179644
rs17179664
rs77430016
rs80022225
rs17768774
rs7153007
rs7153171
rs181164116
rs2283418
rs2283417
rs12879713
rs12880020
rs12880679
rs12881966
rs11622419
rs8011117
rs545942412
rs981975
rs2190631
rs2238260
rs12590592
14:72589469_T_G
rs144229471
rs145742489
rs2190630
rs74968888
rs144088283
rs17107761
rs11158949
rs80287707
rs67722975
rs17107779
rs75015224
rs2238259
rs72719835
rs7151047
rs142659225
rs4902987
rs4902988
rs17179699
rs17107825
rs17107827
rs17179706
rs12434682
rs7140634
rs61293752
rs7141268
rs7142272
rs74060670
rs148546840
rs12883809
rs2238258
rs61994828
rs2215015
rs74060672
rs141343224
rs78105925
rs2190628
rs2238257
rs2238256
rs74060673
rs11629255
rs17179734
rs57665257
rs28410909
rs60637119
rs56118783
rs6574047
rs61994830
rs61994831
rs58069657
rs72719848
rs8005312
rs75160020
rs2283416
rs56407553
rs2877792
rs12882085
rs12882823
rs10132446
rs117017996
rs2215016
rs61994845
rs78755330
rs113538213
rs7157995
rs79187009
rs10142058
rs2332802
rs34600660
rs7143078
rs76678548
rs2332803
rs7153442
rs12890911
rs12891614
rs2238255
rs79590475
rs12882756
rs4902989
rs72719851
rs12888352
rs4902990
rs149689
rs758544
rs758543
rs141573830
rs123242
rs101655
rs147383744
14:72620438_G_A
rs151065331
rs149687
rs80055007
rs12880584
rs10142618
rs149686
rs149685
rs149684
rs149683
rs149682
rs149681
rs149680
rs149678
rs149677
rs149676
rs77246329
rs149675
rs4902992
rs17768877
rs149674
rs17108326
rs149673
rs17768883
rs149672
rs147455368
rs17768889
rs12896782
rs149671
rs17179797
rs9323565
rs149670
rs51073
rs12892913
rs17179811
rs149323756
rs149669
rs8009180
rs12885156
rs113010344
rs149667
rs149666
rs117031069
rs149665
rs77757729
rs149664
rs2238253
rs2238252
rs77945948
rs17179828
rs149663
rs149662
rs149661
rs6574048
rs149660
rs77646420
rs149659
rs123241
rs149658
rs17108541
rs149657
rs77165810
rs8005777
rs8004977
rs149656
rs149655
rs78296246
rs20838
rs11845720
rs11845670
rs149654
rs177000
rs181624871
rs12588986
rs149317
rs117289952
rs149653
rs149652
rs74630598
rs149651
rs149650
rs143539048
rs11628641
rs117621071
rs10148272
rs149648
rs4902993
rs117586768
rs117684007
rs149647
rs149646
rs2238251
rs149645
rs7148742
rs149643
rs35304669
rs149641
rs2238250
rs10483841
rs10483842
rs149640
rs2238249
rs34206394
rs78873191
rs34233242
rs149639
rs149638
rs149637
rs149636
rs182235663
rs12432254
rs149635
rs149634
rs149633
rs79827172
rs149632
rs2238248
rs2238247
rs2238246
rs149631
rs149630
rs147924284
rs7494363
rs193548
rs2158990
rs2158989
rs2283414
rs2283413
rs193547
rs2283412
rs150286496
rs2283411
rs2283410
rs148049294
rs12590752
rs12895540
rs193546
rs7161011
rs10151019
rs193545
rs7144532
rs12883468
rs185876766
rs185010
rs193544
rs2238245
rs2238244
rs4902998
rs2238243
rs763507
rs2238242
rs2238241
rs2238240
rs59197123
rs35953744
rs847297
rs118130375
rs138760032
rs2238239
rs78973415
rs847289
rs11847755
rs75505418
rs17769097
rs17109092
rs6574049
rs2238238
rs35367207
rs847282
rs17180056
rs7141299
rs117355872
rs17109194
rs12883593
rs10132818
rs28678452
rs138039074
rs76840917
rs847321
rs847320
rs2190627
rs847319
rs847318
rs847317
rs2238237
rs79071794
rs2238236
rs847315
rs2238235
rs75847959
rs2238234
rs12147792
rs12147219
rs12147220
rs11622985
rs12147803
rs11623045
rs12147238
rs34905590
rs1949561
rs17109324
rs1949560
rs2238233
rs847314
rs2238232
rs2108467
rs977340
rs2238231
rs2238230
rs2238229
rs1012220
rs2238228
rs847313
rs2238227
rs7147823
rs1520330
rs8016936
rs17109404
rs67327215
rs35529091
rs35077108
rs72721816
rs118180943
rs847311
rs4903000
rs4903001
rs4903002
rs8006974
rs8007128
rs847310
rs2158988
rs77704862
rs2238226
rs2238225
rs2238224
rs2238223
rs2238222
rs17109477
rs2529647
rs2529646
rs11851422
rs11847225
rs11847170
rs11847262
rs847308
rs2158986
rs7157673
rs12878303
rs847307
rs2238221
rs11848300
rs1402061
rs847305
rs847304
rs1402058
rs847303
rs2238220
rs77540805
rs2283409
rs2283408
rs17109573
rs847302
rs17109589
rs2238219
rs847301
rs6574054
rs6574055
rs12891167
rs847279
rs847278
rs10136881
14:72703391_C_T
rs2283406
rs699362
rs699360
rs847277
rs847276
rs847275
rs847273
rs847272
rs2332806
rs847271
rs847270
rs8007566
rs847269
rs35413081
rs847268
rs847267
rs847266
rs847265
rs847264
rs847263
rs140469722
rs847262
rs722561
rs72721840
rs79084750
rs847261
rs147838133
rs34122902
rs847260
rs138966811
rs847259
rs1544487
rs12432632
rs847257
rs847256
rs1402056
rs35025450
rs2332807
rs847254
rs847252
rs1520327
rs699359
rs6574056
rs66823874
rs7156404
rs12148024
rs847251
rs847250
rs847249
rs847248
rs1356838
rs847247
rs12432346
rs847246
rs2215014
rs12894979
rs12895275
rs12881198
rs847241
rs10149098
rs847240
rs56263585
rs847239
rs75710716
rs3784049
rs2239262
rs2283400
rs2283399
rs8003626
rs847237
rs4903003
rs4903004
rs847236
rs2108468
rs847235
rs7350728
rs73302811
rs2139594
rs2108466
rs77397528
rs73302814
rs2239261
rs148299185
rs12897241
rs1520326
rs10131012
rs10143449
rs8007922
rs10134542
rs10134489
rs17180251
rs4903005
rs9323566
rs10150159
rs10150242
rs2238218
rs2238217
rs847345
rs77331431
rs2238216
rs2238215
rs2238213
rs2238212
rs1558073
rs1558072
rs1558071
rs699369
rs72721862
rs740337
rs2332808
rs2079502
rs1076317
rs758005
rs758004
rs699368
rs6574057
rs2239260
rs2239259
rs2239258
rs2239257
rs9323567
rs11849202
rs35133217
rs117568376
rs847342
rs34373542
rs75233026
rs1029617
rs1029616
rs1568404
rs917284
rs1915129
rs1915131
rs3819550
rs8010242
rs2238211
rs4899429
rs2238210
rs1879288
rs7144038
rs7144185
rs7149034
rs10483843
rs6574060
rs6574061
rs6574062
rs7156265
rs7156275
rs75349354
rs847341
rs7161662
rs4578585
rs11621724
rs12883470
rs1879289
rs1879290
rs1879291
rs1879292
rs7152907
rs12184980
rs2079501
rs2079500
rs2079499
rs118048280
rs737499
rs737498
rs873671
rs6574064
rs7143932
rs7144302
rs4353437
rs7144049
rs149288541
rs4903006
rs4903007
rs2238209
rs11158953
rs17769357
rs1589301
rs1589302
rs35425336
rs7156910
rs6574065
rs150669715
rs35584903
rs34870583
rs55911925
rs148640248
rs3886822
rs117468685
rs12433544
rs17110371
rs2239256
rs2239255
rs2238208
rs2238207
rs2238206
rs77943985
rs7151952
rs72721876
rs2238205
rs2238204
rs2238203
rs2238202
rs2238201
rs4899430
rs75337497
rs1002105
rs140040518
rs2239254
rs1476701
rs847336
rs1981604
rs117587294
rs67838629
rs55954287
rs2529453
rs847365
rs147071758
rs8013850
rs77882510
rs146385780
rs847364
rs78405428
rs76644417
rs79000974
rs72721884
rs2283396
rs847362
rs72721887
rs117023146
rs4903008
rs78768546
rs4903009
rs860195
rs847361
rs847360
rs847359
rs1520329
rs117859404
rs140748988
rs2238200
rs2283395
rs2283394
rs2239253
rs2239252
rs57851101
rs847358
rs847357
rs847356
rs847355
rs2283393
rs847354
rs699366
rs4903011
rs847353
rs847352
rs2239251
rs847351
rs2239250
rs142072141
rs72721902
rs847350
rs847349
rs8018927
rs847348
rs4899431
rs4899432
rs7147236
rs847347
rs847346
rs35291137
rs8015237
rs58216158
rs8015476
rs10146126
rs6574066
rs2681721
rs148620712
rs184998171
rs187122064
rs66507723
rs2681712
rs7146177
rs12435357
rs2529476
rs2090737
rs2090736
rs149944606
rs1996662
rs1996661
rs12895250
rs8020136
rs2222311
rs1402065
rs2239249
rs2238199
rs17110829
rs74659241
rs2239248
rs765221
rs17110843
rs2238198
rs2238197
rs2238196
rs2239247
rs2239246
rs2239245
rs2283391
rs1520332
rs1520331
rs72724035
rs1402064
rs1402063
rs2529475
rs2250666
rs2283390
rs2283389
rs2250557
rs2239244
rs2238195
rs2238194
rs939375
rs72724044
rs1915132
rs2529474
rs57360450
rs2681771
rs2239243
rs2239242
rs2239241
rs2681770
rs2681769
rs2681768
rs7155750
rs2079506
rs2681767
rs2079505
rs2079504
rs8019358
rs8019371
rs8018393
rs2079503
rs8003559
rs8022956
rs8003591
rs8022845
rs8022859
rs11620677
rs2239240
rs2239239
rs2239238
rs2283388
rs2239237
rs2239236
rs929413
rs1812041
rs2247090
rs886826
rs72724054
rs2239235
rs2681727
rs2681728
rs17111029
rs2681729
rs2681730
rs2681731
rs8015917
rs2681734
rs2238193
rs2681735
rs2681736
rs2681737
rs2529471
rs2681738
rs2529470
rs2529469
rs2681739
rs2681740
rs2239234
rs2239233
rs2239232
rs1356840
rs1356841
rs1356842
rs8007684
rs1356843
rs17111047
rs8008045
rs2681741
rs2681742
rs72724074
rs2681743
rs79772864
rs79387502
rs2681744
rs2681745
rs185945184
rs2681746
rs144192821
rs2681747
rs2681748
rs2529468
rs2190509
rs2214965
rs2681749
rs2681750
rs2529467
rs2681751
rs2529466
rs2681752
rs72724081
rs2681753
rs2239231
rs2239230
rs2239229
rs2283387
rs2681754
rs142746711
rs56326625
rs2681756
rs2681757
rs2681758
rs12892244
rs2139596
rs2681760
rs2529465
rs1072167
rs1072165
rs1072166
rs2681761
rs72724092
rs2176841
rs2529461
rs2681763
rs2332829
rs2681765
rs2529460
rs2529459
rs2529458
rs10129799
rs34034575
rs2681724
rs2529457
rs1099968
rs72724098
rs847334
rs117935341
rs847333
rs847332
rs2283386
rs847331
rs847330
rs2239227
rs847329
rs55662698
rs847328
rs55916717
rs847327
rs847326
rs847325
rs10483844
rs77845066
rs769148
rs2239226
rs12147284
rs10136263
rs7158564
rs2190508
rs76239257
rs6574067
rs7149872
rs139585422
rs4903013
rs2239225
rs2239224
rs10149207
rs60993427
rs6574068
rs6574069
rs12883026
rs6574070
rs6574071
rs7146606
rs142856844
rs2283385
rs8022289
rs34062036
rs35981409
rs2332831
rs2332832
rs79911895
rs7151325
rs7150465
rs2108362
rs2108361
rs10137579
rs10138152
rs10138180
rs72726116
rs8019126
rs7140973
rs10141305
rs11626574
rs2239223
rs34536876
rs4903014
rs34883798
rs12887870
rs116994496
rs8017725
rs8017123
rs183022002
rs2239221
rs2239220
rs2239219
rs2238192
rs28472269
rs56952832
rs11623523
rs72726120
rs28439943
rs2283384
rs8018733
rs8018756
rs61995116
rs2058017
rs78329089
rs74889658
rs189775783
rs186364912
rs147052537
rs28827902
rs201497548
rs375376364
rs139353708
rs142203790
rs199742654
rs138567146
rs139923244
rs7149746
rs6574072
rs74704833
rs57373275
rs117815704
rs148253392
rs4350511
rs74824100
rs11621747
rs12434729
rs7141922
rs12434786
rs140680051
rs10144932
rs10134133
rs8015756
rs6574073
rs2239218
rs2239217
rs2239216
rs2239215
rs11626273
rs12435911
rs8013717
rs11622662
rs6574074
rs58388333
rs59515962
rs8018622
rs141212330
rs148131782
rs373902028
rs139505399
rs145582687
rs140508226
rs374490882
rs4480728
rs4387540
rs112464742
rs56935126
14:72881673_G_C
rs146816998
rs6574076
rs7151688
rs117605676
rs147108419
rs148429470
rs11158954
rs113820987
rs10136369
rs2332833
rs2877796
rs28517545
rs2332834
rs112708494
rs7159300
rs61995143
rs60212857
rs57988228
rs75867231
rs148483015
rs7143818
rs7147878
rs140691162
rs17115492
rs17180489
rs73294955
rs78017019
rs79866945
rs79419996
rs11628263
rs8003581
rs17115503
rs2239214
rs45582134
rs61995146
rs17780385
rs11622029
rs2283383
rs7153455
rs2238191
rs55833027
rs59336187
rs17115530
rs4903015
rs10139942
rs1860153
rs11626915
rs2239213
rs184180011
rs4140998
rs8018108
rs78369475
rs1004477
rs75642311
rs117466646
rs2007903
rs4903016
rs4903017
rs72726132
rs4903018
rs7160223
rs7159534
rs7153117
rs79224492
rs2238190
rs116801974
rs58482573
rs10151157
rs758267
rs74562995
rs740536
rs11158955
rs11158956
rs3825714
rs3784047
rs3784046
rs3784045
rs180682875
rs11623104
rs7156512
rs57365949
rs2283382
rs145238145
rs79562181
rs719064
rs2238189
rs17115684
rs2238188
rs2238187
rs2283381
rs17115702
rs17115708
rs2283380
rs8022670
rs2239211
rs72726135
rs4903019
rs4903020
rs115826338
rs4903021
rs12436059
rs58470149
rs11628490
rs12436819
rs113892728
rs55796797
rs7143154
rs7143134
rs10483845
rs11623458
rs9989171
rs7155105
rs78500901
rs55842248
rs10139793
rs4903022
rs4903023
```
