## Supplementary material for "Characterization of shared and ancestry-specific signals driving complex traits using multi-ancestry fine-mapping": s1.afreq

```
#CHROM	ID	REF	ALT	ALT_FREQS	OBS_CT
14	rs35831373	C	T	0.249503	1006
14	rs144847463	G	A	0.00994036	1006
14	rs11626368	C	G	0.154076	1006
14	rs36533	G	A	0.274354	1006
14	rs34991781	G	A	0.249503	1006
14	rs12896986	T	G	0.235586	1006
14	rs36532	T	C	0.573559	1006
14	rs12880611	G	A	0.235586	1006
14	rs112322848	T	C	0.0258449	1006
14	rs117774218	C	T	0.0129225	1006
14	rs34993988	C	T	0.239563	1006
14	rs34176710	C	T	0.235586	1006
14	rs36531	T	C	0.279324	1006
14	rs74421668	C	G	0.00994036	1006
14	rs75177788	A	G	0.0447316	1006
14	rs79398334	G	A	0.0248509	1006
14	rs56178417	A	G	0.0208748	1006
14	rs142351512	G	A	0.00994036	1006
14	rs11624555	G	A	0.152087	1006
14	rs114033781	A	T	0.0248509	1006
14	rs116423308	C	T	0.0248509	1006
14	rs117467050	G	T	0.0695825	1006
14	rs116849691	A	G	0.0407555	1006
14	rs8006582	C	T	0.124254	1006
14	rs11625974	G	A	0.0417495	1006
14	rs7150281	A	T	0.0168986	1006
14	rs147225221	A	C	0.0149105	1006
14	rs112403755	C	T	0.00994036	1006
14	rs61989373	C	T	0.235586	1006
14	rs34347034	G	A	0.235586	1006
14	rs72728502	C	T	0.154076	1006
14	rs78443993	T	C	0.00994036	1006
14	rs12889866	C	T	0.235586	1006
14	rs137969045	G	A	0.00994036	1006
14	rs113141340	G	A	0.00994036	1006
14	rs78748198	A	C	0.00894632	1006
14	rs36529	A	T	0.11829	1006
14	rs61989374	A	T	0.235586	1006
14	rs35680546	A	G	0.234592	1006
14	rs117752296	G	A	0.0149105	1006
14	rs36528	A	C	0.552684	1006
14	rs12887261	A	T	0.249503	1006
14	rs111991847	C	G	0.00994036	1006
14	rs118168925	G	A	0.00994036	1006
14	rs115865094	C	T	0.00994036	1006
14	rs35625243	A	G	0.249503	1006
14	rs150576905	A	G	0.0407555	1006
14	rs112647467	G	A	0.00994036	1006
14	rs12883934	G	A	0.0168986	1006
14	rs34320622	C	T	0.234592	1006
14	rs10130488	C	G	0.854871	1006
14	rs10130652	C	T	0.548708	1006
14	rs75830664	G	A	0.0129225	1006
14	rs72729909	T	C	0.0198807	1006
14	rs148317472	A	G	0.00795229	1006
14	rs14030	A	C	0.250497	1006
14	rs12127	T	C	0.250497	1006
14	rs3088206	C	A	0.547714	1006
14	rs61989377	C	T	0.236581	1006
14	rs150925118	C	T	0.0218688	1006
14	rs75557783	C	T	0.0198807	1006
14	rs4902935	A	G	0.94334	1006
14	rs2108049	G	T	0.234592	1006
14	rs4464023	A	G	0.567594	1006
14	rs56407721	T	C	0.235586	1006
14	rs2108048	C	T	0.5666	1006
14	rs78576001	A	T	0.0447316	1006
14	rs61989379	G	C	0.248509	1006
14	rs67489015	G	A	0.238569	1006
14	rs4899396	T	C	0.592445	1006
14	rs77817106	A	G	0.00894632	1006
14	rs118019159	T	C	0.0447316	1006
14	rs549235136	C	T	0.00894632	1006
14	rs76976980	A	G	0.00994036	1006
14	rs113644020	A	G	0.0168986	1006
14	rs79544472	A	C	0.0248509	1006
14	rs12896900	A	G	0.235586	1006
14	rs117904875	T	C	0.00994036	1006
14	rs148352454	C	T	0.0248509	1006
14	rs11622780	A	C	0.0427435	1006
14	rs117028515	A	G	0.0248509	1006
14	rs34480562	G	C	0.234592	1006
14	rs34281934	C	T	0.248509	1006
14	rs55883127	G	A	0.234592	1006
14	rs117895659	C	A	0.0119284	1006
14	rs36072220	A	T	0.238569	1006
14	rs17111585	T	A	0.122266	1006
14	rs7149924	A	G	0.33996	1006
14	rs12892512	G	A	0.235586	1006
14	rs61989382	T	C	0.249503	1006
14	rs61989383	T	C	0.239563	1006
14	rs35760654	C	T	0.235586	1006
14	rs117710463	C	T	0.0198807	1006
14	rs36052007	G	C	0.249503	1006
14	rs140141318	G	A	0.0168986	1006
14	rs78279424	A	T	0.248509	1006
14	rs66645707	T	C	0.249503	1006
14	rs61989386	T	C	0.248509	1006
14	rs11158907	A	G	0.12326	1006
14	rs35231795	T	G	0.236581	1006
14	rs34770041	C	G	0.00695825	1006
14	rs79051611	A	G	0.0407555	1006
14	rs117284726	T	G	0.0178926	1006
14	rs146053811	C	A	0.0238569	1006
14	rs56180634	C	T	0.247515	1006
14	rs118131816	C	T	0.0119284	1006
14	rs35589413	T	A	0.249503	1006
14	rs138810383	G	A	0.00695825	1006
14	rs75964916	A	G	0.0437376	1006
14	rs117751380	C	T	0.00994036	1006
14	rs76416968	T	C	0.00994036	1006
14	rs114290862	A	G	0.0178926	1006
14	rs117026057	G	A	0.0168986	1006
14	rs17767680	G	A	0.238569	1006
14	rs17178387	A	G	0.248509	1006
14	rs61989390	A	T	0.117296	1006
14	rs184726472	G	A	0.00397614	1006
14	rs78483274	T	C	0.0447316	1006
14	rs7157241	A	T	0.238569	1006
14	rs10483836	T	G	0.234592	1006
14	rs76896466	T	G	0.0168986	1006
14	rs61989391	A	G	0.0477137	1006
14	rs12885344	G	A	0.234592	1006
14	rs11629264	G	A	0.154076	1006
14	rs17767686	C	T	0.238569	1006
14	rs117004452	T	C	0.0487078	1006
14	rs3784066	A	T	0.234592	1006
14	rs139112446	C	T	0.00994036	1006
14	rs35415083	C	T	0.234592	1006
14	rs12880188	G	C	0.238569	1006
14	rs10150280	G	A	0.693837	1006
14	rs9672060	G	T	0.238569	1006
14	rs79466804	T	C	0.028827	1006
14	rs9672071	C	T	0.567594	1006
14	rs28852403	T	C	0.130219	1006
14	rs111671818	T	C	0.0198807	1006
14	rs28859432	C	T	0.232604	1006
14	rs144513160	G	A	0.0377734	1006
14	rs34169215	C	A	0.234592	1006
14	rs10143346	T	C	0.571571	1006
14	rs34795575	T	C	0.00695825	1006
14	rs35971049	T	A	0.239563	1006
14	rs188476750	C	G	0.0109344	1006
14	rs12897727	A	G	0.0248509	1006
14	rs12897977	A	G	0.449304	1006
14	rs4902938	T	C	0.764414	1006
14	rs757850	C	G	0.761431	1006
14	rs7152674	G	T	0.761431	1006
14	rs8015298	G	A	0.0536779	1006
14	rs112651995	G	T	0.00994036	1006
14	rs181444108	C	T	0.00894632	1006
14	rs8010616	A	G	0.765408	1006
14	rs147398530	G	A	0.0178926	1006
14	rs77698029	A	G	0.0447316	1006
14	rs75304942	T	C	0.00994036	1006
14	rs8013161	G	A	0.750497	1006
14	rs116963184	T	C	0.00994036	1006
14	rs2108057	G	A	0.750497	1006
14	rs11628525	A	G	0.462227	1006
14	rs7140501	C	G	0.760437	1006
14	rs7141155	G	A	0.480119	1006
14	rs7142343	T	C	0.764414	1006
14	rs138751645	A	C	0.0178926	1006
14	rs2190240	T	C	0.760437	1006
14	rs2214836	G	T	0.764414	1006
14	rs6574014	G	A	0.427435	1006
14	rs140108449	G	A	0.0178926	1006
14	rs2332638	A	G	0.765408	1006
14	rs8017775	A	G	0.761431	1006
14	rs141275165	A	G	0.0218688	1006
14	rs78287241	T	C	0.102386	1006
14	rs12433040	G	A	0.764414	1006
14	rs185436536	T	A	0.0168986	1006
14	rs10135680	G	A	0.764414	1006
14	rs79707940	A	C	0.0467197	1006
14	rs78203383	T	C	0.00596421	1006
14	rs117440562	A	G	0.0168986	1006
14	rs9323561	A	C	0.765408	1006
14	rs11627930	A	G	0.480119	1006
14	rs4902939	G	A	0.480119	1006
14	rs74354719	C	T	0.139165	1006
14	rs6574015	C	T	0.764414	1006
14	rs61989420	G	A	0.0139165	1006
14	rs76441929	A	C	0.0357853	1006
14	rs1981588	G	A	0.764414	1006
14	rs118108544	A	C	0.0119284	1006
14	rs80279976	G	A	0.0467197	1006
14	rs6574016	G	A	0.764414	1006
14	rs72729948	G	A	0.0815109	1006
14	rs17123089	G	C	0.0526839	1006
14	rs1008517	A	G	0.758449	1006
14	rs7492599	A	G	0.12326	1006
14	rs1029570	A	G	0.761431	1006
14	rs149749145	T	C	0.00994036	1006
14	rs2332640	C	T	0.761431	1006
14	rs2332641	T	G	0.765408	1006
14	rs8008605	C	G	0.764414	1006
14	rs8014349	C	A	0.764414	1006
14	rs77014368	A	G	0.0109344	1006
14	rs112994548	T	C	0.028827	1006
14	rs35169957	G	A	0.244533	1006
14	rs8006300	C	T	0.751491	1006
14	rs140671009	G	A	0.0129225	1006
14	rs78574065	G	A	0.0129225	1006
14	rs7156313	G	C	0.765408	1006
14	rs3825719	G	A	0.765408	1006
14	rs78621209	G	A	0.0129225	1006
14	rs12884638	C	A	0.00695825	1006
14	rs34631533	C	T	0.0178926	1006
14	rs1859643	A	C	0.761431	1006
14	rs11848785	G	A	0.750497	1006
14	rs72729951	C	T	0.0149105	1006
14	rs3784064	G	A	0.765408	1006
14	rs80225334	T	C	0.0218688	1006
14	rs10138557	C	T	0.761431	1006
14	rs79202440	C	T	0.00994036	1006
14	rs75835596	G	A	0.00994036	1006
14	rs36055053	T	C	0.172962	1006
14	rs118088870	A	G	0.0357853	1006
14	rs79527286	A	G	0.00994036	1006
14	rs10147863	G	A	0.27336	1006
14	rs117626643	T	A	0.0119284	1006
14	rs112585958	A	G	0.121272	1006
14	rs7144299	G	C	0.765408	1006
14	rs7144829	G	A	0.765408	1006
14	rs117920896	C	G	0.0168986	1006
14	rs143164559	C	T	0.0298211	1006
14	rs78524324	C	A	0.00994036	1006
14	rs61989424	G	A	0.0228628	1006
14	rs10136590	A	G	0.492048	1006
14	rs7154841	A	G	0.766402	1006
14	rs7155008	C	A	0.439364	1006
14	rs35958404	G	A	0.45825	1006
14	rs78517077	A	T	0.11829	1006
14	rs190268554	T	A	0.0159046	1006
14	rs72729956	T	A	0.126243	1006
14	rs72729958	A	G	0.157058	1006
14	rs4899398	A	G	0.767396	1006
14	rs1473130	C	G	0.154076	1006
14	rs12587301	T	C	0.122266	1006
14	rs61989427	G	A	0.245527	1006
14	rs3784063	A	G	0.492048	1006
14	rs917193	C	T	0.0168986	1006
14	rs3784062	T	G	0.766402	1006
14	rs144539719	A	G	0.00795229	1006
14	rs111731099	C	T	0.154076	1006
14	rs61989428	G	A	0.0228628	1006
14	rs4902941	A	G	0.766402	1006
14	rs12147154	A	T	0.156064	1006
14	rs75632544	A	G	0.0357853	1006
14	rs9972151	C	T	0.279324	1006
14	rs141246012	T	C	0.028827	1006
14	rs138251207	A	G	0.0198807	1006
14	rs71427120	T	A	0.0168986	1006
14	rs80028194	G	A	0.0188867	1006
14	rs140616783	C	T	0.0119284	1006
14	rs7154787	T	C	0.766402	1006
14	rs11846689	G	A	0.245527	1006
14	rs60065332	G	A	0.126243	1006
14	rs10139519	C	A	0.766402	1006
14	rs139119170	A	G	0.0328032	1006
14	rs10459540	A	T	0.95825	1006
14	rs74866127	C	T	0.0198807	1006
14	rs3784060	T	G	0.307157	1006
14	rs117332730	C	T	0.0208748	1006
14	rs79064452	A	T	0.0248509	1006
14	rs17091351	T	A	0.028827	1006
14	rs8017465	T	C	0.878728	1006
14	rs117440071	A	T	0.0129225	1006
14	rs17092070	C	T	0.124254	1006
14	rs144631262	G	A	0.0168986	1006
14	rs138186807	C	T	0.00497018	1006
14	rs78376560	A	G	0.0298211	1006
14	rs61994380	C	T	0.0218688	1006
14	rs146162815	G	A	0.0218688	1006
14	rs7161565	T	G	0.0248509	1006
14	rs144868116	A	G	0.028827	1006
14	rs117852226	T	G	0.0178926	1006
14	rs78125016	A	G	0.0159046	1006
14	rs61994381	G	A	0.0228628	1006
14	rs116906512	A	G	0.0178926	1006
14	rs17767761	C	T	0.0328032	1006
14	rs45440200	A	G	0.0626243	1006
14	rs77149170	T	C	0.0347913	1006
14	rs35478231	G	A	0.0168986	1006
14	rs77688597	C	T	0.0109344	1006
14	rs142720930	C	T	0.028827	1006
14	rs77271682	T	C	0.0178926	1006
14	rs4902942	A	T	0.767396	1006
14	rs17095029	C	T	0.0258449	1006
14	rs146911069	A	C	0.0248509	1006
14	rs150497706	T	C	0.0228628	1006
14	rs139283280	C	G	0.0208748	1006
14	rs4319698	G	A	0.767396	1006
14	rs181956904	G	A	0.00695825	1006
14	rs17096112	G	A	0.245527	1006
14	rs7145435	C	T	0.459245	1006
14	rs17096847	G	A	0.0218688	1006
14	rs7401916	T	G	0.497018	1006
14	rs10873246	A	G	0.767396	1006
14	rs78328920	G	A	0.00994036	1006
14	rs72729973	G	T	0.125249	1006
14	rs61994386	T	C	0.119284	1006
14	rs79043852	A	T	0.0248509	1006
14	rs8013708	A	G	0.498012	1006
14	rs17767797	G	A	0.0477137	1006
14	rs140820606	G	A	0.0188867	1006
14	rs4902945	T	C	0.345924	1006
14	rs7148679	T	C	0.767396	1006
14	rs117327076	G	A	0.00795229	1006
14	rs117664161	T	C	0.0467197	1006
14	rs17098340	C	G	0.0248509	1006
14	rs4140798	A	G	0.279324	1006
14	rs4140797	T	C	0.767396	1006
14	rs7150965	C	A	0.457256	1006
14	rs10146552	A	C	0.467197	1006
14	rs1859551	A	G	0.468191	1006
14	rs75113816	T	C	0.026839	1006
14	rs74060395	A	G	0.0298211	1006
14	rs114768208	G	A	0.0208748	1006
14	rs2286136	G	A	0.578529	1006
14	rs79937396	T	C	0.0328032	1006
14	rs35605510	G	C	0.0168986	1006
14	rs2286135	G	A	0.578529	1006
14	rs4140799	G	A	0.545726	1006
14	rs78958370	A	G	0.0159046	1006
14	rs10132111	G	A	0.580517	1006
14	rs8015004	T	C	0.575547	1006
14	rs11846367	C	T	0.349901	1006
14	rs6574017	G	A	0.348907	1006
14	rs8016956	T	G	0.0815109	1006
14	rs146747837	A	G	0.028827	1006
14	rs8007783	T	A	0.100398	1006
14	rs139362033	C	G	0.0218688	1006
14	rs1204997	T	C	0.581511	1006
14	rs116629174	A	C	0.028827	1006
14	rs17100307	G	A	0.0964215	1006
14	rs17100310	G	C	0.028827	1006
14	rs8009037	C	A	0.351889	1006
14	rs1204996	C	A	0.579523	1006
14	rs1204995	T	C	0.581511	1006
14	rs78174836	G	C	0.0139165	1006
14	rs11158912	A	G	0.206759	1006
14	rs2301918	G	A	0.352883	1006
14	rs117765386	C	T	0.0218688	1006
14	rs11850220	C	T	0.100398	1006
14	rs17100926	C	T	0.100398	1006
14	rs17100964	C	G	0.0258449	1006
14	rs35168627	T	C	0.00596421	1006
14	rs1204993	A	G	0.884692	1006
14	rs10133626	G	T	0.554672	1006
14	rs757744	T	C	0.552684	1006
14	rs1204992	A	G	0.574553	1006
14	rs76126344	C	T	0.0109344	1006
14	rs2286133	A	C	0.028827	1006
14	rs2097887	C	A	0.348907	1006
14	rs116333689	G	C	0.028827	1006
14	rs71427125	A	G	0.0168986	1006
14	rs35377626	T	C	0.00596421	1006
14	rs151160970	C	T	0.0168986	1006
14	rs117914791	C	T	0.0218688	1006
14	rs10137642	T	C	0.582505	1006
14	rs138244016	G	A	0.0228628	1006
14	rs79811875	C	A	0.195825	1006
14	rs12588184	C	A	0.198807	1006
14	rs1468373	C	T	0.537773	1006
14	rs151213276	C	T	0.0119284	1006
14	rs1204988	A	T	0.586481	1006
14	rs6574018	G	T	0.338966	1006
14	rs1204987	G	A	0.0228628	1006
14	rs12590638	T	C	0.198807	1006
14	rs137930711	T	C	0.0298211	1006
14	rs115187295	A	G	0.0298211	1006
14	rs79127957	G	A	0.00795229	1006
14	rs7350725	C	A	0.549702	1006
14	rs10144437	C	T	0.319085	1006
14	rs11158913	G	A	0.05666	1006
14	rs1204985	A	G	0.0337972	1006
14	rs1005605	G	T	0.567594	1006
14	rs1005604	T	C	0.784294	1006
14	rs1204983	C	A	0.715706	1006
14	rs58697123	T	C	0.164016	1006
14	rs11624769	G	T	0.0854871	1006
14	rs1204982	C	T	0.558648	1006
14	rs10132035	T	G	0.576541	1006
14	rs61994419	C	T	0.0149105	1006
14	rs11621890	T	G	0.39165	1006
14	rs7145529	A	G	0.0695825	1006
14	rs76741123	A	G	0.119284	1006
14	rs61994420	G	T	0.0198807	1006
14	rs1204976	G	A	0.387674	1006
14	rs1204975	A	G	0.668986	1006
14	rs1204974	T	C	0.693837	1006
14	rs1204973	C	T	0.672962	1006
14	rs1204972	C	A	0.978131	1006
14	rs7147062	C	T	0.629225	1006
14	rs1204971	T	C	0.459245	1006
14	rs60396062	A	G	0.055666	1006
14	rs8015706	C	A	0.305169	1006
14	rs115817171	T	G	0.0516899	1006
14	rs115116081	C	T	0.0516899	1006
14	rs56222721	G	A	0.0516899	1006
14	rs12587796	C	T	0.0218688	1006
14	rs1204970	G	A	0.127237	1006
14	rs148826142	G	A	0.0347913	1006
14	rs143420389	C	T	0.0516899	1006
14	rs35549793	C	T	0.00596421	1006
14	rs55964121	A	C	0.0695825	1006
14	rs7146548	T	A	0.378728	1006
14	rs10146131	C	T	0.180915	1006
14	rs1954692	G	A	0.38668	1006
14	rs79203491	G	A	0.055666	1006
14	rs4541008	C	A	0.432406	1006
14	rs1204969	G	T	0.340954	1006
14	rs1954690	C	T	0.0516899	1006
14	rs1954689	A	G	0.0516899	1006
14	rs150621770	C	T	0.0109344	1006
14	rs74368980	C	G	0.0526839	1006
14	rs1209228	A	C	0.397614	1006
14	rs113024046	G	A	0.0198807	1006
14	rs1204967	T	C	0.440358	1006
14	rs143191756	A	G	0.0149105	1006
14	rs117070100	T	A	0.0198807	1006
14	rs74062013	C	T	0.0198807	1006
14	rs8017068	A	T	0.371769	1006
14	rs117437005	A	G	0.0218688	1006
14	rs8017576	C	A	0.180915	1006
14	rs72729999	G	A	0.121272	1006
14	rs72730000	C	T	0.409543	1006
14	rs55823610	C	T	0.0526839	1006
14	rs71427126	G	A	0.302187	1006
14	rs12889204	A	G	0.39662	1006
14	rs74432788	G	A	0.100398	1006
14	rs17102948	A	G	0.0526839	1006
14	rs11627554	C	A	0.0795229	1006
14	rs80090448	G	C	0.0526839	1006
14	rs35783046	G	C	0.374751	1006
14	rs35089824	C	T	0.00596421	1006
14	rs2877751	A	G	0.395626	1006
14	rs146143958	G	A	0.0526839	1006
14	rs139107342	T	C	0.0526839	1006
14	rs17102965	C	G	0.0526839	1006
14	rs118148125	C	T	0.0139165	1006
14	rs148636921	T	C	0.0526839	1006
14	rs147818731	G	A	0.0159046	1006
14	rs60333405	A	G	0.05666	1006
14	rs12100650	G	A	0.362823	1006
14	rs112540188	C	T	0.0198807	1006
14	rs7152273	G	T	0.362823	1006
14	rs79889092	C	G	0.0526839	1006
14	rs10147309	G	A	0.601392	1006
14	rs11623601	T	A	0.847913	1006
14	rs74641735	C	T	0.0526839	1006
14	rs138274578	A	G	0.0526839	1006
14	rs2105469	C	T	0.408549	1006
14	rs78727022	G	A	0.0526839	1006
14	rs80234323	T	A	0.0616302	1006
14	rs76733755	G	A	0.0526839	1006
14	rs78639275	C	T	0.0536779	1006
14	rs7146038	T	C	0.0526839	1006
14	rs4902946	C	G	0.388668	1006
14	rs8012670	C	A	0.0526839	1006
14	rs8013157	C	T	0.0536779	1006
14	rs8013179	C	T	0.0536779	1006
14	rs76375007	A	C	0.0536779	1006
14	rs113994749	C	T	0.0526839	1006
14	rs80326852	C	T	0.0536779	1006
14	rs117049646	A	G	0.0487078	1006
14	rs11623466	C	T	0.0308151	1006
14	rs4899399	C	A	0.0536779	1006
14	rs72732306	A	G	0.0606362	1006
14	rs12896748	C	T	0.347913	1006
14	rs4393512	C	T	0.0536779	1006
14	rs2154409	A	G	0.367793	1006
14	rs114505182	A	C	0.0576541	1006
14	rs72732309	T	C	0.119284	1006
14	rs10873247	A	G	0.510934	1006
14	rs12100575	A	G	0.114314	1006
14	rs55865426	T	C	0.114314	1006
14	rs59361606	T	C	0.181909	1006
14	rs67730405	C	T	0.300199	1006
14	rs56291887	C	T	0.0616302	1006
14	rs11625756	G	A	0.299205	1006
14	rs8017198	T	C	0.698807	1006
14	rs72732315	A	G	0.121272	1006
14	rs1343922	G	A	0.450298	1006
14	rs77356300	C	T	0.0129225	1006
14	rs10143712	T	C	0.182903	1006
14	rs35499119	G	A	0.307157	1006
14	rs10146983	T	C	0.66004	1006
14	rs1205107	G	C	0.400596	1006
14	rs17568464	A	G	0.342942	1006
14	rs17568485	C	T	0.342942	1006
14	rs1205106	G	A	0.585487	1006
14	rs17490018	G	T	0.181909	1006
14	rs1205105	G	A	0.585487	1006
14	rs1205104	A	T	0.402584	1006
14	rs10137011	T	C	0.183897	1006
14	rs11627821	A	T	0.342942	1006
14	rs117198013	C	T	0.0357853	1006
14	rs1205103	A	G	0.410537	1006
14	rs193184722	T	G	0.00795229	1006
14	rs58757801	C	A	0.182903	1006
14	rs1205102	G	T	0.413519	1006
14	rs1205101	A	G	0.409543	1006
14	rs6574021	G	C	0.387674	1006
14	rs143287333	G	A	0.0139165	1006
14	rs111624972	A	C	0.180915	1006
14	rs1205100	T	G	0.985089	1006
14	rs1205098	A	T	0.415507	1006
14	rs11509348	T	G	0.33499	1006
14	rs1205095	G	A	0.409543	1006
14	rs113981059	A	T	0.342942	1006
14	rs142633902	G	A	0.0646123	1006
14	rs1205094	G	T	0.0666004	1006
14	rs35028395	T	C	0.342942	1006
14	rs2429571	C	T	0.414513	1006
14	rs1205093	G	A	0.409543	1006
14	rs1205092	C	A	0.409543	1006
14	rs1205091	G	A	0.413519	1006
14	rs17490285	A	G	0.117296	1006
14	rs61322114	G	A	0.0646123	1006
14	rs2490342	A	G	0.413519	1006
14	rs56384578	C	T	0.0646123	1006
14	rs1205090	C	T	0.413519	1006
14	rs17178702	A	G	0.342942	1006
14	rs1205089	G	A	0.409543	1006
14	rs142822785	G	A	0.027833	1006
14	rs1205088	A	C	0.414513	1006
14	rs1205087	T	G	0.985089	1006
14	rs77221752	C	T	0.0526839	1006
14	rs56243922	G	A	0.100398	1006
14	rs10136527	A	T	0.180915	1006
14	rs112850127	A	G	0.0258449	1006
14	rs2533020	G	A	0.596421	1006
14	rs2907668	A	G	0.596421	1006
14	rs8009550	T	C	0.346918	1006
14	rs10143870	G	A	0.180915	1006
14	rs8013861	T	C	0.346918	1006
14	rs2907667	T	C	0.985089	1006
14	rs8014022	T	C	0.346918	1006
14	rs8012876	C	T	0.346918	1006
14	rs8014223	T	G	0.346918	1006
14	rs117399962	T	C	0.0218688	1006
14	rs71427128	G	T	0.346918	1006
14	rs71427129	G	C	0.346918	1006
14	rs75359722	C	T	0.027833	1006
14	rs11628389	C	T	0.342942	1006
14	rs139618502	C	T	0.0139165	1006
14	rs17103344	T	C	0.0526839	1006
14	rs8019254	C	G	0.346918	1006
14	rs8019550	G	A	0.346918	1006
14	rs17178709	T	C	0.346918	1006
14	rs36119235	C	T	0.346918	1006
14	rs72732345	T	C	0.342942	1006
14	rs113525827	G	A	0.346918	1006
14	rs188148670	T	C	0.00596421	1006
14	rs1205083	C	T	0.593439	1006
14	rs28477819	G	A	0.182903	1006
14	rs12894583	C	G	0.49006	1006
14	rs77122938	T	C	0.333996	1006
14	rs17178716	C	T	0.33002	1006
14	rs72732358	C	T	0.33002	1006
14	rs17103376	C	T	0.0576541	1006
14	rs17767971	C	T	0.33002	1006
14	rs8011978	G	A	0.33002	1006
14	rs148709916	G	A	0.0377734	1006
14	rs12431447	G	A	0.291252	1006
14	rs72732364	A	G	0.296223	1006
14	rs12589471	T	A	0.371769	1006
14	rs34680316	A	C	0.296223	1006
14	rs2877753	A	G	0.367793	1006
14	rs8014818	C	T	0.367793	1006
14	rs1205080	A	G	0.379722	1006
14	rs1303915	T	C	0.297217	1006
14	rs7143561	C	T	0.368787	1006
14	rs7148760	G	A	0.297217	1006
14	rs28534779	G	A	0.368787	1006
14	rs111644857	C	T	0.0168986	1006
14	rs10131561	A	G	0.374751	1006
14	rs7150058	G	T	0.184891	1006
14	rs11622822	G	A	0.297217	1006
14	rs1210365	A	T	0.374751	1006
14	rs376872660	G	T	0.0178926	1006
14	rs117151178	C	T	0.0298211	1006
14	rs78243119	G	A	0.0606362	1006
14	rs72732378	A	G	0.297217	1006
14	rs2022912	G	A	0.434394	1006
14	rs77094706	G	A	0.184891	1006
14	rs10133767	T	C	0.0745527	1006
14	rs7158642	A	T	0.055666	1006
14	rs2533014	C	T	0.435388	1006
14	rs11621224	A	G	0.961233	1006
14	rs57140492	A	G	0.489066	1006
14	rs28870153	T	C	0.506958	1006
14	rs60211352	G	A	0.496024	1006
14	rs2332662	G	A	0.492048	1006
14	rs1954693	A	G	0.496024	1006
14	rs2022911	A	G	0.189861	1006
14	rs76377637	C	T	0.0755467	1006
14	rs12587274	G	A	0.49503	1006
14	rs12587267	A	C	0.49503	1006
14	rs72732385	G	T	0.494036	1006
14	rs113742279	C	T	0.491054	1006
14	rs72732388	T	A	0.49503	1006
14	rs72732390	A	G	0.49006	1006
14	rs72732392	C	T	0.491054	1006
14	rs11158915	G	T	0.493042	1006
14	rs72732397	G	A	0.299205	1006
14	rs1892560	A	T	0.49503	1006
14	rs72732400	A	C	0.491054	1006
14	rs72732401	A	G	0.49503	1006
14	rs72734003	A	C	0.49503	1006
14	rs8019244	T	G	0.191849	1006
14	rs2533059	C	T	0.515905	1006
14	rs2533058	C	T	0.50497	1006
14	rs113888907	G	T	0.188867	1006
14	rs76321150	C	T	0.188867	1006
14	rs2533054	C	A	0.986083	1006
14	rs75090292	G	A	0.188867	1006
14	rs2533052	A	T	0.982107	1006
14	rs138327654	A	G	0.027833	1006
14	rs12896381	T	C	0.473161	1006
14	rs2533047	G	T	0.982107	1006
14	rs72734014	C	T	0.488072	1006
14	rs1892559	C	G	0.299205	1006
14	rs190646965	T	C	0.00894632	1006
14	rs75595000	G	C	0.126243	1006
14	rs887404	C	T	0.982107	1006
14	rs2109275	C	G	0.0188867	1006
14	rs2079816	G	A	0.986083	1006
14	rs2105471	G	C	0.0208748	1006
14	rs2098110	T	C	0.662028	1006
14	rs2098109	G	T	0.986083	1006
14	rs2802590	T	G	0.0208748	1006
14	rs72734025	C	T	0.308151	1006
14	rs2533038	G	A	0.982107	1006
14	rs145630982	G	C	0.00894632	1006
14	rs117484373	A	G	0.10338	1006
14	rs4902951	A	G	0.473161	1006
14	rs244560	G	A	0.982107	1006
14	rs113776708	C	T	0.188867	1006
14	rs36457	G	A	0.810139	1006
14	rs36456	C	T	0.373757	1006
14	rs17768042	G	A	0.301193	1006
14	rs17768054	G	A	0.128231	1006
14	rs1205078	T	C	0.175944	1006
14	rs752515	A	G	0.445328	1006
14	rs36454	G	A	0.372763	1006
14	rs1205077	T	C	0.625249	1006
14	rs8009500	G	A	0.445328	1006
14	rs36453	G	A	0.359841	1006
14	rs6574031	G	A	0.0139165	1006
14	rs6574032	G	A	0.0178926	1006
14	rs17103830	G	A	0.128231	1006
14	rs36452	C	T	0.359841	1006
14	rs75610743	A	G	0.00994036	1006
14	rs72734029	G	A	0.310139	1006
14	rs1205076	T	C	0.151093	1006
14	rs36451	C	T	0.382704	1006
14	rs28588815	G	A	0.0168986	1006
14	rs36450	A	G	0.55666	1006
14	rs36449	C	A	0.395626	1006
14	rs1205075	T	C	0.865805	1006
14	rs146188737	G	A	0.0168986	1006
14	rs36445	T	G	0.54175	1006
14	rs36444	A	G	0.5666	1006
14	rs140915876	T	C	0.0168986	1006
14	rs10132913	C	A	0.0168986	1006
14	rs139911330	T	C	0.412525	1006
14	rs1205069	G	C	0.17495	1006
14	rs36440	G	A	0.390656	1006
14	rs10139272	A	G	0.0168986	1006
14	rs36439	C	T	0.365805	1006
14	rs36438	C	T	0.365805	1006
14	rs117315071	G	A	0.0387674	1006
14	rs36437	G	A	0.548708	1006
14	rs1205068	A	G	0.17495	1006
14	rs36436	G	A	0.548708	1006
14	rs1205066	C	T	0.17495	1006
14	rs36435	A	G	0.549702	1006
14	rs1205064	G	A	0.182903	1006
14	rs1205063	A	G	0.177932	1006
14	rs36434	G	A	0.367793	1006
14	rs36433	C	T	0.367793	1006
14	rs36432	C	T	0.550696	1006
14	rs151332713	G	T	0.0168986	1006
14	rs36431	G	T	0.549702	1006
14	rs36430	T	C	0.367793	1006
14	rs36429	G	A	0.366799	1006
14	rs72734035	G	A	0.298211	1006
14	rs1205061	C	A	0.177932	1006
14	rs2022910	G	A	0.298211	1006
14	rs10138587	C	T	0.0178926	1006
14	rs36428	G	T	0.367793	1006
14	rs36427	T	C	0.563618	1006
14	rs1205060	G	A	0.476143	1006
14	rs72734039	C	G	0.0337972	1006
14	rs36426	G	A	0.862823	1006
14	rs78656039	G	A	0.0367793	1006
14	rs1205059	G	A	0.0218688	1006
14	rs36425	T	C	0.132207	1006
14	rs36424	A	G	0.588469	1006
14	rs36423	T	G	0.899602	1006
14	rs36422	T	C	0.120278	1006
14	rs4902952	C	T	0.084493	1006
14	rs36421	C	T	0.11829	1006
14	rs36420	T	C	0.119284	1006
14	rs36419	C	G	0.11829	1006
14	rs36418	T	G	0.88171	1006
14	rs1205057	G	A	0.0755467	1006
14	rs72734045	G	A	0.0526839	1006
14	rs11629179	A	G	0.678926	1006
14	rs1205056	C	T	0.0815109	1006
14	rs1205055	A	G	0.0815109	1006
14	rs36417	C	T	0.119284	1006
14	rs1205054	C	T	0.0755467	1006
14	rs36416	C	T	0.201789	1006
14	rs7140159	C	T	0.678926	1006
14	rs1205052	A	G	0.0765408	1006
14	rs7140172	C	G	0.678926	1006
14	rs11621704	G	A	0.678926	1006
14	rs17178883	T	C	0.678926	1006
14	rs36415	A	G	0.851889	1006
14	rs4622450	T	C	0.678926	1006
14	rs36414	G	A	0.0904573	1006
14	rs36413	G	T	0.0914513	1006
14	rs1205050	G	A	0.0755467	1006
14	rs36412	A	G	0.173956	1006
14	rs36411	A	G	0.176938	1006
14	rs36410	C	A	0.173956	1006
14	rs17768114	C	G	0.0805169	1006
14	rs36409	C	T	0.17495	1006
14	rs36408	C	A	0.852883	1006
14	rs2013781	T	C	0.677932	1006
14	rs36407	A	G	0.0924453	1006
14	rs36405	T	C	0.17495	1006
14	rs36404	C	A	0.173956	1006
14	rs36403	T	C	0.17495	1006
14	rs28138	A	G	0.852883	1006
14	rs67086512	A	G	0.447316	1006
14	rs1205049	G	A	0.0755467	1006
14	rs36402	A	C	0.0914513	1006
14	rs36401	T	C	0.851889	1006
14	rs8011906	G	C	0.676938	1006
14	rs36400	G	T	0.0904573	1006
14	rs36399	A	G	0.851889	1006
14	rs36398	G	C	0.851889	1006
14	rs72734059	T	A	0.0228628	1006
14	rs2109273	C	T	0.676938	1006
14	rs36397	G	A	0.0904573	1006
14	rs36396	T	C	0.851889	1006
14	rs2802576	G	A	0.0755467	1006
14	rs36395	T	G	0.851889	1006
14	rs36394	G	C	0.851889	1006
14	rs36393	G	C	0.851889	1006
14	rs36392	A	G	0.851889	1006
14	rs8022766	A	G	0.681909	1006
14	rs11625134	C	T	0.67495	1006
14	rs8003168	A	G	0.684891	1006
14	rs1205047	A	G	0.761431	1006
14	rs118175576	T	C	0.0129225	1006
14	rs74609217	C	T	0.0457256	1006
14	rs36391	C	G	0.851889	1006
14	rs141662768	G	A	0.0208748	1006
14	rs36390	C	T	0.0904573	1006
14	rs1205046	G	A	0.0755467	1006
14	rs36389	G	T	0.851889	1006
14	rs36388	G	T	0.851889	1006
14	rs17178946	A	G	0.083499	1006
14	rs188192487	A	G	0.0178926	1006
14	rs11629078	G	A	0.675944	1006
14	rs36387	A	G	0.851889	1006
14	rs12881230	G	A	0.67495	1006
14	rs36386	A	G	0.851889	1006
14	rs36385	C	G	0.851889	1006
14	rs1205044	G	A	0.0765408	1006
14	rs36384	A	G	0.851889	1006
14	rs147879001	A	C	0.0119284	1006
14	rs1205043	A	G	0.0775348	1006
14	rs12888421	T	A	0.675944	1006
14	rs11623607	A	G	0.675944	1006
14	rs36383	A	T	0.851889	1006
14	rs36382	A	G	0.167992	1006
14	rs36381	G	T	0.851889	1006
14	rs36380	T	C	0.851889	1006
14	rs36379	C	T	0.0318091	1006
14	rs36377	A	G	0.851889	1006
14	rs36376	G	C	0.851889	1006
14	rs36375	A	C	0.850895	1006
14	rs36374	C	T	0.0914513	1006
14	rs36373	G	A	0.850895	1006
14	rs36372	C	T	0.106362	1006
14	rs112415043	A	G	0.0944334	1006
14	rs28347	G	T	0.850895	1006
14	rs36371	C	T	0.105368	1006
14	rs36370	C	T	0.851889	1006
14	rs36369	T	C	0.851889	1006
14	rs36368	A	G	0.850895	1006
14	rs17104391	C	T	0.637177	1006
14	rs36367	A	G	0.105368	1006
14	rs1963327	A	C	0.707753	1006
14	rs36365	C	T	0.106362	1006
14	rs76663236	C	A	0.0516899	1006
14	rs36364	A	T	0.100398	1006
14	rs138036771	T	A	0.0168986	1006
14	rs36363	G	C	0.520875	1006
14	rs78735885	C	T	0.0934394	1006
14	rs36362	C	A	0.0934394	1006
14	rs36361	C	T	0.457256	1006
14	rs36360	A	C	0.460239	1006
14	rs36359	T	C	0.0934394	1006
14	rs79306828	G	A	0.0785288	1006
14	rs17179015	C	G	0.0318091	1006
14	rs117837073	A	G	0.0159046	1006
14	rs7152936	G	A	0.348907	1006
14	rs7152951	G	A	0.347913	1006
14	rs36357	C	T	0.0934394	1006
14	rs36355	T	G	0.0934394	1006
14	rs11621415	T	C	0.414513	1006
14	rs112933652	C	A	0.385686	1006
14	rs36354	C	A	0.0934394	1006
14	rs36353	A	G	0.0934394	1006
14	rs960431	C	T	0.343936	1006
14	rs17104493	C	T	0.173956	1006
14	rs36352	C	T	0.0934394	1006
14	rs72734078	C	A	0.0248509	1006
14	rs36350	A	C	0.530815	1006
14	rs36349	A	G	0.0934394	1006
14	rs11627030	C	T	0.202783	1006
14	rs12433726	T	C	0.432406	1006
14	rs36348	A	G	0.0934394	1006
14	rs36347	T	G	0.0934394	1006
14	rs36346	G	C	0.0934394	1006
14	rs36345	T	C	0.531809	1006
14	rs4899405	G	A	0.400596	1006
14	rs36344	A	G	0.528827	1006
14	rs2332699	G	C	0.400596	1006
14	rs36343	G	A	0.0934394	1006
14	rs36342	C	T	0.0934394	1006
14	rs36341	A	G	0.49006	1006
14	rs36340	C	T	0.457256	1006
14	rs36339	A	G	0.0954274	1006
14	rs75455415	C	T	0.126243	1006
14	rs36338	C	T	0.0974155	1006
14	rs75212570	C	A	0.104374	1006
14	rs7493353	T	A	0.173956	1006
14	rs11850532	A	G	0.0636183	1006
14	rs11846754	T	G	0.0636183	1006
14	rs36337	G	A	0.0954274	1006
14	rs10147777	A	G	0.0636183	1006
14	rs78392896	T	C	0.0377734	1006
14	rs36333	G	A	0.0954274	1006
14	rs113912362	G	A	0.0646123	1006
14	rs23219	A	C	0.162028	1006
14	rs78352915	T	A	0.17495	1006
14	rs36332	T	C	0.491054	1006
14	rs36331	C	T	0.0974155	1006
14	rs36330	T	C	0.0954274	1006
14	rs36329	A	C	0.0974155	1006
14	rs36328	A	G	0.0954274	1006
14	rs36327	G	C	0.162028	1006
14	rs72734091	A	G	0.0954274	1006
14	rs56274625	T	C	0.204771	1006
14	rs36326	T	C	0.0954274	1006
14	rs36325	G	A	0.0954274	1006
14	rs2239270	C	G	0.0636183	1006
14	rs36324	T	A	0.0954274	1006
14	rs36323	T	A	0.0954274	1006
14	rs77022468	C	G	0.120278	1006
14	rs36321	C	G	0.0964215	1006
14	rs71427137	C	T	0.150099	1006
14	rs12434220	A	G	0.32505	1006
14	rs36320	C	T	0.0944334	1006
14	rs72734096	C	T	0.00994036	1006
14	rs2191251	G	A	0.513917	1006
14	rs142343755	G	A	0.0228628	1006
14	rs12883211	A	T	0.0536779	1006
14	rs61996396	T	C	0.0944334	1006
14	rs2332687	C	T	0.513917	1006
14	rs2079813	G	A	0.109344	1006
14	rs6574035	C	T	0.592445	1006
14	rs75822607	C	T	0.126243	1006
14	rs111549149	A	G	0.0168986	1006
14	rs35077074	T	G	0.172962	1006
14	rs75906312	A	G	0.0864811	1006
14	rs35607894	G	A	0.150099	1006
14	rs7148606	G	A	0.562624	1006
14	rs35479711	C	A	0.166004	1006
14	rs36319	C	T	0.0944334	1006
14	rs36318	C	T	0.657058	1006
14	rs77508316	G	A	0.0149105	1006
14	rs72734102	A	G	0.17495	1006
14	rs2109268	A	G	0.88668	1006
14	rs2159457	C	T	0.168986	1006
14	rs12897929	G	A	0.324056	1006
14	rs3784058	G	A	0.168986	1006
14	rs4899406	T	C	0.905567	1006
14	rs17768231	C	G	0.120278	1006
14	rs2238285	A	G	0.0626243	1006
14	rs991890	T	C	0.905567	1006
14	rs140868771	C	A	0.0149105	1006
14	rs72735909	C	T	0.00894632	1006
14	rs72735911	A	T	0.0487078	1006
14	rs56743778	G	T	0.17495	1006
14	rs17093750	A	T	0.17495	1006
14	rs11624306	G	A	0.109344	1006
14	rs34729701	G	A	0.32505	1006
14	rs35051666	T	C	0.32505	1006
14	rs35858041	T	C	0.32505	1006
14	rs11158920	A	G	0.17495	1006
14	rs2190864	T	C	0.578529	1006
14	rs34836887	C	T	0.149105	1006
14	rs722975	G	A	0.905567	1006
14	rs714975	C	T	0.150099	1006
14	rs714974	C	T	0.150099	1006
14	rs2332700	C	G	0.753479	1006
14	rs568576792	G	A	0.00795229	1006
14	rs112893155	G	C	0.324056	1006
14	rs76076607	C	T	0.0626243	1006
14	rs9806063	G	A	0.905567	1006
14	rs12891745	C	T	0.149105	1006
14	rs12433721	T	C	0.167992	1006
14	rs79235996	C	T	0.156064	1006
14	rs59307289	G	T	0.0626243	1006
14	rs17768243	T	C	0.156064	1006
14	rs17093752	C	T	0.515905	1006
14	rs2238284	A	C	0.515905	1006
14	rs2238283	G	C	0.0626243	1006
14	rs145315982	G	A	0.0109344	1006
14	rs116844336	G	A	0.0735586	1006
14	rs34836658	T	C	0.150099	1006
14	rs72735921	G	A	0.17495	1006
14	rs72735923	A	G	0.17495	1006
14	rs56067914	A	C	0.327038	1006
14	rs2877772	A	C	0.903579	1006
14	rs79990107	A	T	0.0357853	1006
14	rs75736325	G	C	0.0238569	1006
14	rs4243639	G	C	0.905567	1006
14	rs2877773	G	A	0.904573	1006
14	rs2190874	G	A	0.905567	1006
14	rs2190873	T	C	0.517893	1006
14	rs2238281	C	T	0.157058	1006
14	rs2238280	T	C	0.734592	1006
14	rs2067854	G	A	0.188867	1006
14	rs2067856	G	A	0.168986	1006
14	rs17104955	T	C	0.083499	1006
14	rs4902958	G	A	0.175944	1006
14	rs4899407	C	T	0.16998	1006
14	rs2238278	A	G	0.841948	1006
14	rs117679271	T	A	0.0198807	1006
14	rs4902959	T	C	0.905567	1006
14	rs17104975	A	G	0.249503	1006
14	rs2215133	T	A	0.905567	1006
14	rs17104979	C	A	0.0606362	1006
14	rs2190872	T	C	0.841948	1006
14	rs117726175	C	T	0.0139165	1006
14	rs73291246	C	T	0.205765	1006
14	rs2332701	C	T	0.0606362	1006
14	rs117725299	C	T	0.0675944	1006
14	rs140930318	C	T	0.0228628	1006
14	rs4902960	G	A	0.0586481	1006
14	rs11158921	T	A	0.16998	1006
14	rs728498	C	G	0.904573	1006
14	rs45572431	G	A	0.0188867	1006
14	rs728497	C	T	0.171968	1006
14	rs728494	A	G	0.903579	1006
14	rs728495	G	A	0.90159	1006
14	rs17105025	A	G	0.0596421	1006
14	rs7143919	A	G	0.656064	1006
14	rs17105032	G	T	0.0596421	1006
14	rs2238277	G	C	0.178926	1006
14	rs17105061	T	C	0.0606362	1006
14	rs12888760	G	A	0.183897	1006
14	rs12888615	C	T	0.183897	1006
14	rs4899408	T	A	0.904573	1006
14	rs4902961	G	A	0.242545	1006
14	rs4902962	A	G	0.904573	1006
14	rs34328930	G	A	0.183897	1006
14	rs758236	A	T	0.902584	1006
14	rs117823405	C	T	0.0168986	1006
14	rs4899409	G	A	0.177932	1006
14	rs6574036	G	A	0.902584	1006
14	rs2877774	G	C	0.189861	1006
14	rs929444	G	A	0.189861	1006
14	rs56731686	C	T	0.0606362	1006
14	rs78634744	G	A	0.0864811	1006
14	rs1989628	A	C	0.0596421	1006
14	rs12437387	C	T	0.0954274	1006
14	rs7161596	A	G	0.477137	1006
14	rs12896825	C	T	0.184891	1006
14	rs3784056	A	G	0.177932	1006
14	rs10483837	A	G	0.184891	1006
14	rs7161413	G	A	0.902584	1006
14	rs3784055	C	T	0.177932	1006
14	rs12897542	A	G	0.184891	1006
14	rs3825716	T	C	0.477137	1006
14	rs7155855	G	A	0.477137	1006
14	rs10150071	T	C	0.658052	1006
14	rs720391	A	G	0.0596421	1006
14	rs10137909	C	T	0.481113	1006
14	rs12893646	C	T	0.185885	1006
14	rs10138176	G	A	0.482107	1006
14	rs71427144	C	T	0.184891	1006
14	rs2332705	G	A	0.173956	1006
14	rs17105346	C	G	0.173956	1006
14	rs4569194	C	T	0.480119	1006
14	rs10136808	T	C	0.480119	1006
14	rs11627768	C	G	0.172962	1006
14	rs60503142	C	G	0.172962	1006
14	rs76309583	C	G	0.172962	1006
14	rs76923257	C	T	0.0208748	1006
14	rs58002698	T	A	0.055666	1006
14	rs12590831	C	T	0.480119	1006
14	rs60545259	G	A	0.054672	1006
14	rs11158926	T	A	0.362823	1006
14	rs117006740	G	A	0.0238569	1006
14	rs8011972	G	A	0.897614	1006
14	rs2238276	C	T	0.054672	1006
14	rs11622507	A	G	0.172962	1006
14	rs2283426	T	G	0.480119	1006
14	rs917392	T	A	0.900596	1006
14	rs1860105	G	A	0.054672	1006
14	rs1860104	T	A	0.418489	1006
14	rs1476745	C	G	0.363817	1006
14	rs2238275	T	G	0.054672	1006
14	rs7156200	A	C	0.245527	1006
14	rs2238274	G	A	0.054672	1006
14	rs4902964	A	G	0.479125	1006
14	rs2238273	C	T	0.0715706	1006
14	rs4902965	C	A	0.055666	1006
14	rs17768361	C	T	0.362823	1006
14	rs146477831	A	G	0.0109344	1006
14	rs72735952	A	G	0.172962	1006
14	rs764625	A	G	0.189861	1006
14	rs764624	A	G	0.05666	1006
14	rs1978227	A	G	0.478131	1006
14	rs12884777	C	T	0.244533	1006
14	rs2283424	C	T	0.478131	1006
14	rs12885258	G	A	0.188867	1006
14	rs7147828	C	T	0.0198807	1006
14	rs56661004	A	G	0.215706	1006
14	rs1978226	T	C	0.899602	1006
14	rs1978225	G	A	0.478131	1006
14	rs2283422	T	C	0.244533	1006
14	rs74060440	T	C	0.245527	1006
14	rs73293246	G	A	0.244533	1006
14	rs11623535	G	A	0.723658	1006
14	rs11623492	A	G	0.172962	1006
14	rs11623548	C	T	0.479125	1006
14	rs11623588	C	T	0.479125	1006
14	rs72735955	A	G	0.172962	1006
14	rs72735956	A	C	0.173956	1006
14	rs11620690	T	C	0.173956	1006
14	rs4598834	T	C	0.897614	1006
14	rs4453407	A	C	0.972167	1006
14	rs4350510	C	T	0.723658	1006
14	rs11625937	G	A	0.172962	1006
14	rs4354860	C	T	0.723658	1006
14	rs4243640	G	A	0.723658	1006
14	rs72735960	A	G	0.0467197	1006
14	rs4899412	T	C	0.72664	1006
14	rs4902966	A	T	0.724652	1006
14	rs74394215	G	A	0.100398	1006
14	rs2010846	G	A	0.72664	1006
14	rs2010848	C	T	0.480119	1006
14	rs2010850	C	T	0.723658	1006
14	rs1987723	A	G	0.72664	1006
14	rs1987722	C	T	0.723658	1006
14	rs17105566	G	T	0.172962	1006
14	rs8014500	T	C	0.899602	1006
14	rs8013467	C	T	0.725646	1006
14	rs1009018	T	C	0.899602	1006
14	rs699358	T	G	0.725646	1006
14	rs11158927	G	C	0.175944	1006
14	rs1009017	T	C	0.72664	1006
14	rs17105606	G	T	0.172962	1006
14	rs59631889	G	A	0.172962	1006
14	rs8004427	G	C	0.902584	1006
14	rs58890880	G	A	0.172962	1006
14	rs2238272	G	T	0.503976	1006
14	rs111485956	C	T	0.0159046	1006
14	rs12884202	C	A	0.671968	1006
14	rs12884483	G	A	0.671968	1006
14	rs12586984	G	T	0.671968	1006
14	rs12586968	C	G	0.671968	1006
14	rs12586947	A	C	0.671968	1006
14	rs10483838	C	T	0.054672	1006
14	rs2238270	T	C	0.671968	1006
14	rs2238269	G	T	0.671968	1006
14	rs2238268	C	T	0.671968	1006
14	rs11623376	G	A	0.671968	1006
14	rs2239268	G	A	0.671968	1006
14	rs2239267	C	T	0.671968	1006
14	rs4902967	T	C	0.902584	1006
14	rs2332706	A	G	0.845924	1006
14	rs4902968	G	C	0.902584	1006
14	rs4902969	A	G	0.900596	1006
14	rs12885938	C	T	0.671968	1006
14	rs4902970	G	C	0.902584	1006
14	rs10873248	A	G	0.902584	1006
14	rs2190871	T	C	0.90159	1006
14	rs4902972	A	G	0.887674	1006
14	rs11628133	A	G	0.171968	1006
14	rs2332707	A	G	0.715706	1006
14	rs12897386	C	T	0.715706	1006
14	rs12148043	G	A	0.170974	1006
14	rs111301797	T	G	0.0367793	1006
14	rs12883063	G	A	0.715706	1006
14	rs8008678	C	T	0.715706	1006
14	rs35727014	G	T	0.715706	1006
14	rs117733659	G	A	0.0129225	1006
14	rs6574037	T	C	0.717694	1006
14	rs4048388	G	C	0.7167	1006
14	rs78239342	G	C	0.0168986	1006
14	rs2215132	G	A	0.713718	1006
14	rs74939303	C	T	0.0755467	1006
14	rs116230002	G	C	0.0248509	1006
14	rs117194051	C	T	0.0248509	1006
14	rs118072630	A	G	0.0248509	1006
14	rs12892100	T	C	0.639165	1006
14	rs8017353	T	C	0.849901	1006
14	rs966815	G	C	0.809145	1006
14	rs75789071	G	C	0.0149105	1006
14	rs8017221	A	G	0.808151	1006
14	rs8017799	G	A	0.809145	1006
14	rs8003097	T	C	0.849901	1006
14	rs11844049	G	A	0.808151	1006
14	rs11852205	C	T	0.808151	1006
14	rs117335206	C	T	0.0258449	1006
14	rs758235	A	G	0.849901	1006
14	rs76962582	G	A	0.0258449	1006
14	rs757598	G	A	0.849901	1006
14	rs35005808	A	G	0.026839	1006
14	rs6574038	C	G	0.638171	1006
14	rs182518533	G	A	0.0198807	1006
14	rs2877776	C	T	0.847913	1006
14	rs36032616	A	G	0.0477137	1006
14	rs11850350	T	G	0.807157	1006
14	rs11845993	C	G	0.636183	1006
14	rs2190870	A	G	0.847913	1006
14	rs2190869	G	A	0.847913	1006
14	rs2190868	G	T	0.848907	1006
14	rs11628574	T	G	0.170974	1006
14	rs7494103	A	C	0.170974	1006
14	rs11158929	A	C	0.849901	1006
14	rs117561872	T	C	0.0248509	1006
14	rs4899414	T	C	0.848907	1006
14	rs55834700	G	A	0.0228628	1006
14	rs2052015	C	T	0.171968	1006
14	rs2190867	C	G	0.636183	1006
14	rs2052014	T	C	0.837972	1006
14	rs2238266	C	T	0.811133	1006
14	rs117648752	G	A	0.0149105	1006
14	rs17105827	A	G	0.026839	1006
14	rs8015034	A	G	0.331014	1006
14	rs138818060	C	T	0.0715706	1006
14	rs8015479	G	A	0.143141	1006
14	rs77680307	T	C	0.0755467	1006
14	rs143769849	C	T	0.0745527	1006
14	rs117390716	G	A	0.0208748	1006
14	rs11627893	A	C	0.855865	1006
14	rs10150490	C	G	0.82505	1006
14	rs11628815	C	T	0.0675944	1006
14	rs11628898	A	C	0.0795229	1006
14	rs11628971	C	A	0.0805169	1006
14	rs58117647	A	T	0.0387674	1006
14	rs2108710	A	T	0.813121	1006
14	rs60103614	A	G	0.0397614	1006
14	rs17768491	C	T	0.0387674	1006
14	rs56098489	A	T	0.0367793	1006
14	rs2108709	A	G	0.934394	1006
14	rs77707992	C	T	0.0457256	1006
14	rs11846932	C	T	0.0367793	1006
14	rs11846989	G	C	0.0367793	1006
14	rs8017428	C	G	0.601392	1006
14	rs8021632	C	T	0.0695825	1006
14	rs6574039	T	C	0.818091	1006
14	rs11847881	C	T	0.0367793	1006
14	rs11852228	T	C	0.0367793	1006
14	rs11847964	C	G	0.117296	1006
14	rs8022882	C	T	0.818091	1006
14	rs8022771	A	G	0.937376	1006
14	rs11844252	T	C	0.117296	1006
14	rs17105880	C	G	0.0805169	1006
14	rs11158930	G	C	0.117296	1006
14	rs11158931	T	C	0.117296	1006
14	rs11849254	C	T	0.117296	1006
14	rs2238265	A	G	0.163022	1006
14	rs11850119	C	T	0.0367793	1006
14	rs11850132	A	G	0.117296	1006
14	rs11850137	A	G	0.117296	1006
14	rs11850234	C	G	0.117296	1006
14	rs11850239	C	T	0.0367793	1006
14	rs11846468	T	G	0.117296	1006
14	rs74455122	G	A	0.0675944	1006
14	rs74060456	A	G	0.0367793	1006
14	rs72735990	T	C	0.117296	1006
14	rs74060458	C	T	0.116302	1006
14	rs77036663	A	C	0.116302	1006
14	rs72735991	C	A	0.116302	1006
14	rs74060459	A	G	0.0328032	1006
14	rs57818726	A	G	0.117296	1006
14	rs11851575	G	A	0.0367793	1006
14	rs17105918	G	T	0.0805169	1006
14	rs11844223	C	T	0.0367793	1006
14	rs11844287	G	A	0.0367793	1006
14	rs74060461	C	G	0.0367793	1006
14	rs4262883	C	T	0.0367793	1006
14	rs4383069	G	T	0.0367793	1006
14	rs4374087	T	C	0.0367793	1006
14	rs735157	C	T	0.0805169	1006
14	rs74060463	A	G	0.0367793	1006
14	rs74060464	C	G	0.0367793	1006
14	rs17105960	C	T	0.0805169	1006
14	rs17105962	T	A	0.0805169	1006
14	rs2012352	T	C	0.0367793	1006
14	rs2012354	A	G	0.0367793	1006
14	rs74060465	T	A	0.117296	1006
14	rs56879125	G	C	0.0367793	1006
14	rs734427	T	C	0.0367793	1006
14	rs734426	A	G	0.0367793	1006
14	rs734425	A	G	0.0367793	1006
14	rs77960540	A	G	0.0805169	1006
14	rs734424	G	A	0.0367793	1006
14	rs11846804	G	A	0.0387674	1006
14	rs11846808	G	T	0.0367793	1006
14	rs11851082	T	A	0.0367793	1006
14	rs72735992	A	G	0.0745527	1006
14	rs9944137	T	C	0.587475	1006
14	rs72735994	A	G	0.0805169	1006
14	rs9944139	T	C	0.82008	1006
14	rs4899415	G	A	0.937376	1006
14	rs8022622	T	C	0.821074	1006
14	rs4899416	A	C	0.0367793	1006
14	rs72735996	G	C	0.0805169	1006
14	rs4899417	C	A	0.0367793	1006
14	rs4899418	A	G	0.0367793	1006
14	rs8022416	G	C	0.0695825	1006
14	rs57851285	A	G	0.0367793	1006
14	rs11625920	A	G	0.117296	1006
14	rs11848888	A	G	0.0367793	1006
14	rs12435142	G	A	0.586481	1006
14	rs75869861	C	A	0.163022	1006
14	rs72735998	A	G	0.0805169	1006
14	rs72736000	G	A	0.0805169	1006
14	rs11849072	A	G	0.0367793	1006
14	rs11626213	G	A	0.117296	1006
14	rs79507404	G	A	0.0367793	1006
14	rs117996765	T	C	0.0139165	1006
14	rs74063009	T	A	0.0367793	1006
14	rs60517172	G	T	0.0367793	1006
14	rs2098028	C	T	0.65507	1006
14	rs11158932	G	A	0.117296	1006
14	rs8009830	T	C	0.819085	1006
14	rs11158933	T	C	0.117296	1006
14	rs11621780	A	G	0.117296	1006
14	rs11621852	A	T	0.117296	1006
14	rs11626629	T	G	0.164016	1006
14	rs11621946	C	T	0.117296	1006
14	rs11621954	A	C	0.0805169	1006
14	rs11621956	A	G	0.0805169	1006
14	rs11621992	A	G	0.117296	1006
14	rs11622026	C	G	0.117296	1006
14	rs4902973	G	A	0.937376	1006
14	rs11627735	T	C	0.0805169	1006
14	rs78397312	G	T	0.0367793	1006
14	rs2332708	A	G	0.82008	1006
14	rs4899419	T	C	0.117296	1006
14	rs117392344	G	A	0.0367793	1006
14	rs72737807	A	T	0.0805169	1006
14	rs2190865	A	T	0.65507	1006
14	rs72737809	C	T	0.0805169	1006
14	rs72737811	T	A	0.117296	1006
14	rs59133783	G	C	0.0685885	1006
14	rs72737812	A	C	0.117296	1006
14	rs72737814	A	G	0.0805169	1006
14	rs11847719	G	C	0.0367793	1006
14	rs148226069	C	T	0.00695825	1006
14	rs11624566	A	G	0.0805169	1006
14	rs76187636	G	A	0.0367793	1006
14	rs2332709	G	A	0.451292	1006
14	rs138031242	G	A	0.0367793	1006
14	rs72737815	C	A	0.117296	1006
14	rs74683355	A	G	0.117296	1006
14	rs11848622	C	T	0.117296	1006
14	rs60226472	T	C	0.202783	1006
14	rs11848699	A	G	0.117296	1006
14	rs11158934	A	G	0.117296	1006
14	rs11158935	T	A	0.117296	1006
14	rs11158936	C	G	0.117296	1006
14	rs11158937	T	C	0.117296	1006
14	rs11845892	T	A	0.117296	1006
14	rs11158938	A	G	0.117296	1006
14	rs4899420	T	G	0.937376	1006
14	rs11849870	C	G	0.117296	1006
14	rs4902974	C	G	0.117296	1006
14	rs4902975	A	G	0.937376	1006
14	rs4902976	G	C	0.117296	1006
14	rs4899421	G	A	0.117296	1006
14	rs78823135	A	C	0.0685885	1006
14	rs60439726	A	G	0.0805169	1006
14	rs72737823	C	T	0.117296	1006
14	rs72737825	G	A	0.0805169	1006
14	rs58454939	C	A	0.117296	1006
14	rs2332711	A	G	0.115308	1006
14	rs7492320	C	T	0.0785288	1006
14	rs72737830	T	C	0.0805169	1006
14	rs72737831	T	C	0.0805169	1006
14	rs11848472	T	C	0.117296	1006
14	rs11845023	G	T	0.0367793	1006
14	rs11849365	T	C	0.117296	1006
14	rs59590028	G	A	0.117296	1006
14	rs4902977	G	A	0.117296	1006
14	rs4902978	T	A	0.117296	1006
14	rs4899422	G	A	0.117296	1006
14	rs4899423	G	A	0.117296	1006
14	rs4902979	C	G	0.0367793	1006
14	rs4902980	T	G	0.0367793	1006
14	rs4902981	C	T	0.11829	1006
14	rs191586383	T	C	0.00298211	1006
14	rs117081544	A	G	0.0805169	1006
14	rs57294622	C	T	0.119284	1006
14	rs76772631	T	C	0.163022	1006
14	rs36746	T	G	0.93837	1006
14	rs184970546	C	G	0.0139165	1006
14	rs74063026	G	A	0.0367793	1006
14	rs118158341	A	G	0.0258449	1006
14	rs36745	C	T	0.0805169	1006
14	rs36744	T	C	0.117296	1006
14	rs145962779	G	A	0.0367793	1006
14	rs79672380	T	C	0.163022	1006
14	rs74063030	A	G	0.0367793	1006
14	rs10151349	C	G	0.685885	1006
14	rs61994801	T	C	0.168986	1006
14	rs2239265	C	T	0.347913	1006
14	rs36743	C	T	0.32008	1006
14	rs117600477	C	T	0.0168986	1006
14	rs36742	C	T	0.32008	1006
14	rs36741	T	C	0.321074	1006
14	rs36740	T	G	0.481113	1006
14	rs36739	C	G	0.322068	1006
14	rs36738	G	C	0.322068	1006
14	rs36737	C	G	0.481113	1006
14	rs76335325	A	G	0.159046	1006
14	rs75588857	G	A	0.0586481	1006
14	rs185530646	A	G	0.0139165	1006
14	rs39716	T	C	0.110338	1006
14	rs36736	C	T	0.322068	1006
14	rs77263458	C	T	0.159046	1006
14	rs36735	A	G	0.322068	1006
14	rs10220686	G	T	0.518887	1006
14	rs8021501	A	G	0.888668	1006
14	rs78752617	C	G	0.159046	1006
14	rs2067021	A	C	0.67992	1006
14	rs41366648	C	T	0.159046	1006
14	rs78814576	C	G	0.159046	1006
14	rs12896291	A	T	0.195825	1006
14	rs2072245	T	C	0.460239	1006
14	rs2072244	C	T	0.520875	1006
14	rs77468035	C	T	0.0944334	1006
14	rs77526645	C	A	0.159046	1006
14	rs11158939	T	C	0.67992	1006
14	rs11158940	C	G	0.159046	1006
14	rs75464913	T	A	0.0874751	1006
14	rs72737845	G	C	0.193837	1006
14	rs2190635	A	G	0.267396	1006
14	rs114610484	C	T	0.0218688	1006
14	rs111920927	C	T	0.0129225	1006
14	rs66562860	C	T	0.291252	1006
14	rs34834873	C	G	0.266402	1006
14	rs55719502	C	T	0.267396	1006
14	rs4902982	T	C	0.704771	1006
14	rs7153656	C	T	0.706759	1006
14	rs7154201	C	T	0.705765	1006
14	rs7154426	A	C	0.705765	1006
14	rs10139377	A	G	0.706759	1006
14	rs8022990	T	C	0.706759	1006
14	rs2215017	G	A	0.253479	1006
14	rs6574041	A	G	0.681909	1006
14	rs76574492	A	G	0.0457256	1006
14	rs77605022	A	T	0.0218688	1006
14	rs7140795	A	G	0.706759	1006
14	rs4902983	T	C	0.708748	1006
14	rs78646848	C	T	0.0129225	1006
14	rs7151767	G	C	0.704771	1006
14	rs11158941	T	C	0.706759	1006
14	rs77663632	A	G	0.0228628	1006
14	rs143324576	G	A	0.027833	1006
14	rs8020742	A	T	0.682903	1006
14	rs6574042	A	G	0.960239	1006
14	rs8005058	A	G	0.682903	1006
14	rs116980300	A	G	0.0715706	1006
14	rs10148958	A	G	0.95825	1006
14	rs10138290	T	C	0.708748	1006
14	rs10151568	A	G	0.705765	1006
14	rs10151673	A	G	0.708748	1006
14	rs80154457	G	T	0.0218688	1006
14	rs2332712	A	G	0.708748	1006
14	rs77763129	A	T	0.0228628	1006
14	rs72737858	C	T	0.252485	1006
14	rs7147061	G	T	0.704771	1006
14	rs1859911	A	G	0.705765	1006
14	rs10467822	T	C	0.707753	1006
14	rs77497321	G	A	0.171968	1006
14	rs11158942	A	G	0.707753	1006
14	rs11158943	C	A	0.707753	1006
14	rs11629175	C	T	0.311133	1006
14	rs17106719	C	T	0.0328032	1006
14	rs79084275	A	G	0.0347913	1006
14	rs72737862	A	G	0.0149105	1006
14	rs7149654	G	C	0.705765	1006
14	rs7149363	A	G	0.681909	1006
14	rs2283421	C	T	0.702783	1006
14	rs2283420	C	T	0.702783	1006
14	rs34188810	C	T	0.0536779	1006
14	rs117676388	G	C	0.0218688	1006
14	rs75367292	A	G	0.0228628	1006
14	rs74730308	G	T	0.0228628	1006
14	rs74773449	C	T	0.0318091	1006
14	rs76394792	A	G	0.0228628	1006
14	rs78939819	T	A	0.0218688	1006
14	rs74805055	T	G	0.0228628	1006
14	rs56823365	T	G	0.0805169	1006
14	rs60105257	A	G	0.176938	1006
14	rs56027785	A	T	0.176938	1006
14	rs79182165	A	G	0.0536779	1006
14	rs6574044	G	A	0.966203	1006
14	rs17179463	T	G	0.0328032	1006
14	rs4902984	T	C	0.960239	1006
14	rs72737865	G	A	0.0795229	1006
14	rs77506610	C	T	0.0328032	1006
14	rs76958811	T	G	0.0228628	1006
14	rs77661551	G	C	0.0228628	1006
14	rs145646484	A	C	0.0218688	1006
14	rs2332752	G	C	0.924453	1006
14	rs17179470	G	T	0.0526839	1006
14	rs12883161	A	G	0.454274	1006
14	rs17179483	A	G	0.0586481	1006
14	rs11158944	A	C	0.191849	1006
14	rs11158945	C	T	0.192843	1006
14	rs11158946	G	A	0.191849	1006
14	rs72737869	T	C	0.192843	1006
14	rs72719805	A	G	0.0506958	1006
14	rs8018960	G	A	0.265408	1006
14	rs72719807	A	G	0.192843	1006
14	rs17768636	A	G	0.193837	1006
14	rs80233900	T	C	0.0228628	1006
14	rs17106931	G	A	0.104374	1006
14	rs1029640	A	G	0.580517	1006
14	rs7141640	C	A	0.172962	1006
14	rs78586726	C	T	0.0178926	1006
14	rs12880758	T	G	0.22664	1006
14	rs72719809	G	A	0.0526839	1006
14	rs2158992	T	C	0.887674	1006
14	rs74960062	A	G	0.0526839	1006
14	rs72719810	A	G	0.0526839	1006
14	rs56340051	G	A	0.193837	1006
14	rs11623402	G	T	0.921471	1006
14	rs7153677	A	G	0.921471	1006
14	rs7154337	G	A	0.193837	1006
14	rs6574045	C	T	0.921471	1006
14	rs6574046	G	C	0.921471	1006
14	rs10139253	A	G	0.921471	1006
14	rs8021154	G	A	0.921471	1006
14	rs10139520	G	A	0.130219	1006
14	rs77970327	G	T	0.0337972	1006
14	rs10139390	A	G	0.921471	1006
14	rs12897719	T	C	0.225646	1006
14	rs8021620	A	G	0.921471	1006
14	rs8022256	G	A	0.964215	1006
14	rs12147493	G	A	0.131213	1006
14	rs2023377	A	G	0.662028	1006
14	rs146524102	C	T	0.0427435	1006
14	rs2023376	C	T	0.336978	1006
14	rs2023375	A	T	0.921471	1006
14	rs2190634	C	T	0.662028	1006
14	rs140524995	C	T	0.0427435	1006
14	rs8007826	G	A	0.921471	1006
14	rs8007421	A	G	0.130219	1006
14	rs8008916	T	C	0.921471	1006
14	rs8008342	G	A	0.921471	1006
14	rs11158948	C	T	0.338966	1006
14	rs4899426	G	A	0.519881	1006
14	rs2023494	C	T	0.675944	1006
14	rs112051778	G	A	0.0526839	1006
14	rs2190633	C	T	0.121272	1006
14	rs2190632	T	C	0.130219	1006
14	rs17179539	T	C	0.338966	1006
14	rs56220001	A	G	0.180915	1006
14	rs10131981	A	G	0.343936	1006
14	rs17107120	T	C	0.10338	1006
14	rs2332753	T	C	0.568588	1006
14	rs17768678	C	T	0.0328032	1006
14	rs2239264	G	A	0.809145	1006
14	rs11627630	T	C	0.10338	1006
14	rs17179567	C	G	0.0318091	1006
14	rs72719820	A	G	0.0795229	1006
14	rs2283419	G	C	0.428429	1006
14	rs12894109	A	G	0.427435	1006
14	rs72719822	C	T	0.0497018	1006
14	rs117413408	C	T	0.0159046	1006
14	rs72719824	C	G	0.0497018	1006
14	rs4902985	C	T	0.0387674	1006
14	rs72719825	A	T	0.0497018	1006
14	rs1544488	T	C	0.827038	1006
14	rs2239263	G	A	0.323062	1006
14	rs17179588	G	A	0.0129225	1006
14	rs17179602	T	A	0.0328032	1006
14	rs17107204	T	C	0.0387674	1006
14	rs2238263	T	C	0.323062	1006
14	rs2238262	G	A	0.323062	1006
14	rs72719828	G	A	0.0119284	1006
14	rs8003328	G	A	0.845924	1006
14	rs74404353	G	T	0.0725646	1006
14	rs76080350	C	T	0.0387674	1006
14	rs3784052	A	T	0.430417	1006
14	rs117025223	G	A	0.0238569	1006
14	rs4902986	T	C	0.361829	1006
14	rs2238261	T	A	0.439364	1006
14	rs17107252	T	G	0.0387674	1006
14	rs17107255	C	G	0.0387674	1006
14	rs76263126	A	C	0.323062	1006
14	rs956947	A	C	0.826044	1006
14	rs76635637	C	T	0.0387674	1006
14	rs114023106	A	C	0.0387674	1006
14	rs17179637	C	T	0.0248509	1006
14	rs12895415	C	T	0.406561	1006
14	rs17107306	A	G	0.0387674	1006
14	rs75763535	A	C	0.0755467	1006
14	rs34132399	T	C	0.122266	1006
14	rs72719830	G	A	0.107356	1006
14	rs35349038	A	G	0.416501	1006
14	rs4899427	G	A	0.0387674	1006
14	rs7149780	A	G	0.11829	1006
14	rs75336292	G	A	0.0208748	1006
14	rs12892488	A	G	0.415507	1006
14	rs7157068	T	A	0.0208748	1006
14	rs8019728	T	A	0.472167	1006
14	rs7156524	A	G	0.122266	1006
14	rs8003628	A	G	0.11829	1006
14	rs8004062	G	A	0.476143	1006
14	rs17179644	T	G	0.247515	1006
14	rs17179664	A	G	0.151093	1006
14	rs80022225	C	T	0.121272	1006
14	rs17768774	C	T	0.0208748	1006
14	rs7153007	C	T	0.11829	1006
14	rs7153171	C	T	0.11829	1006
14	rs2283418	G	C	0.552684	1006
14	rs2283417	A	G	0.555666	1006
14	rs150181661	C	T	0.00795229	1006
14	rs11850582	G	A	0.0198807	1006
14	rs78141959	C	T	0.0407555	1006
14	rs12879713	A	G	0.404573	1006
14	rs12880020	C	T	0.554672	1006
14	rs55959163	G	C	0.0785288	1006
14	rs12880679	C	T	0.554672	1006
14	rs12881966	T	C	0.554672	1006
14	rs79106512	C	A	0.0506958	1006
14	rs11622419	G	A	0.0964215	1006
14	rs74900090	T	C	0.0506958	1006
14	rs8011117	A	G	0.821074	1006
14	rs76301682	G	A	0.0526839	1006
14	rs981975	A	G	0.536779	1006
14	rs2190631	T	C	0.822068	1006
14	rs2238260	A	G	0.587475	1006
14	rs12590592	G	T	0.5666	1006
14	rs2190630	G	A	0.484095	1006
14	rs74968888	T	G	0.0308151	1006
14	rs17107761	T	C	0.0308151	1006
14	rs11158949	T	C	0.5666	1006
14	rs80287707	G	A	0.0308151	1006
14	rs67722975	C	A	0.565606	1006
14	rs17107779	A	G	0.0308151	1006
14	rs75015224	G	T	0.0308151	1006
14	rs2238259	G	A	0.567594	1006
14	rs72719835	T	G	0.111332	1006
14	rs17768792	C	T	0.0129225	1006
14	rs7151047	T	C	0.0308151	1006
14	rs56197219	C	T	0.0308151	1006
14	rs4902987	A	G	0.5666	1006
14	rs4902988	T	C	0.534791	1006
14	rs112373288	T	C	0.026839	1006
14	rs17179699	C	G	0.109344	1006
14	rs17107825	C	T	0.565606	1006
14	rs17179706	C	T	0.535785	1006
14	rs12434682	T	A	0.534791	1006
14	rs7140634	C	T	0.803181	1006
14	rs61293752	A	G	0.0308151	1006
14	rs7141268	G	A	0.822068	1006
14	rs7142272	T	C	0.771372	1006
14	rs77022956	A	G	0.0228628	1006
14	rs74060670	A	C	0.0308151	1006
14	rs12883809	G	A	0.295229	1006
14	rs2238258	G	A	0.0308151	1006
14	rs142554041	A	C	0.00994036	1006
14	rs78636328	C	G	0.0516899	1006
14	rs61994828	C	A	0.23161	1006
14	rs2215015	C	T	0.363817	1006
14	rs74060672	G	T	0.0308151	1006
14	rs2190628	A	G	0.445328	1006
14	rs2238257	A	G	0.703777	1006
14	rs17107879	A	G	0.0516899	1006
14	rs2238256	T	C	0.337972	1006
14	rs74060673	G	A	0.0308151	1006
14	rs11629255	A	G	0.33996	1006
14	rs17179734	A	G	0.0308151	1006
14	rs57665257	G	C	0.11829	1006
14	rs28410909	A	G	0.307157	1006
14	rs60637119	C	A	0.0308151	1006
14	rs56118783	G	A	0.109344	1006
14	rs6574047	T	G	0.256461	1006
14	rs61994830	G	A	0.234592	1006
14	rs61994831	G	A	0.233598	1006
14	rs75995207	C	T	0.0149105	1006
14	rs72719846	A	G	0.027833	1006
14	rs72719847	G	A	0.0328032	1006
14	rs58069657	G	A	0.255467	1006
14	rs74909072	C	T	0.0775348	1006
14	rs72719848	C	T	0.109344	1006
14	rs8005312	T	A	0.255467	1006
14	rs75160020	A	G	0.0298211	1006
14	rs2283416	A	G	0.254473	1006
14	rs56407553	A	C	0.115308	1006
14	rs2877792	C	T	0.253479	1006
14	rs72719849	C	T	0.0129225	1006
14	rs12882085	C	G	0.176938	1006
14	rs79576226	C	T	0.0775348	1006
14	rs78613787	A	G	0.0775348	1006
14	rs12882823	G	A	0.175944	1006
14	rs10132446	T	A	0.0506958	1006
14	rs2215016	T	C	0.240557	1006
14	rs78058740	C	T	0.0477137	1006
14	rs61994845	C	G	0.23161	1006
14	rs80310905	C	A	0.0328032	1006
14	rs113538213	A	G	0.0318091	1006
14	rs7157995	C	G	0.519881	1006
14	rs117059629	A	C	0.0188867	1006
14	rs79187009	C	T	0.0318091	1006
14	rs10142058	T	G	0.347913	1006
14	rs2332802	C	G	0.145129	1006
14	rs72719850	A	G	0.0129225	1006
14	rs34600660	G	T	0.0516899	1006
14	rs7143078	C	G	0.502982	1006
14	rs117385493	C	G	0.0457256	1006
14	rs76678548	G	A	0.0318091	1006
14	rs2332803	G	A	0.838966	1006
14	rs149144766	G	A	0.0328032	1006
14	rs7153442	A	T	0.520875	1006
14	rs12890911	G	A	0.147117	1006
14	rs12891614	G	T	0.147117	1006
14	rs2238255	T	C	0.524851	1006
14	rs79590475	A	G	0.0318091	1006
14	rs12882756	G	A	0.148111	1006
14	rs4902989	C	T	0.524851	1006
14	rs72719851	C	G	0.133201	1006
14	rs12888352	G	A	0.313121	1006
14	rs78099397	C	T	0.0735586	1006
14	rs74939480	T	C	0.0328032	1006
14	rs4902990	A	G	0.944334	1006
14	rs77281812	G	C	0.0328032	1006
14	rs149689	G	A	0.524851	1006
14	rs758544	T	A	0.109344	1006
14	rs758543	C	T	0.163022	1006
14	rs72719856	C	T	0.027833	1006
14	rs123242	C	G	0.942346	1006
14	rs101655	A	G	0.522863	1006
14	rs189235101	T	G	0.00198807	1006
14	rs147383744	C	A	0.0258449	1006
14	rs149687	T	A	0.522863	1006
14	rs12880584	G	A	0.148111	1006
14	rs17179776	C	G	0.0328032	1006
14	rs117538654	G	T	0.0228628	1006
14	rs17768871	C	T	0.0735586	1006
14	rs10142618	A	G	0.16501	1006
14	rs149686	A	G	0.910537	1006
14	rs149685	A	C	0.911531	1006
14	rs149684	T	C	0.911531	1006
14	rs149683	G	A	0.343936	1006
14	rs17108294	G	A	0.0725646	1006
14	rs149682	G	T	0.911531	1006
14	rs149681	C	A	0.682903	1006
14	rs149680	G	C	0.658052	1006
14	rs149678	A	G	0.918489	1006
14	rs149677	C	T	0.855865	1006
14	rs149676	G	A	0.347913	1006
14	rs77246329	G	A	0.0298211	1006
14	rs149675	A	G	0.347913	1006
14	rs77739113	A	T	0.0308151	1006
14	rs4902992	G	A	0.135189	1006
14	rs17768877	A	C	0.16004	1006
14	rs149674	C	T	0.627237	1006
14	rs17108326	A	G	0.135189	1006
14	rs149673	T	C	0.918489	1006
14	rs17768883	T	A	0.133201	1006
14	rs79527234	A	G	0.0109344	1006
14	rs149672	A	G	0.349901	1006
14	rs17768889	A	G	0.0318091	1006
14	rs12896782	A	G	0.146123	1006
14	rs149671	C	G	0.172962	1006
14	rs17179797	C	G	0.0308151	1006
14	rs9323565	G	C	0.385686	1006
14	rs149670	A	G	0.855865	1006
14	rs51073	T	G	0.494036	1006
14	rs12892913	C	T	0.158052	1006
14	rs17179811	A	G	0.0308151	1006
14	rs17768901	A	G	0.0745527	1006
14	rs149669	G	T	0.855865	1006
14	rs8009180	G	A	0.315109	1006
14	rs77632712	A	G	0.027833	1006
14	rs12885156	T	C	0.162028	1006
14	rs113010344	C	T	0.0308151	1006
14	rs75788095	T	C	0.0149105	1006
14	rs149667	A	G	0.856859	1006
14	rs149666	A	G	0.856859	1006
14	rs117031069	G	C	0.0238569	1006
14	rs149665	A	C	0.699801	1006
14	rs77757729	G	A	0.0318091	1006
14	rs149664	A	G	0.700795	1006
14	rs2238253	G	A	0.159046	1006
14	rs2238252	G	A	0.159046	1006
14	rs77945948	C	T	0.112326	1006
14	rs17179828	T	G	0.114314	1006
14	rs149663	T	C	0.191849	1006
14	rs149662	C	T	0.191849	1006
14	rs149661	G	A	0.192843	1006
14	rs6574048	G	A	0.0328032	1006
14	rs149660	A	G	0.855865	1006
14	rs149659	G	A	0.315109	1006
14	rs123241	G	A	0.851889	1006
14	rs17768925	A	G	0.0347913	1006
14	rs149658	A	G	0.303181	1006
14	rs149657	A	G	0.314115	1006
14	rs77165810	C	T	0.0308151	1006
14	rs8005777	T	C	0.403579	1006
14	rs74956725	C	T	0.0526839	1006
14	rs8004977	G	T	0.383698	1006
14	rs149656	A	G	0.856859	1006
14	rs149655	A	G	0.33002	1006
14	rs78296246	G	A	0.0328032	1006
14	rs20838	A	T	0.856859	1006
14	rs74806917	A	C	0.0308151	1006
14	rs11845720	G	C	0.0954274	1006
14	rs11845670	A	G	0.153082	1006
14	rs149654	A	G	0.313121	1006
14	rs17179877	T	G	0.0725646	1006
14	rs177000	A	G	0.312127	1006
14	rs77649320	G	C	0.055666	1006
14	rs149317	C	T	0.302187	1006
14	rs117289952	A	C	0.0248509	1006
14	rs150305008	C	T	0.00894632	1006
14	rs149653	T	C	0.831014	1006
14	rs149652	A	G	0.306163	1006
14	rs74630598	T	C	0.0308151	1006
14	rs149651	T	G	0.306163	1006
14	rs149650	A	G	0.173956	1006
14	rs17108618	C	T	0.0526839	1006
14	rs11628641	G	T	0.385686	1006
14	rs149649	C	G	0.0387674	1006
14	rs10148272	T	C	0.39165	1006
14	rs149648	C	A	0.93837	1006
14	rs4902993	G	A	0.634195	1006
14	rs117586768	A	G	0.0248509	1006
14	rs149647	G	T	0.907555	1006
14	rs149646	C	T	0.192843	1006
14	rs2238251	C	T	0.152087	1006
14	rs17768989	C	A	0.0705765	1006
14	rs149645	A	G	0.853877	1006
14	rs7148742	G	T	0.0308151	1006
14	rs149644	G	C	0.988072	1006
14	rs72719876	G	A	0.00994036	1006
14	rs149643	T	A	0.854871	1006
14	rs149642	C	T	0.0576541	1006
14	rs35304669	T	A	0.152087	1006
14	rs79083051	C	T	0.0218688	1006
14	rs184409947	A	T	0.0129225	1006
14	rs149641	A	G	0.304175	1006
14	rs4902994	A	G	0.0536779	1006
14	rs4902995	A	C	0.0536779	1006
14	rs2238250	G	T	0.156064	1006
14	rs10483841	A	T	0.152087	1006
14	rs10483842	T	C	0.0328032	1006
14	rs149640	A	G	0.907555	1006
14	rs2238249	G	T	0.152087	1006
14	rs34206394	A	G	0.154076	1006
14	rs78873191	A	G	0.0328032	1006
14	rs34233242	T	C	0.152087	1006
14	rs149639	T	A	0.854871	1006
14	rs149638	T	C	0.854871	1006
14	rs149637	A	G	0.854871	1006
14	rs149636	G	A	0.854871	1006
14	rs12432254	C	T	0.38668	1006
14	rs149635	A	C	0.314115	1006
14	rs17179980	G	A	0.0725646	1006
14	rs149634	C	T	0.845924	1006
14	rs149633	A	C	0.508946	1006
14	rs79827172	G	T	0.109344	1006
14	rs149632	C	T	0.302187	1006
14	rs2238248	T	C	0.153082	1006
14	rs2238247	A	G	0.204771	1006
14	rs2238246	T	C	0.153082	1006
14	rs149631	C	G	0.202783	1006
14	rs149630	G	A	0.192843	1006
14	rs7494363	A	T	0.152087	1006
14	rs113013671	G	T	0.0347913	1006
14	rs193548	C	T	0.111332	1006
14	rs116923079	G	T	0.0248509	1006
14	rs2158990	A	C	0.427435	1006
14	rs2158989	A	C	0.427435	1006
14	rs2283414	G	T	0.154076	1006
14	rs2283413	T	C	0.154076	1006
14	rs193547	G	A	0.112326	1006
14	rs2283412	G	A	0.154076	1006
14	rs150286496	A	C	0.0248509	1006
14	rs2283411	T	C	0.154076	1006
14	rs2283410	G	A	0.154076	1006
14	rs148049294	G	A	0.0576541	1006
14	rs12590752	G	A	0.154076	1006
14	rs12895540	A	G	0.154076	1006
14	rs193546	G	A	0.689861	1006
14	rs7161011	T	A	0.158052	1006
14	rs10151019	A	G	0.807157	1006
14	rs111633807	C	G	0.0178926	1006
14	rs193545	C	T	0.104374	1006
14	rs111474882	C	T	0.026839	1006
14	rs180795283	G	A	0.00894632	1006
14	rs7144532	A	G	0.157058	1006
14	rs12883468	T	G	0.157058	1006
14	rs185010	C	T	0.863817	1006
14	rs78862578	T	C	0.0208748	1006
14	rs193544	T	C	0.828032	1006
14	rs139051448	G	A	0.00596421	1006
14	rs117636732	G	A	0.0178926	1006
14	rs149848379	A	G	0.0159046	1006
14	rs7146320	G	A	0.980119	1006
14	rs76726490	C	A	0.0178926	1006
14	rs4902997	G	A	0.980119	1006
14	rs2238245	A	G	0.380716	1006
14	rs2238244	G	A	0.472167	1006
14	rs4902998	T	G	0.60338	1006
14	rs2238243	A	C	0.477137	1006
14	rs183728818	T	C	0.00894632	1006
14	rs763507	T	G	0.484095	1006
14	rs2238242	A	G	0.377734	1006
14	rs17109000	C	T	0.0159046	1006
14	rs2238241	A	T	0.38171	1006
14	rs147033782	C	A	0.0159046	1006
14	rs2238240	T	C	0.0765408	1006
14	rs75052229	A	G	0.0139165	1006
14	rs699365	G	A	0.955268	1006
14	rs59197123	C	G	0.0745527	1006
14	rs699364	A	G	0.978131	1006
14	rs59061161	G	T	0.0159046	1006
14	rs847298	C	T	0.980119	1006
14	rs35953744	A	G	0.0745527	1006
14	rs77405491	G	C	0.0159046	1006
14	rs847297	A	G	0.368787	1006
14	rs117686725	A	T	0.00298211	1006
14	rs79614278	G	A	0.0159046	1006
14	rs113102736	G	A	0.0159046	1006
14	rs847296	G	A	0.980119	1006
14	rs847295	C	G	0.980119	1006
14	rs1402057	C	A	0.0159046	1006
14	rs60179178	G	A	0.0159046	1006
14	rs2238239	A	G	0.0755467	1006
14	rs78048558	G	A	0.00894632	1006
14	rs79590754	C	G	0.0168986	1006
14	rs78973415	G	T	0.0208748	1006
14	rs847294	T	C	0.980119	1006
14	rs847293	G	A	0.979125	1006
14	rs847292	T	A	0.980119	1006
14	rs79545812	G	A	0.00795229	1006
14	rs847291	A	C	0.980119	1006
14	rs847290	C	G	0.980119	1006
14	rs847289	G	C	0.369781	1006
14	rs11847755	C	T	0.0487078	1006
14	rs75505418	T	C	0.0218688	1006
14	rs17769097	C	A	0.486083	1006
14	rs34988809	C	T	0.0188867	1006
14	rs847288	T	A	0.980119	1006
14	rs17109092	C	A	0.125249	1006
14	rs847287	G	A	0.980119	1006
14	rs17109096	G	A	0.0159046	1006
14	rs75060443	G	T	0.0159046	1006
14	rs74909591	G	A	0.0218688	1006
14	rs847286	A	T	0.980119	1006
14	rs847285	C	G	0.980119	1006
14	rs847284	G	A	0.980119	1006
14	rs35891790	T	G	0.0208748	1006
14	rs61994859	G	T	0.0149105	1006
14	rs6574049	T	A	0.904573	1006
14	rs12887361	A	T	0.0188867	1006
14	rs112049525	G	A	0.0178926	1006
14	rs2238238	C	T	0.121272	1006
14	rs847283	G	A	0.980119	1006
14	rs2529648	A	C	0.980119	1006
14	rs17109117	C	T	0.00795229	1006
14	rs35367207	G	A	0.0705765	1006
14	rs847282	C	G	0.857853	1006
14	rs847281	G	T	0.978131	1006
14	rs182638881	C	T	0.0139165	1006
14	rs145104565	C	T	0.0129225	1006
14	rs17180056	G	A	0.115308	1006
14	rs7141299	T	G	0.502982	1006
14	rs847280	T	A	0.960239	1006
14	rs117355872	G	A	0.0397614	1006
14	rs73299176	T	C	0.0198807	1006
14	rs17109194	T	G	0.0675944	1006
14	rs12883593	G	T	0.464215	1006
14	rs10132818	A	G	0.497018	1006
14	rs113661746	A	G	0.0168986	1006
14	rs6574051	G	A	0.979125	1006
14	rs28678452	C	G	0.49006	1006
14	rs76840917	C	T	0.0218688	1006
14	rs847321	G	T	0.369781	1006
14	rs847320	G	A	0.392644	1006
14	rs2190627	T	G	0.493042	1006
14	rs847319	C	T	0.371769	1006
14	rs847318	C	G	0.370775	1006
14	rs847317	C	T	0.368787	1006
14	rs2238237	T	C	0.0685885	1006
14	rs847316	C	T	0.979125	1006
14	rs78730436	C	T	0.00695825	1006
14	rs111738276	A	G	0.0178926	1006
14	rs79071794	C	A	0.0795229	1006
14	rs2238236	A	G	0.0685885	1006
14	rs847315	G	A	0.957256	1006
14	rs2238235	C	T	0.0685885	1006
14	rs75847959	A	G	0.0636183	1006
14	rs2238234	C	T	0.0685885	1006
14	rs116298317	A	G	0.00695825	1006
14	rs12147792	T	A	0.0685885	1006
14	rs117940646	C	T	0.0168986	1006
14	rs12147219	A	G	0.0685885	1006
14	rs12147220	A	G	0.0685885	1006
14	rs11622985	A	G	0.0218688	1006
14	rs12147803	T	C	0.0685885	1006
14	rs11623045	C	A	0.0218688	1006
14	rs12147238	G	T	0.0685885	1006
14	rs34905590	A	G	0.0685885	1006
14	rs1949561	A	G	0.500994	1006
14	rs17109324	A	G	0.0705765	1006
14	rs1949560	T	C	0.500994	1006
14	rs2238233	A	G	0.0705765	1006
14	rs35154615	A	C	0.0208748	1006
14	rs847314	C	T	0.361829	1006
14	rs117745555	G	A	0.0208748	1006
14	rs2238232	G	A	0.0705765	1006
14	rs2108467	C	G	0.507952	1006
14	rs117233019	C	T	0.0168986	1006
14	rs977340	A	G	0.500994	1006
14	rs2238231	T	C	0.0705765	1006
14	rs2238230	T	C	0.0705765	1006
14	rs699363	G	A	0.980119	1006
14	rs2238229	T	C	0.0705765	1006
14	rs1012220	T	C	0.50497	1006
14	rs2238228	T	C	0.0715706	1006
14	rs847313	T	C	0.367793	1006
14	rs2238227	G	A	0.496024	1006
14	rs7147823	C	A	0.05666	1006
14	rs116669432	G	C	0.00695825	1006
14	rs1520330	G	A	0.492048	1006
14	rs79684722	A	T	0.0159046	1006
14	rs8016936	T	C	0.0924453	1006
14	rs847312	C	T	0.980119	1006
14	rs17109404	G	A	0.0238569	1006
14	rs67327215	G	A	0.0924453	1006
14	rs35529091	T	C	0.0924453	1006
14	rs35077108	G	A	0.0924453	1006
14	rs72721816	G	A	0.0685885	1006
14	rs118180943	A	T	0.0168986	1006
14	rs847311	G	T	0.291252	1006
14	rs4903000	A	G	0.0685885	1006
14	rs4903001	T	A	0.0924453	1006
14	rs4903002	C	T	0.0924453	1006
14	rs114615758	C	T	0.0168986	1006
14	rs74329933	C	G	0.0168986	1006
14	rs8006974	C	T	0.0924453	1006
14	rs8007128	C	A	0.0924453	1006
14	rs847310	C	G	0.367793	1006
14	rs2158988	C	A	0.367793	1006
14	rs2158987	C	G	0.980119	1006
14	rs57597479	A	G	0.0168986	1006
14	rs847309	G	A	0.980119	1006
14	rs2238226	G	A	0.0924453	1006
14	rs74452280	A	G	0.00695825	1006
14	rs2238225	C	T	0.0934394	1006
14	rs2238224	G	A	0.0685885	1006
14	rs12100639	G	A	0.00695825	1006
14	rs2238223	A	G	0.0685885	1006
14	rs2238222	G	C	0.0924453	1006
14	rs17109477	C	A	0.0238569	1006
14	rs2529647	G	A	0.372763	1006
14	rs2529646	T	C	0.373757	1006
14	rs11851422	T	C	0.0924453	1006
14	rs11847225	G	T	0.0924453	1006
14	rs11847170	A	C	0.0238569	1006
14	rs11847262	G	T	0.0238569	1006
14	rs847308	C	T	0.371769	1006
14	rs2158986	C	A	0.60835	1006
14	rs7157673	G	A	0.506958	1006
14	rs12878303	G	A	0.109344	1006
14	rs847307	C	T	0.373757	1006
14	rs2238221	C	T	0.0994036	1006
14	rs11848300	A	G	0.488072	1006
14	rs1402061	G	A	0.49006	1006
14	rs847305	A	G	0.372763	1006
14	rs847304	A	G	0.44831	1006
14	rs1402058	T	C	0.489066	1006
14	rs847303	G	A	0.936382	1006
14	rs2238220	G	A	0.0666004	1006
14	rs2283409	G	T	0.489066	1006
14	rs2283408	G	T	0.488072	1006
14	rs17109573	G	A	0.0666004	1006
14	rs847302	T	C	0.37674	1006
14	rs17109589	G	A	0.0914513	1006
14	rs2238219	C	T	0.0745527	1006
14	rs847301	C	A	0.936382	1006
14	rs847300	A	G	0.979125	1006
14	rs74824797	C	G	0.0248509	1006
14	rs6574054	T	C	0.375746	1006
14	rs6574055	G	A	0.445328	1006
14	rs77384400	A	G	0.00695825	1006
14	rs12891167	G	A	0.0666004	1006
14	rs847279	G	A	0.372763	1006
14	rs847278	C	T	0.374751	1006
14	rs10136881	C	T	0.487078	1006
14	rs10450927	C	T	0.0168986	1006
14	rs2283406	G	A	0.488072	1006
14	rs699362	G	A	0.371769	1006
14	rs699360	A	C	0.371769	1006
14	rs847277	A	G	0.371769	1006
14	rs847276	C	T	0.371769	1006
14	rs847275	G	A	0.371769	1006
14	rs61997486	G	A	0.0188867	1006
14	rs75606338	G	A	0.00695825	1006
14	rs847273	A	G	0.370775	1006
14	rs847272	G	A	0.370775	1006
14	rs78066572	T	C	0.00695825	1006
14	rs2332806	C	G	0.49006	1006
14	rs847271	C	G	0.370775	1006
14	rs847270	A	G	0.370775	1006
14	rs8007566	C	T	0.518887	1006
14	rs847269	A	G	0.390656	1006
14	rs35413081	G	A	0.0675944	1006
14	rs847268	T	C	0.333996	1006
14	rs847267	A	G	0.332008	1006
14	rs847266	T	G	0.332008	1006
14	rs847265	C	T	0.331014	1006
14	rs847264	G	C	0.331014	1006
14	rs847263	G	A	0.331014	1006
14	rs113317560	G	A	0.0149105	1006
14	rs847262	C	A	0.329026	1006
14	rs722561	G	T	0.0745527	1006
14	rs72721840	A	C	0.151093	1006
14	rs79084750	C	T	0.0467197	1006
14	rs847261	T	C	0.906561	1006
14	rs34122902	A	C	0.0666004	1006
14	rs847260	A	C	0.907555	1006
14	rs140650844	G	A	0.00695825	1006
14	rs114678764	G	A	0.00695825	1006
14	rs847259	T	G	0.332008	1006
14	rs1544487	C	T	0.575547	1006
14	rs118070228	A	G	0.0178926	1006
14	rs182615215	A	G	0.00695825	1006
14	rs847258	C	T	0.982107	1006
14	rs12432632	C	T	0.507952	1006
14	rs847257	C	A	0.908549	1006
14	rs847256	T	G	0.908549	1006
14	rs1402056	C	T	0.50994	1006
14	rs35025450	C	A	0.0457256	1006
14	rs2332807	G	A	0.575547	1006
14	rs847255	G	T	0.981113	1006
14	rs80192028	T	C	0.00695825	1006
14	rs145774828	G	A	0.0178926	1006
14	rs847254	C	T	0.332008	1006
14	rs847253	A	G	0.981113	1006
14	rs77956956	C	T	0.0109344	1006
14	rs847252	A	T	0.254473	1006
14	rs117728115	C	G	0.0149105	1006
14	rs1520327	G	A	0.0666004	1006
14	rs699359	C	G	0.907555	1006
14	rs6574056	G	T	0.604374	1006
14	rs66823874	G	A	0.0666004	1006
14	rs7156404	A	G	0.0735586	1006
14	rs12148024	A	G	0.50994	1006
14	rs847251	G	A	0.907555	1006
14	rs847250	A	G	0.253479	1006
14	rs186125058	G	A	0.00894632	1006
14	rs847249	T	C	0.907555	1006
14	rs146609816	A	G	0.0168986	1006
14	rs847248	A	G	0.907555	1006
14	rs1356838	C	T	0.0159046	1006
14	rs117999503	C	T	0.0188867	1006
14	rs847247	T	C	0.907555	1006
14	rs7146590	C	G	0.00695825	1006
14	rs12432346	A	G	0.60835	1006
14	rs847246	G	A	0.907555	1006
14	rs2215014	C	T	0.05666	1006
14	rs12894979	G	A	0.508946	1006
14	rs12895275	A	G	0.0467197	1006
14	rs12881198	C	G	0.0884692	1006
14	rs847242	G	A	0.981113	1006
14	rs78473280	G	A	0.0149105	1006
14	rs847241	C	T	0.373757	1006
14	rs10149098	G	A	0.605368	1006
14	rs847240	C	T	0.285288	1006
14	rs56263585	G	C	0.0666004	1006
14	rs847239	A	T	0.285288	1006
14	rs847238	G	A	0.981113	1006
14	rs3784049	T	A	0.60338	1006
14	rs2239262	T	C	0.0666004	1006
14	rs2283400	G	A	0.0666004	1006
14	rs2283399	C	T	0.0666004	1006
14	rs8003626	C	T	0.028827	1006
14	rs847237	A	G	0.305169	1006
14	rs4903003	G	T	0.508946	1006
14	rs4903004	C	A	0.588469	1006
14	rs847236	G	A	0.303181	1006
14	rs78824696	G	T	0.0228628	1006
14	rs2108468	T	A	0.0765408	1006
14	rs847235	A	G	0.358847	1006
14	rs847234	A	G	0.981113	1006
14	rs112247064	C	G	0.0149105	1006
14	rs7350728	G	A	0.532803	1006
14	rs847233	A	G	0.973161	1006
14	rs73302811	G	T	0.0775348	1006
14	rs2139594	C	T	0.530815	1006
14	rs2108466	C	T	0.532803	1006
14	rs75298008	C	T	0.0149105	1006
14	rs73302814	A	G	0.0785288	1006
14	rs77691165	T	G	0.0139165	1006
14	rs112931807	A	G	0.0139165	1006
14	rs112673835	A	G	0.0139165	1006
14	rs112007828	G	A	0.0139165	1006
14	rs2239261	G	T	0.530815	1006
14	rs113460458	T	A	0.0139165	1006
14	rs12897241	G	A	0.0666004	1006
14	rs74751684	A	G	0.0308151	1006
14	rs1520326	A	G	0.531809	1006
14	rs71427153	A	T	0.0198807	1006
14	rs847232	G	A	0.982107	1006
14	rs10131012	C	T	0.530815	1006
14	rs10143449	T	C	0.530815	1006
14	rs8007922	G	C	0.532803	1006
14	rs10134542	G	A	0.532803	1006
14	rs10134489	C	T	0.532803	1006
14	rs78133033	G	A	0.0228628	1006
14	rs17180251	G	A	0.534791	1006
14	rs4903005	G	T	0.0666004	1006
14	rs9323566	A	C	0.0795229	1006
14	rs10150159	T	C	0.54175	1006
14	rs10150242	T	C	0.54175	1006
14	rs2238218	C	T	0.54175	1006
14	rs146488618	C	A	0.00894632	1006
14	rs2238217	A	G	0.543738	1006
14	rs847345	G	A	0.437376	1006
14	rs77331431	T	C	0.110338	1006
14	rs2238216	G	C	0.482107	1006
14	rs2238215	T	G	0.483101	1006
14	rs2238213	G	A	0.539761	1006
14	rs112324381	G	A	0.0109344	1006
14	rs2238212	C	G	0.539761	1006
14	rs1558073	G	A	0.539761	1006
14	rs1558072	T	C	0.540755	1006
14	rs1558071	T	A	0.540755	1006
14	rs699369	G	A	0.440358	1006
14	rs72721862	C	T	0.0298211	1006
14	rs77010105	G	A	0.0228628	1006
14	rs740337	C	G	0.538767	1006
14	rs2332808	A	G	0.537773	1006
14	rs146444891	A	T	0.0129225	1006
14	rs2079502	T	C	0.538767	1006
14	rs1076317	C	G	0.459245	1006
14	rs758005	G	A	0.539761	1006
14	rs758004	C	T	0.539761	1006
14	rs699368	A	G	0.352883	1006
14	rs699367	T	A	0.981113	1006
14	rs117549822	A	G	0.0129225	1006
14	rs6574057	C	A	0.540755	1006
14	rs77315452	C	G	0.0427435	1006
14	rs2239260	G	A	0.0894632	1006
14	rs2239259	C	G	0.05666	1006
14	rs2239258	C	G	0.543738	1006
14	rs2239257	T	C	0.543738	1006
14	rs113114974	G	A	0.0149105	1006
14	rs9323567	C	T	0.0795229	1006
14	rs847343	C	G	0.981113	1006
14	rs11849202	G	C	0.461233	1006
14	rs35133217	C	G	0.0666004	1006
14	rs847342	G	A	0.83996	1006
14	rs34373542	T	C	0.0666004	1006
14	rs75233026	T	C	0.141153	1006
14	rs1029617	A	G	0.604374	1006
14	rs117115490	C	T	0.00795229	1006
14	rs1029616	G	A	0.604374	1006
14	rs1568404	C	T	0.460239	1006
14	rs917284	G	T	0.604374	1006
14	rs10149636	C	T	0.0198807	1006
14	rs150418389	G	A	0.0387674	1006
14	rs1915129	T	C	0.601392	1006
14	rs1915131	A	C	0.599404	1006
14	rs3819550	T	A	0.601392	1006
14	rs8010242	G	T	0.138171	1006
14	rs2238211	T	C	0.647117	1006
14	rs4899429	C	T	0.0675944	1006
14	rs2238210	A	T	0.0675944	1006
14	rs1879288	A	G	0.0675944	1006
14	rs7144038	C	G	0.647117	1006
14	rs7144185	C	T	0.642147	1006
14	rs7149034	G	A	0.647117	1006
14	rs118072570	A	G	0.0168986	1006
14	rs10483843	A	G	0.642147	1006
14	rs113138816	G	A	0.0149105	1006
14	rs6574060	T	C	0.647117	1006
14	rs6574061	C	G	0.729622	1006
14	rs6574062	G	A	0.182903	1006
14	rs7156265	C	T	0.0675944	1006
14	rs7156275	A	G	0.646123	1006
14	rs75349354	A	G	0.182903	1006
14	rs847341	T	C	0.913519	1006
14	rs847340	C	A	0.981113	1006
14	rs7161662	A	G	0.182903	1006
14	rs4578585	A	G	0.647117	1006
14	rs10132306	G	T	0.0188867	1006
14	rs12883470	G	A	0.0715706	1006
14	rs1879289	C	T	0.642147	1006
14	rs117022961	G	A	0.0218688	1006
14	rs181592366	A	G	0.0129225	1006
14	rs1879290	A	C	0.647117	1006
14	rs1879291	A	G	0.647117	1006
14	rs1879292	A	G	0.647117	1006
14	rs7152907	T	C	0.647117	1006
14	rs12184980	G	A	0.647117	1006
14	rs2079501	A	G	0.082505	1006
14	rs2079500	A	C	0.645129	1006
14	rs2079499	C	A	0.186879	1006
14	rs737499	T	C	0.649105	1006
14	rs76783181	G	A	0.0208748	1006
14	rs737498	A	G	0.644135	1006
14	rs873671	T	C	0.645129	1006
14	rs6574064	G	A	0.184891	1006
14	rs7143932	T	C	0.185885	1006
14	rs7144302	T	C	0.459245	1006
14	rs4353437	G	A	0.183897	1006
14	rs7144049	G	A	0.641153	1006
14	rs149288541	C	T	0.0198807	1006
14	rs4903006	T	C	0.649105	1006
14	rs4903007	T	C	0.644135	1006
14	rs2238209	G	C	0.0675944	1006
14	rs11158953	T	G	0.649105	1006
14	rs847339	G	T	0.976143	1006
14	rs17769357	A	G	0.084493	1006
14	rs1589301	C	T	0.0675944	1006
14	rs1589302	T	C	0.461233	1006
14	rs111962264	G	A	0.0149105	1006
14	rs35425336	T	C	0.0497018	1006
14	rs7156910	A	G	0.73161	1006
14	rs6574065	G	A	0.73161	1006
14	rs35584903	C	A	0.644135	1006
14	rs1099969	G	C	0.976143	1006
14	rs34870583	G	A	0.730616	1006
14	rs77099684	G	C	0.0149105	1006
14	rs55911925	C	T	0.185885	1006
14	rs148640248	G	T	0.10338	1006
14	rs847338	T	C	0.981113	1006
14	rs3886822	T	A	0.461233	1006
14	rs12433544	T	A	0.644135	1006
14	rs847337	C	G	0.976143	1006
14	rs2239256	G	A	0.0675944	1006
14	rs2239255	T	C	0.648111	1006
14	rs2238208	G	A	0.0675944	1006
14	rs2238207	A	G	0.73161	1006
14	rs2238206	C	G	0.73161	1006
14	rs144240815	C	G	0.0119284	1006
14	rs7151952	T	C	0.73161	1006
14	rs72721876	A	G	0.153082	1006
14	rs2238205	A	C	0.664016	1006
14	rs2238204	C	T	0.73161	1006
14	rs2238203	A	G	0.0675944	1006
14	rs2238202	T	G	0.184891	1006
14	rs74926267	C	A	0.0149105	1006
14	rs2238201	A	G	0.649105	1006
14	rs4899430	G	A	0.73161	1006
14	rs113368328	A	C	0.0149105	1006
14	rs1002105	G	A	0.0874751	1006
14	rs2239254	C	T	0.0675944	1006
14	rs1476701	G	A	0.17992	1006
14	rs847336	G	C	0.444334	1006
14	rs1981604	C	T	0.082505	1006
14	rs138474051	C	T	0.0526839	1006
14	rs67838629	T	G	0.0675944	1006
14	rs55954287	C	T	0.0675944	1006
14	rs2529453	C	T	0.442346	1006
14	rs73304937	C	T	0.0188867	1006
14	rs847365	C	G	0.44334	1006
14	rs28793378	A	G	0.0198807	1006
14	rs8013850	G	A	0.0675944	1006
14	rs77882510	G	T	0.10835	1006
14	rs847364	T	C	0.267396	1006
14	rs78405428	G	A	0.0228628	1006
14	rs76644417	A	G	0.0149105	1006
14	rs79000974	A	G	0.0666004	1006
14	rs72721884	C	T	0.151093	1006
14	rs847362	G	A	0.223658	1006
14	rs72721887	A	T	0.0656064	1006
14	rs117757342	A	G	0.0168986	1006
14	rs117023146	G	A	0.0715706	1006
14	rs4903008	G	T	0.0874751	1006
14	rs4903009	C	T	0.0675944	1006
14	rs860195	A	G	0.542744	1006
14	rs847361	G	T	0.0238569	1006
14	rs847360	A	G	0.223658	1006
14	rs847359	A	G	0.538767	1006
14	rs145135627	T	C	0.00894632	1006
14	rs143096500	G	T	0.0149105	1006
14	rs75547924	A	C	0.0149105	1006
14	rs75868813	C	T	0.0198807	1006
14	rs1520329	A	T	0.0646123	1006
14	rs113152515	A	C	0.0149105	1006
14	rs2238200	A	G	0.0675944	1006
14	rs2283395	T	G	0.0675944	1006
14	rs2283394	G	T	0.0725646	1006
14	rs2239253	T	C	0.0675944	1006
14	rs2239252	C	T	0.0646123	1006
14	rs57851101	A	G	0.0755467	1006
14	rs12879282	A	T	0.0228628	1006
14	rs847358	G	A	0.451292	1006
14	rs112532590	T	G	0.0149105	1006
14	rs847357	G	A	0.533797	1006
14	rs847356	G	A	0.540755	1006
14	rs847355	G	T	0.449304	1006
14	rs112314837	T	C	0.0149105	1006
14	rs2283393	A	G	0.084493	1006
14	rs847354	T	C	0.479125	1006
14	rs142746608	C	T	0.0159046	1006
14	rs112480779	A	G	0.0149105	1006
14	rs699366	A	T	0.235586	1006
14	rs74666266	A	G	0.0149105	1006
14	rs4903011	C	G	0.0626243	1006
14	rs847353	T	C	0.475149	1006
14	rs10134545	A	G	0.0188867	1006
14	rs847352	G	T	0.474155	1006
14	rs2239251	A	T	0.120278	1006
14	rs847351	C	G	0.475149	1006
14	rs2239250	A	G	0.136183	1006
14	rs78720753	T	C	0.0149105	1006
14	rs72721902	G	C	0.120278	1006
14	rs112066217	C	G	0.0149105	1006
14	rs113555430	C	T	0.0149105	1006
14	rs847350	A	G	0.257455	1006
14	rs847349	G	A	0.257455	1006
14	rs112351904	G	T	0.0149105	1006
14	rs8018927	G	T	0.116302	1006
14	rs61995108	G	A	0.0318091	1006
14	rs149383131	C	T	0.0168986	1006
14	rs111409105	A	C	0.0149105	1006
14	rs847348	G	A	0.257455	1006
14	rs4899431	A	T	0.0626243	1006
14	rs4899432	A	T	0.0626243	1006
14	rs7147236	G	A	0.115308	1006
14	rs847347	C	T	0.471173	1006
14	rs1520328	T	C	0.0168986	1006
14	rs847346	A	G	0.215706	1006
14	rs35291137	A	G	0.0626243	1006
14	rs8015237	G	A	0.0626243	1006
14	rs113420325	T	G	0.0149105	1006
14	rs58216158	G	A	0.133201	1006
14	rs8015476	A	T	0.0775348	1006
14	rs10146126	T	G	0.260437	1006
14	rs6574066	G	C	0.119284	1006
14	rs2681721	A	C	0.476143	1006
14	rs77953671	T	A	0.0149105	1006
14	rs140990607	T	C	0.0159046	1006
14	rs66507723	A	G	0.0616302	1006
14	rs112362956	C	T	0.0149105	1006
14	rs80017609	A	G	0.0218688	1006
14	rs148395794	C	T	0.0159046	1006
14	rs2681712	G	A	0.243539	1006
14	rs7146177	G	A	0.135189	1006
14	rs12435357	G	A	0.167992	1006
14	rs112285907	T	G	0.0149105	1006
14	rs2529476	T	C	0.243539	1006
14	rs2090737	T	A	0.469185	1006
14	rs2090736	G	T	0.242545	1006
14	rs1996662	A	T	0.464215	1006
14	rs112370088	C	T	0.0149105	1006
14	rs74782454	C	G	0.0159046	1006
14	rs1996661	C	T	0.243539	1006
14	rs12895250	C	G	0.0775348	1006
14	rs8020136	A	G	0.144135	1006
14	rs111534324	C	T	0.0168986	1006
14	rs112732242	A	G	0.0149105	1006
14	rs2222311	C	T	0.240557	1006
14	rs1402065	C	T	0.0626243	1006
14	rs17180391	G	C	0.0238569	1006
14	rs2239249	C	G	0.466203	1006
14	rs2238199	C	A	0.442346	1006
14	rs17110829	C	G	0.0626243	1006
14	rs74659241	T	G	0.0407555	1006
14	rs150735533	A	G	0.0119284	1006
14	rs2239248	C	A	0.460239	1006
14	rs113035350	C	G	0.0149105	1006
14	rs117092013	A	G	0.0228628	1006
14	rs765221	C	T	0.248509	1006
14	rs2238198	A	G	0.0775348	1006
14	rs2238197	G	A	0.0735586	1006
14	rs2238196	G	A	0.180915	1006
14	rs74512593	C	T	0.0139165	1006
14	rs2239247	G	A	0.182903	1006
14	rs2239246	T	G	0.249503	1006
14	rs2239245	G	A	0.0616302	1006
14	rs2283391	T	C	0.44831	1006
14	rs79963077	C	T	0.0139165	1006
14	rs1520332	G	A	0.45825	1006
14	rs1520331	T	C	0.462227	1006
14	rs72724035	T	C	0.120278	1006
14	rs1402064	T	C	0.280318	1006
14	rs1402063	T	C	0.281312	1006
14	rs2529475	A	C	0.399602	1006
14	rs2250666	T	C	0.280318	1006
14	rs2283390	C	A	0.460239	1006
14	rs2283389	A	G	0.0616302	1006
14	rs2250557	G	A	0.280318	1006
14	rs72724041	A	G	0.00795229	1006
14	rs2239244	T	G	0.294235	1006
14	rs2238195	G	A	0.235586	1006
14	rs2238194	C	T	0.196819	1006
14	rs147427337	C	T	0.0178926	1006
14	rs939375	G	C	0.328032	1006
14	rs72724044	G	A	0.117296	1006
14	rs112079952	G	A	0.0139165	1006
14	rs1915132	T	C	0.406561	1006
14	rs142302303	A	G	0.0188867	1006
14	rs2529474	A	T	0.271372	1006
14	rs57360450	A	G	0.132207	1006
14	rs2681771	C	A	0.403579	1006
14	rs2239243	G	A	0.403579	1006
14	rs2239242	C	T	0.0596421	1006
14	rs2239241	G	A	0.402584	1006
14	rs2681770	C	T	0.271372	1006
14	rs2681769	T	C	0.403579	1006
14	rs2681768	C	T	0.403579	1006
14	rs7155750	C	G	0.0626243	1006
14	rs2079506	A	G	0.403579	1006
14	rs2681767	G	A	0.403579	1006
14	rs2079505	A	G	0.403579	1006
14	rs2079504	C	T	0.403579	1006
14	rs8019358	T	A	0.403579	1006
14	rs8019371	T	C	0.405567	1006
14	rs8018393	C	T	0.405567	1006
14	rs2079503	A	T	0.405567	1006
14	rs8003559	T	C	0.403579	1006
14	rs8022956	G	A	0.403579	1006
14	rs8003591	T	C	0.403579	1006
14	rs8022845	A	G	0.117296	1006
14	rs8022859	A	G	0.403579	1006
14	rs11620677	G	A	0.285288	1006
14	rs118095437	G	C	0.0228628	1006
14	rs2239240	G	A	0.0596421	1006
14	rs2239239	A	G	0.403579	1006
14	rs2239238	G	A	0.403579	1006
14	rs2283388	A	G	0.400596	1006
14	rs2239236	C	T	0.0596421	1006
14	rs77487708	T	C	0.0198807	1006
14	rs113324039	C	A	0.0109344	1006
14	rs929413	T	C	0.40159	1006
14	rs1812041	G	A	0.40159	1006
14	rs2247090	C	G	0.40159	1006
14	rs886826	C	T	0.40159	1006
14	rs72724054	C	G	0.116302	1006
14	rs2239235	T	C	0.403579	1006
14	rs145897114	T	C	0.0129225	1006
14	rs2681727	A	C	0.40159	1006
14	rs2681728	A	G	0.464215	1006
14	rs17111029	C	T	0.0596421	1006
14	rs2681729	A	C	0.285288	1006
14	rs2681730	A	G	0.387674	1006
14	rs2681731	G	A	0.40159	1006
14	rs8015917	G	A	0.387674	1006
14	rs2681734	T	G	0.40159	1006
14	rs2238193	T	C	0.0596421	1006
14	rs2681735	A	G	0.387674	1006
14	rs72724064	C	T	0.00894632	1006
14	rs2681736	G	T	0.387674	1006
14	rs2681737	G	A	0.390656	1006
14	rs76562919	T	G	0.0149105	1006
14	rs2529471	A	C	0.40159	1006
14	rs111362582	T	C	0.0139165	1006
14	rs2681738	C	T	0.285288	1006
14	rs2529470	T	C	0.40159	1006
14	rs2529469	T	C	0.40159	1006
14	rs2681739	G	A	0.271372	1006
14	rs2681740	G	C	0.230616	1006
14	rs2239234	G	A	0.40159	1006
14	rs2239233	C	A	0.464215	1006
14	rs2239232	G	A	0.40159	1006
14	rs1356840	G	A	0.271372	1006
14	rs1356841	T	C	0.40159	1006
14	rs1356842	C	T	0.271372	1006
14	rs8007684	G	T	0.130219	1006
14	rs1356843	G	T	0.40159	1006
14	rs17111047	G	T	0.0596421	1006
14	rs8008045	G	T	0.130219	1006
14	rs2681741	A	G	0.404573	1006
14	rs2681742	C	T	0.464215	1006
14	rs72724074	C	T	0.130219	1006
14	rs75522299	G	A	0.0159046	1006
14	rs2681743	T	C	0.404573	1006
14	rs79387502	C	T	0.130219	1006
14	rs2681744	C	A	0.404573	1006
14	rs2681745	T	G	0.405567	1006
14	rs190417079	C	T	0.00795229	1006
14	rs2681746	A	G	0.404573	1006
14	rs2681747	G	A	0.403579	1006
14	rs2681748	A	G	0.465209	1006
14	rs2529468	T	G	0.403579	1006
14	rs113740749	A	G	0.0139165	1006
14	rs2190509	G	A	0.270378	1006
14	rs2214965	A	T	0.398608	1006
14	rs2681749	T	C	0.398608	1006
14	rs2681750	C	T	0.270378	1006
14	rs2529467	T	C	0.398608	1006
14	rs2681751	T	C	0.398608	1006
14	rs2529466	G	C	0.460239	1006
14	rs2681752	T	G	0.399602	1006
14	rs78945543	C	T	0.0188867	1006
14	rs72724081	A	G	0.128231	1006
14	rs2681753	G	A	0.398608	1006
14	rs113543991	A	C	0.0139165	1006
14	rs75363399	T	C	0.0139165	1006
14	rs150916074	G	A	0.0188867	1006
14	rs77860969	T	C	0.0139165	1006
14	rs2239231	G	A	0.460239	1006
14	rs2239230	A	G	0.398608	1006
14	rs2239229	T	C	0.398608	1006
14	rs2283387	T	C	0.0616302	1006
14	rs145614516	G	T	0.0168986	1006
14	rs2681754	G	A	0.460239	1006
14	rs75130883	A	G	0.0248509	1006
14	rs111378332	A	T	0.0129225	1006
14	rs56326625	A	G	0.114314	1006
14	rs2681756	T	A	0.270378	1006
14	rs2681757	A	G	0.394632	1006
14	rs2681758	T	C	0.280318	1006
14	rs12892244	C	A	0.17992	1006
14	rs72724086	T	C	0.0208748	1006
14	rs145908318	A	G	0.0208748	1006
14	rs2139596	G	C	0.270378	1006
14	rs2681760	G	A	0.281312	1006
14	rs2529465	G	T	0.280318	1006
14	rs1072167	C	T	0.460239	1006
14	rs1072165	C	T	0.270378	1006
14	rs112128378	C	T	0.00994036	1006
14	rs1072166	A	G	0.39165	1006
14	rs2681761	T	C	0.460239	1006
14	rs146516165	C	T	0.0188867	1006
14	rs72724092	A	G	0.114314	1006
14	rs2176841	A	C	0.394632	1006
14	rs2529461	A	G	0.460239	1006
14	rs2681763	G	T	0.280318	1006
14	rs2332829	A	G	0.465209	1006
14	rs2681765	T	C	0.460239	1006
14	rs11851397	G	A	0.0188867	1006
14	rs2529460	C	A	0.460239	1006
14	rs2681766	A	G	0.987078	1006
14	rs2529459	C	G	0.270378	1006
14	rs2529458	C	A	0.280318	1006
14	rs10129799	A	G	0.394632	1006
14	rs34034575	A	G	0.0656064	1006
14	rs2681724	G	A	0.248509	1006
14	rs2529457	T	C	0.394632	1006
14	rs1099968	A	C	0.384692	1006
14	rs144092181	A	T	0.0188867	1006
14	rs72724098	A	C	0.114314	1006
14	rs77986082	A	G	0.0238569	1006
14	rs847334	C	T	0.270378	1006
14	rs847333	C	A	0.460239	1006
14	rs847332	A	G	0.460239	1006
14	rs117098014	C	T	0.0208748	1006
14	rs1402062	C	T	0.0159046	1006
14	rs78426066	C	T	0.0208748	1006
14	rs2283386	A	G	0.0656064	1006
14	rs847331	C	T	0.248509	1006
14	rs73308869	C	G	0.0188867	1006
14	rs117381464	G	A	0.0248509	1006
14	rs847330	G	A	0.281312	1006
14	rs79509989	C	G	0.0109344	1006
14	rs2239227	A	G	0.11332	1006
14	rs10148726	C	T	0.0218688	1006
14	rs112963811	C	T	0.00994036	1006
14	rs847329	G	A	0.312127	1006
14	rs55662698	A	G	0.0656064	1006
14	rs78924270	A	G	0.0218688	1006
14	rs847328	G	C	0.256461	1006
14	rs55916717	C	T	0.084493	1006
14	rs113207122	A	C	0.00994036	1006
14	rs59379599	G	A	0.0218688	1006
14	rs847327	G	A	0.460239	1006
14	rs847326	A	G	0.460239	1006
14	rs847325	C	A	0.310139	1006
14	rs77476331	C	A	0.0208748	1006
14	rs10483844	G	A	0.0656064	1006
14	rs112918305	C	T	0.0119284	1006
14	rs77845066	A	G	0.083499	1006
14	rs769148	T	C	0.310139	1006
14	rs113750643	C	T	0.00994036	1006
14	rs2239226	G	A	0.0656064	1006
14	rs79124189	C	T	0.00994036	1006
14	rs12147284	C	A	0.0666004	1006
14	rs10136263	C	T	0.27833	1006
14	rs7158564	G	A	0.0854871	1006
14	rs2190508	A	G	0.384692	1006
14	rs76239257	A	C	0.083499	1006
14	rs6574067	G	A	0.450298	1006
14	rs77537473	A	C	0.0218688	1006
14	rs7149872	T	A	0.460239	1006
14	rs4903013	C	T	0.450298	1006
14	rs113223451	C	T	0.00994036	1006
14	rs2239225	A	T	0.460239	1006
14	rs2239224	G	A	0.460239	1006
14	rs10149207	A	G	0.328032	1006
14	rs60993427	G	A	0.0347913	1006
14	rs111713953	A	G	0.00994036	1006
14	rs111988927	A	C	0.0228628	1006
14	rs112744884	G	A	0.00994036	1006
14	rs6574068	C	T	0.461233	1006
14	rs6574069	T	C	0.17495	1006
14	rs12883026	C	T	0.0487078	1006
14	rs6574070	G	A	0.460239	1006
14	rs6574071	T	G	0.451292	1006
14	rs7146606	C	G	0.450298	1006
14	rs111226203	C	T	0.00994036	1006
14	rs12589291	C	T	0.0188867	1006
14	rs57974448	A	G	0.0109344	1006
14	rs73291331	A	G	0.0188867	1006
14	rs2283385	C	T	0.394632	1006
14	rs113165692	T	C	0.00994036	1006
14	rs113645018	C	T	0.00994036	1006
14	rs112699158	C	T	0.0109344	1006
14	rs140845839	C	G	0.0208748	1006
14	rs111502468	C	G	0.00994036	1006
14	rs73291332	T	C	0.0188867	1006
14	rs73291335	G	A	0.0188867	1006
14	rs79094722	A	T	0.0208748	1006
14	rs8022289	G	A	0.460239	1006
14	rs77175071	A	C	0.00994036	1006
14	rs34062036	C	G	0.0656064	1006
14	rs35981409	C	G	0.0656064	1006
14	rs2332831	A	G	0.460239	1006
14	rs2332832	A	C	0.363817	1006
14	rs150330648	G	T	0.00994036	1006
14	rs111983411	G	A	0.00994036	1006
14	rs7151325	T	A	0.362823	1006
14	rs73291341	C	T	0.0218688	1006
14	rs7150465	A	T	0.362823	1006
14	rs2108362	G	T	0.460239	1006
14	rs2108361	T	A	0.460239	1006
14	rs10137579	G	A	0.365805	1006
14	rs10138152	G	A	0.366799	1006
14	rs10138180	C	G	0.461233	1006
14	rs72726116	A	C	0.0755467	1006
14	rs8019126	C	G	0.0656064	1006
14	rs7140973	A	G	0.385686	1006
14	rs10141305	A	C	0.296223	1006
14	rs112376250	G	A	0.00994036	1006
14	rs79613217	G	C	0.00994036	1006
14	rs75127759	A	G	0.0228628	1006
14	rs79390573	A	C	0.0298211	1006
14	rs11626574	C	T	0.466203	1006
14	rs74060781	A	G	0.0467197	1006
14	rs2239223	C	A	0.435388	1006
14	rs34536876	G	A	0.121272	1006
14	rs4903014	C	T	0.0477137	1006
14	rs34883798	G	C	0.0666004	1006
14	rs114062437	C	T	0.0208748	1006
14	rs12887870	T	C	0.0666004	1006
14	rs115246007	A	C	0.0208748	1006
14	rs8017725	T	C	0.412525	1006
14	rs8017123	G	A	0.405567	1006
14	rs111491620	C	T	0.0576541	1006
14	rs2239221	T	G	0.412525	1006
14	rs2239220	G	T	0.431412	1006
14	rs2239219	A	G	0.473161	1006
14	rs112860404	C	T	0.0387674	1006
14	rs112458011	T	C	0.026839	1006
14	rs115406473	T	C	0.0506958	1006
14	rs10149848	G	A	0.0884692	1006
14	rs113698404	T	C	0.026839	1006
14	rs2238192	C	T	0.410537	1006
14	rs140555285	T	G	0.00795229	1006
14	rs56952832	G	A	0.0735586	1006
14	rs11623523	G	A	0.409543	1006
14	rs138546269	C	T	0.0139165	1006
14	rs72726120	T	C	0.239563	1006
14	rs111862380	A	G	0.026839	1006
14	rs8018733	G	A	0.212724	1006
14	rs61995116	C	T	0.0795229	1006
14	rs2058017	T	G	0.410537	1006
14	rs117475284	C	T	0.0168986	1006
14	rs28827902	T	C	0.400596	1006
14	rs147460680	G	A	0.0188867	1006
14	rs61995117	T	C	0.0328032	1006
14	rs7149746	A	G	0.240557	1006
14	rs6574072	G	C	0.112326	1006
14	rs57373275	G	A	0.101392	1006
14	rs34381140	C	T	0.0447316	1006
14	rs4350511	T	A	0.404573	1006
14	rs117724622	G	A	0.0188867	1006
14	rs74824100	A	G	0.101392	1006
14	rs11621747	A	G	0.299205	1006
14	rs12434729	C	T	0.293241	1006
14	rs7141922	C	T	0.0874751	1006
14	rs12434786	G	A	0.294235	1006
14	rs10144932	C	T	0.262425	1006
14	rs10134133	T	A	0.266402	1006
14	rs8015756	G	C	0.293241	1006
14	rs6574073	A	G	0.26839	1006
14	rs148306358	G	A	0.0198807	1006
14	rs2239218	C	T	0.367793	1006
14	rs2239217	G	A	0.332008	1006
14	rs2239216	G	A	0.206759	1006
14	rs73293083	T	A	0.0198807	1006
14	rs11626273	T	C	0.0685885	1006
14	rs12435911	T	C	0.249503	1006
14	rs11627216	T	C	0.0178926	1006
14	rs8013717	T	G	0.429423	1006
14	rs11622662	A	G	0.0178926	1006
14	rs6574074	G	C	0.416501	1006
14	rs8018622	G	A	0.427435	1006
14	rs141212330	T	C	0.0506958	1006
14	rs148131782	T	C	0.425447	1006
14	rs145582687	G	A	0.0685885	1006
14	rs4480728	A	T	0.0685885	1006
14	rs4387540	C	T	0.0198807	1006
14	rs112464742	C	T	0.0497018	1006
14	rs58213251	C	T	0.0208748	1006
14	rs114853988	C	T	0.0188867	1006
14	rs146816998	G	C	0.0497018	1006
14	rs6574076	C	A	0.250497	1006
14	rs7151688	G	A	0.250497	1006
14	rs11627474	G	A	0.0188867	1006
14	rs144419998	G	A	0.0218688	1006
14	rs11627401	A	C	0.0188867	1006
14	rs11158954	C	T	0.249503	1006
14	rs113820987	A	G	0.0228628	1006
14	rs10136369	T	A	0.12326	1006
14	rs2332833	A	G	0.416501	1006
14	rs2877796	A	G	0.416501	1006
14	rs28517545	T	C	0.10338	1006
14	rs2332834	T	C	0.0427435	1006
14	rs114823659	C	T	0.0188867	1006
14	rs112708494	T	C	0.210736	1006
14	rs116764829	G	T	0.0178926	1006
14	rs7159300	G	A	0.240557	1006
14	rs117957548	G	A	0.0228628	1006
14	rs61995143	G	T	0.0576541	1006
14	rs60212857	A	G	0.0586481	1006
14	rs57988228	G	C	0.0954274	1006
14	rs75867231	G	A	0.0626243	1006
14	rs7143818	G	T	0.0695825	1006
14	rs7147878	C	T	0.0864811	1006
14	rs150623758	C	T	0.0298211	1006
14	rs140691162	G	A	0.0377734	1006
14	rs17180489	G	C	0.167992	1006
14	rs78017019	G	C	0.0198807	1006
14	rs79419996	A	G	0.0198807	1006
14	rs11628263	T	C	0.282306	1006
14	rs8003581	T	A	0.277336	1006
14	rs17115503	C	G	0.0377734	1006
14	rs2239214	A	G	0.126243	1006
14	rs45582134	A	T	0.230616	1006
14	rs61995146	T	C	0.294235	1006
14	rs140695938	T	C	0.0149105	1006
14	rs17780385	C	T	0.151093	1006
14	rs11622029	C	A	0.0586481	1006
14	rs2283383	C	A	0.532803	1006
14	rs7153455	G	A	0.652087	1006
14	rs2238191	C	A	0.426441	1006
14	rs55833027	C	T	0.0765408	1006
14	rs59336187	G	A	0.0218688	1006
14	rs17115530	A	T	0.026839	1006
14	rs4903015	C	T	0.662028	1006
14	rs10139942	G	C	0.0785288	1006
14	rs1860153	G	A	0.181909	1006
14	rs11626915	C	G	0.363817	1006
14	rs77072182	C	T	0.0168986	1006
14	rs75556859	G	A	0.054672	1006
14	rs4140998	C	T	0.38668	1006
14	rs8018108	G	A	0.662028	1006
14	rs78369475	A	T	0.026839	1006
14	rs1004477	C	T	0.026839	1006
14	rs2007903	T	C	0.027833	1006
14	rs4903016	G	C	0.308151	1006
14	rs4903017	G	T	0.641153	1006
14	rs72726132	A	G	0.188867	1006
14	rs4903018	T	A	0.653082	1006
14	rs7160223	T	A	0.425447	1006
14	rs7159534	G	C	0.649105	1006
14	rs7153117	A	G	0.345924	1006
14	rs79224492	T	C	0.0188867	1006
14	rs2238190	T	C	0.0188867	1006
14	rs116801974	A	G	0.0139165	1006
14	rs58482573	G	C	0.0139165	1006
14	rs10151157	C	G	0.67992	1006
14	rs117272176	G	A	0.0109344	1006
14	rs758267	G	A	0.299205	1006
14	rs74562995	G	A	0.0129225	1006
14	rs79903779	C	G	0.0198807	1006
14	rs740536	A	G	0.0178926	1006
14	rs11158955	C	T	0.38171	1006
14	rs11158956	C	T	0.38171	1006
14	rs3825714	T	C	0.38171	1006
14	rs3784047	C	T	0.377734	1006
14	rs3784045	T	C	0.383698	1006
14	rs180682875	G	T	0.00994036	1006
14	rs11623104	G	C	0.382704	1006
14	rs111926034	C	T	0.0198807	1006
14	rs7156512	A	G	0.385686	1006
14	rs57365949	A	G	0.404573	1006
14	rs2283382	T	A	0.322068	1006
14	rs145238145	C	T	0.0149105	1006
14	rs79562181	C	T	0.0119284	1006
14	rs719064	A	G	0.694831	1006
14	rs2238189	T	C	0.719682	1006
14	rs2238188	G	A	0.321074	1006
14	rs2238187	A	G	0.388668	1006
14	rs2283381	A	G	0.229622	1006
14	rs17115702	A	T	0.0208748	1006
14	rs17115708	C	G	0.0228628	1006
14	rs2283380	G	A	0.394632	1006
14	rs8022670	G	C	0.0198807	1006
14	rs2239211	A	G	0.0208748	1006
14	rs72726135	C	T	0.0228628	1006
14	rs4903019	T	A	0.690855	1006
14	rs4903020	G	A	0.690855	1006
14	rs115826338	G	A	0.0188867	1006
14	rs4903021	T	A	0.323062	1006
14	rs12436059	C	T	0.712724	1006
14	rs367994725	T	C	0.0646123	1006
14	rs58470149	G	A	0.0188867	1006
14	rs11628490	A	G	0.689861	1006
14	rs12436819	A	G	0.0188867	1006
14	rs113892728	G	C	0.0854871	1006
14	rs55796797	G	A	0.223658	1006
14	rs7143154	T	C	0.718688	1006
14	rs35673401	C	T	0.0198807	1006
14	rs7143134	C	A	0.688867	1006
14	rs10483845	C	G	0.312127	1006
14	rs144173744	A	G	0.0168986	1006
14	rs11623458	A	G	0.0526839	1006
14	rs9989171	C	A	0.707753	1006
14	rs7155105	G	A	0.707753	1006
14	rs78500901	C	T	0.0178926	1006
14	rs55842248	A	G	0.227634	1006
14	rs10139793	A	G	0.0188867	1006
14	rs4903022	T	C	0.692843	1006
14	rs4903023	T	C	0.496024	1006
```
