## Supplementary material for "Characterization of shared and ancestry-specific signals driving complex traits using multi-ancestry fine-mapping": s2.afreq

```
#CHROM	ID	REF	ALT	ALT_FREQS	OBS_CT
14	rs35831373	C	T	0.0823413	1008
14	rs116985791	G	A	0.0615079	1008
14	rs143170193	C	G	0.00793651	1008
14	rs144847463	G	A	0.0188492	1008
14	rs11626368	C	G	0.260913	1008
14	rs36533	G	A	0.672619	1008
14	rs34991781	G	A	0.0823413	1008
14	rs12896986	T	G	0.0644841	1008
14	rs36532	T	C	0.759921	1008
14	rs12880611	G	A	0.0644841	1008
14	rs34993988	C	T	0.0644841	1008
14	rs34176710	C	T	0.0644841	1008
14	rs76803765	T	C	0.0218254	1008
14	rs36531	T	C	0.675595	1008
14	rs74421668	C	G	0.0178571	1008
14	rs139108185	G	A	0.0615079	1008
14	rs149959024	G	A	0.030754	1008
14	rs142351512	G	A	0.0168651	1008
14	rs145166954	A	G	0.0208333	1008
14	rs11624555	G	A	0.0565476	1008
14	rs117467050	G	T	0.00198413	1008
14	rs7150281	A	T	0.0287698	1008
14	rs112403755	C	T	0.0178571	1008
14	rs61989373	C	T	0.0644841	1008
14	rs34347034	G	A	0.0644841	1008
14	rs72728502	C	T	0.260913	1008
14	rs36530	G	A	0.0615079	1008
14	rs78443993	T	C	0.0178571	1008
14	rs12889866	C	T	0.0644841	1008
14	rs137969045	G	A	0.0168651	1008
14	rs113141340	G	A	0.0178571	1008
14	rs36529	A	T	0.415675	1008
14	rs61989374	A	T	0.0644841	1008
14	rs35680546	A	G	0.0644841	1008
14	rs36528	A	C	0.758929	1008
14	rs76732519	C	T	0.0168651	1008
14	rs12887261	A	T	0.0863095	1008
14	rs75230962	A	G	0.0168651	1008
14	rs111991847	C	G	0.0218254	1008
14	rs115865094	C	T	0.0218254	1008
14	rs35625243	A	G	0.0873016	1008
14	rs112647467	G	A	0.0178571	1008
14	rs139641177	G	A	0.0208333	1008
14	rs34320622	C	T	0.0654762	1008
14	rs10130652	C	T	0.757937	1008
14	rs146721892	C	T	0.0168651	1008
14	rs14030	A	C	0.0863095	1008
14	rs12127	T	C	0.0863095	1008
14	rs3088206	C	A	0.755952	1008
14	rs147519251	G	A	0.0168651	1008
14	rs117509558	A	G	0.0119048	1008
14	rs61989377	C	T	0.0644841	1008
14	rs149387802	A	C	0.0168651	1008
14	rs2108049	G	T	0.0644841	1008
14	rs4464023	A	G	0.755952	1008
14	rs56407721	T	C	0.0644841	1008
14	rs2108048	C	T	0.756944	1008
14	rs61989379	G	C	0.0863095	1008
14	rs67489015	G	A	0.0644841	1008
14	rs4899396	T	C	0.808532	1008
14	rs76976980	A	G	0.0178571	1008
14	rs79892671	G	A	0.104167	1008
14	rs12896900	A	G	0.0644841	1008
14	rs117904875	T	C	0.0178571	1008
14	rs60126292	G	A	0.0634921	1008
14	rs57194513	T	C	0.046627	1008
14	rs150120129	C	G	0.00694444	1008
14	rs34480562	G	C	0.0644841	1008
14	rs34281934	C	T	0.0823413	1008
14	rs76591307	G	C	0.047619	1008
14	rs55883127	G	A	0.0644841	1008
14	rs36072220	A	T	0.0644841	1008
14	rs17111585	T	A	0.409722	1008
14	rs7149924	A	G	0.677579	1008
14	rs12892512	G	A	0.0644841	1008
14	rs61989382	T	C	0.0823413	1008
14	rs61989383	T	C	0.0644841	1008
14	rs35760654	C	T	0.0644841	1008
14	rs36052007	G	C	0.0823413	1008
14	rs140141318	G	A	0.0277778	1008
14	rs117074389	A	T	0.0753968	1008
14	rs78279424	A	T	0.0823413	1008
14	rs66645707	T	C	0.0823413	1008
14	rs61989386	T	C	0.0823413	1008
14	rs116863225	T	G	0.0228175	1008
14	rs11158907	A	G	0.41369	1008
14	rs35231795	T	G	0.0644841	1008
14	rs56180634	C	T	0.0823413	1008
14	rs78813115	A	G	0.00992063	1008
14	rs35589413	T	A	0.0823413	1008
14	rs117751380	C	T	0.0178571	1008
14	rs76416968	T	C	0.0178571	1008
14	rs59384457	C	T	0.204365	1008
14	rs17767680	G	A	0.0634921	1008
14	rs17178387	A	G	0.0823413	1008
14	rs374600512	C	T	0.0178571	1008
14	rs61989390	A	T	0.409722	1008
14	rs190705832	C	T	0.014881	1008
14	rs7157241	A	T	0.0644841	1008
14	rs10483836	T	G	0.0644841	1008
14	rs12885344	G	A	0.0654762	1008
14	rs117572511	T	C	0.0337302	1008
14	rs11629264	G	A	0.262897	1008
14	rs77196440	A	G	0.0228175	1008
14	rs17767686	C	T	0.0654762	1008
14	rs3784066	A	T	0.0644841	1008
14	rs139112446	C	T	0.0178571	1008
14	rs35415083	C	T	0.0644841	1008
14	rs12880188	G	C	0.0654762	1008
14	rs10150280	G	A	0.920635	1008
14	rs9672060	G	T	0.0644841	1008
14	rs9672071	C	T	0.753968	1008
14	rs28852403	T	C	0.411706	1008
14	rs28859432	C	T	0.0644841	1008
14	rs141024867	A	G	0.0486111	1008
14	rs111206662	G	A	0.0615079	1008
14	rs145463144	T	C	0.0128968	1008
14	rs34169215	C	A	0.0644841	1008
14	rs10143346	T	C	0.759921	1008
14	rs35971049	T	A	0.0644841	1008
14	rs138532971	T	C	0.0625	1008
14	rs12897977	A	G	0.242063	1008
14	rs4902938	T	C	0.935516	1008
14	rs757850	C	G	0.935516	1008
14	rs7152674	G	T	0.935516	1008
14	rs112651995	G	T	0.030754	1008
14	rs8010616	A	G	0.935516	1008
14	rs147398530	G	A	0.0188492	1008
14	rs75304942	T	C	0.0178571	1008
14	rs8013161	G	A	0.916667	1008
14	rs116963184	T	C	0.0178571	1008
14	rs2108057	G	A	0.917659	1008
14	rs11628525	A	G	0.19246	1008
14	rs117446116	C	T	0.030754	1008
14	rs7140501	C	G	0.935516	1008
14	rs7141155	G	A	0.22123	1008
14	rs7142343	T	C	0.935516	1008
14	rs2190240	T	C	0.935516	1008
14	rs76262919	G	A	0.015873	1008
14	rs2214836	G	T	0.935516	1008
14	rs141787348	C	T	0.0228175	1008
14	rs146296056	A	G	0.0178571	1008
14	rs139643363	T	C	0.0168651	1008
14	rs6574014	G	A	0.238095	1008
14	rs2332638	A	G	0.935516	1008
14	rs8017775	A	G	0.935516	1008
14	rs78287241	T	C	0.114087	1008
14	rs12433040	G	A	0.935516	1008
14	rs76563287	C	T	0.203373	1008
14	rs10135680	G	A	0.935516	1008
14	rs9323561	A	C	0.935516	1008
14	rs79458698	C	T	0.203373	1008
14	rs150150289	G	A	0.015873	1008
14	rs11627930	A	G	0.243056	1008
14	rs4902939	G	A	0.242063	1008
14	rs74354719	C	T	0.436508	1008
14	rs6574015	C	T	0.935516	1008
14	rs1981588	G	A	0.935516	1008
14	rs6574016	G	A	0.935516	1008
14	rs146856658	G	A	0.015873	1008
14	rs17123089	G	C	0.0188492	1008
14	rs1008517	A	G	0.925595	1008
14	rs7492599	A	G	0.414683	1008
14	rs117795933	T	A	0.0168651	1008
14	rs1029570	A	G	0.935516	1008
14	rs149749145	T	C	0.0188492	1008
14	rs2332640	C	T	0.935516	1008
14	rs2332641	T	G	0.935516	1008
14	rs8008605	C	G	0.935516	1008
14	rs8014349	C	A	0.935516	1008
14	rs35169957	G	A	0.676587	1008
14	rs8006300	C	T	0.916667	1008
14	rs7156313	G	C	0.935516	1008
14	rs116967552	G	A	0.00992063	1008
14	rs3825719	G	A	0.935516	1008
14	rs78378245	C	G	0.207341	1008
14	rs1859643	A	C	0.935516	1008
14	rs11848785	G	A	0.916667	1008
14	rs3784064	G	A	0.935516	1008
14	rs10138557	C	T	0.935516	1008
14	rs79527286	A	G	0.030754	1008
14	rs10147863	G	A	0.673611	1008
14	rs80326448	G	A	0.015873	1008
14	rs112585958	A	G	0.0575397	1008
14	rs7144299	G	C	0.935516	1008
14	rs7144829	G	A	0.935516	1008
14	rs78524324	C	A	0.0297619	1008
14	rs10136590	A	G	0.260913	1008
14	rs7154841	A	G	0.950397	1008
14	rs7155008	C	A	0.263889	1008
14	rs35958404	G	A	0.255952	1008
14	rs78517077	A	T	0.41369	1008
14	rs139460328	A	G	0.0277778	1008
14	rs77459570	T	C	0.0168651	1008
14	rs72729956	T	A	0.265873	1008
14	rs72729958	A	G	0.266865	1008
14	rs4899398	A	G	0.935516	1008
14	rs1473130	C	G	0.0585317	1008
14	rs12587301	T	C	0.411706	1008
14	rs61989427	G	A	0.673611	1008
14	rs117966546	C	T	0.0257937	1008
14	rs148973236	G	A	0.00595238	1008
14	rs3784063	A	G	0.259921	1008
14	rs187623377	T	C	0.0218254	1008
14	rs3784062	T	G	0.936508	1008
14	rs117581621	G	A	0.0109127	1008
14	rs111731099	C	T	0.0595238	1008
14	rs193021281	T	C	0.106151	1008
14	rs185645582	C	T	0.106151	1008
14	rs4902941	A	G	0.935516	1008
14	rs142868671	C	T	0.0367063	1008
14	rs12147154	A	T	0.263889	1008
14	rs9972151	C	T	0.673611	1008
14	rs182987711	T	C	0.0178571	1008
14	rs56703594	G	A	0.0456349	1008
14	rs7154787	T	C	0.935516	1008
14	rs11846689	G	A	0.675595	1008
14	rs60065332	G	A	0.259921	1008
14	rs10139519	C	A	0.935516	1008
14	rs117197759	C	T	0.0565476	1008
14	rs78021246	G	A	0.015873	1008
14	rs146792624	C	T	0.0128968	1008
14	rs117811483	T	C	0.0248016	1008
14	rs192055876	T	C	0.0406746	1008
14	rs183362814	G	T	0.015873	1008
14	rs75638904	C	G	0.0585317	1008
14	rs3784060	T	G	0.678571	1008
14	rs117950300	A	G	0.0138889	1008
14	rs74790718	G	A	0.0615079	1008
14	rs141798065	A	G	0.0188492	1008
14	rs17092070	C	T	0.259921	1008
14	rs79152735	G	C	0.0238095	1008
14	rs145813123	G	A	0.0218254	1008
14	rs75827077	G	A	0.0238095	1008
14	rs139662263	C	T	0.0218254	1008
14	rs78125016	A	G	0.014881	1008
14	rs45440200	A	G	0.0575397	1008
14	rs79220022	G	A	0.0625	1008
14	rs4902942	A	T	0.935516	1008
14	rs145783279	A	G	0.0188492	1008
14	rs148942477	T	G	0.0238095	1008
14	rs143788523	A	T	0.0238095	1008
14	rs4319698	G	A	0.935516	1008
14	rs17096112	G	A	0.674603	1008
14	rs7145435	C	T	0.257937	1008
14	rs117459168	A	G	0.015873	1008
14	rs7401916	T	G	0.261905	1008
14	rs10873246	A	G	0.935516	1008
14	rs78328920	G	A	0.0297619	1008
14	rs72729973	G	T	0.261905	1008
14	rs3784059	A	G	0.00793651	1008
14	rs61994386	T	C	0.411706	1008
14	rs12589249	C	T	0.0426587	1008
14	rs8013708	A	G	0.265873	1008
14	rs4902945	T	C	0.0793651	1008
14	rs140196846	G	T	0.0109127	1008
14	rs146207588	A	C	0.0178571	1008
14	rs7148679	T	C	0.9375	1008
14	rs4140798	A	G	0.676587	1008
14	rs4140797	T	C	0.9375	1008
14	rs7150965	C	A	0.259921	1008
14	rs118155557	G	A	0.031746	1008
14	rs10146552	A	C	0.258929	1008
14	rs1859551	A	G	0.259921	1008
14	rs75753740	T	C	0.015873	1008
14	rs75113816	T	C	0.210317	1008
14	rs117291709	C	T	0.0347222	1008
14	rs2286136	G	A	0.948413	1008
14	rs2286135	G	A	0.948413	1008
14	rs4140799	G	A	0.948413	1008
14	rs10132111	G	A	0.950397	1008
14	rs8015004	T	C	0.950397	1008
14	rs11846367	C	T	0.550595	1008
14	rs149098839	C	T	0.0138889	1008
14	rs6574017	G	A	0.542659	1008
14	rs8007783	T	A	0.0575397	1008
14	rs1204997	T	C	0.950397	1008
14	rs17100307	G	A	0.334325	1008
14	rs150540946	G	T	0.0664683	1008
14	rs8009037	C	A	0.549603	1008
14	rs1204996	C	A	0.949405	1008
14	rs116914475	T	C	0.0238095	1008
14	rs118018275	A	G	0.0238095	1008
14	rs1204995	T	C	0.950397	1008
14	rs11158912	A	G	0.400794	1008
14	rs2301918	G	A	0.551587	1008
14	rs11850220	C	T	0.0615079	1008
14	rs17100926	C	T	0.0585317	1008
14	rs17100964	C	G	0.046627	1008
14	rs10133626	G	T	0.949405	1008
14	rs2074716	A	G	0.0625	1008
14	rs757744	T	C	0.954365	1008
14	rs1204992	A	G	0.954365	1008
14	rs2097887	C	A	0.550595	1008
14	rs10137642	T	C	0.947421	1008
14	rs79811875	C	A	0.396825	1008
14	rs12588184	C	A	0.396825	1008
14	rs1468373	C	T	0.947421	1008
14	rs118020457	C	A	0.0208333	1008
14	rs1204988	A	T	0.949405	1008
14	rs6574018	G	T	0.543651	1008
14	rs12590638	T	C	0.40377	1008
14	rs144457248	T	C	0.121032	1008
14	rs7350725	C	A	0.928571	1008
14	rs10144437	C	T	0.544643	1008
14	rs1005605	G	T	0.946429	1008
14	rs1005604	T	C	0.717262	1008
14	rs1204983	C	A	0.646825	1008
14	rs58697123	T	C	0.378968	1008
14	rs1204982	C	T	0.493056	1008
14	rs10132035	T	G	0.47619	1008
14	rs11621890	T	G	0.214286	1008
14	rs7145529	A	G	0.181548	1008
14	rs76741123	A	G	0.030754	1008
14	rs1204976	G	A	0.318452	1008
14	rs1204975	A	G	0.784722	1008
14	rs118093143	A	G	0.0188492	1008
14	rs1204974	T	C	0.980159	1008
14	rs1204973	C	T	0.786706	1008
14	rs28492756	G	A	0.193452	1008
14	rs1204972	C	A	0.806548	1008
14	rs7147062	C	T	0.6875	1008
14	rs1204971	T	C	0.625992	1008
14	rs60396062	A	G	0.0793651	1008
14	rs8015706	C	A	0.0198413	1008
14	rs115817171	T	G	0.0763889	1008
14	rs115116081	C	T	0.0763889	1008
14	rs147925309	T	C	0.191468	1008
14	rs56222721	G	A	0.0763889	1008
14	rs148826142	G	A	0.0753968	1008
14	rs143420389	C	T	0.0763889	1008
14	rs74870573	G	T	0.19246	1008
14	rs149575182	G	A	0.0238095	1008
14	rs55964121	A	C	0.37996	1008
14	rs7146548	T	A	0.402778	1008
14	rs10146131	C	T	0.0843254	1008
14	rs1954692	G	A	0.401786	1008
14	rs79203491	G	A	0.0793651	1008
14	rs4541008	C	A	0.401786	1008
14	rs1204969	G	T	0.436508	1008
14	rs1954690	C	T	0.0763889	1008
14	rs1954689	A	G	0.0763889	1008
14	rs74368980	C	G	0.0763889	1008
14	rs1209228	A	C	0.576389	1008
14	rs1204967	T	C	0.576389	1008
14	rs146710287	A	G	0.0238095	1008
14	rs74062013	C	T	0.191468	1008
14	rs8017068	A	T	0.421627	1008
14	rs8017576	C	A	0.0634921	1008
14	rs139757659	G	A	0.0277778	1008
14	rs72730000	C	T	0.358135	1008
14	rs55823610	C	T	0.0763889	1008
14	rs71427126	G	A	0.0198413	1008
14	rs12889204	A	G	0.499008	1008
14	rs74432788	G	A	0.0248016	1008
14	rs17102948	A	G	0.077381	1008
14	rs80090448	G	C	0.077381	1008
14	rs35783046	G	C	0.30754	1008
14	rs61465646	C	A	0.191468	1008
14	rs2877751	A	G	0.499008	1008
14	rs146143958	G	A	0.078373	1008
14	rs139107342	T	C	0.077381	1008
14	rs17102965	C	G	0.077381	1008
14	rs148636921	T	C	0.077381	1008
14	rs60333405	A	G	0.0803571	1008
14	rs12100650	G	A	0.357143	1008
14	rs80042815	T	G	0.031746	1008
14	rs7152273	G	T	0.356151	1008
14	rs79889092	C	G	0.077381	1008
14	rs10147309	G	A	0.499008	1008
14	rs11623601	T	A	0.848214	1008
14	rs74641735	C	T	0.188492	1008
14	rs138274578	A	G	0.077381	1008
14	rs2105469	C	T	0.421627	1008
14	rs78727022	G	A	0.0763889	1008
14	rs80234323	T	A	0.0654762	1008
14	rs76733755	G	A	0.0763889	1008
14	rs78639275	C	T	0.0763889	1008
14	rs7146038	T	C	0.0763889	1008
14	rs4902946	C	G	0.499008	1008
14	rs8012670	C	A	0.0763889	1008
14	rs8013157	C	T	0.0763889	1008
14	rs8013179	C	T	0.0763889	1008
14	rs76375007	A	C	0.0763889	1008
14	rs113994749	C	T	0.0763889	1008
14	rs143502402	G	A	0.0178571	1008
14	rs80326852	C	T	0.0763889	1008
14	rs11623466	C	T	0.168651	1008
14	rs4899399	C	A	0.0763889	1008
14	rs72732306	A	G	0.401786	1008
14	rs12896748	C	T	0.0198413	1008
14	rs4393512	C	T	0.0793651	1008
14	rs2154409	A	G	0.310516	1008
14	rs114505182	A	C	0.0823413	1008
14	rs10873247	A	G	0.912698	1008
14	rs12100575	A	G	0.475198	1008
14	rs55865426	T	C	0.411706	1008
14	rs59361606	T	C	0.0634921	1008
14	rs74530144	A	G	0.0178571	1008
14	rs67730405	C	T	0.0208333	1008
14	rs141961469	C	G	0.015873	1008
14	rs56291887	C	T	0.330357	1008
14	rs11625756	G	A	0.0208333	1008
14	rs8017198	T	C	0.979167	1008
14	rs77726974	G	A	0.047619	1008
14	rs1343922	G	A	0.583333	1008
14	rs74958411	T	A	0.111111	1008
14	rs10143712	T	C	0.0634921	1008
14	rs35499119	G	A	0.0208333	1008
14	rs10146983	T	C	0.983135	1008
14	rs1205107	G	C	0.53373	1008
14	rs17568464	A	G	0.0168651	1008
14	rs17568485	C	T	0.0168651	1008
14	rs117315122	C	T	0.0119048	1008
14	rs1205106	G	A	0.59623	1008
14	rs17490018	G	T	0.0496032	1008
14	rs1205105	G	A	0.595238	1008
14	rs1205104	A	T	0.53373	1008
14	rs10137011	T	C	0.0496032	1008
14	rs11627821	A	T	0.015873	1008
14	rs1205103	A	G	0.405754	1008
14	rs148868432	T	G	0.0119048	1008
14	rs58757801	C	A	0.0496032	1008
14	rs141863019	T	A	0.00892857	1008
14	rs78076516	G	A	0.21131	1008
14	rs1205102	G	T	0.416667	1008
14	rs1205101	A	G	0.404762	1008
14	rs6574021	G	C	0.34623	1008
14	rs111624972	A	C	0.0505952	1008
14	rs1205100	T	G	0.8125	1008
14	rs1205098	A	T	0.416667	1008
14	rs182112562	A	C	0.0119048	1008
14	rs11509348	T	G	0.323413	1008
14	rs141968179	C	A	0.0119048	1008
14	rs150663102	A	C	0.189484	1008
14	rs1205095	G	A	0.344246	1008
14	rs113981059	A	T	0.0168651	1008
14	rs142633902	G	A	0.327381	1008
14	rs1205094	G	T	0.327381	1008
14	rs35028395	T	C	0.0168651	1008
14	rs2429571	C	T	0.359127	1008
14	rs149159409	A	G	0.0119048	1008
14	rs148355472	C	G	0.0119048	1008
14	rs1205093	G	A	0.344246	1008
14	rs1205092	C	A	0.344246	1008
14	rs1205091	G	A	0.356151	1008
14	rs61322114	G	A	0.327381	1008
14	rs2490342	A	G	0.356151	1008
14	rs56384578	C	T	0.327381	1008
14	rs1205090	C	T	0.356151	1008
14	rs74863281	G	T	0.0744048	1008
14	rs17178702	A	G	0.0168651	1008
14	rs1205089	G	A	0.344246	1008
14	rs1205088	A	C	0.345238	1008
14	rs1205087	T	G	0.8125	1008
14	rs77221752	C	T	0.0486111	1008
14	rs1115694	G	A	0.811508	1008
14	rs56243922	G	A	0.0357143	1008
14	rs10136527	A	T	0.0505952	1008
14	rs146830118	G	A	0.0188492	1008
14	rs2533020	G	A	0.40873	1008
14	rs2907668	A	G	0.407738	1008
14	rs8009550	T	C	0.0287698	1008
14	rs10143870	G	A	0.0496032	1008
14	rs139675807	G	A	0.0119048	1008
14	rs8013861	T	C	0.0287698	1008
14	rs2907667	T	C	0.810516	1008
14	rs8014022	T	C	0.0287698	1008
14	rs8012876	C	T	0.0287698	1008
14	rs8014223	T	G	0.0287698	1008
14	rs71427128	G	T	0.0287698	1008
14	rs71427129	G	C	0.0287698	1008
14	rs11628389	C	T	0.015873	1008
14	rs17103344	T	C	0.0813492	1008
14	rs113421833	T	C	0.0119048	1008
14	rs8019254	C	G	0.0277778	1008
14	rs8019550	G	A	0.0277778	1008
14	rs116538454	C	T	0.0119048	1008
14	rs143339744	T	A	0.0119048	1008
14	rs151336580	A	G	0.0119048	1008
14	rs17178709	T	C	0.0277778	1008
14	rs36119235	C	T	0.0277778	1008
14	rs72732345	T	C	0.015873	1008
14	rs190897007	T	C	0.0119048	1008
14	rs113525827	G	A	0.0277778	1008
14	rs1205083	C	T	0.429563	1008
14	rs28477819	G	A	0.0505952	1008
14	rs12894583	C	G	0.0674603	1008
14	rs190549401	C	T	0.014881	1008
14	rs77122938	T	C	0.0267857	1008
14	rs1205082	T	C	0.823413	1008
14	rs17178716	C	T	0.014881	1008
14	rs72732358	C	T	0.014881	1008
14	rs17103376	C	T	0.170635	1008
14	rs17767971	C	T	0.014881	1008
14	rs12587262	T	C	0.0119048	1008
14	rs8011978	G	A	0.015873	1008
14	rs148972332	A	G	0.0119048	1008
14	rs138596960	A	G	0.0119048	1008
14	rs78942000	C	T	0.0119048	1008
14	rs79039063	A	G	0.0119048	1008
14	rs12431407	G	C	0.0128968	1008
14	rs12431431	G	T	0.0128968	1008
14	rs12431447	G	A	0.0287698	1008
14	rs12586791	C	G	0.0128968	1008
14	rs79980304	T	C	0.0128968	1008
14	rs72732364	A	G	0.0168651	1008
14	rs12589471	T	A	0.375	1008
14	rs34680316	A	C	0.0168651	1008
14	rs2877753	A	G	0.362103	1008
14	rs8014818	C	T	0.362103	1008
14	rs1205081	A	G	0.814484	1008
14	rs8019530	C	G	0.0128968	1008
14	rs78776318	C	T	0.0138889	1008
14	rs12588731	A	G	0.0128968	1008
14	rs1205080	A	G	0.375	1008
14	rs1303915	T	C	0.0168651	1008
14	rs7143561	C	T	0.363095	1008
14	rs7148760	G	A	0.0168651	1008
14	rs12432789	T	A	0.0128968	1008
14	rs28534779	G	A	0.363095	1008
14	rs12435816	G	C	0.0128968	1008
14	rs145484542	G	A	0.0128968	1008
14	rs10131561	A	G	0.375992	1008
14	rs146490456	T	C	0.0128968	1008
14	rs7150058	G	T	0.014881	1008
14	rs11622822	G	A	0.0168651	1008
14	rs114520997	G	A	0.0128968	1008
14	rs1210365	A	T	0.375992	1008
14	rs78243119	G	A	0.154762	1008
14	rs2533015	C	T	0.813492	1008
14	rs12431768	T	G	0.0128968	1008
14	rs72732378	A	G	0.0168651	1008
14	rs2022912	G	A	0.421627	1008
14	rs12431794	T	C	0.0128968	1008
14	rs12434750	G	A	0.0128968	1008
14	rs12434712	C	G	0.0128968	1008
14	rs139064758	G	A	0.0376984	1008
14	rs117228387	T	C	0.188492	1008
14	rs77094706	G	A	0.014881	1008
14	rs10133767	T	C	0.347222	1008
14	rs145658215	G	A	0.0128968	1008
14	rs181030476	A	G	0.0119048	1008
14	rs185298797	C	T	0.0119048	1008
14	rs12436282	G	T	0.0128968	1008
14	rs146561814	A	G	0.0128968	1008
14	rs75218155	A	T	0.0128968	1008
14	rs7158642	A	T	0.0138889	1008
14	rs118146934	G	A	0.0128968	1008
14	rs139096905	T	G	0.0138889	1008
14	rs2533014	C	T	0.420635	1008
14	rs11621224	A	G	0.520833	1008
14	rs57140492	A	G	0.199405	1008
14	rs28870153	T	C	0.409722	1008
14	rs79183858	C	T	0.014881	1008
14	rs60211352	G	A	0.207341	1008
14	rs2332662	G	A	0.419643	1008
14	rs79659339	A	G	0.014881	1008
14	rs1954693	A	G	0.206349	1008
14	rs2022911	A	G	0.172619	1008
14	rs12587274	G	A	0.204365	1008
14	rs12587267	A	C	0.203373	1008
14	rs72732385	G	T	0.203373	1008
14	rs113742279	C	T	0.188492	1008
14	rs146353322	C	T	0.014881	1008
14	rs2533011	A	G	0.8125	1008
14	rs143695124	G	A	0.014881	1008
14	rs72732388	T	A	0.203373	1008
14	rs375721905	G	A	0.15377	1008
14	rs148456956	G	A	0.0386905	1008
14	rs140428425	C	T	0.014881	1008
14	rs72732390	A	G	0.189484	1008
14	rs72732392	C	T	0.189484	1008
14	rs79876309	C	A	0.014881	1008
14	rs2533060	C	T	0.624008	1008
14	rs11158915	G	T	0.420635	1008
14	rs72732397	G	A	0.0168651	1008
14	rs1892560	A	T	0.204365	1008
14	rs10132551	T	C	0.188492	1008
14	rs72732400	A	C	0.189484	1008
14	rs72732401	A	G	0.204365	1008
14	rs72734003	A	C	0.204365	1008
14	rs7151501	C	T	0.1875	1008
14	rs8019244	T	G	0.172619	1008
14	rs2533059	C	T	0.297619	1008
14	rs2533058	C	T	0.608135	1008
14	rs2533057	A	G	0.814484	1008
14	rs2533056	G	A	0.814484	1008
14	rs113888907	G	T	0.172619	1008
14	rs76321150	C	T	0.172619	1008
14	rs2533054	C	A	0.626984	1008
14	rs7141201	C	T	0.1875	1008
14	rs75090292	G	A	0.172619	1008
14	rs2533052	A	T	0.612103	1008
14	rs2533051	C	A	0.814484	1008
14	rs2533050	T	C	0.626984	1008
14	rs12896381	T	C	0.329365	1008
14	rs2533048	T	C	0.627976	1008
14	rs2533047	G	T	0.614087	1008
14	rs77669200	C	G	0.014881	1008
14	rs2533046	C	T	0.627976	1008
14	rs2533045	C	G	0.628968	1008
14	rs2533044	A	G	0.815476	1008
14	rs1558297	A	G	0.815476	1008
14	rs72734014	C	T	0.188492	1008
14	rs1892559	C	G	0.0168651	1008
14	rs143703174	G	A	0.014881	1008
14	rs2533043	T	C	0.62004	1008
14	rs2533042	G	A	0.62004	1008
14	rs6574022	C	T	0.195437	1008
14	rs2533041	A	G	0.62004	1008
14	rs887405	T	C	0.62004	1008
14	rs887404	C	T	0.605159	1008
14	rs887403	T	C	0.814484	1008
14	rs2802597	A	C	0.814484	1008
14	rs79966140	T	C	0.014881	1008
14	rs887402	A	G	0.814484	1008
14	rs10134940	T	G	0.194444	1008
14	rs10145833	C	A	0.194444	1008
14	rs28706853	C	T	0.194444	1008
14	rs2109275	C	G	0.093254	1008
14	rs2109274	T	C	0.814484	1008
14	rs2159460	A	G	0.814484	1008
14	rs10148887	A	C	0.194444	1008
14	rs2079818	T	A	0.814484	1008
14	rs2079817	A	G	0.814484	1008
14	rs2079816	G	A	0.62004	1008
14	rs2079815	A	T	0.814484	1008
14	rs2105471	G	C	0.093254	1008
14	rs2098110	T	C	0.49504	1008
14	rs2079814	G	A	0.814484	1008
14	rs2098109	G	T	0.62004	1008
14	rs2802590	T	G	0.093254	1008
14	rs2802589	C	T	0.814484	1008
14	rs2533039	C	A	0.814484	1008
14	rs72734025	C	T	0.0168651	1008
14	rs12432923	C	G	0.014881	1008
14	rs8013485	C	G	0.194444	1008
14	rs10147333	T	G	0.194444	1008
14	rs10135290	A	G	0.194444	1008
14	rs28792450	A	G	0.194444	1008
14	rs59327835	C	A	0.194444	1008
14	rs148501265	C	G	0.0486111	1008
14	rs7157611	A	T	0.193452	1008
14	rs2802588	T	A	0.621032	1008
14	rs2533038	G	A	0.606151	1008
14	rs2533037	G	T	0.814484	1008
14	rs2802587	A	G	0.815476	1008
14	rs141834436	C	G	0.014881	1008
14	rs4902951	A	G	0.330357	1008
14	rs2533036	C	A	0.62004	1008
14	rs2802586	A	C	0.814484	1008
14	rs141876670	T	C	0.014881	1008
14	rs10142135	C	T	0.194444	1008
14	rs244560	G	A	0.605159	1008
14	rs113776708	C	T	0.16369	1008
14	rs12589561	G	A	0.194444	1008
14	rs12589551	C	G	0.195437	1008
14	rs147515641	C	T	0.015873	1008
14	rs7144959	T	G	0.198413	1008
14	rs36458	C	T	0.615079	1008
14	rs145669329	A	G	0.015873	1008
14	rs36457	G	A	0.364087	1008
14	rs36456	C	T	0.321429	1008
14	rs36455	G	A	0.62004	1008
14	rs17768042	G	A	0.0188492	1008
14	rs59779104	A	G	0.0386905	1008
14	rs112830467	A	C	0.194444	1008
14	rs1205078	T	C	0.249008	1008
14	rs10140897	G	A	0.191468	1008
14	rs752515	A	G	0.0406746	1008
14	rs113125651	T	C	0.015873	1008
14	rs201019062	T	C	0.014881	1008
14	rs143125781	T	C	0.015873	1008
14	rs36454	G	A	0.506944	1008
14	rs1205077	T	C	0.303571	1008
14	rs144411598	G	C	0.014881	1008
14	rs8009500	G	A	0.0406746	1008
14	rs36453	G	A	0.315476	1008
14	rs117429930	G	A	0.015873	1008
14	rs76946633	G	C	0.015873	1008
14	rs6574031	G	A	0.191468	1008
14	rs6574032	G	A	0.207341	1008
14	rs17103830	G	A	0.247024	1008
14	rs1558296	G	A	0.191468	1008
14	rs36452	C	T	0.314484	1008
14	rs7160670	T	G	0.190476	1008
14	rs72734029	G	A	0.0198413	1008
14	rs117178199	T	C	0.014881	1008
14	rs1205076	T	C	0.249008	1008
14	rs36451	C	T	0.316468	1008
14	rs75718673	A	G	0.014881	1008
14	rs28588815	G	A	0.197421	1008
14	rs142547904	C	T	0.014881	1008
14	rs36450	A	G	0.761905	1008
14	rs36449	C	A	0.3125	1008
14	rs1205075	T	C	0.794643	1008
14	rs140808056	T	C	0.014881	1008
14	rs191418549	C	A	0.00992063	1008
14	rs146188737	G	A	0.195437	1008
14	rs139056535	G	T	0.014881	1008
14	rs36445	T	G	0.565476	1008
14	rs36444	A	G	0.775794	1008
14	rs140915876	T	C	0.195437	1008
14	rs10132913	C	A	0.195437	1008
14	rs139911330	T	C	0.505952	1008
14	rs141627060	G	A	0.014881	1008
14	rs1205069	G	C	0.25496	1008
14	rs36440	G	A	0.520833	1008
14	rs10139272	A	G	0.197421	1008
14	rs36439	C	T	0.30754	1008
14	rs146609211	G	A	0.014881	1008
14	rs36438	C	T	0.309524	1008
14	rs145187957	G	A	0.0406746	1008
14	rs9323563	T	G	0.196429	1008
14	rs36437	G	A	0.577381	1008
14	rs1205068	A	G	0.25496	1008
14	rs36436	G	A	0.577381	1008
14	rs1205066	C	T	0.25496	1008
14	rs36435	A	G	0.577381	1008
14	rs1205064	G	A	0.255952	1008
14	rs1205063	A	G	0.255952	1008
14	rs36434	G	A	0.300595	1008
14	rs36433	C	T	0.301587	1008
14	rs36432	C	T	0.573413	1008
14	rs36431	G	T	0.573413	1008
14	rs36430	T	C	0.302579	1008
14	rs36429	G	A	0.301587	1008
14	rs72734035	G	A	0.0198413	1008
14	rs1205061	C	A	0.256944	1008
14	rs2022910	G	A	0.0198413	1008
14	rs10138587	C	T	0.203373	1008
14	rs36428	G	T	0.303571	1008
14	rs36427	T	C	0.765873	1008
14	rs1205060	G	A	0.275794	1008
14	rs36426	G	A	0.732143	1008
14	rs1205059	G	A	0.19246	1008
14	rs36425	T	C	0.00198413	1008
14	rs36424	A	G	0.699405	1008
14	rs36423	T	G	0.630952	1008
14	rs4902952	C	T	0.047619	1008
14	rs36421	C	T	0.00198413	1008
14	rs36418	T	G	0.623016	1008
14	rs1205057	G	A	0.199405	1008
14	rs11629179	A	G	0.301587	1008
14	rs1205056	C	T	0.319444	1008
14	rs1205055	A	G	0.320437	1008
14	rs1205054	C	T	0.199405	1008
14	rs36416	C	T	0.320437	1008
14	rs7140159	C	T	0.300595	1008
14	rs1205052	A	G	0.199405	1008
14	rs7140172	C	G	0.300595	1008
14	rs11621704	G	A	0.299603	1008
14	rs17178883	T	C	0.301587	1008
14	rs36415	A	G	0.623016	1008
14	rs4622450	T	C	0.300595	1008
14	rs1205050	G	A	0.200397	1008
14	rs36412	A	G	0.322421	1008
14	rs36411	A	G	0.322421	1008
14	rs36410	C	A	0.322421	1008
14	rs36409	C	T	0.322421	1008
14	rs36408	C	A	0.623016	1008
14	rs2013781	T	C	0.300595	1008
14	rs76147516	T	G	0.0664683	1008
14	rs36405	T	C	0.322421	1008
14	rs36404	C	A	0.322421	1008
14	rs36403	T	C	0.321429	1008
14	rs28138	A	G	0.623016	1008
14	rs67086512	A	G	0.291667	1008
14	rs1205049	G	A	0.200397	1008
14	rs28686	G	A	0.934524	1008
14	rs36401	T	C	0.623016	1008
14	rs8011906	G	C	0.301587	1008
14	rs36399	A	G	0.623016	1008
14	rs36398	G	C	0.623016	1008
14	rs10130989	A	G	0.12004	1008
14	rs10143498	T	C	0.12004	1008
14	rs2109273	C	T	0.301587	1008
14	rs36396	T	C	0.623016	1008
14	rs2802576	G	A	0.200397	1008
14	rs36395	T	G	0.623016	1008
14	rs36394	G	C	0.623016	1008
14	rs36393	G	C	0.623016	1008
14	rs36392	A	G	0.623016	1008
14	rs138253147	G	A	0.0873016	1008
14	rs8022766	A	G	0.422619	1008
14	rs11625134	C	T	0.302579	1008
14	rs8003168	A	G	0.422619	1008
14	rs1205047	A	G	0.623016	1008
14	rs8009928	C	T	0.12004	1008
14	rs36391	C	G	0.623016	1008
14	rs1205046	G	A	0.199405	1008
14	rs36389	G	T	0.623016	1008
14	rs36388	G	T	0.623016	1008
14	rs17178946	A	G	0.0446429	1008
14	rs10147887	G	A	0.12004	1008
14	rs8020870	G	C	0.12004	1008
14	rs8021278	G	A	0.12004	1008
14	rs11629078	G	A	0.302579	1008
14	rs36387	A	G	0.623016	1008
14	rs12881230	G	A	0.302579	1008
14	rs12431966	C	T	0.156746	1008
14	rs36386	A	G	0.623016	1008
14	rs36385	C	G	0.623016	1008
14	rs1205044	G	A	0.199405	1008
14	rs36384	A	G	0.623016	1008
14	rs7149805	G	A	0.12004	1008
14	rs1205043	A	G	0.199405	1008
14	rs12888421	T	A	0.302579	1008
14	rs11623607	A	G	0.302579	1008
14	rs36383	A	T	0.623016	1008
14	rs36382	A	G	0.200397	1008
14	rs36381	G	T	0.622024	1008
14	rs36380	T	C	0.623016	1008
14	rs36378	T	C	0.668651	1008
14	rs36377	A	G	0.623016	1008
14	rs36376	G	C	0.621032	1008
14	rs36375	A	C	0.625992	1008
14	rs28525267	G	C	0.119048	1008
14	rs36373	G	A	0.621032	1008
14	rs17104354	A	G	0.199405	1008
14	rs28347	G	T	0.622024	1008
14	rs36370	C	T	0.623016	1008
14	rs36369	T	C	0.627976	1008
14	rs36368	A	G	0.627976	1008
14	rs17104391	C	T	0.433532	1008
14	rs1963327	A	C	0.46131	1008
14	rs76663236	C	A	0.0109127	1008
14	rs36363	G	C	0.436508	1008
14	rs36361	C	T	0.436508	1008
14	rs36360	A	C	0.436508	1008
14	rs7152936	G	A	0.434524	1008
14	rs7152951	G	A	0.434524	1008
14	rs36356	T	A	0.954365	1008
14	rs11621415	T	C	0.435516	1008
14	rs112933652	C	A	0.435516	1008
14	rs960431	C	T	0.429563	1008
14	rs17104493	C	T	0.204365	1008
14	rs36350	A	C	0.427579	1008
14	rs11627030	C	T	0.0257937	1008
14	rs12433726	T	C	0.430556	1008
14	rs36345	T	C	0.433532	1008
14	rs4899405	G	A	0.430556	1008
14	rs36344	A	G	0.431548	1008
14	rs2332699	G	C	0.431548	1008
14	rs36341	A	G	0.431548	1008
14	rs36340	C	T	0.424603	1008
14	rs75455415	C	T	0.0238095	1008
14	rs75212570	C	A	0.0238095	1008
14	rs7493353	T	A	0.198413	1008
14	rs11850532	A	G	0.200397	1008
14	rs11846754	T	G	0.200397	1008
14	rs10147777	A	G	0.200397	1008
14	rs113912362	G	A	0.200397	1008
14	rs23219	A	C	0.203373	1008
14	rs78352915	T	A	0.203373	1008
14	rs36332	T	C	0.431548	1008
14	rs36327	G	C	0.204365	1008
14	rs148621694	T	A	0.00992063	1008
14	rs56274625	T	C	0.0386905	1008
14	rs2239270	C	G	0.207341	1008
14	rs77022468	C	G	0.0248016	1008
14	rs71427137	C	T	0.0248016	1008
14	rs12434220	A	G	0.232143	1008
14	rs2191251	G	A	0.238095	1008
14	rs2332687	C	T	0.243056	1008
14	rs2079813	G	A	0.0376984	1008
14	rs77534777	G	A	0.0515873	1008
14	rs6574035	C	T	0.238095	1008
14	rs75822607	C	T	0.0248016	1008
14	rs111549149	A	G	0.202381	1008
14	rs147225889	A	G	0.105159	1008
14	rs35077074	T	G	0.227183	1008
14	rs35607894	G	A	0.0248016	1008
14	rs7148606	G	A	0.238095	1008
14	rs35479711	C	A	0.227183	1008
14	rs36319	C	T	0.00297619	1008
14	rs150472753	A	G	0.0178571	1008
14	rs36318	C	T	0.242063	1008
14	rs72734102	A	G	0.200397	1008
14	rs2109268	A	G	0.477183	1008
14	rs2159457	C	T	0.200397	1008
14	rs12897929	G	A	0.225198	1008
14	rs3784058	G	A	0.205357	1008
14	rs72625695	G	A	0.320437	1008
14	rs17768231	C	G	0.0248016	1008
14	rs2238285	A	G	0.201389	1008
14	rs56743778	G	T	0.180556	1008
14	rs17093750	A	T	0.185516	1008
14	rs34729701	G	A	0.230159	1008
14	rs35051666	T	C	0.230159	1008
14	rs35858041	T	C	0.230159	1008
14	rs11158920	A	G	0.205357	1008
14	rs2190864	T	C	0.766865	1008
14	rs34836887	C	T	0.0248016	1008
14	rs714975	C	T	0.0257937	1008
14	rs714974	C	T	0.0248016	1008
14	rs142800441	G	A	0.00992063	1008
14	rs2332700	C	G	0.753968	1008
14	rs112893155	G	C	0.230159	1008
14	rs76076607	C	T	0.201389	1008
14	rs12891745	C	T	0.0248016	1008
14	rs12433721	T	C	0.205357	1008
14	rs79235996	C	T	0.0248016	1008
14	rs59307289	G	T	0.201389	1008
14	rs17768243	T	C	0.0248016	1008
14	rs17093752	C	T	0.565476	1008
14	rs2238284	A	C	0.566468	1008
14	rs2238283	G	C	0.202381	1008
14	rs34836658	T	C	0.0248016	1008
14	rs72735921	G	A	0.200397	1008
14	rs72735923	A	G	0.200397	1008
14	rs56067914	A	C	0.225198	1008
14	rs57027270	A	G	0.331349	1008
14	rs2877772	A	C	0.77381	1008
14	rs2190873	T	C	0.549603	1008
14	rs2238281	C	T	0.0248016	1008
14	rs2238280	T	C	0.791667	1008
14	rs2067854	G	A	0.0257937	1008
14	rs2067856	G	A	0.206349	1008
14	rs77558123	A	T	0.0178571	1008
14	rs17104955	T	C	0.149802	1008
14	rs4902958	G	A	0.21131	1008
14	rs4899407	C	T	0.21131	1008
14	rs2238278	A	G	0.777778	1008
14	rs17104975	A	G	0.24504	1008
14	rs17104979	C	A	0.219246	1008
14	rs2190872	T	C	0.777778	1008
14	rs73291246	C	T	0.0396825	1008
14	rs2332701	C	T	0.219246	1008
14	rs117725299	C	T	0.00198413	1008
14	rs74392258	G	T	0.047619	1008
14	rs4902960	G	A	0.219246	1008
14	rs11158921	T	A	0.207341	1008
14	rs728497	C	T	0.206349	1008
14	rs17105025	A	G	0.219246	1008
14	rs7143919	A	G	0.751984	1008
14	rs17105032	G	T	0.218254	1008
14	rs2238277	G	C	0.212302	1008
14	rs17105061	T	C	0.218254	1008
14	rs12888760	G	A	0.0267857	1008
14	rs12888615	C	T	0.0267857	1008
14	rs4902961	G	A	0.24504	1008
14	rs34328930	G	A	0.0267857	1008
14	rs4899409	G	A	0.207341	1008
14	rs2877774	G	C	0.0267857	1008
14	rs929444	G	A	0.0277778	1008
14	rs56731686	C	T	0.218254	1008
14	rs1989628	A	C	0.218254	1008
14	rs7161596	A	G	0.544643	1008
14	rs12896825	C	T	0.0267857	1008
14	rs3784056	A	G	0.21131	1008
14	rs10483837	A	G	0.0267857	1008
14	rs3784055	C	T	0.210317	1008
14	rs12897542	A	G	0.0267857	1008
14	rs3825716	T	C	0.540675	1008
14	rs7155855	G	A	0.540675	1008
14	rs10150071	T	C	0.751984	1008
14	rs720391	A	G	0.218254	1008
14	rs10137909	C	T	0.53373	1008
14	rs12893646	C	T	0.0267857	1008
14	rs10138176	G	A	0.53373	1008
14	rs71427144	C	T	0.0267857	1008
14	rs2332705	G	A	0.212302	1008
14	rs17105346	C	G	0.214286	1008
14	rs4569194	C	T	0.53373	1008
14	rs10136808	T	C	0.53373	1008
14	rs11627768	C	G	0.213294	1008
14	rs60503142	C	G	0.213294	1008
14	rs76309583	C	G	0.213294	1008
14	rs58002698	T	A	0.223214	1008
14	rs12590831	C	T	0.53373	1008
14	rs142740716	C	T	0.0128968	1008
14	rs60545259	G	A	0.223214	1008
14	rs11158926	T	A	0.240079	1008
14	rs2238276	C	T	0.223214	1008
14	rs11622507	A	G	0.213294	1008
14	rs2283426	T	G	0.53373	1008
14	rs1860105	G	A	0.223214	1008
14	rs1860104	T	A	0.463294	1008
14	rs1476745	C	G	0.240079	1008
14	rs2238275	T	G	0.223214	1008
14	rs7156200	A	C	0.25	1008
14	rs2238274	G	A	0.223214	1008
14	rs79654339	A	G	0.218254	1008
14	rs4902964	A	G	0.53373	1008
14	rs2238273	C	T	0.175595	1008
14	rs4902965	C	A	0.223214	1008
14	rs17768361	C	T	0.240079	1008
14	rs72735952	A	G	0.213294	1008
14	rs764625	A	G	0.0267857	1008
14	rs764624	A	G	0.223214	1008
14	rs1978227	A	G	0.53373	1008
14	rs12884777	C	T	0.25	1008
14	rs2283424	C	T	0.53373	1008
14	rs12885258	G	A	0.0267857	1008
14	rs56661004	A	G	0.249008	1008
14	rs1978225	G	A	0.53373	1008
14	rs2283422	T	C	0.249008	1008
14	rs74060440	T	C	0.25	1008
14	rs73293246	G	A	0.249008	1008
14	rs11623535	G	A	0.78373	1008
14	rs11623492	A	G	0.215278	1008
14	rs11623548	C	T	0.534722	1008
14	rs11623588	C	T	0.534722	1008
14	rs72735955	A	G	0.212302	1008
14	rs72735956	A	C	0.212302	1008
14	rs11620690	T	C	0.212302	1008
14	rs4350510	C	T	0.784722	1008
14	rs11625937	G	A	0.21131	1008
14	rs4354860	C	T	0.785714	1008
14	rs4243640	G	A	0.785714	1008
14	rs4899412	T	C	0.785714	1008
14	rs4902966	A	T	0.785714	1008
14	rs2010846	G	A	0.785714	1008
14	rs2010848	C	T	0.534722	1008
14	rs2010850	C	T	0.785714	1008
14	rs1987723	A	G	0.785714	1008
14	rs1987722	C	T	0.785714	1008
14	rs17105566	G	T	0.21131	1008
14	rs8013467	C	T	0.785714	1008
14	rs699358	T	G	0.784722	1008
14	rs11158927	G	C	0.210317	1008
14	rs1009017	T	C	0.785714	1008
14	rs150267868	C	T	0.0426587	1008
14	rs17105606	G	T	0.195437	1008
14	rs59631889	G	A	0.194444	1008
14	rs8004427	G	C	0.985119	1008
14	rs58890880	G	A	0.195437	1008
14	rs2238272	G	T	0.507937	1008
14	rs141589458	G	A	0.0188492	1008
14	rs12884202	C	A	0.550595	1008
14	rs12884483	G	A	0.551587	1008
14	rs12586984	G	T	0.551587	1008
14	rs12586968	C	G	0.551587	1008
14	rs12586947	A	C	0.551587	1008
14	rs10483838	C	T	0.238095	1008
14	rs2238270	T	C	0.552579	1008
14	rs2238269	G	T	0.553571	1008
14	rs2238268	C	T	0.551587	1008
14	rs11623376	G	A	0.551587	1008
14	rs2239268	G	A	0.551587	1008
14	rs2239267	C	T	0.551587	1008
14	rs4902967	T	C	0.985119	1008
14	rs2332706	A	G	0.747024	1008
14	rs4902968	G	C	0.985119	1008
14	rs4902969	A	G	0.985119	1008
14	rs12885938	C	T	0.553571	1008
14	rs4902970	G	C	0.985119	1008
14	rs10873248	A	G	0.985119	1008
14	rs2190871	T	C	0.985119	1008
14	rs4902972	A	G	0.746032	1008
14	rs11628133	A	G	0.193452	1008
14	rs2332707	A	G	0.552579	1008
14	rs12897386	C	T	0.552579	1008
14	rs12148043	G	A	0.193452	1008
14	rs12883063	G	A	0.552579	1008
14	rs8008678	C	T	0.552579	1008
14	rs58870443	C	T	0.240079	1008
14	rs35727014	G	T	0.552579	1008
14	rs41389946	A	C	0.239087	1008
14	rs73293287	T	C	0.240079	1008
14	rs6574037	T	C	0.552579	1008
14	rs4048388	G	C	0.551587	1008
14	rs78239342	G	C	0.0992063	1008
14	rs2215132	G	A	0.544643	1008
14	rs4899413	A	G	0.242063	1008
14	rs2239266	G	A	0.240079	1008
14	rs28644384	A	T	0.241071	1008
14	rs12892100	T	C	0.547619	1008
14	rs8017353	T	C	0.983135	1008
14	rs966815	G	C	0.741071	1008
14	rs8017221	A	G	0.743056	1008
14	rs8017799	G	A	0.743056	1008
14	rs8003097	T	C	0.983135	1008
14	rs11844049	G	A	0.741071	1008
14	rs11852205	C	T	0.741071	1008
14	rs3784054	G	A	0.242063	1008
14	rs41488847	G	A	0.240079	1008
14	rs758235	A	G	0.983135	1008
14	rs757598	G	A	0.983135	1008
14	rs28450218	C	T	0.242063	1008
14	rs28718774	A	G	0.241071	1008
14	rs78347630	A	G	0.0228175	1008
14	rs6574038	C	G	0.545635	1008
14	rs10131317	C	T	0.238095	1008
14	rs2877776	C	T	0.983135	1008
14	rs11850350	T	G	0.74504	1008
14	rs11845993	C	G	0.547619	1008
14	rs2190870	A	G	0.983135	1008
14	rs2190869	G	A	0.983135	1008
14	rs2190868	G	T	0.983135	1008
14	rs11628574	T	G	0.197421	1008
14	rs7494103	A	C	0.197421	1008
14	rs59707038	C	T	0.238095	1008
14	rs11158929	A	C	0.982143	1008
14	rs4899414	T	C	0.983135	1008
14	rs2052015	C	T	0.196429	1008
14	rs2190867	C	G	0.548611	1008
14	rs2052014	T	C	0.750992	1008
14	rs2238266	C	T	0.750992	1008
14	rs8015034	A	G	0.237103	1008
14	rs8015479	G	A	0.0218254	1008
14	rs77680307	T	C	0.184524	1008
14	rs143769849	C	T	0.175595	1008
14	rs11627893	A	C	0.756944	1008
14	rs10150490	C	G	0.821429	1008
14	rs11628815	C	T	0.164683	1008
14	rs11628898	A	C	0.167659	1008
14	rs11628971	C	A	0.166667	1008
14	rs2108710	A	T	0.823413	1008
14	rs8017428	C	G	0.757937	1008
14	rs8021632	C	T	0.109127	1008
14	rs6574039	T	C	0.822421	1008
14	rs11847964	C	G	0.168651	1008
14	rs8022882	C	T	0.822421	1008
14	rs11844252	T	C	0.168651	1008
14	rs17105880	C	G	0.168651	1008
14	rs11158930	G	C	0.168651	1008
14	rs11158931	T	C	0.168651	1008
14	rs11849254	C	T	0.168651	1008
14	rs2238265	A	G	0.0644841	1008
14	rs11850132	A	G	0.168651	1008
14	rs11850137	A	G	0.168651	1008
14	rs11850234	C	G	0.168651	1008
14	rs11846468	T	G	0.168651	1008
14	rs74455122	G	A	0.0634921	1008
14	rs72735990	T	C	0.168651	1008
14	rs74060458	C	T	0.168651	1008
14	rs77036663	A	C	0.168651	1008
14	rs72735991	C	A	0.168651	1008
14	rs57818726	A	G	0.168651	1008
14	rs17105918	G	T	0.167659	1008
14	rs735157	C	T	0.167659	1008
14	rs17105960	C	T	0.167659	1008
14	rs17105962	T	A	0.167659	1008
14	rs74060465	T	A	0.167659	1008
14	rs77960540	A	G	0.167659	1008
14	rs9944137	T	C	0.65377	1008
14	rs72735994	A	G	0.167659	1008
14	rs9944139	T	C	0.823413	1008
14	rs8022622	T	C	0.823413	1008
14	rs72735996	G	C	0.167659	1008
14	rs8022416	G	C	0.109127	1008
14	rs75538716	T	C	0.0267857	1008
14	rs11625920	A	G	0.168651	1008
14	rs11848888	A	G	0.0228175	1008
14	rs12435142	G	A	0.650794	1008
14	rs75869861	C	A	0.0634921	1008
14	rs72735998	A	G	0.167659	1008
14	rs72736000	G	A	0.167659	1008
14	rs11626213	G	A	0.167659	1008
14	rs2098028	C	T	0.759921	1008
14	rs11158932	G	A	0.167659	1008
14	rs8009830	T	C	0.823413	1008
14	rs11158933	T	C	0.167659	1008
14	rs11621780	A	G	0.167659	1008
14	rs11621852	A	T	0.167659	1008
14	rs11626629	T	G	0.0634921	1008
14	rs11621946	C	T	0.167659	1008
14	rs11621954	A	C	0.167659	1008
14	rs11621956	A	G	0.167659	1008
14	rs11621992	A	G	0.167659	1008
14	rs11622026	C	G	0.167659	1008
14	rs11627735	T	C	0.167659	1008
14	rs2332708	A	G	0.823413	1008
14	rs4899419	T	C	0.167659	1008
14	rs72737807	A	T	0.167659	1008
14	rs2190865	A	T	0.759921	1008
14	rs72737809	C	T	0.167659	1008
14	rs72737811	T	A	0.167659	1008
14	rs59133783	G	C	0.112103	1008
14	rs72737812	A	C	0.167659	1008
14	rs72737814	A	G	0.167659	1008
14	rs11624566	A	G	0.167659	1008
14	rs2332709	G	A	0.382937	1008
14	rs72737815	C	A	0.167659	1008
14	rs74683355	A	G	0.167659	1008
14	rs11848622	C	T	0.167659	1008
14	rs60226472	T	C	0.261905	1008
14	rs11848699	A	G	0.167659	1008
14	rs11158934	A	G	0.167659	1008
14	rs11158935	T	A	0.167659	1008
14	rs11158936	C	G	0.167659	1008
14	rs11158937	T	C	0.167659	1008
14	rs11845892	T	A	0.167659	1008
14	rs11158938	A	G	0.167659	1008
14	rs11849870	C	G	0.167659	1008
14	rs4902974	C	G	0.167659	1008
14	rs4902976	G	C	0.167659	1008
14	rs4899421	G	A	0.167659	1008
14	rs78823135	A	C	0.107143	1008
14	rs60439726	A	G	0.167659	1008
14	rs145440529	G	C	0.0248016	1008
14	rs72737823	C	T	0.167659	1008
14	rs72737825	G	A	0.167659	1008
14	rs12590975	G	A	0.0575397	1008
14	rs58454939	C	A	0.167659	1008
14	rs2332711	A	G	0.161706	1008
14	rs7492320	C	T	0.161706	1008
14	rs72737830	T	C	0.167659	1008
14	rs72737831	T	C	0.167659	1008
14	rs11848472	T	C	0.167659	1008
14	rs11849365	T	C	0.167659	1008
14	rs59590028	G	A	0.167659	1008
14	rs4902977	G	A	0.167659	1008
14	rs4902978	T	A	0.167659	1008
14	rs4899422	G	A	0.167659	1008
14	rs4899423	G	A	0.167659	1008
14	rs4902981	C	T	0.167659	1008
14	rs117081544	A	G	0.167659	1008
14	rs57294622	C	T	0.167659	1008
14	rs76772631	T	C	0.0634921	1008
14	rs36746	T	G	0.991071	1008
14	rs143821151	T	C	0.015873	1008
14	rs146348587	C	T	0.015873	1008
14	rs117497532	G	A	0.0347222	1008
14	rs36745	C	T	0.167659	1008
14	rs36744	T	C	0.167659	1008
14	rs79672380	T	C	0.0625	1008
14	rs10151349	C	G	0.889881	1008
14	rs61994801	T	C	0.0555556	1008
14	rs2239265	C	T	0.508929	1008
14	rs36743	C	T	0.113095	1008
14	rs36742	C	T	0.136905	1008
14	rs36741	T	C	0.137897	1008
14	rs36740	T	G	0.19246	1008
14	rs36739	C	G	0.125992	1008
14	rs36738	G	C	0.125992	1008
14	rs36737	C	G	0.174603	1008
14	rs76335325	A	G	0.0555556	1008
14	rs75588857	G	A	0.0109127	1008
14	rs39716	T	C	0.0327381	1008
14	rs36736	C	T	0.114087	1008
14	rs143484058	A	G	0.0238095	1008
14	rs77263458	C	T	0.0545635	1008
14	rs36735	A	G	0.131944	1008
14	rs10220686	G	T	0.832341	1008
14	rs148348320	T	C	0.00595238	1008
14	rs8021501	A	G	0.967262	1008
14	rs78752617	C	G	0.0545635	1008
14	rs2067021	A	C	0.890873	1008
14	rs41366648	C	T	0.0545635	1008
14	rs78814576	C	G	0.0545635	1008
14	rs12896291	A	T	0.00396825	1008
14	rs2072245	T	C	0.825397	1008
14	rs2072244	C	T	0.826389	1008
14	rs77526645	C	A	0.0545635	1008
14	rs11158939	T	C	0.896825	1008
14	rs74248113	C	T	0.0297619	1008
14	rs11158940	C	G	0.0555556	1008
14	rs72737845	G	C	0.00396825	1008
14	rs2190635	A	G	0.174603	1008
14	rs111920927	C	T	0.0545635	1008
14	rs66562860	C	T	0.156746	1008
14	rs34834873	C	G	0.147817	1008
14	rs55719502	C	T	0.147817	1008
14	rs4902982	T	C	0.855159	1008
14	rs7153656	C	T	0.854167	1008
14	rs7154201	C	T	0.854167	1008
14	rs7154426	A	C	0.854167	1008
14	rs10139377	A	G	0.854167	1008
14	rs117948228	C	G	0.0367063	1008
14	rs8022990	T	C	0.854167	1008
14	rs2215017	G	A	0.093254	1008
14	rs6574041	A	G	0.845238	1008
14	rs76574492	A	G	0.0327381	1008
14	rs116931760	C	T	0.0396825	1008
14	rs7140795	A	G	0.854167	1008
14	rs4902983	T	C	0.854167	1008
14	rs7151767	G	C	0.848214	1008
14	rs183680700	C	T	0.0218254	1008
14	rs11158941	T	C	0.856151	1008
14	rs140577890	T	C	0.109127	1008
14	rs8020742	A	T	0.847222	1008
14	rs6574042	A	G	0.948413	1008
14	rs8005058	A	G	0.847222	1008
14	rs188106173	C	A	0.015873	1008
14	rs10148958	A	G	0.947421	1008
14	rs10138290	T	C	0.833333	1008
14	rs10151568	A	G	0.831349	1008
14	rs10151673	A	G	0.829365	1008
14	rs2332712	A	G	0.833333	1008
14	rs72737858	C	T	0.115079	1008
14	rs7147061	G	T	0.820437	1008
14	rs1859911	A	G	0.833333	1008
14	rs10467822	T	C	0.833333	1008
14	rs77497321	G	A	0.0823413	1008
14	rs11158942	A	G	0.833333	1008
14	rs11158943	C	A	0.833333	1008
14	rs11629175	C	T	0.0297619	1008
14	rs74733989	G	A	0.0168651	1008
14	rs7149654	G	C	0.833333	1008
14	rs7149363	A	G	0.824405	1008
14	rs2283421	C	T	0.833333	1008
14	rs2283420	C	T	0.833333	1008
14	rs59984121	C	G	0.274802	1008
14	rs149658124	T	C	0.0218254	1008
14	rs56823365	T	G	0.0337302	1008
14	rs78709366	C	T	0.401786	1008
14	rs60105257	A	G	0.093254	1008
14	rs56027785	A	T	0.0813492	1008
14	rs6574044	G	A	0.998016	1008
14	rs4902984	T	C	0.950397	1008
14	rs72737865	G	A	0.0327381	1008
14	rs77661551	G	C	0.00892857	1008
14	rs2332752	G	C	0.889881	1008
14	rs17179470	G	T	0.0396825	1008
14	rs12883161	A	G	0.198413	1008
14	rs17179483	A	G	0.0456349	1008
14	rs11158944	A	C	0.179563	1008
14	rs11158945	C	T	0.178571	1008
14	rs11158946	G	A	0.176587	1008
14	rs72737869	T	C	0.178571	1008
14	rs78660056	C	A	0.0178571	1008
14	rs8018960	G	A	0.234127	1008
14	rs72719807	A	G	0.178571	1008
14	rs17768636	A	G	0.178571	1008
14	rs17106931	G	A	0.348214	1008
14	rs1029640	A	G	0.285714	1008
14	rs7141640	C	A	0.445437	1008
14	rs12880758	T	G	0.135913	1008
14	rs72719809	G	A	0.0426587	1008
14	rs2158992	T	C	0.868056	1008
14	rs74960062	A	G	0.100198	1008
14	rs72719810	A	G	0.100198	1008
14	rs79218147	C	G	0.0446429	1008
14	rs56340051	G	A	0.157738	1008
14	rs11623402	G	T	0.816468	1008
14	rs7153677	A	G	0.816468	1008
14	rs7154337	G	A	0.160714	1008
14	rs6574045	C	T	0.816468	1008
14	rs6574046	G	C	0.816468	1008
14	rs10139253	A	G	0.816468	1008
14	rs8021154	G	A	0.816468	1008
14	rs10139520	G	A	0.368056	1008
14	rs10139390	A	G	0.818452	1008
14	rs12897719	T	C	0.125992	1008
14	rs8021620	A	G	0.816468	1008
14	rs8022256	G	A	0.910714	1008
14	rs12147493	G	A	0.366071	1008
14	rs2023377	A	G	0.684524	1008
14	rs146524102	C	T	0.094246	1008
14	rs2023376	C	T	0.156746	1008
14	rs2023375	A	T	0.816468	1008
14	rs2190634	C	T	0.699405	1008
14	rs140524995	C	T	0.094246	1008
14	rs116996079	C	T	0.0228175	1008
14	rs8007826	G	A	0.816468	1008
14	rs8007421	A	G	0.376984	1008
14	rs8008916	T	C	0.816468	1008
14	rs8008342	G	A	0.816468	1008
14	rs11158948	C	T	0.156746	1008
14	rs4899426	G	A	0.314484	1008
14	rs2023494	C	T	0.449405	1008
14	rs112051778	G	A	0.0456349	1008
14	rs2190633	C	T	0.10119	1008
14	rs2190632	T	C	0.368056	1008
14	rs17179539	T	C	0.0277778	1008
14	rs56220001	A	G	0.28869	1008
14	rs10131981	A	G	0.258929	1008
14	rs17107120	T	C	0.368056	1008
14	rs2332753	T	C	0.31746	1008
14	rs2239264	G	A	0.4375	1008
14	rs2283419	G	C	0.285714	1008
14	rs12894109	A	G	0.285714	1008
14	rs72719822	C	T	0.094246	1008
14	rs138309368	C	G	0.0128968	1008
14	rs72719824	C	G	0.094246	1008
14	rs72719825	A	T	0.094246	1008
14	rs1544488	T	C	0.55754	1008
14	rs2239263	G	A	0.156746	1008
14	rs80117220	C	T	0.0654762	1008
14	rs2238263	T	C	0.164683	1008
14	rs2238262	G	A	0.16369	1008
14	rs8003328	G	A	0.546627	1008
14	rs3784052	A	T	0.28373	1008
14	rs148062438	T	C	0.00297619	1008
14	rs79204264	G	A	0.0198413	1008
14	rs4902986	T	C	0.175595	1008
14	rs144756306	A	C	0.014881	1008
14	rs2238261	T	A	0.284722	1008
14	rs76263126	A	C	0.031746	1008
14	rs956947	A	C	0.559524	1008
14	rs17179637	C	T	0.100198	1008
14	rs12895415	C	T	0.284722	1008
14	rs117003374	A	G	0.0267857	1008
14	rs34132399	T	C	0.00297619	1008
14	rs72719830	G	A	0.0337302	1008
14	rs35349038	A	G	0.284722	1008
14	rs7149780	A	G	0.123016	1008
14	rs149815133	A	G	0.0605159	1008
14	rs75336292	G	A	0.0892857	1008
14	rs12892488	A	G	0.282738	1008
14	rs8019728	T	A	0.49504	1008
14	rs7156524	A	G	0.12996	1008
14	rs150992980	A	G	0.0257937	1008
14	rs8003628	A	G	0.122024	1008
14	rs8004062	G	A	0.369048	1008
14	rs147048078	C	G	0.0238095	1008
14	rs77687070	T	G	0.0575397	1008
14	rs17179644	T	G	0.177579	1008
14	rs17179664	A	G	0.0962302	1008
14	rs77430016	C	T	0.0486111	1008
14	rs80022225	C	T	0.125992	1008
14	rs17768774	C	T	0.0892857	1008
14	rs7153007	C	T	0.260913	1008
14	rs7153171	C	T	0.260913	1008
14	rs181164116	A	G	0.00892857	1008
14	rs2283418	G	C	0.511905	1008
14	rs2283417	A	G	0.372024	1008
14	rs12879713	A	G	0.277778	1008
14	rs12880020	C	T	0.374008	1008
14	rs12880679	C	T	0.376984	1008
14	rs12881966	T	C	0.375992	1008
14	rs8011117	A	G	0.559524	1008
14	rs981975	A	G	0.444444	1008
14	rs2190631	T	C	0.566468	1008
14	rs2238260	A	G	0.386905	1008
14	rs12590592	G	T	0.384921	1008
14	rs144229471	C	G	0.00694444	1008
14	rs145742489	A	G	0.00694444	1008
14	rs2190630	G	A	0.284722	1008
14	rs74968888	T	G	0.0912698	1008
14	rs144088283	A	G	0.00694444	1008
14	rs17107761	T	C	0.0982143	1008
14	rs11158949	T	C	0.382937	1008
14	rs80287707	G	A	0.0912698	1008
14	rs67722975	C	A	0.382937	1008
14	rs17107779	A	G	0.0982143	1008
14	rs75015224	G	T	0.0912698	1008
14	rs2238259	G	A	0.383929	1008
14	rs72719835	T	G	0.031746	1008
14	rs7151047	T	C	0.0912698	1008
14	rs142659225	T	C	0.00694444	1008
14	rs4902987	A	G	0.383929	1008
14	rs4902988	T	C	0.284722	1008
14	rs17179699	C	G	0.0297619	1008
14	rs17107825	C	T	0.375	1008
14	rs17107827	T	C	0.00793651	1008
14	rs17179706	C	T	0.291667	1008
14	rs12434682	T	A	0.284722	1008
14	rs7140634	C	T	0.563492	1008
14	rs61293752	A	G	0.0902778	1008
14	rs7141268	G	A	0.556548	1008
14	rs7142272	T	C	0.46627	1008
14	rs74060670	A	C	0.0902778	1008
14	rs148546840	T	C	0.0277778	1008
14	rs12883809	G	A	0.25496	1008
14	rs2238258	G	A	0.0902778	1008
14	rs61994828	C	A	0.0257937	1008
14	rs2215015	C	T	0.164683	1008
14	rs74060672	G	T	0.0912698	1008
14	rs141343224	G	C	0.0188492	1008
14	rs78105925	A	G	0.0704365	1008
14	rs2190628	A	G	0.259921	1008
14	rs2238257	A	G	0.438492	1008
14	rs2238256	T	C	0.276786	1008
14	rs74060673	G	A	0.0912698	1008
14	rs11629255	A	G	0.275794	1008
14	rs17179734	A	G	0.0912698	1008
14	rs57665257	G	C	0.122024	1008
14	rs28410909	A	G	0.18254	1008
14	rs60637119	C	A	0.0912698	1008
14	rs56118783	G	A	0.030754	1008
14	rs6574047	T	G	0.173611	1008
14	rs61994830	G	A	0.171627	1008
14	rs61994831	G	A	0.171627	1008
14	rs58069657	G	A	0.0297619	1008
14	rs72719848	C	T	0.0327381	1008
14	rs8005312	T	A	0.0267857	1008
14	rs75160020	A	G	0.0902778	1008
14	rs2283416	A	G	0.179563	1008
14	rs56407553	A	C	0.0327381	1008
14	rs2877792	C	T	0.0257937	1008
14	rs12882085	C	G	0.135913	1008
14	rs12882823	G	A	0.124008	1008
14	rs10132446	T	A	0.093254	1008
14	rs117017996	T	C	0.0138889	1008
14	rs2215016	T	C	0.40873	1008
14	rs61994845	C	G	0.031746	1008
14	rs78755330	C	G	0.014881	1008
14	rs113538213	A	G	0.0962302	1008
14	rs7157995	C	G	0.405754	1008
14	rs79187009	C	T	0.0962302	1008
14	rs10142058	T	G	0.34623	1008
14	rs2332802	C	G	0.140873	1008
14	rs7143078	C	G	0.418651	1008
14	rs76678548	G	A	0.0962302	1008
14	rs2332803	G	A	0.525794	1008
14	rs7153442	A	T	0.458333	1008
14	rs12890911	G	A	0.139881	1008
14	rs12891614	G	T	0.139881	1008
14	rs2238255	T	C	0.460317	1008
14	rs79590475	A	G	0.0763889	1008
14	rs12882756	G	A	0.139881	1008
14	rs4902989	C	T	0.465278	1008
14	rs72719851	C	G	0.0327381	1008
14	rs12888352	G	A	0.250992	1008
14	rs4902990	A	G	0.72619	1008
14	rs149689	G	A	0.473214	1008
14	rs758544	T	A	0.0327381	1008
14	rs758543	C	T	0.0684524	1008
14	rs141573830	C	T	0.0248016	1008
14	rs123242	C	G	0.72619	1008
14	rs101655	A	G	0.472222	1008
14	rs151065331	A	T	0.0198413	1008
14	rs149687	T	A	0.464286	1008
14	rs80055007	T	G	0.0426587	1008
14	rs12880584	G	A	0.139881	1008
14	rs10142618	A	G	0.0615079	1008
14	rs149686	A	G	0.723214	1008
14	rs149685	A	C	0.720238	1008
14	rs149684	T	C	0.718254	1008
14	rs149683	G	A	0.415675	1008
14	rs149682	G	T	0.717262	1008
14	rs149681	C	A	0.652778	1008
14	rs149680	G	C	0.651786	1008
14	rs149678	A	G	0.708333	1008
14	rs149677	C	T	0.649802	1008
14	rs149676	G	A	0.409722	1008
14	rs77246329	G	A	0.0575397	1008
14	rs149675	A	G	0.412698	1008
14	rs4902992	G	A	0.0595238	1008
14	rs17768877	A	C	0.0337302	1008
14	rs149674	C	T	0.583333	1008
14	rs17108326	A	G	0.0575397	1008
14	rs149673	T	C	0.708333	1008
14	rs17768883	T	A	0.030754	1008
14	rs149672	A	G	0.412698	1008
14	rs147455368	A	G	0.0595238	1008
14	rs17768889	A	G	0.0575397	1008
14	rs12896782	A	G	0.142857	1008
14	rs149671	C	G	0.0674603	1008
14	rs17179797	C	G	0.0575397	1008
14	rs9323565	G	C	0.40873	1008
14	rs149670	A	G	0.659722	1008
14	rs51073	T	G	0.305556	1008
14	rs12892913	C	T	0.141865	1008
14	rs17179811	A	G	0.0565476	1008
14	rs149323756	G	A	0.0119048	1008
14	rs149669	G	T	0.650794	1008
14	rs8009180	G	A	0.401786	1008
14	rs12885156	T	C	0.145833	1008
14	rs113010344	C	T	0.0565476	1008
14	rs149667	A	G	0.659722	1008
14	rs149666	A	G	0.659722	1008
14	rs149665	A	C	0.53373	1008
14	rs149664	A	G	0.53869	1008
14	rs2238253	G	A	0.138889	1008
14	rs2238252	G	A	0.146825	1008
14	rs77945948	C	T	0.0357143	1008
14	rs17179828	T	G	0.0357143	1008
14	rs149663	T	C	0.0595238	1008
14	rs149662	C	T	0.0595238	1008
14	rs149661	G	A	0.0595238	1008
14	rs6574048	G	A	0.0555556	1008
14	rs149660	A	G	0.64881	1008
14	rs149659	G	A	0.094246	1008
14	rs123241	G	A	0.635913	1008
14	rs149658	A	G	0.104167	1008
14	rs17108541	T	G	0.0525794	1008
14	rs149657	A	G	0.102183	1008
14	rs77165810	C	T	0.0585317	1008
14	rs8005777	T	C	0.414683	1008
14	rs8004977	G	T	0.404762	1008
14	rs149656	A	G	0.66369	1008
14	rs149655	A	G	0.102183	1008
14	rs78296246	G	A	0.0565476	1008
14	rs20838	A	T	0.647817	1008
14	rs11845720	G	C	0.141865	1008
14	rs11845670	A	G	0.142857	1008
14	rs149654	A	G	0.10119	1008
14	rs177000	A	G	0.103175	1008
14	rs181624871	C	G	0.0198413	1008
14	rs12588986	A	C	0.0396825	1008
14	rs149317	C	T	0.093254	1008
14	rs149653	T	C	0.718254	1008
14	rs149652	A	G	0.10119	1008
14	rs74630598	T	C	0.0644841	1008
14	rs149651	T	G	0.103175	1008
14	rs149650	A	G	0.0644841	1008
14	rs11628641	G	T	0.399802	1008
14	rs117621071	C	T	0.0396825	1008
14	rs10148272	T	C	0.416667	1008
14	rs149648	C	A	0.702381	1008
14	rs4902993	G	A	0.606151	1008
14	rs117684007	C	A	0.094246	1008
14	rs149647	G	T	0.640873	1008
14	rs149646	C	T	0.0654762	1008
14	rs2238251	C	T	0.135913	1008
14	rs149645	A	G	0.641865	1008
14	rs7148742	G	T	0.0654762	1008
14	rs149643	T	A	0.641865	1008
14	rs35304669	T	A	0.135913	1008
14	rs149641	A	G	0.0992063	1008
14	rs2238250	G	T	0.135913	1008
14	rs10483841	A	T	0.135913	1008
14	rs10483842	T	C	0.0654762	1008
14	rs149640	A	G	0.64881	1008
14	rs2238249	G	T	0.135913	1008
14	rs34206394	A	G	0.135913	1008
14	rs78873191	A	G	0.0654762	1008
14	rs34233242	T	C	0.136905	1008
14	rs149639	T	A	0.642857	1008
14	rs149638	T	C	0.642857	1008
14	rs149637	A	G	0.642857	1008
14	rs149636	G	A	0.642857	1008
14	rs182235663	G	A	0.0208333	1008
14	rs12432254	C	T	0.404762	1008
14	rs149635	A	C	0.103175	1008
14	rs149634	C	T	0.643849	1008
14	rs149633	A	C	0.237103	1008
14	rs79827172	G	T	0.0347222	1008
14	rs149632	C	T	0.100198	1008
14	rs2238248	T	C	0.135913	1008
14	rs2238247	A	G	0.136905	1008
14	rs2238246	T	C	0.135913	1008
14	rs149631	C	G	0.0654762	1008
14	rs149630	G	A	0.0664683	1008
14	rs147924284	C	T	0.0406746	1008
14	rs7494363	A	T	0.134921	1008
14	rs193548	C	T	0.282738	1008
14	rs2158990	A	C	0.483135	1008
14	rs2158989	A	C	0.483135	1008
14	rs2283414	G	T	0.135913	1008
14	rs2283413	T	C	0.136905	1008
14	rs193547	G	A	0.289683	1008
14	rs2283412	G	A	0.135913	1008
14	rs2283411	T	C	0.134921	1008
14	rs2283410	G	A	0.133929	1008
14	rs12590752	G	A	0.133929	1008
14	rs12895540	A	G	0.133929	1008
14	rs193546	G	A	0.899802	1008
14	rs7161011	T	A	0.135913	1008
14	rs10151019	A	G	0.934524	1008
14	rs193545	C	T	0.240079	1008
14	rs7144532	A	G	0.136905	1008
14	rs12883468	T	G	0.136905	1008
14	rs185876766	G	C	0.0238095	1008
14	rs185010	C	T	0.977183	1008
14	rs193544	T	C	0.940476	1008
14	rs2238245	A	G	0.35119	1008
14	rs2238244	G	A	0.378968	1008
14	rs4902998	T	G	0.654762	1008
14	rs2238243	A	C	0.381944	1008
14	rs763507	T	G	0.381944	1008
14	rs2238242	A	G	0.361111	1008
14	rs2238241	A	T	0.361111	1008
14	rs2238240	T	C	0.202381	1008
14	rs59197123	C	G	0.22619	1008
14	rs35953744	A	G	0.22619	1008
14	rs847297	A	G	0.357143	1008
14	rs118130375	G	A	0.0753968	1008
14	rs138760032	C	G	0.0178571	1008
14	rs2238239	A	G	0.310516	1008
14	rs78973415	G	T	0.0674603	1008
14	rs847289	G	C	0.34623	1008
14	rs11847755	C	T	0.0724206	1008
14	rs75505418	T	C	0.0684524	1008
14	rs17769097	C	A	0.340278	1008
14	rs17109092	C	A	0.291667	1008
14	rs6574049	T	A	0.764881	1008
14	rs2238238	C	T	0.291667	1008
14	rs35367207	G	A	0.224206	1008
14	rs847282	C	G	0.69246	1008
14	rs7141299	T	G	0.35119	1008
14	rs117355872	G	A	0.00198413	1008
14	rs17109194	T	G	0.319444	1008
14	rs12883593	G	T	0.319444	1008
14	rs10132818	A	G	0.350198	1008
14	rs28678452	C	G	0.344246	1008
14	rs138039074	G	A	0.0257937	1008
14	rs76840917	C	T	0.0674603	1008
14	rs847321	G	T	0.277778	1008
14	rs847320	G	A	0.281746	1008
14	rs2190627	T	G	0.345238	1008
14	rs847319	C	T	0.275794	1008
14	rs847318	C	G	0.274802	1008
14	rs847317	C	T	0.264881	1008
14	rs2238237	T	C	0.31746	1008
14	rs79071794	C	A	0.149802	1008
14	rs2238236	A	G	0.318452	1008
14	rs847315	G	A	0.928571	1008
14	rs2238235	C	T	0.315476	1008
14	rs2238234	C	T	0.315476	1008
14	rs12147792	T	A	0.31746	1008
14	rs12147219	A	G	0.31746	1008
14	rs12147220	A	G	0.31746	1008
14	rs11622985	A	G	0.0694444	1008
14	rs12147803	T	C	0.318452	1008
14	rs11623045	C	A	0.0694444	1008
14	rs12147238	G	T	0.31746	1008
14	rs34905590	A	G	0.318452	1008
14	rs1949561	A	G	0.348214	1008
14	rs17109324	A	G	0.316468	1008
14	rs1949560	T	C	0.348214	1008
14	rs2238233	A	G	0.315476	1008
14	rs847314	C	T	0.262897	1008
14	rs2238232	G	A	0.301587	1008
14	rs2108467	C	G	0.349206	1008
14	rs977340	A	G	0.34623	1008
14	rs2238231	T	C	0.306548	1008
14	rs2238230	T	C	0.306548	1008
14	rs2238229	T	C	0.304563	1008
14	rs1012220	T	C	0.347222	1008
14	rs2238228	T	C	0.315476	1008
14	rs847313	T	C	0.270833	1008
14	rs2238227	G	A	0.347222	1008
14	rs7147823	C	A	0.144841	1008
14	rs1520330	G	A	0.361111	1008
14	rs8016936	T	C	0.347222	1008
14	rs17109404	G	A	0.0694444	1008
14	rs67327215	G	A	0.342262	1008
14	rs35529091	T	C	0.34623	1008
14	rs35077108	G	A	0.332341	1008
14	rs72721816	G	A	0.262897	1008
14	rs118180943	A	T	0.00297619	1008
14	rs847311	G	T	0.12004	1008
14	rs4903000	A	G	0.263889	1008
14	rs4903001	T	A	0.333333	1008
14	rs4903002	C	T	0.333333	1008
14	rs8006974	C	T	0.333333	1008
14	rs8007128	C	A	0.333333	1008
14	rs847310	C	G	0.276786	1008
14	rs2158988	C	A	0.27381	1008
14	rs77704862	C	T	0.014881	1008
14	rs2238226	G	A	0.332341	1008
14	rs2238225	C	T	0.332341	1008
14	rs2238224	G	A	0.262897	1008
14	rs2238223	A	G	0.262897	1008
14	rs2238222	G	C	0.332341	1008
14	rs17109477	C	A	0.0674603	1008
14	rs2529647	G	A	0.27877	1008
14	rs2529646	T	C	0.27877	1008
14	rs11851422	T	C	0.332341	1008
14	rs11847225	G	T	0.332341	1008
14	rs11847170	A	C	0.0674603	1008
14	rs11847262	G	T	0.0694444	1008
14	rs847308	C	T	0.279762	1008
14	rs2158986	C	A	0.712302	1008
14	rs7157673	G	A	0.380952	1008
14	rs12878303	G	A	0.332341	1008
14	rs847307	C	T	0.280754	1008
14	rs2238221	C	T	0.329365	1008
14	rs11848300	A	G	0.383929	1008
14	rs1402061	G	A	0.380952	1008
14	rs847305	A	G	0.27877	1008
14	rs847304	A	G	0.545635	1008
14	rs1402058	T	C	0.384921	1008
14	rs847303	G	A	0.927579	1008
14	rs2238220	G	A	0.259921	1008
14	rs77540805	A	G	0.0585317	1008
14	rs2283409	G	T	0.384921	1008
14	rs2283408	G	T	0.384921	1008
14	rs17109573	G	A	0.259921	1008
14	rs847302	T	C	0.277778	1008
14	rs17109589	G	A	0.263889	1008
14	rs2238219	C	T	0.259921	1008
14	rs847301	C	A	0.928571	1008
14	rs6574054	T	C	0.277778	1008
14	rs6574055	G	A	0.541667	1008
14	rs12891167	G	A	0.259921	1008
14	rs847279	G	A	0.266865	1008
14	rs847278	C	T	0.266865	1008
14	rs10136881	C	T	0.384921	1008
14	rs2283406	G	A	0.384921	1008
14	rs699362	G	A	0.277778	1008
14	rs699360	A	C	0.277778	1008
14	rs847277	A	G	0.275794	1008
14	rs847276	C	T	0.275794	1008
14	rs847275	G	A	0.275794	1008
14	rs847273	A	G	0.275794	1008
14	rs847272	G	A	0.275794	1008
14	rs2332806	C	G	0.386905	1008
14	rs847271	C	G	0.275794	1008
14	rs847270	A	G	0.275794	1008
14	rs8007566	C	T	0.377976	1008
14	rs847269	A	G	0.275794	1008
14	rs35413081	G	A	0.260913	1008
14	rs847268	T	C	0.275794	1008
14	rs847267	A	G	0.275794	1008
14	rs847266	T	G	0.275794	1008
14	rs847265	C	T	0.264881	1008
14	rs847264	G	C	0.275794	1008
14	rs847263	G	A	0.275794	1008
14	rs140469722	G	C	0.0525794	1008
14	rs847262	C	A	0.274802	1008
14	rs722561	G	T	0.263889	1008
14	rs847261	T	C	0.732143	1008
14	rs147838133	T	A	0.0228175	1008
14	rs34122902	A	C	0.276786	1008
14	rs847260	A	C	0.720238	1008
14	rs138966811	G	A	0.0168651	1008
14	rs847259	T	G	0.275794	1008
14	rs1544487	C	T	0.453373	1008
14	rs12432632	C	T	0.441468	1008
14	rs847257	C	A	0.720238	1008
14	rs847256	T	G	0.731151	1008
14	rs1402056	C	T	0.441468	1008
14	rs2332807	G	A	0.455357	1008
14	rs847254	C	T	0.264881	1008
14	rs847252	A	T	0.113095	1008
14	rs1520327	G	A	0.27381	1008
14	rs699359	C	G	0.718254	1008
14	rs6574056	G	T	0.455357	1008
14	rs66823874	G	A	0.262897	1008
14	rs7156404	A	G	0.275794	1008
14	rs12148024	A	G	0.433532	1008
14	rs847251	G	A	0.720238	1008
14	rs847250	A	G	0.114087	1008
14	rs847249	T	C	0.718254	1008
14	rs847248	A	G	0.720238	1008
14	rs1356838	C	T	0.114087	1008
14	rs847247	T	C	0.730159	1008
14	rs12432346	A	G	0.454365	1008
14	rs847246	G	A	0.734127	1008
14	rs12894979	G	A	0.433532	1008
14	rs12895275	A	G	0.00198413	1008
14	rs12881198	C	G	0.266865	1008
14	rs847241	C	T	0.543651	1008
14	rs10149098	G	A	0.44246	1008
14	rs847240	C	T	0.291667	1008
14	rs56263585	G	C	0.259921	1008
14	rs847239	A	T	0.291667	1008
14	rs75710716	G	A	0.0178571	1008
14	rs3784049	T	A	0.440476	1008
14	rs2239262	T	C	0.259921	1008
14	rs2283400	G	A	0.259921	1008
14	rs2283399	C	T	0.259921	1008
14	rs847237	A	G	0.293651	1008
14	rs4903003	G	T	0.418651	1008
14	rs4903004	C	A	0.441468	1008
14	rs847236	G	A	0.293651	1008
14	rs2108468	T	A	0.0208333	1008
14	rs847235	A	G	0.293651	1008
14	rs7350728	G	A	0.441468	1008
14	rs73302811	G	T	0.0208333	1008
14	rs2139594	C	T	0.441468	1008
14	rs2108466	C	T	0.439484	1008
14	rs77397528	A	T	0.0863095	1008
14	rs73302814	A	G	0.0208333	1008
14	rs2239261	G	T	0.441468	1008
14	rs148299185	A	T	0.0238095	1008
14	rs12897241	G	A	0.258929	1008
14	rs1520326	A	G	0.441468	1008
14	rs10131012	C	T	0.441468	1008
14	rs10143449	T	C	0.443452	1008
14	rs8007922	G	C	0.443452	1008
14	rs10134542	G	A	0.443452	1008
14	rs10134489	C	T	0.443452	1008
14	rs17180251	G	A	0.444444	1008
14	rs4903005	G	T	0.260913	1008
14	rs9323566	A	C	0.0218254	1008
14	rs10150159	T	C	0.444444	1008
14	rs10150242	T	C	0.444444	1008
14	rs2238218	C	T	0.44246	1008
14	rs2238217	A	G	0.444444	1008
14	rs847345	G	A	0.552579	1008
14	rs2238216	G	C	0.430556	1008
14	rs2238215	T	G	0.431548	1008
14	rs2238213	G	A	0.443452	1008
14	rs2238212	C	G	0.446429	1008
14	rs1558073	G	A	0.44246	1008
14	rs1558072	T	C	0.44246	1008
14	rs1558071	T	A	0.44246	1008
14	rs699369	G	A	0.553571	1008
14	rs740337	C	G	0.443452	1008
14	rs2332808	A	G	0.443452	1008
14	rs2079502	T	C	0.439484	1008
14	rs1076317	C	G	0.417659	1008
14	rs758005	G	A	0.443452	1008
14	rs758004	C	T	0.443452	1008
14	rs699368	A	G	0.292659	1008
14	rs6574057	C	A	0.443452	1008
14	rs2239260	G	A	0.260913	1008
14	rs2239259	C	G	0.156746	1008
14	rs2239258	C	G	0.443452	1008
14	rs2239257	T	C	0.443452	1008
14	rs9323567	C	T	0.0168651	1008
14	rs11849202	G	C	0.434524	1008
14	rs35133217	C	G	0.286706	1008
14	rs117568376	A	C	0.030754	1008
14	rs847342	G	A	0.819444	1008
14	rs34373542	T	C	0.281746	1008
14	rs75233026	T	C	0.177579	1008
14	rs1029617	A	G	0.585317	1008
14	rs1029616	G	A	0.585317	1008
14	rs1568404	C	T	0.407738	1008
14	rs917284	G	T	0.576389	1008
14	rs1915129	T	C	0.575397	1008
14	rs1915131	A	C	0.575397	1008
14	rs3819550	T	A	0.575397	1008
14	rs8010242	G	T	0.172619	1008
14	rs2238211	T	C	0.579365	1008
14	rs4899429	C	T	0.299603	1008
14	rs2238210	A	T	0.298611	1008
14	rs1879288	A	G	0.297619	1008
14	rs7144038	C	G	0.579365	1008
14	rs7144185	C	T	0.574405	1008
14	rs7149034	G	A	0.579365	1008
14	rs10483843	A	G	0.575397	1008
14	rs6574060	T	C	0.579365	1008
14	rs6574061	C	G	0.868056	1008
14	rs6574062	G	A	0.171627	1008
14	rs7156265	C	T	0.285714	1008
14	rs7156275	A	G	0.578373	1008
14	rs847341	T	C	0.698413	1008
14	rs7161662	A	G	0.171627	1008
14	rs4578585	A	G	0.579365	1008
14	rs11621724	C	T	0.014881	1008
14	rs12883470	G	A	0.287698	1008
14	rs1879289	C	T	0.574405	1008
14	rs1879290	A	C	0.578373	1008
14	rs1879291	A	G	0.578373	1008
14	rs1879292	A	G	0.579365	1008
14	rs7152907	T	C	0.578373	1008
14	rs12184980	G	A	0.577381	1008
14	rs2079501	A	G	0.289683	1008
14	rs2079500	A	C	0.574405	1008
14	rs2079499	C	A	0.176587	1008
14	rs118048280	C	T	0.0505952	1008
14	rs737499	T	C	0.578373	1008
14	rs737498	A	G	0.574405	1008
14	rs873671	T	C	0.578373	1008
14	rs6574064	G	A	0.172619	1008
14	rs7143932	T	C	0.172619	1008
14	rs7144302	T	C	0.401786	1008
14	rs4353437	G	A	0.172619	1008
14	rs7144049	G	A	0.578373	1008
14	rs149288541	C	T	0.00198413	1008
14	rs4903006	T	C	0.579365	1008
14	rs4903007	T	C	0.575397	1008
14	rs2238209	G	C	0.297619	1008
14	rs11158953	T	G	0.579365	1008
14	rs1589301	C	T	0.297619	1008
14	rs1589302	T	C	0.402778	1008
14	rs7156910	A	G	0.868056	1008
14	rs6574065	G	A	0.868056	1008
14	rs150669715	A	G	0.047619	1008
14	rs35584903	C	A	0.575397	1008
14	rs34870583	G	A	0.87996	1008
14	rs55911925	C	T	0.173611	1008
14	rs3886822	T	A	0.40377	1008
14	rs117468685	G	T	0.093254	1008
14	rs12433544	T	A	0.575397	1008
14	rs17110371	A	T	0.109127	1008
14	rs2239256	G	A	0.285714	1008
14	rs2239255	T	C	0.579365	1008
14	rs2238208	G	A	0.286706	1008
14	rs2238207	A	G	0.869048	1008
14	rs2238206	C	G	0.87004	1008
14	rs77943985	C	A	0.093254	1008
14	rs7151952	T	C	0.869048	1008
14	rs2238205	A	C	0.581349	1008
14	rs2238204	C	T	0.869048	1008
14	rs2238203	A	G	0.287698	1008
14	rs2238202	T	G	0.172619	1008
14	rs2238201	A	G	0.587302	1008
14	rs4899430	G	A	0.868056	1008
14	rs75337497	G	C	0.0267857	1008
14	rs1002105	G	A	0.299603	1008
14	rs140040518	G	C	0.031746	1008
14	rs2239254	C	T	0.291667	1008
14	rs1476701	G	A	0.174603	1008
14	rs847336	G	C	0.306548	1008
14	rs1981604	C	T	0.294643	1008
14	rs117587294	T	A	0.0386905	1008
14	rs67838629	T	G	0.302579	1008
14	rs55954287	C	T	0.291667	1008
14	rs2529453	C	T	0.296627	1008
14	rs847365	C	G	0.305556	1008
14	rs147071758	A	G	0.015873	1008
14	rs8013850	G	A	0.291667	1008
14	rs146385780	C	A	0.0198413	1008
14	rs847364	T	C	0.14881	1008
14	rs78405428	G	A	0.0912698	1008
14	rs76644417	A	G	0.0337302	1008
14	rs2283396	T	G	0.0406746	1008
14	rs847362	G	A	0.152778	1008
14	rs4903008	G	T	0.300595	1008
14	rs78768546	A	G	0.0218254	1008
14	rs4903009	C	T	0.297619	1008
14	rs860195	A	G	0.613095	1008
14	rs847361	G	T	0.00198413	1008
14	rs847360	A	G	0.15377	1008
14	rs847359	A	G	0.613095	1008
14	rs1520329	A	T	0.224206	1008
14	rs117859404	C	G	0.124008	1008
14	rs140748988	C	T	0.0128968	1008
14	rs2238200	A	G	0.308532	1008
14	rs2283395	T	G	0.30754	1008
14	rs2283394	G	T	0.30754	1008
14	rs2239253	T	C	0.265873	1008
14	rs2239252	C	T	0.265873	1008
14	rs57851101	A	G	0.212302	1008
14	rs847358	G	A	0.347222	1008
14	rs847357	G	A	0.619048	1008
14	rs847356	G	A	0.64881	1008
14	rs847355	G	T	0.343254	1008
14	rs2283393	A	G	0.274802	1008
14	rs847354	T	C	0.62004	1008
14	rs699366	A	T	0.12004	1008
14	rs4903011	C	G	0.266865	1008
14	rs847353	T	C	0.549603	1008
14	rs847352	G	T	0.543651	1008
14	rs2239251	A	T	0.139881	1008
14	rs847351	C	G	0.541667	1008
14	rs2239250	A	G	0.138889	1008
14	rs142072141	C	T	0.0327381	1008
14	rs72721902	G	C	0.137897	1008
14	rs847350	A	G	0.136905	1008
14	rs847349	G	A	0.121032	1008
14	rs8018927	G	T	0.134921	1008
14	rs847348	G	A	0.121032	1008
14	rs4899431	A	T	0.264881	1008
14	rs4899432	A	T	0.264881	1008
14	rs7147236	G	A	0.133929	1008
14	rs847347	C	T	0.526786	1008
14	rs847346	A	G	0.121032	1008
14	rs35291137	A	G	0.264881	1008
14	rs8015237	G	A	0.264881	1008
14	rs58216158	G	A	0.133929	1008
14	rs8015476	A	T	0.271825	1008
14	rs10146126	T	G	0.136905	1008
14	rs6574066	G	C	0.135913	1008
14	rs2681721	A	C	0.544643	1008
14	rs148620712	A	G	0.104167	1008
14	rs184998171	A	C	0.0565476	1008
14	rs187122064	A	G	0.0119048	1008
14	rs66507723	A	G	0.265873	1008
14	rs2681712	G	A	0.113095	1008
14	rs7146177	G	A	0.134921	1008
14	rs2529476	T	C	0.128968	1008
14	rs2090737	T	A	0.577381	1008
14	rs2090736	G	T	0.113095	1008
14	rs149944606	G	C	0.0188492	1008
14	rs1996662	A	T	0.539683	1008
14	rs1996661	C	T	0.128968	1008
14	rs12895250	C	G	0.266865	1008
14	rs8020136	A	G	0.140873	1008
14	rs2222311	C	T	0.131944	1008
14	rs1402065	C	T	0.256944	1008
14	rs2239249	C	G	0.572421	1008
14	rs2238199	C	A	0.513889	1008
14	rs17110829	C	G	0.259921	1008
14	rs2239248	C	A	0.516865	1008
14	rs765221	C	T	0.132937	1008
14	rs17110843	C	T	0.0505952	1008
14	rs2238198	A	G	0.246032	1008
14	rs2238197	G	A	0.235119	1008
14	rs2238196	G	A	0.376984	1008
14	rs2239247	G	A	0.410714	1008
14	rs2239246	T	G	0.149802	1008
14	rs2239245	G	A	0.269841	1008
14	rs2283391	T	C	0.572421	1008
14	rs1520332	G	A	0.570437	1008
14	rs1520331	T	C	0.572421	1008
14	rs72724035	T	C	0.144841	1008
14	rs1402064	T	C	0.152778	1008
14	rs1402063	T	C	0.152778	1008
14	rs2529475	A	C	0.293651	1008
14	rs2250666	T	C	0.15377	1008
14	rs2283390	C	A	0.56746	1008
14	rs2283389	A	G	0.270833	1008
14	rs2250557	G	A	0.136905	1008
14	rs2239244	T	G	0.136905	1008
14	rs2238195	G	A	0.133929	1008
14	rs2238194	C	T	0.417659	1008
14	rs939375	G	C	0.436508	1008
14	rs72724044	G	A	0.135913	1008
14	rs1915132	T	C	0.310516	1008
14	rs2529474	A	T	0.157738	1008
14	rs57360450	A	G	0.143849	1008
14	rs2681771	C	A	0.300595	1008
14	rs2239243	G	A	0.300595	1008
14	rs2239242	C	T	0.277778	1008
14	rs2239241	G	A	0.285714	1008
14	rs2681770	C	T	0.127976	1008
14	rs2681769	T	C	0.285714	1008
14	rs2681768	C	T	0.285714	1008
14	rs7155750	C	G	0.281746	1008
14	rs2079506	A	G	0.285714	1008
14	rs2681767	G	A	0.285714	1008
14	rs2079505	A	G	0.285714	1008
14	rs2079504	C	T	0.286706	1008
14	rs8019358	T	A	0.285714	1008
14	rs8019371	T	C	0.285714	1008
14	rs8018393	C	T	0.285714	1008
14	rs2079503	A	T	0.285714	1008
14	rs8003559	T	C	0.285714	1008
14	rs8022956	G	A	0.285714	1008
14	rs8003591	T	C	0.285714	1008
14	rs8022845	A	G	0.154762	1008
14	rs8022859	A	G	0.28869	1008
14	rs11620677	G	A	0.130952	1008
14	rs2239240	G	A	0.275794	1008
14	rs2239239	A	G	0.28869	1008
14	rs2239238	G	A	0.28869	1008
14	rs2283388	A	G	0.28869	1008
14	rs2239236	C	T	0.275794	1008
14	rs929413	T	C	0.28869	1008
14	rs1812041	G	A	0.28869	1008
14	rs2247090	C	G	0.28869	1008
14	rs886826	C	T	0.28869	1008
14	rs72724054	C	G	0.157738	1008
14	rs2239235	T	C	0.295635	1008
14	rs2681727	A	C	0.295635	1008
14	rs2681728	A	G	0.580357	1008
14	rs17111029	C	T	0.280754	1008
14	rs2681729	A	C	0.137897	1008
14	rs2681730	A	G	0.292659	1008
14	rs2681731	G	A	0.295635	1008
14	rs8015917	G	A	0.292659	1008
14	rs2681734	T	G	0.295635	1008
14	rs2238193	T	C	0.280754	1008
14	rs2681735	A	G	0.292659	1008
14	rs2681736	G	T	0.295635	1008
14	rs2681737	G	A	0.295635	1008
14	rs2529471	A	C	0.297619	1008
14	rs2681738	C	T	0.137897	1008
14	rs2529470	T	C	0.295635	1008
14	rs2529469	T	C	0.295635	1008
14	rs2681739	G	A	0.134921	1008
14	rs2681740	G	C	0.134921	1008
14	rs2239234	G	A	0.295635	1008
14	rs2239233	C	A	0.572421	1008
14	rs2239232	G	A	0.295635	1008
14	rs1356840	G	A	0.134921	1008
14	rs1356841	T	C	0.295635	1008
14	rs1356842	C	T	0.134921	1008
14	rs8007684	G	T	0.157738	1008
14	rs1356843	G	T	0.296627	1008
14	rs17111047	G	T	0.272817	1008
14	rs8008045	G	T	0.160714	1008
14	rs2681741	A	G	0.299603	1008
14	rs2681742	C	T	0.573413	1008
14	rs72724074	C	T	0.160714	1008
14	rs2681743	T	C	0.300595	1008
14	rs79772864	A	G	0.0555556	1008
14	rs79387502	C	T	0.160714	1008
14	rs2681744	C	A	0.297619	1008
14	rs2681745	T	G	0.300595	1008
14	rs185945184	A	G	0.0198413	1008
14	rs2681746	A	G	0.298611	1008
14	rs144192821	G	A	0.0376984	1008
14	rs2681747	G	A	0.240079	1008
14	rs2681748	A	G	0.548611	1008
14	rs2529468	T	G	0.240079	1008
14	rs2190509	G	A	0.0813492	1008
14	rs2214965	A	T	0.240079	1008
14	rs2681749	T	C	0.240079	1008
14	rs2681750	C	T	0.0813492	1008
14	rs2529467	T	C	0.240079	1008
14	rs2681751	T	C	0.240079	1008
14	rs2529466	G	C	0.549603	1008
14	rs2681752	T	G	0.241071	1008
14	rs72724081	A	G	0.155754	1008
14	rs2681753	G	A	0.237103	1008
14	rs2239231	G	A	0.544643	1008
14	rs2239230	A	G	0.237103	1008
14	rs2239229	T	C	0.240079	1008
14	rs2283387	T	C	0.313492	1008
14	rs2681754	G	A	0.542659	1008
14	rs142746711	G	A	0.00892857	1008
14	rs56326625	A	G	0.154762	1008
14	rs2681756	T	A	0.0823413	1008
14	rs2681757	A	G	0.242063	1008
14	rs2681758	T	C	0.0863095	1008
14	rs12892244	C	A	0.462302	1008
14	rs2139596	G	C	0.0813492	1008
14	rs2681760	G	A	0.0853175	1008
14	rs2529465	G	T	0.0853175	1008
14	rs1072167	C	T	0.553571	1008
14	rs1072165	C	T	0.0813492	1008
14	rs1072166	A	G	0.241071	1008
14	rs2681761	T	C	0.555556	1008
14	rs72724092	A	G	0.155754	1008
14	rs2176841	A	C	0.241071	1008
14	rs2529461	A	G	0.556548	1008
14	rs2681763	G	T	0.0853175	1008
14	rs2332829	A	G	0.599206	1008
14	rs2681765	T	C	0.556548	1008
14	rs2529460	C	A	0.556548	1008
14	rs2529459	C	G	0.0813492	1008
14	rs2529458	C	A	0.0853175	1008
14	rs10129799	A	G	0.241071	1008
14	rs34034575	A	G	0.313492	1008
14	rs2681724	G	A	0.0813492	1008
14	rs2529457	T	C	0.241071	1008
14	rs1099968	A	C	0.237103	1008
14	rs72724098	A	C	0.155754	1008
14	rs847334	C	T	0.0813492	1008
14	rs117935341	G	T	0.0188492	1008
14	rs847333	C	A	0.556548	1008
14	rs847332	A	G	0.556548	1008
14	rs2283386	A	G	0.313492	1008
14	rs847331	C	T	0.0813492	1008
14	rs847330	G	A	0.0863095	1008
14	rs2239227	A	G	0.155754	1008
14	rs847329	G	A	0.0853175	1008
14	rs55662698	A	G	0.30754	1008
14	rs847328	G	C	0.0803571	1008
14	rs55916717	C	T	0.15377	1008
14	rs847327	G	A	0.542659	1008
14	rs847326	A	G	0.546627	1008
14	rs847325	C	A	0.0853175	1008
14	rs10483844	G	A	0.302579	1008
14	rs77845066	A	G	0.155754	1008
14	rs769148	T	C	0.0853175	1008
14	rs2239226	G	A	0.302579	1008
14	rs12147284	C	A	0.302579	1008
14	rs10136263	C	T	0.0813492	1008
14	rs7158564	G	A	0.151786	1008
14	rs2190508	A	G	0.237103	1008
14	rs76239257	A	C	0.155754	1008
14	rs6574067	G	A	0.530754	1008
14	rs7149872	T	A	0.537698	1008
14	rs139585422	T	C	0.0218254	1008
14	rs4903013	C	T	0.539683	1008
14	rs2239225	A	T	0.545635	1008
14	rs2239224	G	A	0.541667	1008
14	rs10149207	A	G	0.0803571	1008
14	rs60993427	G	A	0.152778	1008
14	rs6574068	C	T	0.542659	1008
14	rs6574069	T	C	0.459325	1008
14	rs6574070	G	A	0.542659	1008
14	rs6574071	T	G	0.541667	1008
14	rs7146606	C	G	0.543651	1008
14	rs142856844	G	A	0.0763889	1008
14	rs2283385	C	T	0.240079	1008
14	rs8022289	G	A	0.547619	1008
14	rs34062036	C	G	0.309524	1008
14	rs35981409	C	G	0.309524	1008
14	rs2332831	A	G	0.553571	1008
14	rs2332832	A	C	0.239087	1008
14	rs79911895	G	A	0.0456349	1008
14	rs7151325	T	A	0.234127	1008
14	rs7150465	A	T	0.234127	1008
14	rs2108362	G	T	0.544643	1008
14	rs2108361	T	A	0.544643	1008
14	rs10137579	G	A	0.234127	1008
14	rs10138152	G	A	0.234127	1008
14	rs10138180	C	G	0.554563	1008
14	rs72726116	A	C	0.315476	1008
14	rs8019126	C	G	0.311508	1008
14	rs7140973	A	G	0.234127	1008
14	rs10141305	A	C	0.0823413	1008
14	rs11626574	C	T	0.454365	1008
14	rs2239223	C	A	0.675595	1008
14	rs34536876	G	A	0.522817	1008
14	rs34883798	G	C	0.377976	1008
14	rs12887870	T	C	0.377976	1008
14	rs116994496	A	G	0.046627	1008
14	rs8017725	T	C	0.668651	1008
14	rs8017123	G	A	0.667659	1008
14	rs183022002	C	T	0.00992063	1008
14	rs2239221	T	G	0.668651	1008
14	rs2239220	G	T	0.680556	1008
14	rs2239219	A	G	0.680556	1008
14	rs2238192	C	T	0.664683	1008
14	rs28472269	A	G	0.422619	1008
14	rs56952832	G	A	0.0396825	1008
14	rs11623523	G	A	0.674603	1008
14	rs72726120	T	C	0.196429	1008
14	rs28439943	T	C	0.37996	1008
14	rs2283384	A	G	0.0446429	1008
14	rs8018733	G	A	0.110119	1008
14	rs8018756	G	A	0.422619	1008
14	rs61995116	C	T	0.0426587	1008
14	rs2058017	T	G	0.680556	1008
14	rs78329089	T	C	0.0426587	1008
14	rs74889658	T	G	0.0436508	1008
14	rs189775783	C	T	0.378968	1008
14	rs186364912	C	T	0.378968	1008
14	rs147052537	T	A	0.0436508	1008
14	rs28827902	T	C	0.677579	1008
14	rs201497548	C	G	0.0426587	1008
14	rs375376364	A	G	0.0426587	1008
14	rs139353708	A	T	0.0426587	1008
14	rs142203790	G	A	0.377976	1008
14	rs199742654	T	G	0.0426587	1008
14	rs138567146	G	T	0.375	1008
14	rs139923244	C	G	0.0426587	1008
14	rs7149746	A	G	0.202381	1008
14	rs6574072	G	C	0.472222	1008
14	rs74704833	T	G	0.0426587	1008
14	rs57373275	G	A	0.0545635	1008
14	rs117815704	A	T	0.0426587	1008
14	rs148253392	C	T	0.0248016	1008
14	rs4350511	T	A	0.673611	1008
14	rs74824100	A	G	0.0535714	1008
14	rs11621747	A	G	0.204365	1008
14	rs12434729	C	T	0.176587	1008
14	rs7141922	C	T	0.0525794	1008
14	rs12434786	G	A	0.176587	1008
14	rs140680051	T	C	0.0486111	1008
14	rs10144932	C	T	0.217262	1008
14	rs10134133	T	A	0.264881	1008
14	rs8015756	G	C	0.266865	1008
14	rs6574073	A	G	0.201389	1008
14	rs2239218	C	T	0.644841	1008
14	rs2239217	G	A	0.626984	1008
14	rs2239216	G	A	0.197421	1008
14	rs2239215	T	C	0.0297619	1008
14	rs11626273	T	C	0.410714	1008
14	rs12435911	T	C	0.202381	1008
14	rs8013717	T	G	0.631944	1008
14	rs6574074	G	C	0.625	1008
14	rs58388333	A	G	0.0436508	1008
14	rs59515962	C	T	0.0426587	1008
14	rs8018622	G	A	0.625	1008
14	rs141212330	T	C	0.411706	1008
14	rs148131782	T	C	0.632937	1008
14	rs373902028	T	G	0.0744048	1008
14	rs139505399	A	T	0.0446429	1008
14	rs145582687	G	A	0.368056	1008
14	rs140508226	G	C	0.0406746	1008
14	rs374490882	G	A	0.0218254	1008
14	rs4480728	A	T	0.364087	1008
14	rs4387540	C	T	0.0446429	1008
14	rs112464742	C	T	0.362103	1008
14	rs56935126	G	C	0.0446429	1008
14	rs146816998	G	C	0.362103	1008
14	rs6574076	C	A	0.201389	1008
14	rs7151688	G	A	0.201389	1008
14	rs117605676	T	C	0.0436508	1008
14	rs147108419	C	T	0.0436508	1008
14	rs148429470	T	G	0.0436508	1008
14	rs11158954	C	T	0.201389	1008
14	rs113820987	A	G	0.015873	1008
14	rs10136369	T	A	0.0595238	1008
14	rs2332833	A	G	0.630952	1008
14	rs2877796	A	G	0.634921	1008
14	rs28517545	T	C	0.0595238	1008
14	rs2332834	T	C	0.369048	1008
14	rs112708494	T	C	0.203373	1008
14	rs7159300	G	A	0.191468	1008
14	rs60212857	A	G	0.0674603	1008
14	rs57988228	G	C	0.33631	1008
14	rs75867231	G	A	0.323413	1008
14	rs148483015	T	C	0.0128968	1008
14	rs7143818	G	T	0.0753968	1008
14	rs7147878	C	T	0.0625	1008
14	rs17115492	C	T	0.0337302	1008
14	rs73294955	C	T	0.0188492	1008
14	rs78017019	G	C	0.0555556	1008
14	rs79866945	G	T	0.0912698	1008
14	rs79419996	A	G	0.0763889	1008
14	rs11628263	T	C	0.569444	1008
14	rs8003581	T	A	0.542659	1008
14	rs17115503	C	G	0.0615079	1008
14	rs2239214	A	G	0.456349	1008
14	rs45582134	A	T	0.0138889	1008
14	rs61995146	T	C	0.100198	1008
14	rs11622029	C	A	0.00297619	1008
14	rs2283383	C	A	0.888889	1008
14	rs7153455	G	A	0.972222	1008
14	rs2238191	C	A	0.827381	1008
14	rs55833027	C	T	0.132937	1008
14	rs59336187	G	A	0.0704365	1008
14	rs17115530	A	T	0.165675	1008
14	rs4903015	C	T	0.972222	1008
14	rs10139942	G	C	0.139881	1008
14	rs1860153	G	A	0.130952	1008
14	rs11626915	C	G	0.62996	1008
14	rs2239213	G	A	0.0426587	1008
14	rs184180011	T	C	0.00992063	1008
14	rs4140998	C	T	0.832341	1008
14	rs8018108	G	A	0.97123	1008
14	rs78369475	A	T	0.166667	1008
14	rs1004477	C	T	0.164683	1008
14	rs75642311	A	G	0.0992063	1008
14	rs117466646	G	A	0.0178571	1008
14	rs2007903	T	C	0.164683	1008
14	rs4903016	G	C	0.342262	1008
14	rs4903017	G	T	0.972222	1008
14	rs72726132	A	G	0.139881	1008
14	rs4903018	T	A	0.972222	1008
14	rs7160223	T	A	0.762897	1008
14	rs7159534	G	C	0.972222	1008
14	rs7153117	A	G	0.632937	1008
14	rs79224492	T	C	0.165675	1008
14	rs2238190	T	C	0.168651	1008
14	rs116801974	A	G	0.0684524	1008
14	rs58482573	G	C	0.0684524	1008
14	rs10151157	C	G	0.972222	1008
14	rs758267	G	A	0.339286	1008
14	rs74562995	G	A	0.0664683	1008
14	rs740536	A	G	0.164683	1008
14	rs11158955	C	T	0.627976	1008
14	rs11158956	C	T	0.627976	1008
14	rs3825714	T	C	0.630952	1008
14	rs3784047	C	T	0.628968	1008
14	rs3784046	G	A	0.0972222	1008
14	rs3784045	T	C	0.630952	1008
14	rs11623104	G	C	0.62996	1008
14	rs7156512	A	G	0.630952	1008
14	rs57365949	A	G	0.796627	1008
14	rs2283382	T	A	0.572421	1008
14	rs79562181	C	T	0.0654762	1008
14	rs719064	A	G	0.810516	1008
14	rs2238189	T	C	0.97123	1008
14	rs17115684	A	G	0.103175	1008
14	rs2238188	G	A	0.561508	1008
14	rs2238187	A	G	0.624008	1008
14	rs2283381	A	G	0.145833	1008
14	rs17115702	A	T	0.168651	1008
14	rs17115708	C	G	0.169643	1008
14	rs2283380	G	A	0.770833	1008
14	rs8022670	G	C	0.167659	1008
14	rs2239211	A	G	0.168651	1008
14	rs4903019	T	A	0.803571	1008
14	rs4903020	G	A	0.801587	1008
14	rs115826338	G	A	0.166667	1008
14	rs4903021	T	A	0.55754	1008
14	rs12436059	C	T	0.970238	1008
14	rs58470149	G	A	0.166667	1008
14	rs11628490	A	G	0.803571	1008
14	rs12436819	A	G	0.168651	1008
14	rs113892728	G	C	0.046627	1008
14	rs55796797	G	A	0.131944	1008
14	rs7143154	T	C	0.97123	1008
14	rs7143134	C	A	0.801587	1008
14	rs10483845	C	G	0.179563	1008
14	rs11623458	A	G	0.00396825	1008
14	rs9989171	C	A	0.97123	1008
14	rs7155105	G	A	0.97123	1008
14	rs78500901	C	T	0.165675	1008
14	rs55842248	A	G	0.141865	1008
14	rs10139793	A	G	0.164683	1008
14	rs4903022	T	C	0.806548	1008
14	rs4903023	T	C	0.758929	1008
```
