## Supplementary material for "Characterization of shared and ancestry-specific signals driving complex traits using multi-ancestry fine-mapping": s2_ref.bim

```
14	rs35831373	0	71918421	C	T
14	rs116985791	0	71918631	G	A
14	rs143170193	0	71920513	C	G
14	rs144847463	0	71920574	G	A
14	rs11626368	0	71920585	C	G
14	rs36533	0	71921013	G	A
14	rs34991781	0	71921576	G	A
14	rs12896986	0	71922893	T	G
14	rs36532	0	71923338	T	C
14	rs12880611	0	71923349	G	A
14	rs34993988	0	71923692	C	T
14	rs34176710	0	71924047	C	T
14	rs76803765	0	71924959	T	C
14	rs36531	0	71925329	T	C
14	rs74421668	0	71926558	C	G
14	rs139108185	0	71926665	G	A
14	rs149959024	0	71929123	G	A
14	rs142351512	0	71929237	G	A
14	rs145166954	0	71930696	A	G
14	rs11624555	0	71931078	G	A
14	rs117467050	0	71931984	G	T
14	rs7150281	0	71933697	A	T
14	rs112403755	0	71934139	C	T
14	rs61989373	0	71935156	C	T
14	rs34347034	0	71935513	G	A
14	rs72728502	0	71935599	C	T
14	rs36530	0	71936483	G	A
14	rs78443993	0	71937087	T	C
14	rs12889866	0	71937439	C	T
14	rs137969045	0	71937995	G	A
14	rs113141340	0	71938533	G	A
14	rs36529	0	71939892	A	T
14	rs61989374	0	71940581	A	T
14	rs35680546	0	71940619	A	G
14	rs36528	0	71941135	A	C
14	rs76732519	0	71941581	C	T
14	rs12887261	0	71941979	A	T
14	rs75230962	0	71943164	A	G
14	rs111991847	0	71943532	C	G
14	rs115865094	0	71943660	C	T
14	rs35625243	0	71944937	A	G
14	rs112647467	0	71947096	G	A
14	rs139641177	0	71948383	G	A
14	rs34320622	0	71952254	C	T
14	rs10130652	0	71953577	C	T
14	rs146721892	0	71954478	C	T
14	rs14030	0	71956141	A	C
14	rs12127	0	71956270	T	C
14	rs3088206	0	71956309	C	A
14	rs147519251	0	71956318	G	A
14	rs117509558	0	71956445	A	G
14	rs61989377	0	71957362	C	T
14	rs149387802	0	71960943	A	C
14	rs2108049	0	71962394	G	T
14	rs4464023	0	71963428	A	G
14	rs56407721	0	71963503	T	C
14	rs2108048	0	71964097	C	T
14	rs61989379	0	71964406	G	C
14	rs67489015	0	71964521	G	A
14	rs4899396	0	71964836	T	C
14	rs76976980	0	71968149	A	G
14	rs79892671	0	71968296	G	A
14	rs12896900	0	71970625	A	G
14	rs117904875	0	71971758	T	C
14	rs60126292	0	71973205	G	A
14	rs57194513	0	71976153	T	C
14	rs150120129	0	71976652	C	G
14	rs34480562	0	71979724	G	C
14	rs34281934	0	71979756	C	T
14	rs76591307	0	71980057	G	C
14	rs55883127	0	71980236	G	A
14	rs36072220	0	71980744	A	T
14	rs17111585	0	71981698	T	A
14	rs7149924	0	71982850	A	G
14	rs12892512	0	71983296	G	A
14	rs61989382	0	71983638	T	C
14	rs61989383	0	71983644	T	C
14	rs35760654	0	71983757	C	T
14	rs36052007	0	71984705	G	C
14	rs140141318	0	71984902	G	A
14	rs117074389	0	71985448	A	T
14	rs78279424	0	71985670	A	T
14	rs66645707	0	71985931	T	C
14	rs61989386	0	71986545	T	C
14	rs116863225	0	71986875	T	G
14	rs11158907	0	71987065	A	G
14	rs35231795	0	71987374	T	G
14	rs56180634	0	71989933	C	T
14	rs78813115	0	71990141	A	G
14	rs35589413	0	71991676	T	A
14	rs117751380	0	71993825	C	T
14	rs76416968	0	71994053	T	C
14	rs59384457	0	71995242	C	T
14	rs17767680	0	71997594	G	A
14	rs17178387	0	71997723	A	G
14	rs374600512	0	71999207	C	T
14	rs61989390	0	72000208	A	T
14	rs190705832	0	72000680	C	T
14	rs7157241	0	72001296	A	T
14	rs10483836	0	72001614	T	G
14	rs12885344	0	72003224	G	A
14	rs117572511	0	72003337	T	C
14	rs11629264	0	72005394	G	A
14	rs77196440	0	72006043	A	G
14	rs17767686	0	72006744	C	T
14	rs3784066	0	72007454	A	T
14	rs139112446	0	72007855	C	T
14	rs35415083	0	72009196	C	T
14	rs12880188	0	72009745	G	C
14	rs10150280	0	72009999	G	A
14	rs9672060	0	72010126	G	T
14	rs9672071	0	72010585	C	T
14	rs28852403	0	72010665	T	C
14	rs28859432	0	72010693	C	T
14	rs141024867	0	72010754	A	G
14	rs111206662	0	72010762	G	A
14	rs145463144	0	72010956	T	C
14	rs34169215	0	72011148	C	A
14	rs10143346	0	72011784	T	C
14	rs35971049	0	72012219	T	A
14	rs138532971	0	72013278	T	C
14	rs12897977	0	72014544	A	G
14	rs4902938	0	72014778	T	C
14	rs757850	0	72016006	C	G
14	rs7152674	0	72016613	G	T
14	rs112651995	0	72017906	G	T
14	rs8010616	0	72019108	A	G
14	rs147398530	0	72019157	G	A
14	rs75304942	0	72021320	T	C
14	rs8013161	0	72021499	G	A
14	rs116963184	0	72021740	T	C
14	rs2108057	0	72022750	G	A
14	rs11628525	0	72022891	A	G
14	rs117446116	0	72022971	C	T
14	rs7140501	0	72023175	C	G
14	rs7141155	0	72023372	G	A
14	rs7142343	0	72023489	T	C
14	rs2190240	0	72024889	T	C
14	rs76262919	0	72024952	G	A
14	rs2214836	0	72025078	G	T
14	rs141787348	0	72025311	C	T
14	rs146296056	0	72026743	A	G
14	rs139643363	0	72027114	T	C
14	rs6574014	0	72027425	G	A
14	rs2332638	0	72028915	A	G
14	rs8017775	0	72029436	A	G
14	rs78287241	0	72030079	T	C
14	rs12433040	0	72030555	G	A
14	rs76563287	0	72030578	C	T
14	rs10135680	0	72030809	G	A
14	rs9323561	0	72031563	A	C
14	rs79458698	0	72033236	C	T
14	rs150150289	0	72033237	G	A
14	rs11627930	0	72034494	A	G
14	rs4902939	0	72034852	G	A
14	rs74354719	0	72037208	C	T
14	rs6574015	0	72037534	C	T
14	rs1981588	0	72039689	G	A
14	rs6574016	0	72040525	G	A
14	rs146856658	0	72040762	G	A
14	rs17123089	0	72041379	G	C
14	rs1008517	0	72041434	A	G
14	rs7492599	0	72041458	A	G
14	rs117795933	0	72043047	T	A
14	rs1029570	0	72043200	A	G
14	rs149749145	0	72044095	T	C
14	rs2332640	0	72044547	C	T
14	rs2332641	0	72044728	T	G
14	rs8008605	0	72045544	C	G
14	rs8014349	0	72046496	C	A
14	rs35169957	0	72048233	G	A
14	rs8006300	0	72050162	C	T
14	rs7156313	0	72052310	G	C
14	rs116967552	0	72052352	G	A
14	rs3825719	0	72053097	G	A
14	rs78378245	0	72053671	C	G
14	rs1859643	0	72055468	A	C
14	rs11848785	0	72057355	G	A
14	rs3784064	0	72059551	G	A
14	rs10138557	0	72061718	C	T
14	rs79527286	0	72063632	A	G
14	rs10147863	0	72064096	G	A
14	rs80326448	0	72065710	G	A
14	rs112585958	0	72065924	A	G
14	rs7144299	0	72066127	G	C
14	rs7144829	0	72066456	G	A
14	rs78524324	0	72071795	C	A
14	rs10136590	0	72072970	A	G
14	rs7154841	0	72073422	A	G
14	rs7155008	0	72073452	C	A
14	rs35958404	0	72074427	G	A
14	rs78517077	0	72075599	A	T
14	rs139460328	0	72076941	A	G
14	rs77459570	0	72078818	T	C
14	rs72729956	0	72078861	T	A
14	rs72729958	0	72083440	A	G
14	rs4899398	0	72083441	A	G
14	rs1473130	0	72084796	C	G
14	rs12587301	0	72086717	T	C
14	rs61989427	0	72087038	G	A
14	rs117966546	0	72087774	C	T
14	rs148973236	0	72088763	G	A
14	rs3784063	0	72088956	A	G
14	rs187623377	0	72090007	T	C
14	rs3784062	0	72090505	T	G
14	rs117581621	0	72091562	G	A
14	rs111731099	0	72093944	C	T
14	rs193021281	0	72094901	T	C
14	rs185645582	0	72094902	C	T
14	rs4902941	0	72099964	A	G
14	rs142868671	0	72099970	C	T
14	rs12147154	0	72100472	A	T
14	rs9972151	0	72101765	C	T
14	rs182987711	0	72102824	T	C
14	rs56703594	0	72103525	G	A
14	rs7154787	0	72108356	T	C
14	rs11846689	0	72108372	G	A
14	rs60065332	0	72108427	G	A
14	rs10139519	0	72109270	C	A
14	rs117197759	0	72109945	C	T
14	rs78021246	0	72110370	G	A
14	rs146792624	0	72110802	C	T
14	rs117811483	0	72112633	T	C
14	rs192055876	0	72112983	T	C
14	rs183362814	0	72113039	G	T
14	rs75638904	0	72113352	C	G
14	rs3784060	0	72114138	T	G
14	rs117950300	0	72115163	A	G
14	rs74790718	0	72120766	G	A
14	rs141798065	0	72122236	A	G
14	rs17092070	0	72123008	C	T
14	rs79152735	0	72126149	G	C
14	rs145813123	0	72127701	G	A
14	rs75827077	0	72128080	G	A
14	rs139662263	0	72130966	C	T
14	rs78125016	0	72135010	A	G
14	rs45440200	0	72138484	A	G
14	rs79220022	0	72140476	G	A
14	rs4902942	0	72140659	A	T
14	rs145783279	0	72143934	A	G
14	rs148942477	0	72144364	T	G
14	rs143788523	0	72144367	A	T
14	rs4319698	0	72147443	G	A
14	rs17096112	0	72148047	G	A
14	rs7145435	0	72149647	C	T
14	rs117459168	0	72152762	A	G
14	rs7401916	0	72153441	T	G
14	rs10873246	0	72153693	A	G
14	rs78328920	0	72154719	G	A
14	rs72729973	0	72155109	G	T
14	rs3784059	0	72155977	A	G
14	rs61994386	0	72157606	T	C
14	rs12589249	0	72158514	C	T
14	rs8013708	0	72158974	A	G
14	rs4902945	0	72159661	T	C
14	rs140196846	0	72159732	G	T
14	rs146207588	0	72159947	A	C
14	rs7148679	0	72160321	T	C
14	rs4140798	0	72162901	A	G
14	rs4140797	0	72162978	T	C
14	rs7150965	0	72164662	C	A
14	rs118155557	0	72164875	G	A
14	rs10146552	0	72164952	A	C
14	rs1859551	0	72165208	A	G
14	rs75753740	0	72165780	T	C
14	rs75113816	0	72166264	T	C
14	rs117291709	0	72168224	C	T
14	rs2286136	0	72168695	G	A
14	rs2286135	0	72169758	G	A
14	rs4140799	0	72170969	G	A
14	rs10132111	0	72172418	G	A
14	rs8015004	0	72173413	T	C
14	rs11846367	0	72173954	C	T
14	rs149098839	0	72176121	C	T
14	rs6574017	0	72176935	G	A
14	rs8007783	0	72182344	T	A
14	rs1204997	0	72183309	T	C
14	rs17100307	0	72184751	G	A
14	rs150540946	0	72185626	G	T
14	rs8009037	0	72186174	C	A
14	rs1204996	0	72186684	C	A
14	rs116914475	0	72186833	T	C
14	rs118018275	0	72187430	A	G
14	rs1204995	0	72187850	T	C
14	rs11158912	0	72188753	A	G
14	rs2301918	0	72190156	G	A
14	rs11850220	0	72192380	C	T
14	rs17100926	0	72194401	C	T
14	rs17100964	0	72195407	C	G
14	rs10133626	0	72195606	G	T
14	rs2074716	0	72196546	A	G
14	rs757744	0	72197773	T	C
14	rs1204992	0	72198511	A	G
14	rs2097887	0	72201985	C	A
14	rs10137642	0	72205321	T	C
14	rs79811875	0	72209497	C	A
14	rs12588184	0	72209756	C	A
14	rs1468373	0	72210756	C	T
14	rs118020457	0	72211818	C	A
14	rs1204988	0	72211948	A	T
14	rs6574018	0	72213258	G	T
14	rs12590638	0	72214790	T	C
14	rs144457248	0	72215549	T	C
14	rs7350725	0	72216675	C	A
14	rs10144437	0	72216749	C	T
14	rs1005605	0	72218345	G	T
14	rs1005604	0	72218524	T	C
14	rs1204983	0	72219146	C	A
14	rs58697123	0	72220060	T	C
14	rs1204982	0	72220169	C	T
14	rs10132035	0	72221115	T	G
14	rs11621890	0	72221515	T	G
14	rs7145529	0	72221885	A	G
14	rs76741123	0	72222154	A	G
14	rs1204976	0	72223013	G	A
14	rs1204975	0	72223684	A	G
14	rs118093143	0	72223903	A	G
14	rs1204974	0	72224472	T	C
14	rs1204973	0	72224490	C	T
14	rs28492756	0	72224576	G	A
14	rs1204972	0	72224796	C	A
14	rs7147062	0	72225138	C	T
14	rs1204971	0	72225362	T	C
14	rs60396062	0	72226175	A	G
14	rs8015706	0	72226313	C	A
14	rs115817171	0	72226315	T	G
14	rs115116081	0	72226342	C	T
14	rs147925309	0	72226445	T	C
14	rs56222721	0	72226594	G	A
14	rs148826142	0	72227435	G	A
14	rs143420389	0	72227593	C	T
14	rs74870573	0	72227611	G	T
14	rs149575182	0	72228430	G	A
14	rs55964121	0	72228673	A	C
14	rs7146548	0	72228923	T	A
14	rs10146131	0	72229419	C	T
14	rs1954692	0	72229554	G	A
14	rs79203491	0	72230050	G	A
14	rs4541008	0	72230230	C	A
14	rs1204969	0	72230340	G	T
14	rs1954690	0	72230444	C	T
14	rs1954689	0	72230505	A	G
14	rs74368980	0	72231636	C	G
14	rs1209228	0	72231880	A	C
14	rs1204967	0	72232216	T	C
14	rs146710287	0	72233572	A	G
14	rs74062013	0	72235529	C	T
14	rs8017068	0	72235618	A	T
14	rs8017576	0	72235857	C	A
14	rs139757659	0	72237267	G	A
14	rs72730000	0	72237557	C	T
14	rs55823610	0	72237671	C	T
14	rs71427126	0	72238734	G	A
14	rs12889204	0	72238789	A	G
14	rs74432788	0	72238858	G	A
14	rs17102948	0	72239765	A	G
14	rs80090448	0	72239972	G	C
14	rs35783046	0	72240870	G	C
14	rs61465646	0	72241643	C	A
14	rs2877751	0	72241658	A	G
14	rs146143958	0	72241980	G	A
14	rs139107342	0	72241981	T	C
14	rs17102965	0	72242314	C	G
14	rs148636921	0	72242982	T	C
14	rs60333405	0	72243356	A	G
14	rs12100650	0	72243873	G	A
14	rs80042815	0	72244060	T	G
14	rs7152273	0	72247122	G	T
14	rs79889092	0	72247269	C	G
14	rs10147309	0	72247302	G	A
14	rs11623601	0	72247853	T	A
14	rs74641735	0	72248142	C	T
14	rs138274578	0	72248406	A	G
14	rs2105469	0	72248818	C	T
14	rs78727022	0	72249442	G	A
14	rs80234323	0	72249519	T	A
14	rs76733755	0	72250592	G	A
14	rs78639275	0	72250629	C	T
14	rs7146038	0	72251480	T	C
14	rs4902946	0	72252135	C	G
14	rs8012670	0	72252139	C	A
14	rs8013157	0	72252368	C	T
14	rs8013179	0	72252413	C	T
14	rs76375007	0	72253109	A	C
14	rs113994749	0	72253115	C	T
14	rs143502402	0	72253171	G	A
14	rs80326852	0	72254297	C	T
14	rs11623466	0	72256583	C	T
14	rs4899399	0	72257240	C	A
14	rs72732306	0	72257309	A	G
14	rs12896748	0	72257674	C	T
14	rs4393512	0	72258820	C	T
14	rs2154409	0	72259455	A	G
14	rs114505182	0	72259522	A	C
14	rs10873247	0	72260660	A	G
14	rs12100575	0	72260942	A	G
14	rs55865426	0	72261317	T	C
14	rs59361606	0	72262453	T	C
14	rs74530144	0	72262507	A	G
14	rs67730405	0	72262650	C	T
14	rs141961469	0	72263029	C	G
14	rs56291887	0	72263599	C	T
14	rs11625756	0	72263722	G	A
14	rs8017198	0	72264972	T	C
14	rs77726974	0	72265503	G	A
14	rs1343922	0	72265949	G	A
14	rs74958411	0	72266238	T	A
14	rs10143712	0	72267018	T	C
14	rs35499119	0	72267505	G	A
14	rs10146983	0	72268119	T	C
14	rs1205107	0	72269248	G	C
14	rs17568464	0	72269290	A	G
14	rs17568485	0	72269647	C	T
14	rs117315122	0	72269664	C	T
14	rs1205106	0	72269668	G	A
14	rs17490018	0	72269786	G	T
14	rs1205105	0	72269922	G	A
14	rs1205104	0	72270626	A	T
14	rs10137011	0	72270801	T	C
14	rs11627821	0	72270956	A	T
14	rs1205103	0	72271401	A	G
14	rs148868432	0	72271560	T	G
14	rs58757801	0	72271808	C	A
14	rs141863019	0	72272094	T	A
14	rs78076516	0	72272148	G	A
14	rs1205102	0	72272832	G	T
14	rs1205101	0	72273020	A	G
14	rs6574021	0	72273370	G	C
14	rs111624972	0	72273571	A	C
14	rs1205100	0	72273640	T	G
14	rs1205098	0	72274092	A	T
14	rs182112562	0	72274096	A	C
14	rs11509348	0	72275184	T	G
14	rs141968179	0	72275211	C	A
14	rs150663102	0	72275329	A	C
14	rs1205095	0	72275744	G	A
14	rs113981059	0	72277499	A	T
14	rs142633902	0	72277727	G	A
14	rs1205094	0	72277951	G	T
14	rs35028395	0	72278192	T	C
14	rs2429571	0	72278263	C	T
14	rs149159409	0	72278391	A	G
14	rs148355472	0	72278617	C	G
14	rs1205093	0	72279271	G	A
14	rs1205092	0	72279285	C	A
14	rs1205091	0	72279600	G	A
14	rs61322114	0	72279876	G	A
14	rs2490342	0	72279917	A	G
14	rs56384578	0	72279983	C	T
14	rs1205090	0	72280257	C	T
14	rs74863281	0	72280285	G	T
14	rs17178702	0	72280908	A	G
14	rs1205089	0	72281051	G	A
14	rs1205088	0	72282059	A	C
14	rs1205087	0	72282070	T	G
14	rs77221752	0	72283303	C	T
14	rs1115694	0	72283392	G	A
14	rs56243922	0	72284169	G	A
14	rs10136527	0	72284337	A	T
14	rs146830118	0	72284683	G	A
14	rs2533020	0	72286669	G	A
14	rs2907668	0	72286824	A	G
14	rs8009550	0	72286853	T	C
14	rs10143870	0	72286952	G	A
14	rs139675807	0	72286969	G	A
14	rs8013861	0	72287009	T	C
14	rs2907667	0	72287075	T	C
14	rs8014022	0	72287106	T	C
14	rs8012876	0	72287145	C	T
14	rs8014223	0	72287244	T	G
14	rs71427128	0	72287673	G	T
14	rs71427129	0	72287684	G	C
14	rs11628389	0	72288105	C	T
14	rs17103344	0	72288249	T	C
14	rs113421833	0	72288553	T	C
14	rs8019254	0	72288582	C	G
14	rs8019550	0	72288644	G	A
14	rs116538454	0	72288649	C	T
14	rs143339744	0	72288897	T	A
14	rs151336580	0	72288910	A	G
14	rs17178709	0	72288955	T	C
14	rs36119235	0	72288976	C	T
14	rs72732345	0	72289085	T	C
14	rs190897007	0	72289306	T	C
14	rs113525827	0	72289315	G	A
14	rs1205083	0	72289633	C	T
14	rs28477819	0	72289646	G	A
14	rs12894583	0	72290016	C	G
14	rs190549401	0	72290561	C	T
14	rs77122938	0	72290716	T	C
14	rs1205082	0	72290726	T	C
14	rs17178716	0	72291223	C	T
14	rs72732358	0	72291367	C	T
14	rs17103376	0	72291407	C	T
14	rs17767971	0	72291451	C	T
14	rs12587262	0	72292292	T	C
14	rs8011978	0	72292423	G	A
14	rs148972332	0	72292837	A	G
14	rs138596960	0	72293492	A	G
14	rs78942000	0	72293680	C	T
14	rs79039063	0	72294053	A	G
14	rs12431407	0	72294556	G	C
14	rs12431431	0	72294595	G	T
14	rs12431447	0	72294678	G	A
14	rs12586791	0	72295512	C	G
14	rs79980304	0	72295661	T	C
14	rs72732364	0	72295745	A	G
14	rs12589471	0	72295890	T	A
14	rs34680316	0	72295959	A	C
14	rs2877753	0	72296472	A	G
14	rs8014818	0	72296740	C	T
14	rs1205081	0	72296910	A	G
14	rs8019530	0	72297212	C	G
14	rs78776318	0	72297651	C	T
14	rs12588731	0	72297978	A	G
14	rs1205080	0	72298103	A	G
14	rs1303915	0	72298188	T	C
14	rs7143561	0	72298947	C	T
14	rs7148760	0	72299308	G	A
14	rs12432789	0	72299445	T	A
14	rs28534779	0	72299826	G	A
14	rs12435816	0	72299923	G	C
14	rs145484542	0	72300617	G	A
14	rs10131561	0	72300852	A	G
14	rs146490456	0	72301088	T	C
14	rs7150058	0	72301199	G	T
14	rs11622822	0	72301471	G	A
14	rs114520997	0	72301897	G	A
14	rs1210365	0	72301958	A	T
14	rs78243119	0	72302675	G	A
14	rs2533015	0	72303590	C	T
14	rs12431768	0	72303769	T	G
14	rs72732378	0	72303811	A	G
14	rs2022912	0	72303917	G	A
14	rs12431794	0	72303930	T	C
14	rs12434750	0	72303931	G	A
14	rs12434712	0	72303940	C	G
14	rs139064758	0	72303944	G	A
14	rs117228387	0	72303987	T	C
14	rs77094706	0	72304244	G	A
14	rs10133767	0	72304729	T	C
14	rs145658215	0	72304856	G	A
14	rs181030476	0	72304980	A	G
14	rs185298797	0	72304988	C	T
14	rs12436282	0	72305512	G	T
14	rs146561814	0	72305680	A	G
14	rs75218155	0	72306157	A	T
14	rs7158642	0	72306215	A	T
14	rs118146934	0	72306335	G	A
14	rs139096905	0	72306765	T	G
14	rs2533014	0	72306949	C	T
14	rs11621224	0	72307161	A	G
14	rs57140492	0	72307264	A	G
14	rs28870153	0	72307490	T	C
14	rs79183858	0	72307579	C	T
14	rs60211352	0	72307638	G	A
14	rs2332662	0	72307832	G	A
14	rs79659339	0	72307940	A	G
14	rs1954693	0	72308003	A	G
14	rs2022911	0	72308075	A	G
14	rs12587274	0	72308575	G	A
14	rs12587267	0	72308783	A	C
14	rs72732385	0	72309065	G	T
14	rs113742279	0	72309157	C	T
14	rs146353322	0	72309270	C	T
14	rs2533011	0	72309303	A	G
14	rs143695124	0	72309309	G	A
14	rs72732388	0	72309617	T	A
14	rs375721905	0	72314775	G	A
14	rs148456956	0	72314946	G	A
14	rs140428425	0	72315514	C	T
14	rs72732390	0	72316214	A	G
14	rs72732392	0	72316220	C	T
14	rs79876309	0	72316363	C	A
14	rs2533060	0	72316376	C	T
14	rs11158915	0	72316402	G	T
14	rs72732397	0	72316472	G	A
14	rs1892560	0	72316625	A	T
14	rs10132551	0	72316722	T	C
14	rs72732400	0	72317056	A	C
14	rs72732401	0	72317156	A	G
14	rs72734003	0	72317258	A	C
14	rs7151501	0	72317837	C	T
14	rs8019244	0	72317961	T	G
14	rs2533059	0	72318206	C	T
14	rs2533058	0	72318430	C	T
14	rs2533057	0	72318520	A	G
14	rs2533056	0	72318648	G	A
14	rs113888907	0	72318659	G	T
14	rs76321150	0	72318901	C	T
14	rs2533054	0	72319100	C	A
14	rs7141201	0	72319271	C	T
14	rs75090292	0	72319434	G	A
14	rs2533052	0	72319436	A	T
14	rs2533051	0	72319499	C	A
14	rs2533050	0	72319761	T	C
14	rs12896381	0	72320467	T	C
14	rs2533048	0	72320597	T	C
14	rs2533047	0	72320854	G	T
14	rs77669200	0	72320876	C	G
14	rs2533046	0	72320888	C	T
14	rs2533045	0	72320905	C	G
14	rs2533044	0	72321045	A	G
14	rs1558297	0	72321101	A	G
14	rs72734014	0	72321132	C	T
14	rs1892559	0	72321422	C	G
14	rs143703174	0	72321585	G	A
14	rs2533043	0	72321616	T	C
14	rs2533042	0	72321728	G	A
14	rs6574022	0	72321738	C	T
14	rs2533041	0	72321772	A	G
14	rs887405	0	72321889	T	C
14	rs887404	0	72321962	C	T
14	rs887403	0	72322261	T	C
14	rs2802597	0	72322573	A	C
14	rs79966140	0	72322658	T	C
14	rs887402	0	72322741	A	G
14	rs10134940	0	72322806	T	G
14	rs10145833	0	72322932	C	A
14	rs28706853	0	72323261	C	T
14	rs2109275	0	72323396	C	G
14	rs2109274	0	72323425	T	C
14	rs2159460	0	72323689	A	G
14	rs10148887	0	72323750	A	C
14	rs2079818	0	72323951	T	A
14	rs2079817	0	72324045	A	G
14	rs2079816	0	72324056	G	A
14	rs2079815	0	72324117	A	T
14	rs2105471	0	72324224	G	C
14	rs2098110	0	72324330	T	C
14	rs2079814	0	72324571	G	A
14	rs2098109	0	72324769	G	T
14	rs2802590	0	72325216	T	G
14	rs2802589	0	72325239	C	T
14	rs2533039	0	72325779	C	A
14	rs72734025	0	72325912	C	T
14	rs12432923	0	72325989	C	G
14	rs8013485	0	72326051	C	G
14	rs10147333	0	72326166	T	G
14	rs10135290	0	72326454	A	G
14	rs28792450	0	72326492	A	G
14	rs59327835	0	72326684	C	A
14	rs148501265	0	72326697	C	G
14	rs7157611	0	72327282	A	T
14	rs2802588	0	72327339	T	A
14	rs2533038	0	72327352	G	A
14	rs2533037	0	72327584	G	T
14	rs2802587	0	72327593	A	G
14	rs141834436	0	72327648	C	G
14	rs4902951	0	72327829	A	G
14	rs2533036	0	72327931	C	A
14	rs2802586	0	72328315	A	C
14	rs141876670	0	72328568	T	C
14	rs10142135	0	72328618	C	T
14	rs244560	0	72328709	G	A
14	rs113776708	0	72328716	C	T
14	rs12589561	0	72329387	G	A
14	rs12589551	0	72329557	C	G
14	rs147515641	0	72330211	C	T
14	rs7144959	0	72330300	T	G
14	rs36458	0	72330408	C	T
14	rs145669329	0	72330458	A	G
14	rs36457	0	72330874	G	A
14	rs36456	0	72331111	C	T
14	rs36455	0	72331305	G	A
14	rs17768042	0	72331385	G	A
14	rs59779104	0	72332116	A	G
14	rs112830467	0	72332564	A	C
14	rs1205078	0	72332880	T	C
14	rs10140897	0	72333196	G	A
14	rs752515	0	72333601	A	G
14	rs113125651	0	72333778	T	C
14	rs201019062	0	72333837	T	C
14	rs143125781	0	72333849	T	C
14	rs36454	0	72334028	G	A
14	rs1205077	0	72334126	T	C
14	rs144411598	0	72334217	G	C
14	rs8009500	0	72334328	G	A
14	rs36453	0	72334903	G	A
14	rs117429930	0	72334934	G	A
14	rs76946633	0	72335028	G	C
14	rs6574031	0	72335103	G	A
14	rs6574032	0	72335218	G	A
14	rs17103830	0	72335398	G	A
14	rs1558296	0	72336142	G	A
14	rs36452	0	72336269	C	T
14	rs7160670	0	72336569	T	G
14	rs72734029	0	72337510	G	A
14	rs117178199	0	72337716	T	C
14	rs1205076	0	72338052	T	C
14	rs36451	0	72338229	C	T
14	rs75718673	0	72338584	A	G
14	rs28588815	0	72339075	G	A
14	rs142547904	0	72339161	C	T
14	rs36450	0	72339221	A	G
14	rs36449	0	72339455	C	A
14	rs1205075	0	72339518	T	C
14	rs140808056	0	72339728	T	C
14	rs191418549	0	72341359	C	A
14	rs146188737	0	72341674	G	A
14	rs139056535	0	72341716	G	T
14	rs36445	0	72341734	T	G
14	rs36444	0	72341982	A	G
14	rs140915876	0	72342860	T	C
14	rs10132913	0	72343100	C	A
14	rs139911330	0	72343508	T	C
14	rs141627060	0	72344206	G	A
14	rs1205069	0	72344746	G	C
14	rs36440	0	72344902	G	A
14	rs10139272	0	72344975	A	G
14	rs36439	0	72345128	C	T
14	rs146609211	0	72345129	G	A
14	rs36438	0	72345183	C	T
14	rs145187957	0	72345243	G	A
14	rs9323563	0	72345961	T	G
14	rs36437	0	72346116	G	A
14	rs1205068	0	72346808	A	G
14	rs36436	0	72346864	G	A
14	rs1205066	0	72347057	C	T
14	rs36435	0	72347349	A	G
14	rs1205064	0	72348310	G	A
14	rs1205063	0	72348545	A	G
14	rs36434	0	72348718	G	A
14	rs36433	0	72348766	C	T
14	rs36432	0	72348825	C	T
14	rs36431	0	72348994	G	T
14	rs36430	0	72349032	T	C
14	rs36429	0	72349048	G	A
14	rs72734035	0	72349197	G	A
14	rs1205061	0	72349536	C	A
14	rs2022910	0	72349845	G	A
14	rs10138587	0	72350212	C	T
14	rs36428	0	72350213	G	T
14	rs36427	0	72351321	T	C
14	rs1205060	0	72351605	G	A
14	rs36426	0	72352001	G	A
14	rs1205059	0	72352335	G	A
14	rs36425	0	72352898	T	C
14	rs36424	0	72353049	A	G
14	rs36423	0	72353202	T	G
14	rs4902952	0	72353639	C	T
14	rs36421	0	72353650	C	T
14	rs36418	0	72353731	T	G
14	rs1205057	0	72353768	G	A
14	rs11629179	0	72354113	A	G
14	rs1205056	0	72354323	C	T
14	rs1205055	0	72354403	A	G
14	rs1205054	0	72354711	C	T
14	rs36416	0	72354730	C	T
14	rs7140159	0	72354761	C	T
14	rs1205052	0	72354769	A	G
14	rs7140172	0	72354780	C	G
14	rs11621704	0	72355193	G	A
14	rs17178883	0	72355591	T	C
14	rs36415	0	72355675	A	G
14	rs4622450	0	72355812	T	C
14	rs1205050	0	72356311	G	A
14	rs36412	0	72356535	A	G
14	rs36411	0	72356551	A	G
14	rs36410	0	72356580	C	A
14	rs36409	0	72357200	C	T
14	rs36408	0	72357275	C	A
14	rs2013781	0	72357320	T	C
14	rs76147516	0	72357698	T	G
14	rs36405	0	72357937	T	C
14	rs36404	0	72358082	C	A
14	rs36403	0	72358612	T	C
14	rs28138	0	72358687	A	G
14	rs67086512	0	72358897	A	G
14	rs1205049	0	72359312	G	A
14	rs28686	0	72359434	G	A
14	rs36401	0	72359748	T	C
14	rs8011906	0	72359795	G	C
14	rs36399	0	72360333	A	G
14	rs36398	0	72360427	G	C
14	rs10130989	0	72360446	A	G
14	rs10143498	0	72360619	T	C
14	rs2109273	0	72360964	C	T
14	rs36396	0	72362041	T	C
14	rs2802576	0	72362046	G	A
14	rs36395	0	72362431	T	G
14	rs36394	0	72362616	G	C
14	rs36393	0	72362726	G	C
14	rs36392	0	72362761	A	G
14	rs138253147	0	72363019	G	A
14	rs8022766	0	72363057	A	G
14	rs11625134	0	72363280	C	T
14	rs8003168	0	72363388	A	G
14	rs1205047	0	72363899	A	G
14	rs8009928	0	72364826	C	T
14	rs36391	0	72365119	C	G
14	rs1205046	0	72365409	G	A
14	rs36389	0	72365493	G	T
14	rs36388	0	72365676	G	T
14	rs17178946	0	72365767	A	G
14	rs10147887	0	72365819	G	A
14	rs8020870	0	72366465	G	C
14	rs8021278	0	72366753	G	A
14	rs11629078	0	72366776	G	A
14	rs36387	0	72367346	A	G
14	rs12881230	0	72367434	G	A
14	rs12431966	0	72367902	C	T
14	rs36386	0	72367904	A	G
14	rs36385	0	72368311	C	G
14	rs1205044	0	72368335	G	A
14	rs36384	0	72368355	A	G
14	rs7149805	0	72368522	G	A
14	rs1205043	0	72368537	A	G
14	rs12888421	0	72368740	T	A
14	rs11623607	0	72369047	A	G
14	rs36383	0	72369102	A	T
14	rs36382	0	72369433	A	G
14	rs36381	0	72370550	G	T
14	rs36380	0	72371262	T	C
14	rs36378	0	72371772	T	C
14	rs36377	0	72372711	A	G
14	rs36376	0	72372801	G	C
14	rs36375	0	72373946	A	C
14	rs28525267	0	72374498	G	C
14	rs36373	0	72374618	G	A
14	rs17104354	0	72374784	A	G
14	rs28347	0	72375278	G	T
14	rs36370	0	72376893	C	T
14	rs36369	0	72377443	T	C
14	rs36368	0	72377614	A	G
14	rs17104391	0	72378214	C	T
14	rs1963327	0	72379769	A	C
14	rs76663236	0	72380171	C	A
14	rs36363	0	72382471	G	C
14	rs36361	0	72382876	C	T
14	rs36360	0	72382923	A	C
14	rs7152936	0	72384619	G	A
14	rs7152951	0	72384644	G	A
14	rs36356	0	72385795	T	A
14	rs11621415	0	72386292	T	C
14	rs112933652	0	72386539	C	A
14	rs960431	0	72386949	C	T
14	rs17104493	0	72387331	C	T
14	rs36350	0	72387640	A	C
14	rs11627030	0	72387762	C	T
14	rs12433726	0	72388436	T	C
14	rs36345	0	72389021	T	C
14	rs4899405	0	72389396	G	A
14	rs36344	0	72389538	A	G
14	rs2332699	0	72390089	G	C
14	rs36341	0	72390689	A	G
14	rs36340	0	72392044	C	T
14	rs75455415	0	72392469	C	T
14	rs75212570	0	72392830	C	A
14	rs7493353	0	72392833	T	A
14	rs11850532	0	72393147	A	G
14	rs11846754	0	72393177	T	G
14	rs10147777	0	72393577	A	G
14	rs113912362	0	72394667	G	A
14	rs23219	0	72395223	A	C
14	rs78352915	0	72395663	T	A
14	rs36332	0	72396074	T	C
14	rs36327	0	72396947	G	C
14	rs148621694	0	72397170	T	A
14	rs56274625	0	72397457	T	C
14	rs2239270	0	72397948	C	G
14	rs77022468	0	72399224	C	G
14	rs71427137	0	72402431	C	T
14	rs12434220	0	72403219	A	G
14	rs2191251	0	72404758	G	A
14	rs2332687	0	72405685	C	T
14	rs2079813	0	72405890	G	A
14	rs77534777	0	72406683	G	A
14	rs6574035	0	72407066	C	T
14	rs75822607	0	72407717	C	T
14	rs111549149	0	72408006	A	G
14	rs147225889	0	72408064	A	G
14	rs35077074	0	72408202	T	G
14	rs35607894	0	72408638	G	A
14	rs7148606	0	72408692	G	A
14	rs35479711	0	72408767	C	A
14	rs36319	0	72409015	C	T
14	rs150472753	0	72409188	A	G
14	rs36318	0	72409352	C	T
14	rs72734102	0	72409999	A	G
14	rs2109268	0	72411855	A	G
14	rs2159457	0	72412076	C	T
14	rs12897929	0	72412206	G	A
14	rs3784058	0	72412804	G	A
14	rs72625695	0	72413075	G	A
14	rs17768231	0	72413545	C	G
14	rs2238285	0	72413828	A	G
14	rs56743778	0	72414393	G	T
14	rs17093750	0	72414804	A	T
14	rs34729701	0	72415308	G	A
14	rs35051666	0	72415335	T	C
14	rs35858041	0	72415426	T	C
14	rs11158920	0	72415811	A	G
14	rs2190864	0	72416219	T	C
14	rs34836887	0	72416325	C	T
14	rs714975	0	72416763	C	T
14	rs714974	0	72416950	C	T
14	rs142800441	0	72417222	G	A
14	rs2332700	0	72417326	C	G
14	rs112893155	0	72417484	G	C
14	rs76076607	0	72417635	C	T
14	rs12891745	0	72418321	C	T
14	rs12433721	0	72418478	T	C
14	rs79235996	0	72419030	C	T
14	rs59307289	0	72419062	G	T
14	rs17768243	0	72419082	T	C
14	rs17093752	0	72419435	C	T
14	rs2238284	0	72419821	A	C
14	rs2238283	0	72419935	G	C
14	rs34836658	0	72421334	T	C
14	rs72735921	0	72421687	G	A
14	rs72735923	0	72421729	A	G
14	rs56067914	0	72421893	A	C
14	rs57027270	0	72422187	A	G
14	rs2877772	0	72422389	A	C
14	rs2190873	0	72424905	T	C
14	rs2238281	0	72424912	C	T
14	rs2238280	0	72425522	T	C
14	rs2067854	0	72425819	G	A
14	rs2067856	0	72425991	G	A
14	rs77558123	0	72426215	A	T
14	rs17104955	0	72426756	T	C
14	rs4902958	0	72427325	G	A
14	rs4899407	0	72427624	C	T
14	rs2238278	0	72427625	A	G
14	rs17104975	0	72428634	A	G
14	rs17104979	0	72428883	C	A
14	rs2190872	0	72429064	T	C
14	rs73291246	0	72430355	C	T
14	rs2332701	0	72430459	C	T
14	rs117725299	0	72430939	C	T
14	rs74392258	0	72431825	G	T
14	rs4902960	0	72432149	G	A
14	rs11158921	0	72432409	T	A
14	rs728497	0	72433151	C	T
14	rs17105025	0	72433731	A	G
14	rs7143919	0	72434002	A	G
14	rs17105032	0	72434531	G	T
14	rs2238277	0	72434662	G	C
14	rs17105061	0	72435431	T	C
14	rs12888760	0	72435633	G	A
14	rs12888615	0	72435705	C	T
14	rs4902961	0	72437277	G	A
14	rs34328930	0	72437724	G	A
14	rs4899409	0	72438375	G	A
14	rs2877774	0	72440615	G	C
14	rs929444	0	72440976	G	A
14	rs56731686	0	72441532	C	T
14	rs1989628	0	72442272	A	C
14	rs7161596	0	72442612	A	G
14	rs12896825	0	72449119	C	T
14	rs3784056	0	72449351	A	G
14	rs10483837	0	72449491	A	G
14	rs3784055	0	72449568	C	T
14	rs12897542	0	72449591	A	G
14	rs3825716	0	72449592	T	C
14	rs7155855	0	72449997	G	A
14	rs10150071	0	72450533	T	C
14	rs720391	0	72450542	A	G
14	rs10137909	0	72450618	C	T
14	rs12893646	0	72450698	C	T
14	rs10138176	0	72450699	G	A
14	rs71427144	0	72451099	C	T
14	rs2332705	0	72451966	G	A
14	rs17105346	0	72452471	C	G
14	rs4569194	0	72453390	C	T
14	rs10136808	0	72453530	T	C
14	rs11627768	0	72453599	C	G
14	rs60503142	0	72454200	C	G
14	rs76309583	0	72454445	C	G
14	rs58002698	0	72454546	T	A
14	rs12590831	0	72454822	C	T
14	rs142740716	0	72454876	C	T
14	rs60545259	0	72454933	G	A
14	rs11158926	0	72454935	T	A
14	rs2238276	0	72456227	C	T
14	rs11622507	0	72456250	A	G
14	rs2283426	0	72456322	T	G
14	rs1860105	0	72456913	G	A
14	rs1860104	0	72457037	T	A
14	rs1476745	0	72457218	C	G
14	rs2238275	0	72457365	T	G
14	rs7156200	0	72457682	A	C
14	rs2238274	0	72458188	G	A
14	rs79654339	0	72458684	A	G
14	rs4902964	0	72459071	A	G
14	rs2238273	0	72459258	C	T
14	rs4902965	0	72459695	C	A
14	rs17768361	0	72460013	C	T
14	rs72735952	0	72460289	A	G
14	rs764625	0	72460518	A	G
14	rs764624	0	72460574	A	G
14	rs1978227	0	72461074	A	G
14	rs12884777	0	72461160	C	T
14	rs2283424	0	72461281	C	T
14	rs12885258	0	72461298	G	A
14	rs56661004	0	72461642	A	G
14	rs1978225	0	72462017	G	A
14	rs2283422	0	72462202	T	C
14	rs74060440	0	72462249	T	C
14	rs73293246	0	72462263	G	A
14	rs11623535	0	72462381	G	A
14	rs11623492	0	72462557	A	G
14	rs11623548	0	72462609	C	T
14	rs11623588	0	72462694	C	T
14	rs72735955	0	72463283	A	G
14	rs72735956	0	72463537	A	C
14	rs11620690	0	72463740	T	C
14	rs4350510	0	72463936	C	T
14	rs11625937	0	72463990	G	A
14	rs4354860	0	72464107	C	T
14	rs4243640	0	72464141	G	A
14	rs4899412	0	72464262	T	C
14	rs4902966	0	72464278	A	T
14	rs2010846	0	72464810	G	A
14	rs2010848	0	72464832	C	T
14	rs2010850	0	72464881	C	T
14	rs1987723	0	72464890	A	G
14	rs1987722	0	72465028	C	T
14	rs17105566	0	72465202	G	T
14	rs8013467	0	72465579	C	T
14	rs699358	0	72465969	T	G
14	rs11158927	0	72466149	G	C
14	rs1009017	0	72466285	T	C
14	rs150267868	0	72466931	C	T
14	rs17105606	0	72466936	G	T
14	rs59631889	0	72467308	G	A
14	rs8004427	0	72467439	G	C
14	rs58890880	0	72467516	G	A
14	rs2238272	0	72467631	G	T
14	rs141589458	0	72468038	G	A
14	rs12884202	0	72468136	C	A
14	rs12884483	0	72468149	G	A
14	rs12586984	0	72468311	G	T
14	rs12586968	0	72468405	C	G
14	rs12586947	0	72468424	A	C
14	rs10483838	0	72468497	C	T
14	rs2238270	0	72468648	T	C
14	rs2238269	0	72468962	G	T
14	rs2238268	0	72469007	C	T
14	rs11623376	0	72469193	G	A
14	rs2239268	0	72469591	G	A
14	rs2239267	0	72469709	C	T
14	rs4902967	0	72469761	T	C
14	rs2332706	0	72470077	A	G
14	rs4902968	0	72470188	G	C
14	rs4902969	0	72470260	A	G
14	rs12885938	0	72470336	C	T
14	rs4902970	0	72470449	G	C
14	rs10873248	0	72470679	A	G
14	rs2190871	0	72471108	T	C
14	rs4902972	0	72471274	A	G
14	rs11628133	0	72471630	A	G
14	rs2332707	0	72471862	A	G
14	rs12897386	0	72472263	C	T
14	rs12148043	0	72472427	G	A
14	rs12883063	0	72473230	G	A
14	rs8008678	0	72473655	C	T
14	rs58870443	0	72474087	C	T
14	rs35727014	0	72474545	G	T
14	rs41389946	0	72474658	A	C
14	rs73293287	0	72474901	T	C
14	rs6574037	0	72475353	T	C
14	rs4048388	0	72475398	G	C
14	rs78239342	0	72475756	G	C
14	rs2215132	0	72475789	G	A
14	rs4899413	0	72476426	A	G
14	rs2239266	0	72476732	G	A
14	rs28644384	0	72477540	A	T
14	rs12892100	0	72478034	T	C
14	rs8017353	0	72478075	T	C
14	rs966815	0	72478403	G	C
14	rs8017221	0	72478789	A	G
14	rs8017799	0	72478868	G	A
14	rs8003097	0	72479349	T	C
14	rs11844049	0	72479861	G	A
14	rs11852205	0	72479878	C	T
14	rs3784054	0	72480264	G	A
14	rs41488847	0	72480600	G	A
14	rs758235	0	72480860	A	G
14	rs757598	0	72481514	G	A
14	rs28450218	0	72481877	C	T
14	rs28718774	0	72482383	A	G
14	rs78347630	0	72482389	A	G
14	rs6574038	0	72483129	C	G
14	rs10131317	0	72483373	C	T
14	rs2877776	0	72483467	C	T
14	rs11850350	0	72484473	T	G
14	rs11845993	0	72484496	C	G
14	rs2190870	0	72484808	A	G
14	rs2190869	0	72484862	G	A
14	rs2190868	0	72485062	G	T
14	rs11628574	0	72485195	T	G
14	rs7494103	0	72485244	A	C
14	rs59707038	0	72485681	C	T
14	rs11158929	0	72485748	A	C
14	rs4899414	0	72486603	T	C
14	rs2052015	0	72487053	C	T
14	rs2190867	0	72487496	C	G
14	rs2052014	0	72487817	T	C
14	rs2238266	0	72487872	C	T
14	rs8015034	0	72488265	A	G
14	rs8015479	0	72488331	G	A
14	rs77680307	0	72488357	T	C
14	rs143769849	0	72488734	C	T
14	rs11627893	0	72488951	A	C
14	rs10150490	0	72489001	C	G
14	rs11628815	0	72489042	C	T
14	rs11628898	0	72489343	A	C
14	rs11628971	0	72489385	C	A
14	rs2108710	0	72489507	A	T
14	rs8017428	0	72490794	C	G
14	rs8021632	0	72490980	C	T
14	rs6574039	0	72491015	T	C
14	rs11847964	0	72491398	C	G
14	rs8022882	0	72491701	C	T
14	rs11844252	0	72491876	T	C
14	rs17105880	0	72491958	C	G
14	rs11158930	0	72491992	G	C
14	rs11158931	0	72492651	T	C
14	rs11849254	0	72492771	C	T
14	rs2238265	0	72492850	A	G
14	rs11850132	0	72493119	A	G
14	rs11850137	0	72493146	A	G
14	rs11850234	0	72493264	C	G
14	rs11846468	0	72493493	T	G
14	rs74455122	0	72493616	G	A
14	rs72735990	0	72493818	T	C
14	rs74060458	0	72493888	C	T
14	rs77036663	0	72493897	A	C
14	rs72735991	0	72493904	C	A
14	rs57818726	0	72494020	A	G
14	rs17105918	0	72494808	G	T
14	rs735157	0	72496063	C	T
14	rs17105960	0	72496189	C	T
14	rs17105962	0	72496250	T	A
14	rs74060465	0	72496351	T	A
14	rs77960540	0	72496850	A	G
14	rs9944137	0	72497601	T	C
14	rs72735994	0	72497629	A	G
14	rs9944139	0	72497792	T	C
14	rs8022622	0	72498108	T	C
14	rs72735996	0	72498193	G	C
14	rs8022416	0	72498521	G	C
14	rs75538716	0	72498707	T	C
14	rs11625920	0	72499099	A	G
14	rs11848888	0	72499139	A	G
14	rs12435142	0	72499323	G	A
14	rs75869861	0	72499325	C	A
14	rs72735998	0	72499479	A	G
14	rs72736000	0	72499575	G	A
14	rs11626213	0	72499754	G	A
14	rs2098028	0	72500981	C	T
14	rs11158932	0	72501146	G	A
14	rs8009830	0	72501187	T	C
14	rs11158933	0	72501201	T	C
14	rs11621780	0	72501207	A	G
14	rs11621852	0	72501366	A	T
14	rs11626629	0	72501455	T	G
14	rs11621946	0	72501559	C	T
14	rs11621954	0	72501659	A	C
14	rs11621956	0	72501682	A	G
14	rs11621992	0	72501808	A	G
14	rs11622026	0	72501857	C	G
14	rs11627735	0	72502150	T	C
14	rs2332708	0	72502368	A	G
14	rs4899419	0	72502596	T	C
14	rs72737807	0	72502813	A	T
14	rs2190865	0	72503053	A	T
14	rs72737809	0	72503080	C	T
14	rs72737811	0	72503098	T	A
14	rs59133783	0	72503102	G	C
14	rs72737812	0	72503259	A	C
14	rs72737814	0	72503416	A	G
14	rs11624566	0	72503834	A	G
14	rs2332709	0	72503983	G	A
14	rs72737815	0	72504113	C	A
14	rs74683355	0	72504183	A	G
14	rs11848622	0	72504344	C	T
14	rs60226472	0	72504429	T	C
14	rs11848699	0	72504626	A	G
14	rs11158934	0	72504925	A	G
14	rs11158935	0	72505011	T	A
14	rs11158936	0	72505055	C	G
14	rs11158937	0	72505140	T	C
14	rs11845892	0	72505174	T	A
14	rs11158938	0	72505481	A	G
14	rs11849870	0	72505535	C	G
14	rs4902974	0	72505823	C	G
14	rs4902976	0	72505876	G	C
14	rs4899421	0	72506048	G	A
14	rs78823135	0	72506210	A	C
14	rs60439726	0	72506270	A	G
14	rs145440529	0	72506433	G	C
14	rs72737823	0	72506713	C	T
14	rs72737825	0	72507111	G	A
14	rs12590975	0	72507167	G	A
14	rs58454939	0	72507174	C	A
14	rs2332711	0	72507730	A	G
14	rs7492320	0	72507740	C	T
14	rs72737830	0	72507789	T	C
14	rs72737831	0	72507866	T	C
14	rs11848472	0	72507877	T	C
14	rs11849365	0	72508094	T	C
14	rs59590028	0	72508118	G	A
14	rs4902977	0	72508199	G	A
14	rs4902978	0	72508237	T	A
14	rs4899422	0	72508270	G	A
14	rs4899423	0	72508632	G	A
14	rs4902981	0	72508767	C	T
14	rs117081544	0	72509126	A	G
14	rs57294622	0	72509135	C	T
14	rs76772631	0	72509487	T	C
14	rs36746	0	72509597	T	G
14	rs143821151	0	72510476	T	C
14	rs146348587	0	72510554	C	T
14	rs117497532	0	72510579	G	A
14	rs36745	0	72511315	C	T
14	rs36744	0	72511462	T	C
14	rs79672380	0	72512085	T	C
14	rs10151349	0	72512758	C	G
14	rs61994801	0	72513522	T	C
14	rs2239265	0	72513858	C	T
14	rs36743	0	72514165	C	T
14	rs36742	0	72514828	C	T
14	rs36741	0	72514990	T	C
14	rs36740	0	72515432	T	G
14	rs36739	0	72516080	C	G
14	rs36738	0	72516102	G	C
14	rs36737	0	72517401	C	G
14	rs76335325	0	72517467	A	G
14	rs75588857	0	72517533	G	A
14	rs39716	0	72517816	T	C
14	rs36736	0	72518322	C	T
14	rs143484058	0	72518389	A	G
14	rs77263458	0	72518748	C	T
14	rs36735	0	72518847	A	G
14	rs10220686	0	72519459	G	T
14	rs148348320	0	72519642	T	C
14	rs8021501	0	72519930	A	G
14	rs78752617	0	72520270	C	G
14	rs2067021	0	72520587	A	C
14	rs41366648	0	72520697	C	T
14	rs78814576	0	72520843	C	G
14	rs12896291	0	72521033	A	T
14	rs2072245	0	72521127	T	C
14	rs2072244	0	72521421	C	T
14	rs77526645	0	72521540	C	A
14	rs11158939	0	72521934	T	C
14	rs74248113	0	72522501	C	T
14	rs11158940	0	72522542	C	G
14	rs72737845	0	72522793	G	C
14	rs2190635	0	72523991	A	G
14	rs111920927	0	72525805	C	T
14	rs66562860	0	72525987	C	T
14	rs34834873	0	72526081	C	G
14	rs55719502	0	72526170	C	T
14	rs4902982	0	72526650	T	C
14	rs7153656	0	72527209	C	T
14	rs7154201	0	72527482	C	T
14	rs7154426	0	72527685	A	C
14	rs10139377	0	72528028	A	G
14	rs117948228	0	72528074	C	G
14	rs8022990	0	72528415	T	C
14	rs2215017	0	72528781	G	A
14	rs6574041	0	72528993	A	G
14	rs76574492	0	72529513	A	G
14	rs116931760	0	72530776	C	T
14	rs7140795	0	72530873	A	G
14	rs4902983	0	72531534	T	C
14	rs7151767	0	72532009	G	C
14	rs183680700	0	72532635	C	T
14	rs11158941	0	72533079	T	C
14	rs140577890	0	72533716	T	C
14	rs8020742	0	72533868	A	T
14	rs6574042	0	72534103	A	G
14	rs8005058	0	72534188	A	G
14	rs188106173	0	72535245	C	A
14	rs10148958	0	72536814	A	G
14	rs10138290	0	72536905	T	C
14	rs10151568	0	72537202	A	G
14	rs10151673	0	72537332	A	G
14	rs2332712	0	72538193	A	G
14	rs72737858	0	72538769	C	T
14	rs7147061	0	72540238	G	T
14	rs1859911	0	72541385	A	G
14	rs10467822	0	72542119	T	C
14	rs77497321	0	72542351	G	A
14	rs11158942	0	72542738	A	G
14	rs11158943	0	72542791	C	A
14	rs11629175	0	72542890	C	T
14	rs74733989	0	72542914	G	A
14	rs7149654	0	72544129	G	C
14	rs7149363	0	72544181	A	G
14	rs2283421	0	72544517	C	T
14	rs2283420	0	72544792	C	T
14	rs59984121	0	72545628	C	G
14	rs149658124	0	72548131	T	C
14	rs56823365	0	72548704	T	G
14	rs78709366	0	72548722	C	T
14	rs60105257	0	72548916	A	G
14	rs56027785	0	72548922	A	T
14	rs6574044	0	72549819	G	A
14	rs4902984	0	72550927	T	C
14	rs72737865	0	72550973	G	A
14	rs77661551	0	72551906	G	C
14	rs2332752	0	72552726	G	C
14	rs17179470	0	72552752	G	T
14	rs12883161	0	72552929	A	G
14	rs17179483	0	72553266	A	G
14	rs11158944	0	72553387	A	C
14	rs11158945	0	72553421	C	T
14	rs11158946	0	72553710	G	A
14	rs72737869	0	72553985	T	C
14	rs78660056	0	72554001	C	A
14	rs8018960	0	72554245	G	A
14	rs72719807	0	72554343	A	G
14	rs17768636	0	72554453	A	G
14	rs17106931	0	72554787	G	A
14	rs1029640	0	72555372	A	G
14	rs7141640	0	72555375	C	A
14	rs12880758	0	72555514	T	G
14	rs72719809	0	72555724	G	A
14	rs2158992	0	72555895	T	C
14	rs74960062	0	72556063	A	G
14	rs72719810	0	72556215	A	G
14	rs79218147	0	72556620	C	G
14	rs56340051	0	72557073	G	A
14	rs11623402	0	72557124	G	T
14	rs7153677	0	72557371	A	G
14	rs7154337	0	72557495	G	A
14	rs6574045	0	72557566	C	T
14	rs6574046	0	72557579	G	C
14	rs10139253	0	72557979	A	G
14	rs8021154	0	72558003	G	A
14	rs10139520	0	72558029	G	A
14	rs10139390	0	72558131	A	G
14	rs12897719	0	72558391	T	C
14	rs8021620	0	72558518	A	G
14	rs8022256	0	72558657	G	A
14	rs12147493	0	72558765	G	A
14	rs2023377	0	72558847	A	G
14	rs146524102	0	72558891	C	T
14	rs2023376	0	72558967	C	T
14	rs2023375	0	72559108	A	T
14	rs2190634	0	72559191	C	T
14	rs140524995	0	72559355	C	T
14	rs116996079	0	72559390	C	T
14	rs8007826	0	72559588	G	A
14	rs8007421	0	72559646	A	G
14	rs8008916	0	72559668	T	C
14	rs8008342	0	72559891	G	A
14	rs11158948	0	72560049	C	T
14	rs4899426	0	72560385	G	A
14	rs2023494	0	72560539	C	T
14	rs112051778	0	72560726	G	A
14	rs2190633	0	72560882	C	T
14	rs2190632	0	72560950	T	C
14	rs17179539	0	72561091	T	C
14	rs56220001	0	72561199	A	G
14	rs10131981	0	72561249	A	G
14	rs17107120	0	72561295	T	C
14	rs2332753	0	72561308	T	C
14	rs2239264	0	72561999	G	A
14	rs2283419	0	72562993	G	C
14	rs12894109	0	72563010	A	G
14	rs72719822	0	72563074	C	T
14	rs138309368	0	72563529	C	G
14	rs72719824	0	72563954	C	G
14	rs72719825	0	72564918	A	T
14	rs1544488	0	72565482	T	C
14	rs2239263	0	72565656	G	A
14	rs80117220	0	72566816	C	T
14	rs2238263	0	72566900	T	C
14	rs2238262	0	72567142	G	A
14	rs8003328	0	72567844	G	A
14	rs3784052	0	72568560	A	T
14	rs148062438	0	72568667	T	C
14	rs79204264	0	72569589	G	A
14	rs4902986	0	72569627	T	C
14	rs144756306	0	72569754	A	C
14	rs2238261	0	72569993	T	A
14	rs76263126	0	72571323	A	C
14	rs956947	0	72571334	A	C
14	rs17179637	0	72572032	C	T
14	rs12895415	0	72572155	C	T
14	rs117003374	0	72572754	A	G
14	rs34132399	0	72573092	T	C
14	rs72719830	0	72573676	G	A
14	rs35349038	0	72574402	A	G
14	rs7149780	0	72574531	A	G
14	rs149815133	0	72574574	A	G
14	rs75336292	0	72575244	G	A
14	rs12892488	0	72575290	A	G
14	rs8019728	0	72575787	T	A
14	rs7156524	0	72575844	A	G
14	rs150992980	0	72576340	A	G
14	rs8003628	0	72576679	A	G
14	rs8004062	0	72576705	G	A
14	rs147048078	0	72576927	C	G
14	rs77687070	0	72576971	T	G
14	rs17179644	0	72577559	T	G
14	rs17179664	0	72577584	A	G
14	rs77430016	0	72578019	C	T
14	rs80022225	0	72578041	C	T
14	rs17768774	0	72578266	C	T
14	rs7153007	0	72578651	C	T
14	rs7153171	0	72578696	C	T
14	rs181164116	0	72579750	A	G
14	rs2283418	0	72579936	G	C
14	rs2283417	0	72581575	A	G
14	rs12879713	0	72583333	A	G
14	rs12880020	0	72583427	C	T
14	rs12880679	0	72583802	C	T
14	rs12881966	0	72583856	T	C
14	rs8011117	0	72584568	A	G
14	rs981975	0	72586560	A	G
14	rs2190631	0	72587872	T	C
14	rs2238260	0	72589051	A	G
14	rs12590592	0	72589451	G	T
14	rs144229471	0	72589649	C	G
14	rs145742489	0	72590342	A	G
14	rs2190630	0	72590719	G	A
14	rs74968888	0	72591023	T	G
14	rs144088283	0	72591214	A	G
14	rs17107761	0	72591223	T	C
14	rs11158949	0	72591319	T	C
14	rs80287707	0	72591592	G	A
14	rs67722975	0	72591717	C	A
14	rs17107779	0	72591999	A	G
14	rs75015224	0	72592002	G	T
14	rs2238259	0	72592377	G	A
14	rs72719835	0	72593170	T	G
14	rs7151047	0	72593563	T	C
14	rs142659225	0	72594034	T	C
14	rs4902987	0	72594757	A	G
14	rs4902988	0	72594956	T	C
14	rs17179699	0	72595206	C	G
14	rs17107825	0	72595319	C	T
14	rs17107827	0	72595374	T	C
14	rs17179706	0	72595429	C	T
14	rs12434682	0	72595529	T	A
14	rs7140634	0	72595717	C	T
14	rs61293752	0	72595766	A	G
14	rs7141268	0	72595861	G	A
14	rs7142272	0	72595888	T	C
14	rs74060670	0	72596110	A	C
14	rs148546840	0	72596336	T	C
14	rs12883809	0	72596386	G	A
14	rs2238258	0	72596454	G	A
14	rs61994828	0	72597115	C	A
14	rs2215015	0	72597951	C	T
14	rs74060672	0	72598079	G	T
14	rs141343224	0	72598128	G	C
14	rs78105925	0	72598191	A	G
14	rs2190628	0	72598339	A	G
14	rs2238257	0	72598611	A	G
14	rs2238256	0	72600223	T	C
14	rs74060673	0	72600349	G	A
14	rs11629255	0	72600952	A	G
14	rs17179734	0	72601090	A	G
14	rs57665257	0	72601350	G	C
14	rs28410909	0	72601745	A	G
14	rs60637119	0	72601974	C	A
14	rs56118783	0	72602595	G	A
14	rs6574047	0	72602995	T	G
14	rs61994830	0	72603003	G	A
14	rs61994831	0	72603173	G	A
14	rs58069657	0	72604073	G	A
14	rs72719848	0	72604125	C	T
14	rs8005312	0	72604504	T	A
14	rs75160020	0	72604582	A	G
14	rs2283416	0	72607322	A	G
14	rs56407553	0	72608605	A	C
14	rs2877792	0	72608726	C	T
14	rs12882085	0	72608745	C	G
14	rs12882823	0	72610204	G	A
14	rs10132446	0	72610241	T	A
14	rs117017996	0	72610567	T	C
14	rs2215016	0	72610919	T	C
14	rs61994845	0	72611070	C	G
14	rs78755330	0	72611497	C	G
14	rs113538213	0	72612109	A	G
14	rs7157995	0	72612575	C	G
14	rs79187009	0	72612770	C	T
14	rs10142058	0	72612981	T	G
14	rs2332802	0	72612993	C	G
14	rs7143078	0	72613949	C	G
14	rs76678548	0	72614228	G	A
14	rs2332803	0	72614347	G	A
14	rs7153442	0	72615027	A	T
14	rs12890911	0	72615042	G	A
14	rs12891614	0	72615390	G	T
14	rs2238255	0	72616283	T	C
14	rs79590475	0	72617166	A	G
14	rs12882756	0	72617380	G	A
14	rs4902989	0	72618286	C	T
14	rs72719851	0	72618288	C	G
14	rs12888352	0	72618314	G	A
14	rs4902990	0	72618432	A	G
14	rs149689	0	72619040	G	A
14	rs758544	0	72619213	T	A
14	rs758543	0	72619214	C	T
14	rs141573830	0	72619689	C	T
14	rs123242	0	72619841	C	G
14	rs101655	0	72619984	A	G
14	rs151065331	0	72621004	A	T
14	rs149687	0	72621637	T	A
14	rs80055007	0	72621747	T	G
14	rs12880584	0	72622130	G	A
14	rs10142618	0	72622760	A	G
14	rs149686	0	72623246	A	G
14	rs149685	0	72623495	A	C
14	rs149684	0	72623690	T	C
14	rs149683	0	72623890	G	A
14	rs149682	0	72624009	G	T
14	rs149681	0	72624075	C	A
14	rs149680	0	72624335	G	C
14	rs149678	0	72625861	A	G
14	rs149677	0	72626166	C	T
14	rs149676	0	72627622	G	A
14	rs77246329	0	72627625	G	A
14	rs149675	0	72627846	A	G
14	rs4902992	0	72628108	G	A
14	rs17768877	0	72628421	A	C
14	rs149674	0	72628433	C	T
14	rs17108326	0	72628507	A	G
14	rs149673	0	72628815	T	C
14	rs17768883	0	72628882	T	A
14	rs149672	0	72629079	A	G
14	rs147455368	0	72629673	A	G
14	rs17768889	0	72630012	A	G
14	rs12896782	0	72630810	A	G
14	rs149671	0	72631606	C	G
14	rs17179797	0	72631856	C	G
14	rs9323565	0	72632138	G	C
14	rs149670	0	72632217	A	G
14	rs51073	0	72632973	T	G
14	rs12892913	0	72633215	C	T
14	rs17179811	0	72633302	A	G
14	rs149323756	0	72633542	G	A
14	rs149669	0	72634917	G	T
14	rs8009180	0	72634969	G	A
14	rs12885156	0	72635166	T	C
14	rs113010344	0	72635189	C	T
14	rs149667	0	72635437	A	G
14	rs149666	0	72635688	A	G
14	rs149665	0	72636594	A	C
14	rs149664	0	72637916	A	G
14	rs2238253	0	72638048	G	A
14	rs2238252	0	72638073	G	A
14	rs77945948	0	72638209	C	T
14	rs17179828	0	72639031	T	G
14	rs149663	0	72639488	T	C
14	rs149662	0	72639496	C	T
14	rs149661	0	72639668	G	A
14	rs6574048	0	72639902	G	A
14	rs149660	0	72640190	A	G
14	rs149659	0	72640998	G	A
14	rs123241	0	72641249	G	A
14	rs149658	0	72641996	A	G
14	rs17108541	0	72642706	T	G
14	rs149657	0	72642725	A	G
14	rs77165810	0	72643204	C	T
14	rs8005777	0	72643262	T	C
14	rs8004977	0	72643389	G	T
14	rs149656	0	72643438	A	G
14	rs149655	0	72643667	A	G
14	rs78296246	0	72644345	G	A
14	rs20838	0	72644526	A	T
14	rs11845720	0	72644843	G	C
14	rs11845670	0	72644950	A	G
14	rs149654	0	72645449	A	G
14	rs177000	0	72645777	A	G
14	rs181624871	0	72646365	C	G
14	rs12588986	0	72646998	A	C
14	rs149317	0	72647209	C	T
14	rs149653	0	72647846	T	C
14	rs149652	0	72647970	A	G
14	rs74630598	0	72648365	T	C
14	rs149651	0	72648541	T	G
14	rs149650	0	72648597	A	G
14	rs11628641	0	72649629	G	T
14	rs117621071	0	72649847	C	T
14	rs10148272	0	72650820	T	C
14	rs149648	0	72651284	C	A
14	rs4902993	0	72651827	G	A
14	rs117684007	0	72652477	C	A
14	rs149647	0	72652656	G	T
14	rs149646	0	72652780	C	T
14	rs2238251	0	72652920	C	T
14	rs149645	0	72652962	A	G
14	rs7148742	0	72653077	G	T
14	rs149643	0	72653414	T	A
14	rs35304669	0	72653502	T	A
14	rs149641	0	72653937	A	G
14	rs2238250	0	72654109	G	T
14	rs10483841	0	72654172	A	T
14	rs10483842	0	72654211	T	C
14	rs149640	0	72654253	A	G
14	rs2238249	0	72654272	G	T
14	rs34206394	0	72654479	A	G
14	rs78873191	0	72654902	A	G
14	rs34233242	0	72654987	T	C
14	rs149639	0	72655308	T	A
14	rs149638	0	72655373	T	C
14	rs149637	0	72655523	A	G
14	rs149636	0	72655675	G	A
14	rs182235663	0	72656345	G	A
14	rs12432254	0	72656633	C	T
14	rs149635	0	72656652	A	C
14	rs149634	0	72657053	C	T
14	rs149633	0	72657084	A	C
14	rs79827172	0	72657116	G	T
14	rs149632	0	72657348	C	T
14	rs2238248	0	72657476	T	C
14	rs2238247	0	72657528	A	G
14	rs2238246	0	72657669	T	C
14	rs149631	0	72657725	C	G
14	rs149630	0	72658022	G	A
14	rs147924284	0	72658223	C	T
14	rs7494363	0	72658602	A	T
14	rs193548	0	72658681	C	T
14	rs2158990	0	72658719	A	C
14	rs2158989	0	72658727	A	C
14	rs2283414	0	72658989	G	T
14	rs2283413	0	72659189	T	C
14	rs193547	0	72659221	G	A
14	rs2283412	0	72659232	G	A
14	rs2283411	0	72659644	T	C
14	rs2283410	0	72659889	G	A
14	rs12590752	0	72660038	G	A
14	rs12895540	0	72660154	A	G
14	rs193546	0	72660200	G	A
14	rs7161011	0	72660476	T	A
14	rs10151019	0	72660506	A	G
14	rs193545	0	72661022	C	T
14	rs7144532	0	72661783	A	G
14	rs12883468	0	72661846	T	G
14	rs185876766	0	72661977	G	C
14	rs185010	0	72662313	C	T
14	rs193544	0	72663333	T	C
14	rs2238245	0	72665321	A	G
14	rs2238244	0	72665431	G	A
14	rs4902998	0	72665647	T	G
14	rs2238243	0	72666117	A	C
14	rs763507	0	72666742	T	G
14	rs2238242	0	72666927	A	G
14	rs2238241	0	72667905	A	T
14	rs2238240	0	72668959	T	C
14	rs59197123	0	72670108	C	G
14	rs35953744	0	72672963	A	G
14	rs847297	0	72673097	A	G
14	rs118130375	0	72673307	G	A
14	rs138760032	0	72673988	C	G
14	rs2238239	0	72674949	A	G
14	rs78973415	0	72675258	G	T
14	rs847289	0	72675895	G	C
14	rs11847755	0	72676130	C	T
14	rs75505418	0	72676138	T	C
14	rs17769097	0	72676165	C	A
14	rs17109092	0	72676500	C	A
14	rs6574049	0	72677756	T	A
14	rs2238238	0	72678869	C	T
14	rs35367207	0	72680167	G	A
14	rs847282	0	72680310	C	G
14	rs7141299	0	72683231	T	G
14	rs117355872	0	72683329	G	A
14	rs17109194	0	72683883	T	G
14	rs12883593	0	72684090	G	T
14	rs10132818	0	72684812	A	G
14	rs28678452	0	72686457	C	G
14	rs138039074	0	72686608	G	A
14	rs76840917	0	72686737	C	T
14	rs847321	0	72686908	G	T
14	rs847320	0	72686946	G	A
14	rs2190627	0	72687274	T	G
14	rs847319	0	72687311	C	T
14	rs847318	0	72687452	C	G
14	rs847317	0	72687754	C	T
14	rs2238237	0	72687807	T	C
14	rs79071794	0	72689015	C	A
14	rs2238236	0	72689611	A	G
14	rs847315	0	72689880	G	A
14	rs2238235	0	72689932	C	T
14	rs2238234	0	72690236	C	T
14	rs12147792	0	72690593	T	A
14	rs12147219	0	72690733	A	G
14	rs12147220	0	72690749	A	G
14	rs11622985	0	72690781	A	G
14	rs12147803	0	72690786	T	C
14	rs11623045	0	72690864	C	A
14	rs12147238	0	72690882	G	T
14	rs34905590	0	72691020	A	G
14	rs1949561	0	72691427	A	G
14	rs17109324	0	72691473	A	G
14	rs1949560	0	72691489	T	C
14	rs2238233	0	72691607	A	G
14	rs847314	0	72691866	C	T
14	rs2238232	0	72691911	G	A
14	rs2108467	0	72692073	C	G
14	rs977340	0	72692378	A	G
14	rs2238231	0	72692397	T	C
14	rs2238230	0	72692474	T	C
14	rs2238229	0	72692666	T	C
14	rs1012220	0	72693055	T	C
14	rs2238228	0	72693207	T	C
14	rs847313	0	72693532	T	C
14	rs2238227	0	72693539	G	A
14	rs7147823	0	72693637	C	A
14	rs1520330	0	72694023	G	A
14	rs8016936	0	72694374	T	C
14	rs17109404	0	72694693	G	A
14	rs67327215	0	72694874	G	A
14	rs35529091	0	72695036	T	C
14	rs35077108	0	72695152	G	A
14	rs72721816	0	72695236	G	A
14	rs118180943	0	72695363	A	T
14	rs847311	0	72695406	G	T
14	rs4903000	0	72695606	A	G
14	rs4903001	0	72695613	T	A
14	rs4903002	0	72695694	C	T
14	rs8006974	0	72696447	C	T
14	rs8007128	0	72696506	C	A
14	rs847310	0	72696609	C	G
14	rs2158988	0	72696620	C	A
14	rs77704862	0	72696708	C	T
14	rs2238226	0	72697049	G	A
14	rs2238225	0	72697287	C	T
14	rs2238224	0	72697362	G	A
14	rs2238223	0	72697447	A	G
14	rs2238222	0	72697452	G	C
14	rs17109477	0	72697893	C	A
14	rs2529647	0	72697908	G	A
14	rs2529646	0	72697911	T	C
14	rs11851422	0	72698208	T	C
14	rs11847225	0	72698398	G	T
14	rs11847170	0	72698520	A	C
14	rs11847262	0	72698525	G	T
14	rs847308	0	72698590	C	T
14	rs2158986	0	72698782	C	A
14	rs7157673	0	72698881	G	A
14	rs12878303	0	72698976	G	A
14	rs847307	0	72699077	C	T
14	rs2238221	0	72699340	C	T
14	rs11848300	0	72699510	A	G
14	rs1402061	0	72699668	G	A
14	rs847305	0	72699790	A	G
14	rs847304	0	72699799	A	G
14	rs1402058	0	72699919	T	C
14	rs847303	0	72700062	G	A
14	rs2238220	0	72700162	G	A
14	rs77540805	0	72700186	A	G
14	rs2283409	0	72700238	G	T
14	rs2283408	0	72700322	G	T
14	rs17109573	0	72700902	G	A
14	rs847302	0	72701140	T	C
14	rs17109589	0	72701301	G	A
14	rs2238219	0	72701432	C	T
14	rs847301	0	72701681	C	A
14	rs6574054	0	72702425	T	C
14	rs6574055	0	72702497	G	A
14	rs12891167	0	72702964	G	A
14	rs847279	0	72703275	G	A
14	rs847278	0	72703361	C	T
14	rs10136881	0	72703368	C	T
14	rs2283406	0	72703555	G	A
14	rs699362	0	72703933	G	A
14	rs699360	0	72703955	A	C
14	rs847277	0	72704494	A	G
14	rs847276	0	72704505	C	T
14	rs847275	0	72704544	G	A
14	rs847273	0	72704817	A	G
14	rs847272	0	72704845	G	A
14	rs2332806	0	72704899	C	G
14	rs847271	0	72704924	C	G
14	rs847270	0	72704996	A	G
14	rs8007566	0	72705173	C	T
14	rs847269	0	72705328	A	G
14	rs35413081	0	72705363	G	A
14	rs847268	0	72705544	T	C
14	rs847267	0	72705568	A	G
14	rs847266	0	72705657	T	G
14	rs847265	0	72705855	C	T
14	rs847264	0	72705963	G	C
14	rs847263	0	72706015	G	A
14	rs140469722	0	72706817	G	C
14	rs847262	0	72706835	C	A
14	rs722561	0	72706871	G	T
14	rs847261	0	72707163	T	C
14	rs147838133	0	72707378	T	A
14	rs34122902	0	72707924	A	C
14	rs847260	0	72708057	A	C
14	rs138966811	0	72708548	G	A
14	rs847259	0	72709083	T	G
14	rs1544487	0	72709149	C	T
14	rs12432632	0	72709804	C	T
14	rs847257	0	72709902	C	A
14	rs847256	0	72709924	T	G
14	rs1402056	0	72710102	C	T
14	rs2332807	0	72710126	G	A
14	rs847254	0	72710547	C	T
14	rs847252	0	72710800	A	T
14	rs1520327	0	72711026	G	A
14	rs699359	0	72711069	C	G
14	rs6574056	0	72712084	G	T
14	rs66823874	0	72712557	G	A
14	rs7156404	0	72712861	A	G
14	rs12148024	0	72713009	A	G
14	rs847251	0	72713228	G	A
14	rs847250	0	72713310	A	G
14	rs847249	0	72713488	T	C
14	rs847248	0	72713794	A	G
14	rs1356838	0	72714281	C	T
14	rs847247	0	72714411	T	C
14	rs12432346	0	72714781	A	G
14	rs847246	0	72714918	G	A
14	rs12894979	0	72716081	G	A
14	rs12895275	0	72716515	A	G
14	rs12881198	0	72717733	C	G
14	rs847241	0	72719407	C	T
14	rs10149098	0	72719653	G	A
14	rs847240	0	72720337	C	T
14	rs56263585	0	72720426	G	C
14	rs847239	0	72720464	A	T
14	rs75710716	0	72720836	G	A
14	rs3784049	0	72721101	T	A
14	rs2239262	0	72721563	T	C
14	rs2283400	0	72721746	G	A
14	rs2283399	0	72722032	C	T
14	rs847237	0	72722205	A	G
14	rs4903003	0	72722318	G	T
14	rs4903004	0	72722732	C	A
14	rs847236	0	72722766	G	A
14	rs2108468	0	72723153	T	A
14	rs847235	0	72723421	A	G
14	rs7350728	0	72723657	G	A
14	rs73302811	0	72723908	G	T
14	rs2139594	0	72723964	C	T
14	rs2108466	0	72723989	C	T
14	rs77397528	0	72724579	A	T
14	rs73302814	0	72724829	A	G
14	rs2239261	0	72725457	G	T
14	rs148299185	0	72725890	A	T
14	rs12897241	0	72725933	G	A
14	rs1520326	0	72725999	A	G
14	rs10131012	0	72726177	C	T
14	rs10143449	0	72726394	T	C
14	rs8007922	0	72726896	G	C
14	rs10134542	0	72727294	G	A
14	rs10134489	0	72727416	C	T
14	rs17180251	0	72728119	G	A
14	rs4903005	0	72728452	G	T
14	rs9323566	0	72728497	A	C
14	rs10150159	0	72728628	T	C
14	rs10150242	0	72728698	T	C
14	rs2238218	0	72728962	C	T
14	rs2238217	0	72729335	A	G
14	rs847345	0	72729450	G	A
14	rs2238216	0	72730028	G	C
14	rs2238215	0	72730038	T	G
14	rs2238213	0	72730629	G	A
14	rs2238212	0	72730848	C	G
14	rs1558073	0	72731148	G	A
14	rs1558072	0	72731197	T	C
14	rs1558071	0	72731199	T	A
14	rs699369	0	72731204	G	A
14	rs740337	0	72731972	C	G
14	rs2332808	0	72732091	A	G
14	rs2079502	0	72732293	T	C
14	rs1076317	0	72732318	C	G
14	rs758005	0	72732394	G	A
14	rs758004	0	72732395	C	T
14	rs699368	0	72732516	A	G
14	rs6574057	0	72734186	C	A
14	rs2239260	0	72734342	G	A
14	rs2239259	0	72734836	C	G
14	rs2239258	0	72734947	C	G
14	rs2239257	0	72735003	T	C
14	rs9323567	0	72735347	C	T
14	rs11849202	0	72735625	G	C
14	rs35133217	0	72735670	C	G
14	rs117568376	0	72736028	A	C
14	rs847342	0	72736038	G	A
14	rs34373542	0	72736125	T	C
14	rs75233026	0	72736452	T	C
14	rs1029617	0	72736664	A	G
14	rs1029616	0	72736899	G	A
14	rs1568404	0	72736969	C	T
14	rs917284	0	72737111	G	T
14	rs1915129	0	72738340	T	C
14	rs1915131	0	72738437	A	C
14	rs3819550	0	72738673	T	A
14	rs8010242	0	72739064	G	T
14	rs2238211	0	72739796	T	C
14	rs4899429	0	72739937	C	T
14	rs2238210	0	72740075	A	T
14	rs1879288	0	72740507	A	G
14	rs7144038	0	72740856	C	G
14	rs7144185	0	72740895	C	T
14	rs7149034	0	72741070	G	A
14	rs10483843	0	72741686	A	G
14	rs6574060	0	72742583	T	C
14	rs6574061	0	72742656	C	G
14	rs6574062	0	72742695	G	A
14	rs7156265	0	72742849	C	T
14	rs7156275	0	72742911	A	G
14	rs847341	0	72743337	T	C
14	rs7161662	0	72743493	A	G
14	rs4578585	0	72743533	A	G
14	rs11621724	0	72744071	C	T
14	rs12883470	0	72744254	G	A
14	rs1879289	0	72744439	C	T
14	rs1879290	0	72744584	A	C
14	rs1879291	0	72744591	A	G
14	rs1879292	0	72744774	A	G
14	rs7152907	0	72745114	T	C
14	rs12184980	0	72745259	G	A
14	rs2079501	0	72745726	A	G
14	rs2079500	0	72745815	A	C
14	rs2079499	0	72745895	C	A
14	rs118048280	0	72746070	C	T
14	rs737499	0	72746118	T	C
14	rs737498	0	72746493	A	G
14	rs873671	0	72746778	T	C
14	rs6574064	0	72746806	G	A
14	rs7143932	0	72747282	T	C
14	rs7144302	0	72747523	T	C
14	rs4353437	0	72747582	G	A
14	rs7144049	0	72747907	G	A
14	rs149288541	0	72748015	C	T
14	rs4903006	0	72748058	T	C
14	rs4903007	0	72748337	T	C
14	rs2238209	0	72748623	G	C
14	rs11158953	0	72748924	T	G
14	rs1589301	0	72750010	C	T
14	rs1589302	0	72750098	T	C
14	rs7156910	0	72751678	A	G
14	rs6574065	0	72751893	G	A
14	rs150669715	0	72752660	A	G
14	rs35584903	0	72752976	C	A
14	rs34870583	0	72753018	G	A
14	rs55911925	0	72753155	C	T
14	rs3886822	0	72754262	T	A
14	rs117468685	0	72754634	G	T
14	rs12433544	0	72754711	T	A
14	rs17110371	0	72755088	A	T
14	rs2239256	0	72755425	G	A
14	rs2239255	0	72755506	T	C
14	rs2238208	0	72756700	G	A
14	rs2238207	0	72757384	A	G
14	rs2238206	0	72757572	C	G
14	rs77943985	0	72757689	C	A
14	rs7151952	0	72757762	T	C
14	rs2238205	0	72758614	A	C
14	rs2238204	0	72758720	C	T
14	rs2238203	0	72759024	A	G
14	rs2238202	0	72759177	T	G
14	rs2238201	0	72759412	A	G
14	rs4899430	0	72759512	G	A
14	rs75337497	0	72759664	G	C
14	rs1002105	0	72760708	G	A
14	rs140040518	0	72760728	G	C
14	rs2239254	0	72761151	C	T
14	rs1476701	0	72761326	G	A
14	rs847336	0	72761492	G	C
14	rs1981604	0	72761549	C	T
14	rs117587294	0	72761662	T	A
14	rs67838629	0	72763012	T	G
14	rs55954287	0	72764018	C	T
14	rs2529453	0	72764078	C	T
14	rs847365	0	72765413	C	G
14	rs147071758	0	72765784	A	G
14	rs8013850	0	72766532	G	A
14	rs146385780	0	72766988	C	A
14	rs847364	0	72767272	T	C
14	rs78405428	0	72767689	G	A
14	rs76644417	0	72767819	A	G
14	rs2283396	0	72768826	T	G
14	rs847362	0	72768879	G	A
14	rs4903008	0	72770254	G	T
14	rs78768546	0	72770658	A	G
14	rs4903009	0	72771057	C	T
14	rs860195	0	72771058	A	G
14	rs847361	0	72771473	G	T
14	rs847360	0	72772051	A	G
14	rs847359	0	72772896	A	G
14	rs1520329	0	72775668	A	T
14	rs117859404	0	72776837	C	G
14	rs140748988	0	72776891	C	T
14	rs2238200	0	72777483	A	G
14	rs2283395	0	72778974	T	G
14	rs2283394	0	72779029	G	T
14	rs2239253	0	72779635	T	C
14	rs2239252	0	72779902	C	T
14	rs57851101	0	72780063	A	G
14	rs847358	0	72780521	G	A
14	rs847357	0	72780817	G	A
14	rs847356	0	72780987	G	A
14	rs847355	0	72781044	G	T
14	rs2283393	0	72781413	A	G
14	rs847354	0	72781929	T	C
14	rs699366	0	72784431	A	T
14	rs4903011	0	72784814	C	G
14	rs847353	0	72785096	T	C
14	rs847352	0	72785438	G	T
14	rs2239251	0	72785464	A	T
14	rs847351	0	72785506	C	G
14	rs2239250	0	72785680	A	G
14	rs142072141	0	72786150	C	T
14	rs72721902	0	72786153	G	C
14	rs847350	0	72786225	A	G
14	rs847349	0	72786339	G	A
14	rs8018927	0	72786443	G	T
14	rs847348	0	72787257	G	A
14	rs4899431	0	72788104	A	T
14	rs4899432	0	72788210	A	T
14	rs7147236	0	72788246	G	A
14	rs847347	0	72788573	C	T
14	rs847346	0	72788584	A	G
14	rs35291137	0	72788760	A	G
14	rs8015237	0	72789052	G	A
14	rs58216158	0	72789230	G	A
14	rs8015476	0	72789425	A	T
14	rs10146126	0	72790610	T	G
14	rs6574066	0	72790704	G	C
14	rs2681721	0	72790837	A	C
14	rs148620712	0	72791198	A	G
14	rs184998171	0	72791678	A	C
14	rs187122064	0	72792360	A	G
14	rs66507723	0	72792509	A	G
14	rs2681712	0	72793631	G	A
14	rs7146177	0	72793645	G	A
14	rs2529476	0	72793857	T	C
14	rs2090737	0	72794170	T	A
14	rs2090736	0	72794239	G	T
14	rs149944606	0	72794249	G	C
14	rs1996662	0	72795053	A	T
14	rs1996661	0	72795361	C	T
14	rs12895250	0	72795826	C	G
14	rs8020136	0	72795844	A	G
14	rs2222311	0	72796787	C	T
14	rs1402065	0	72796845	C	T
14	rs2239249	0	72797361	C	G
14	rs2238199	0	72799003	C	A
14	rs17110829	0	72799115	C	G
14	rs2239248	0	72799920	C	A
14	rs765221	0	72801060	C	T
14	rs17110843	0	72801333	C	T
14	rs2238198	0	72801516	A	G
14	rs2238197	0	72801611	G	A
14	rs2238196	0	72801830	G	A
14	rs2239247	0	72802236	G	A
14	rs2239246	0	72802317	T	G
14	rs2239245	0	72802323	G	A
14	rs2283391	0	72802433	T	C
14	rs1520332	0	72802666	G	A
14	rs1520331	0	72802736	T	C
14	rs72724035	0	72802768	T	C
14	rs1402064	0	72802959	T	C
14	rs1402063	0	72803167	T	C
14	rs2529475	0	72803242	A	C
14	rs2250666	0	72803408	T	C
14	rs2283390	0	72803482	C	A
14	rs2283389	0	72803694	A	G
14	rs2250557	0	72803788	G	A
14	rs2239244	0	72803882	T	G
14	rs2238195	0	72804080	G	A
14	rs2238194	0	72804125	C	T
14	rs939375	0	72805150	G	C
14	rs72724044	0	72805193	G	A
14	rs1915132	0	72805490	T	C
14	rs2529474	0	72806078	A	T
14	rs57360450	0	72806089	A	G
14	rs2681771	0	72806117	C	A
14	rs2239243	0	72806264	G	A
14	rs2239242	0	72806515	C	T
14	rs2239241	0	72807042	G	A
14	rs2681770	0	72807174	C	T
14	rs2681769	0	72807278	T	C
14	rs2681768	0	72807405	C	T
14	rs7155750	0	72807520	C	G
14	rs2079506	0	72807559	A	G
14	rs2681767	0	72807622	G	A
14	rs2079505	0	72807663	A	G
14	rs2079504	0	72807682	C	T
14	rs8019358	0	72807815	T	A
14	rs8019371	0	72807845	T	C
14	rs8018393	0	72807860	C	T
14	rs2079503	0	72807872	A	T
14	rs8003559	0	72808083	T	C
14	rs8022956	0	72808138	G	A
14	rs8003591	0	72808157	T	C
14	rs8022845	0	72808299	A	G
14	rs8022859	0	72808321	A	G
14	rs11620677	0	72808431	G	A
14	rs2239240	0	72808590	G	A
14	rs2239239	0	72808692	A	G
14	rs2239238	0	72808848	G	A
14	rs2283388	0	72809040	A	G
14	rs2239236	0	72809691	C	T
14	rs929413	0	72810140	T	C
14	rs1812041	0	72810256	G	A
14	rs2247090	0	72810384	C	G
14	rs886826	0	72810663	C	T
14	rs72724054	0	72810799	C	G
14	rs2239235	0	72811156	T	C
14	rs2681727	0	72811484	A	C
14	rs2681728	0	72811529	A	G
14	rs17111029	0	72811595	C	T
14	rs2681729	0	72811748	A	C
14	rs2681730	0	72811992	A	G
14	rs2681731	0	72812162	G	A
14	rs8015917	0	72812274	G	A
14	rs2681734	0	72812326	T	G
14	rs2238193	0	72812435	T	C
14	rs2681735	0	72812525	A	G
14	rs2681736	0	72812684	G	T
14	rs2681737	0	72812724	G	A
14	rs2529471	0	72813269	A	C
14	rs2681738	0	72813543	C	T
14	rs2529470	0	72813592	T	C
14	rs2529469	0	72813721	T	C
14	rs2681739	0	72813723	G	A
14	rs2681740	0	72813742	G	C
14	rs2239234	0	72813956	G	A
14	rs2239233	0	72814124	C	A
14	rs2239232	0	72814130	G	A
14	rs1356840	0	72814414	G	A
14	rs1356841	0	72814415	T	C
14	rs1356842	0	72814527	C	T
14	rs8007684	0	72814564	G	T
14	rs1356843	0	72814653	G	T
14	rs17111047	0	72814772	G	T
14	rs8008045	0	72814842	G	T
14	rs2681741	0	72814857	A	G
14	rs2681742	0	72814956	C	T
14	rs72724074	0	72815080	C	T
14	rs2681743	0	72815145	T	C
14	rs79772864	0	72815168	A	G
14	rs79387502	0	72815220	C	T
14	rs2681744	0	72815284	C	A
14	rs2681745	0	72815405	T	G
14	rs185945184	0	72815509	A	G
14	rs2681746	0	72815641	A	G
14	rs144192821	0	72815747	G	A
14	rs2681747	0	72815787	G	A
14	rs2681748	0	72815807	A	G
14	rs2529468	0	72815824	T	G
14	rs2190509	0	72816224	G	A
14	rs2214965	0	72816393	A	T
14	rs2681749	0	72816626	T	C
14	rs2681750	0	72816812	C	T
14	rs2529467	0	72816875	T	C
14	rs2681751	0	72817005	T	C
14	rs2529466	0	72817100	G	C
14	rs2681752	0	72817160	T	G
14	rs72724081	0	72817494	A	G
14	rs2681753	0	72817512	G	A
14	rs2239231	0	72817779	G	A
14	rs2239230	0	72818033	A	G
14	rs2239229	0	72818218	T	C
14	rs2283387	0	72818384	T	C
14	rs2681754	0	72819684	G	A
14	rs142746711	0	72820957	G	A
14	rs56326625	0	72821044	A	G
14	rs2681756	0	72821312	T	A
14	rs2681757	0	72821317	A	G
14	rs2681758	0	72821468	T	C
14	rs12892244	0	72821713	C	A
14	rs2139596	0	72822644	G	C
14	rs2681760	0	72822953	G	A
14	rs2529465	0	72822958	G	T
14	rs1072167	0	72823020	C	T
14	rs1072165	0	72823040	C	T
14	rs1072166	0	72823173	A	G
14	rs2681761	0	72823454	T	C
14	rs72724092	0	72824032	A	G
14	rs2176841	0	72824475	A	C
14	rs2529461	0	72824621	A	G
14	rs2681763	0	72824767	G	T
14	rs2332829	0	72824870	A	G
14	rs2681765	0	72824973	T	C
14	rs2529460	0	72825154	C	A
14	rs2529459	0	72825677	C	G
14	rs2529458	0	72825925	C	A
14	rs10129799	0	72826071	A	G
14	rs34034575	0	72826181	A	G
14	rs2681724	0	72826546	G	A
14	rs2529457	0	72826550	T	C
14	rs1099968	0	72826595	A	C
14	rs72724098	0	72827253	A	C
14	rs847334	0	72827728	C	T
14	rs117935341	0	72827897	G	T
14	rs847333	0	72828120	C	A
14	rs847332	0	72828273	A	G
14	rs2283386	0	72829058	A	G
14	rs847331	0	72829075	C	T
14	rs847330	0	72829597	G	A
14	rs2239227	0	72829979	A	G
14	rs847329	0	72830704	G	A
14	rs55662698	0	72830803	A	G
14	rs847328	0	72831006	G	C
14	rs55916717	0	72831070	C	T
14	rs847327	0	72831692	G	A
14	rs847326	0	72831700	A	G
14	rs847325	0	72832057	C	A
14	rs10483844	0	72832335	G	A
14	rs77845066	0	72832548	A	G
14	rs769148	0	72832772	T	C
14	rs2239226	0	72832975	G	A
14	rs12147284	0	72833916	C	A
14	rs10136263	0	72833918	C	T
14	rs7158564	0	72834181	G	A
14	rs2190508	0	72834466	A	G
14	rs76239257	0	72835483	A	C
14	rs6574067	0	72835741	G	A
14	rs7149872	0	72836077	T	A
14	rs139585422	0	72836775	T	C
14	rs4903013	0	72836917	C	T
14	rs2239225	0	72837432	A	T
14	rs2239224	0	72837801	G	A
14	rs10149207	0	72837934	A	G
14	rs60993427	0	72838299	G	A
14	rs6574068	0	72838932	C	T
14	rs6574069	0	72839100	T	C
14	rs6574070	0	72839210	G	A
14	rs6574071	0	72839590	T	G
14	rs7146606	0	72839763	C	G
14	rs142856844	0	72841727	G	A
14	rs2283385	0	72841851	C	T
14	rs8022289	0	72843810	G	A
14	rs34062036	0	72844175	C	G
14	rs35981409	0	72844247	C	G
14	rs2332831	0	72844257	A	G
14	rs2332832	0	72844369	A	C
14	rs79911895	0	72844732	G	A
14	rs7151325	0	72845263	T	A
14	rs7150465	0	72845655	A	T
14	rs2108362	0	72845795	G	T
14	rs2108361	0	72845954	T	A
14	rs10137579	0	72846021	G	A
14	rs10138152	0	72846658	G	A
14	rs10138180	0	72846806	C	G
14	rs72726116	0	72846851	A	C
14	rs8019126	0	72846866	C	G
14	rs7140973	0	72847555	A	G
14	rs10141305	0	72847660	A	C
14	rs11626574	0	72848614	C	T
14	rs2239223	0	72849509	C	A
14	rs34536876	0	72849696	G	A
14	rs34883798	0	72849980	G	C
14	rs12887870	0	72850934	T	C
14	rs116994496	0	72851334	A	G
14	rs8017725	0	72851352	T	C
14	rs8017123	0	72851515	G	A
14	rs183022002	0	72851547	C	T
14	rs2239221	0	72852109	T	G
14	rs2239220	0	72852576	G	T
14	rs2239219	0	72852820	A	G
14	rs2238192	0	72855939	C	T
14	rs28472269	0	72856949	A	G
14	rs56952832	0	72858193	G	A
14	rs11623523	0	72858311	G	A
14	rs72726120	0	72858719	T	C
14	rs28439943	0	72858875	T	C
14	rs2283384	0	72860156	A	G
14	rs8018733	0	72860859	G	A
14	rs8018756	0	72860915	G	A
14	rs61995116	0	72860918	C	T
14	rs2058017	0	72861021	T	G
14	rs78329089	0	72861164	T	C
14	rs74889658	0	72861739	T	G
14	rs189775783	0	72862810	C	T
14	rs186364912	0	72862817	C	T
14	rs147052537	0	72862963	T	A
14	rs28827902	0	72863188	T	C
14	rs201497548	0	72863401	C	G
14	rs375376364	0	72864240	A	G
14	rs139353708	0	72864423	A	T
14	rs142203790	0	72864655	G	A
14	rs199742654	0	72866073	T	G
14	rs138567146	0	72866182	G	T
14	rs139923244	0	72866878	C	G
14	rs7149746	0	72866923	A	G
14	rs6574072	0	72867333	G	C
14	rs74704833	0	72867824	T	G
14	rs57373275	0	72867827	G	A
14	rs117815704	0	72868401	A	T
14	rs148253392	0	72868898	C	T
14	rs4350511	0	72869177	T	A
14	rs74824100	0	72869290	A	G
14	rs11621747	0	72869427	A	G
14	rs12434729	0	72870772	C	T
14	rs7141922	0	72870844	C	T
14	rs12434786	0	72870919	G	A
14	rs140680051	0	72871490	T	C
14	rs10144932	0	72871859	C	T
14	rs10134133	0	72871936	T	A
14	rs8015756	0	72872363	G	C
14	rs6574073	0	72872487	A	G
14	rs2239218	0	72873403	C	T
14	rs2239217	0	72873523	G	A
14	rs2239216	0	72873549	G	A
14	rs2239215	0	72873740	T	C
14	rs11626273	0	72874858	T	C
14	rs12435911	0	72874971	T	C
14	rs8013717	0	72875361	T	G
14	rs6574074	0	72875686	G	C
14	rs58388333	0	72876437	A	G
14	rs59515962	0	72876445	C	T
14	rs8018622	0	72876492	G	A
14	rs141212330	0	72877823	T	C
14	rs148131782	0	72877891	T	C
14	rs373902028	0	72878365	T	G
14	rs139505399	0	72878440	A	T
14	rs145582687	0	72878705	G	A
14	rs140508226	0	72879279	G	C
14	rs374490882	0	72880790	G	A
14	rs4480728	0	72881039	A	T
14	rs4387540	0	72881215	C	T
14	rs112464742	0	72881473	C	T
14	rs56935126	0	72881530	G	C
14	rs146816998	0	72881811	G	C
14	rs6574076	0	72882123	C	A
14	rs7151688	0	72882133	G	A
14	rs117605676	0	72882137	T	C
14	rs147108419	0	72882188	C	T
14	rs148429470	0	72882255	T	G
14	rs11158954	0	72882397	C	T
14	rs113820987	0	72882453	A	G
14	rs10136369	0	72882636	T	A
14	rs2332833	0	72882713	A	G
14	rs2877796	0	72882983	A	G
14	rs28517545	0	72883067	T	C
14	rs2332834	0	72883078	T	C
14	rs112708494	0	72883468	T	C
14	rs7159300	0	72883874	G	A
14	rs60212857	0	72884420	A	G
14	rs57988228	0	72884548	G	C
14	rs75867231	0	72884569	G	A
14	rs148483015	0	72884807	T	C
14	rs7143818	0	72884911	G	T
14	rs7147878	0	72885034	C	T
14	rs17115492	0	72885464	C	T
14	rs73294955	0	72885562	C	T
14	rs78017019	0	72885747	G	C
14	rs79866945	0	72886003	G	T
14	rs79419996	0	72886267	A	G
14	rs11628263	0	72886274	T	C
14	rs8003581	0	72887527	T	A
14	rs17115503	0	72887897	C	G
14	rs2239214	0	72888427	A	G
14	rs45582134	0	72888852	A	T
14	rs61995146	0	72888979	T	C
14	rs11622029	0	72890537	C	A
14	rs2283383	0	72890542	C	A
14	rs7153455	0	72891476	G	A
14	rs2238191	0	72891494	C	A
14	rs55833027	0	72892087	C	T
14	rs59336187	0	72892137	G	A
14	rs17115530	0	72892231	A	T
14	rs4903015	0	72892394	C	T
14	rs10139942	0	72892861	G	C
14	rs1860153	0	72894033	G	A
14	rs11626915	0	72894115	C	G
14	rs2239213	0	72894853	G	A
14	rs184180011	0	72895087	T	C
14	rs4140998	0	72895359	C	T
14	rs8018108	0	72895442	G	A
14	rs78369475	0	72896257	A	T
14	rs1004477	0	72896343	C	T
14	rs75642311	0	72896370	A	G
14	rs117466646	0	72896537	G	A
14	rs2007903	0	72896575	T	C
14	rs4903016	0	72897329	G	C
14	rs4903017	0	72897408	G	T
14	rs72726132	0	72897895	A	G
14	rs4903018	0	72897975	T	A
14	rs7160223	0	72899529	T	A
14	rs7159534	0	72899688	G	C
14	rs7153117	0	72900023	A	G
14	rs79224492	0	72900364	T	C
14	rs2238190	0	72900604	T	C
14	rs116801974	0	72900737	A	G
14	rs58482573	0	72900763	G	C
14	rs10151157	0	72901233	C	G
14	rs758267	0	72902277	G	A
14	rs74562995	0	72902364	G	A
14	rs740536	0	72902665	A	G
14	rs11158955	0	72902961	C	T
14	rs11158956	0	72902962	C	T
14	rs3825714	0	72903095	T	C
14	rs3784047	0	72903279	C	T
14	rs3784046	0	72903461	G	A
14	rs3784045	0	72903540	T	C
14	rs11623104	0	72903942	G	C
14	rs7156512	0	72904324	A	G
14	rs57365949	0	72904410	A	G
14	rs2283382	0	72904706	T	A
14	rs79562181	0	72905066	C	T
14	rs719064	0	72905775	A	G
14	rs2238189	0	72907076	T	C
14	rs17115684	0	72907112	A	G
14	rs2238188	0	72907200	G	A
14	rs2238187	0	72908102	A	G
14	rs2283381	0	72909077	A	G
14	rs17115702	0	72909105	A	T
14	rs17115708	0	72909583	C	G
14	rs2283380	0	72909738	G	A
14	rs8022670	0	72910202	G	C
14	rs2239211	0	72910630	A	G
14	rs4903019	0	72911736	T	A
14	rs4903020	0	72911752	G	A
14	rs115826338	0	72911788	G	A
14	rs4903021	0	72911885	T	A
14	rs12436059	0	72912462	C	T
14	rs58470149	0	72912920	G	A
14	rs11628490	0	72912961	A	G
14	rs12436819	0	72913232	A	G
14	rs113892728	0	72913457	G	C
14	rs55796797	0	72913867	G	A
14	rs7143154	0	72914149	T	C
14	rs7143134	0	72914805	C	A
14	rs10483845	0	72915121	C	G
14	rs11623458	0	72916133	A	G
14	rs9989171	0	72916303	C	A
14	rs7155105	0	72916519	G	A
14	rs78500901	0	72916603	C	T
14	rs55842248	0	72916647	A	G
14	rs10139793	0	72917137	A	G
14	rs4903022	0	72917211	T	C
14	rs4903023	0	72917326	T	C
```
