## Supplementary material for "Characterization of shared and ancestry-specific signals driving complex traits using multi-ancestry fine-mapping": susiex_nc3.cs80.cs

```
CS_ID	SNP	BP	REF_ALLELE	ALT_ALLELE	REF_FRQ	BETA	SE	-LOG10P	CS_PIP	OVRL_PIP
1	rs10138176	72450699	A,A	G,G	0.517893,0.46627	-0.0291689,-0.0317216	0.00395683,0.00856887	12.7737,3.66969	0.18627	0.186284
1	rs7161596	72442612	G,G	A,A	0.522863,0.455357	-0.0292758,-0.0313708	0.00395844,0.00858363	12.8521,3.5893	0.184156	0.18417
1	rs10137909	72450618	T,T	C,C	0.518887,0.46627	-0.029171,-0.0317686	0.00395712,0.00856887	12.7737,3.6791	0.178932	0.178946
1	rs2190864	72416219	C,C	T,T	0.421471,0.233135	-0.0297773,-0.0375147	0.00400399,0.0101097	12.9868,3.68477	0.134511	0.134603
1	rs3825716	72449592	C,C	T,T	0.522863,0.459325	-0.0287658,-0.0306277	0.00395844,0.00857778	12.4345,3.44832	0.0551878	0.0552024
1	rs7155855	72449997	A,A	G,G	0.522863,0.459325	-0.0287658,-0.030528	0.00395844,0.00857778	12.4345,3.42907	0.053125	0.0531395
1	rs2190873	72424905	C,C	T,T	0.482107,0.450397	-0.0282482,-0.033374	0.00395683,0.00859173	12.0271,3.98897	0.0517549	0.0517748
2	rs2238233	72691607	G,G	A,A	0.929423,0.684524	-0.0164111,-0.0330354	0.00771974,0.00919868	1.47477,3.48279	0.0323295	0.0323561
2	rs17109324	72691473	G,G	A,A	0.929423,0.683532	-0.0160742,-0.0327116	0.00771974,0.00919092	1.42804,3.42934	0.0273376	0.0273628
2	rs4903005	72728452	T,T	G,G	0.9334,0.739087	-0.0140164,-0.0354936	0.00792989,0.00973436	1.11273,3.57491	0.0209196	0.0209419
2	rs2238228	72693207	C,C	T,T	0.928429,0.684524	-0.0165956,-0.0313333	0.00767004,0.00919868	1.51588,3.18142	0.0193822	0.0194052
2	rs56263585	72720426	C,C	G,G	0.9334,0.740079	-0.0147531,-0.0347136	0.00792989,0.00974638	1.20189,3.4336	0.0187564	0.0187773
2	rs2238229	72692666	C,C	T,T	0.929423,0.695437	-0.0163665,-0.0313219	0.00771974,0.00928829	1.46853,3.12742	0.0178936	0.0179156
2	rs2238234	72690236	T,T	C,C	0.931412,0.684524	-0.0164082,-0.0320252	0.00782246,0.00919868	1.4444,3.30223	0.0177632	0.0177845
2	rs2238232	72691911	A,A	G,G	0.929423,0.698413	-0.0162776,-0.0317576	0.00771974,0.0093141	1.45615,3.18674	0.0176546	0.0176769
2	rs2239260	72734342	A,A	G,G	0.910537,0.739087	-0.0109161,-0.0352745	0.00692737,0.00973436	0.939021,3.537	0.0174067	0.0174306
2	rs2239262	72721563	C,C	T,T	0.9334,0.740079	-0.0144112,-0.0347136	0.00792989,0.00974638	1.1601,3.4336	0.0171995	0.0172199
2	rs2283400	72721746	A,A	G,G	0.9334,0.740079	-0.0143658,-0.0347136	0.00792989,0.00974638	1.15461,3.4336	0.0170054	0.0170257
2	rs12897241	72725933	A,A	G,G	0.9334,0.741071	-0.0144891,-0.0346813	0.00792989,0.0097585	1.16955,3.42081	0.0169379	0.0169584
2	rs2283399	72722032	T,T	C,C	0.9334,0.740079	-0.0143246,-0.0347136	0.00792989,0.00974638	1.14963,3.4336	0.0168312	0.0168515
2	rs35413081	72705363	A,A	G,G	0.932406,0.739087	-0.0155836,-0.0328838	0.00787557,0.00973436	1.32015,3.13677	0.0165351	0.0165552
2	rs66823874	72712557	A,A	G,G	0.9334,0.737103	-0.0150084,-0.0335572	0.00792989,0.0097106	1.23354,3.26058	0.0157548	0.0157743
2	rs2238230	72692474	C,C	T,T	0.929423,0.693452	-0.0163665,-0.0309687	0.00771974,0.00927141	1.46853,3.07723	0.0148837	0.0149045
2	rs7156404	72712861	G,G	A,A	0.926441,0.724206	-0.0129656,-0.0339008	0.0075738,0.00956488	1.06091,3.40487	0.0146951	0.0147158
2	rs2238235	72689932	T,T	C,C	0.931412,0.684524	-0.0157292,-0.031827	0.00782246,0.00919868	1.35312,3.26738	0.0137131	0.0137327
2	rs12147220	72690749	G,G	A,A	0.931412,0.68254	-0.0161136,-0.0313313	0.00782246,0.00918321	1.40444,3.19021	0.0132391	0.0132585
2	rs1520327	72711026	A,A	G,G	0.9334,0.72619	-0.0154321,-0.0324736	0.00792989,0.00958635	1.28696,3.15159	0.0131613	0.0131799
2	rs12147792	72690593	A,A	T,T	0.931412,0.68254	-0.0162814,-0.0311332	0.00782246,0.00918321	1.42713,3.15593	0.0129409	0.0129602
2	rs12147238	72690882	T,T	G,G	0.931412,0.68254	-0.0162405,-0.0311332	0.00782246,0.00918321	1.42158,3.15593	0.0127935	0.0128127
2	rs12147219	72690733	G,G	A,A	0.931412,0.68254	-0.0162814,-0.0310871	0.00782246,0.00918321	1.42713,3.14798	0.012734	0.0127531
2	rs34905590	72691020	G,G	A,A	0.931412,0.681548	-0.0162405,-0.0309599	0.00782246,0.00917557	1.42158,3.13053	0.012635	0.0126542
2	rs2238231	72692397	C,C	T,T	0.929423,0.693452	-0.015607,-0.0309687	0.00771974,0.00927141	1.36444,3.07723	0.0119223	0.0119415
2	rs12147803	72690786	C,C	T,T	0.931412,0.681548	-0.0160686,-0.0309138	0.00782246,0.00917557	1.39838,3.12261	0.0117849	0.0118038
2	rs12891167	72702964	A,A	G,G	0.9334,0.740079	-0.0157733,-0.0322711	0.00792989,0.00974638	1.33077,3.03182	0.0117331	0.0117509
2	rs34122902	72707924	C,C	A,A	0.9334,0.723214	-0.015136,-0.0324363	0.00792989,0.00955427	1.24951,3.16342	0.0115777	0.0115957
2	rs722561	72706871	T,T	G,G	0.925447,0.736111	-0.0127955,-0.033644	0.00752717,0.00969886	1.04988,3.28176	0.0107245	0.0107429
2	rs72721816	72695236	A,A	G,G	0.931412,0.737103	-0.0164904,-0.0309949	0.00782246,0.0097106	1.45564,2.84968	0.00938067	0.00939741
2	rs2238237	72687807	C,C	T,T	0.931412,0.68254	-0.0166164,-0.0295636	0.00782246,0.00918321	1.47297,2.89109	0.00917061	0.00918801
2	rs2238236	72689611	G,G	A,A	0.931412,0.681548	-0.0160277,-0.0298345	0.00782246,0.00917557	1.39288,2.9401	0.00881243	0.00882962
2	rs17109194	72683883	G,G	T,T	0.932406,0.680556	-0.0169364,-0.0290485	0.00787557,0.00916798	1.50147,2.81462	0.00830298	0.0083204
2	rs4903000	72695606	G,G	A,A	0.931412,0.736111	-0.0162789,-0.0305557	0.00782246,0.00969886	1.42678,2.78774	0.00785448	0.00787044
2	rs150669715	72752660	NA,G	NA,A	NA,0.952381	NA,-0.0674281	NA,0.0200728	NA,3.10694	0.00769938	0.00910617
2	rs2238240	72668959	C,C	T,T	0.923459,0.797619	-0.0142281,-0.0354332	0.00743677,0.0106395	1.25398,3.0618	0.0073401	0.00736863
2	rs34373542	72736125	C,C	T,T	0.9334,0.718254	-0.0108557,-0.033034	0.00792989,0.00950244	0.766973,3.29393	0.00727891	0.00730125
2	rs12883470	72744254	A,A	G,G	0.928429,0.712302	-0.0114411,-0.0317441	0.00767004,0.00944284	0.867138,3.11091	0.00717469	0.00719519
2	rs2238224	72697362	A,A	G,G	0.931412,0.737103	-0.0162789,-0.0302374	0.00782246,0.0097106	1.42678,2.73363	0.00698603	0.00700147
2	rs2238223	72697447	G,G	A,A	0.931412,0.737103	-0.0162789,-0.0302374	0.00782246,0.0097106	1.42678,2.73363	0.00698603	0.00700147
2	rs12881198	72717733	G,G	C,C	0.911531,0.733135	-0.00647584,-0.0348001	0.00696238,0.00966419	0.453075,3.49884	0.00693838	0.00695799
2	rs2238219	72701432	T,T	C,C	0.925447,0.740079	-0.0130621,-0.0319678	0.00752717,0.00974638	1.08258,2.98372	0.00666412	0.00668009
2	rs17109573	72700902	A,A	G,G	0.9334,0.740079	-0.0156911,-0.0305533	0.00792989,0.00974638	1.32015,2.76459	0.00661398	0.00662907
2	rs4903009	72771057	T,T	C,C	0.932406,0.702381	-0.0109259,-0.032597	0.00787557,0.00934946	0.781613,3.31036	0.00656417	0.00658872
2	rs847246	72714918	A,A	G,G	0.092445,0.265873	0.00705165,0.0344193	0.00682592,0.00967566	0.520609,3.42634	0.00643905	0.0064575
2	rs2238220	72700162	A,A	G,G	0.9334,0.740079	-0.0156048,-0.030501	0.00792989,0.00974638	1.30904,2.75666	0.00635705	0.00637196
2	rs847251	72713228	A,A	G,G	0.092445,0.279762	0.00732087,0.033782	0.00682592,0.00952293	0.547461,3.41005	0.00565721	0.00567525
2	rs847247	72714411	C,C	T,T	0.092445,0.269841	0.00709727,0.0342096	0.00682592,0.00963031	0.525121,3.41805	0.00535094	0.00536839
2	rs138036771	72381941	A,NA	T,NA	0.983101,NA	0.0691868,NA	0.0153396,NA	5.18892,NA	0.00526267	0.0201296
2	rs847256	72709924	G,G	T,T	0.091451,0.268849	0.00717309,0.0340236	0.00685916,0.00964152	0.529195,3.3795	0.0051405	0.00515808
2	rs2283395	72778974	G,G	T,T	0.932406,0.69246	-0.01067,-0.0320726	0.00787557,0.00926307	0.755791,3.27137	0.00493206	0.00495383
2	rs4899429	72739937	T,T	C,C	0.932406,0.700397	-0.0111363,-0.0314061	0.00787557,0.00933164	0.80313,3.11695	0.00473138	0.00475082
2	rs847248	72713794	G,G	A,A	0.092445,0.279762	0.00691481,0.0334283	0.00682592,0.00952293	0.507171,3.34909	0.00454688	0.00456388
2	rs1589301	72750010	T,T	C,C	0.932406,0.702381	-0.0112188,-0.0313149	0.00787557,0.00934946	0.811636,3.09156	0.00434709	0.00436537
2	rs2238208	72756700	A,A	G,G	0.932406,0.713294	-0.0108393,-0.0316952	0.00787557,0.00945258	0.772825,3.09735	0.00434484	0.00436313
2	rs2238203	72759024	G,G	A,A	0.932406,0.712302	-0.0108393,-0.0316104	0.00787557,0.00944284	0.772825,3.08868	0.00429235	0.00431088
2	rs847249	72713488	C,C	T,T	0.092445,0.281746	0.00696042,0.0333082	0.00682592,0.00950244	0.511634,3.34083	0.00416779	0.00418435
2	rs2238209	72748623	C,C	G,G	0.932406,0.702381	-0.0109259,-0.0313149	0.00787557,0.00934946	0.781613,3.09156	0.00410129	0.00411949
2	rs699359	72711069	G,G	C,C	0.092445,0.281746	0.00736652,0.0330089	0.00682592,0.00950244	0.552068,3.28965	0.00409107	0.00410716
2	rs847257	72709902	A,A	C,C	0.091451,0.279762	0.00717309,0.0331283	0.00685916,0.00952293	0.529195,3.29785	0.0040849	0.00410139
2	rs7156265	72742849	T,T	C,C	0.932406,0.714286	-0.0110085,-0.0316066	0.00787557,0.0094624	0.790021,3.07723	0.00406648	0.00408409
2	rs2283394	72779029	T,T	G,G	0.927435,0.69246	-0.00969409,-0.0316447	0.00762141,0.00926307	0.691673,3.19725	0.00401086	0.00403143
2	rs2238210	72740075	T,T	A,A	0.932406,0.701389	-0.01067,-0.0312378	0.00787557,0.00934051	0.755791,3.08364	0.00383307	0.00385144
2	rs35367207	72680167	A,A	G,G	0.929423,0.775794	-0.0174202,-0.0298426	0.00771974,0.0102496	1.61917,2.44418	0.00382706	0.00384959
2	rs1879288	72740507	G,G	A,A	0.932406,0.702381	-0.0107113,-0.0313149	0.00787557,0.00934946	0.759931,3.09156	0.00373898	0.00375703
2	rs847261	72707163	C,C	T,T	0.093439,0.267857	0.00719498,0.03308	0.00679324,0.00965281	0.538296,3.21443	0.00372936	0.00374487
2	rs12878303	72698976	A,A	G,G	0.890656,0.667659	-0.0131453,-0.0261653	0.00633559,0.00907473	1.4202,2.40504	0.00360197	0.0036255
2	rs8013850	72766532	A,A	G,G	0.932406,0.708333	-0.0110497,-0.0311327	0.00787557,0.00940461	0.794239,3.0307	0.00358109	0.00359861
2	rs2238200	72777483	G,G	A,A	0.932406,0.691468	-0.00800445,-0.0322446	0.00787557,0.0092548	0.509402,3.30644	0.00352609	0.00354978
2	rs35607894	72408638	A,A	G,G	0.849901,0.975198	0.0369357,0.0449862	0.00553562,0.0274863	10.5991,0.992685	0.00339024	0.0147909
2	rs2238221	72699340	T,T	C,C	0.900596,0.670635	-0.0123722,-0.0273366	0.00660805,0.00909539	1.21349,2.57658	0.00331207	0.00333204
2	rs8016936	72694374	C,C	T,T	0.907555,0.652778	-0.0134351,-0.0272365	0.00682591,0.00897877	1.30945,2.61657	0.00329142	0.00331095
2	rs2238239	72674949	G,G	A,A	0.924453,0.689484	-0.0171016,-0.0255364	0.00748151,0.00923845	1.65242,2.24358	0.00328678	0.00330233
2	rs714975	72416763	T,T	C,C	0.849901,0.974206	0.0368893,0.0438496	0.00553562,0.0269663	10.5743,0.983256	0.00321412	0.0144154
2	rs699368	72732516	G,G	A,A	0.647117,0.707341	0.00600007,0.0324935	0.00413745,0.00939524	0.832663,3.26507	0.00318508	0.0033693
2	rs35077108	72695152	A,A	G,G	0.907555,0.667659	-0.0130521,-0.0274752	0.00682591,0.00907473	1.25292,2.60826	0.00308904	0.0031075
2	rs55954287	72764018	T,T	C,C	0.932406,0.708333	-0.0108149,-0.03083	0.00787557,0.00940461	0.770359,2.98098	0.00308743	0.00310424
2	rs847260	72708057	C,C	A,A	0.092445,0.279762	0.00718396,0.0323464	0.00682592,0.00952293	0.533738,3.16616	0.00303702	0.00305155
2	rs714974	72416950	T,T	C,C	0.849901,0.975198	0.036745,0.0454227	0.00553562,0.0274863	10.4974,1.00691	0.00295703	0.013103
2	rs67838629	72763012	G,G	T,T	0.932406,0.697421	-0.0110085,-0.0303159	0.00787557,0.00930543	0.790021,2.94981	0.00283562	0.00285203
2	rs2681752	72817160	G,G	T,T	0.600398,0.758929	-0.001903,0.0371428	0.00403651,0.00999379	0.195641,3.69479	0.00279109	0.00381039
2	rs34836887	72416325	T,T	C,C	0.850895,0.975198	0.0365564,0.0459624	0.0055508,0.0274863	10.3444,1.02463	0.00276157	0.0123726
2	rs12891745	72418321	T,T	C,C	0.850895,0.975198	0.0366081,0.0444873	0.0055508,0.0274863	10.3716,0.976545	0.00273335	0.0121691
2	rs2238225	72697287	T,T	C,C	0.906561,0.667659	-0.012944,-0.0270739	0.00679323,0.00907473	1.24624,2.54511	0.00272007	0.00273789
2	rs8006974	72696447	T,T	C,C	0.907555,0.666667	-0.0130938,-0.0269517	0.00682591,0.00906796	1.25901,2.52917	0.0026966	0.00271431
2	rs11847225	72698398	T,T	G,G	0.907555,0.667659	-0.0131816,-0.0268732	0.00682591,0.00907473	1.27189,2.51382	0.00266987	0.0026876
2	rs2238226	72697049	A,A	G,G	0.907555,0.667659	-0.012923,-0.0271217	0.00682591,0.00907473	1.23413,2.55259	0.00266584	0.0026835
2	rs2239254	72761151	T,T	C,C	0.932406,0.708333	-0.0107113,-0.0304278	0.00787557,0.00940461	0.759931,2.91555	0.00264579	0.00266177
2	rs8007128	72696506	A,A	C,C	0.907555,0.666667	-0.012923,-0.0270537	0.00682591,0.00906796	1.23413,2.54511	0.00264327	0.00266084
2	rs4903002	72695694	T,T	C,C	0.907555,0.666667	-0.012923,-0.0270514	0.00682591,0.00906796	1.23413,2.54475	0.00264139	0.00265894
2	rs2238222	72697452	C,C	G,G	0.907555,0.667659	-0.0129647,-0.0270213	0.00682591,0.00907473	1.24017,2.5369	0.00261676	0.00263432
2	rs4903001	72695613	A,A	T,T	0.907555,0.666667	-0.0128772,-0.0270514	0.00682591,0.00906796	1.22749,2.54475	0.00260535	0.00262282
2	rs71427137	72402431	T,T	C,C	0.849901,0.975198	0.036528,0.044599	0.00553562,0.0274863	10.3823,0.980147	0.00259543	0.0112224
2	rs2681751	72817005	C,C	T,T	0.601392,0.759921	-0.00195002,0.0369829	0.0040382,0.0100079	0.20123,3.65845	0.00257215	0.0035624
2	rs2214965	72816393	T,T	A,A	0.601392,0.759921	-0.00195002,0.0369829	0.0040382,0.0100079	0.20123,3.65845	0.00257215	0.0035624
2	rs1099968	72826595	C,C	A,A	0.615308,0.762897	-0.0033268,0.0368192	0.00406384,0.0100508	0.384056,3.60382	0.00255357	0.00374561
2	rs11851422	72698208	C,C	T,T	0.907555,0.667659	-0.012923,-0.0269736	0.00682591,0.00907473	1.23413,2.52944	0.00254629	0.00256368
2	rs2239256	72755425	A,A	G,G	0.932406,0.714286	-0.0110951,-0.0300965	0.00787557,0.0094624	0.798891,2.83283	0.00251941	0.00253435
2	rs2529467	72816875	C,C	T,T	0.601392,0.759921	-0.00199623,0.0368739	0.0040382,0.0100079	0.206861,3.63986	0.00250162	0.00347673
2	rs2529468	72815824	G,G	T,T	0.596421,0.759921	-0.00215187,0.0367862	0.00402994,0.0100079	0.22668,3.62493	0.00244771	0.00341826
2	rs35529091	72695036	C,C	T,T	0.907555,0.65377	-0.0131812,-0.0265587	0.00682591,0.0089848	1.27184,2.50626	0.00244303	0.00246062
2	rs2681749	72816626	C,C	T,T	0.601392,0.759921	-0.00190379,0.0368223	0.0040382,0.0100079	0.195641,3.63108	0.00241622	0.0033506
2	rs2681757	72821317	G,G	A,A	0.605368,0.757937	-0.00213853,0.036399	0.00404514,0.00997981	0.223999,3.57668	0.00236348	0.00329654
2	rs2681747	72815787	A,A	G,G	0.596421,0.759921	-0.00210629,0.0366265	0.00402994,0.0100079	0.220973,3.59783	0.00229921	0.00321525
2	rs2239229	72818218	C,C	T,T	0.601392,0.759921	-0.00204245,0.0365882	0.0040382,0.0100079	0.212533,3.59135	0.00229426	0.00320978
2	rs2190508	72834466	G,G	A,A	0.615308,0.762897	-0.00364763,0.0362456	0.00406384,0.0100508	0.432493,3.50769	0.00229392	0.00344828
2	rs2239230	72818033	G,G	A,A	0.601392,0.762897	-0.00208866,0.0367452	0.0040382,0.0100508	0.218245,3.59135	0.00224475	0.00314336
2	rs2176841	72824475	C,C	A,A	0.605368,0.758929	-0.00209225,0.0363413	0.00404514,0.00999379	0.218245,3.55833	0.00224125	0.00311231
2	rs17109589	72701301	A,A	G,G	0.908549,0.736111	-0.00642288,-0.031661	0.00685915,0.00969886	0.457088,2.95981	0.00219998	0.00221347
3	rs138036771	72381941	A,NA	T,NA	0.983101,NA	0.0691868,NA	0.0153396,NA	5.18892,NA	0.0149456	0.0201296
3	rs7154841	72073422	G,G	A,A	0.233598,0.049603	-0.0176813,0.0141347	0.00467279,0.0196878	3.81134,0.32533	0.0124047	0.0124244
3	rs8008605	72045544	G,G	C,C	0.235586,0.064484	-0.0176219,0.00667629	0.00465908,0.0174041	3.80854,0.154114	0.0116065	0.0116258
3	rs35607894	72408638	A,A	G,G	0.849901,0.975198	0.0369357,0.0449862	0.00553562,0.0274863	10.5991,0.992685	0.0114383	0.0147909
3	rs12896986	71922893	G,G	T,T	0.764414,0.935516	0.0173917,-0.0106609	0.00465908,0.0174041	3.72281,0.267466	0.0114358	0.0114542
3	rs12880611	71923349	A,A	G,G	0.764414,0.935516	0.0173917,-0.0105549	0.00465908,0.0174041	3.72281,0.264236	0.0113775	0.0113959
3	rs34176710	71924047	T,T	C,C	0.764414,0.935516	0.0173917,-0.0103729	0.00465908,0.0174041	3.72281,0.258712	0.011279	0.0112973
3	rs714975	72416763	T,T	C,C	0.849901,0.974206	0.0368893,0.0438496	0.00553562,0.0269663	10.5743,0.983256	0.0112363	0.0144154
3	rs6574016	72040525	A,A	G,G	0.235586,0.064484	-0.0175287,0.00744664	0.00465908,0.0174041	3.77369,0.174737	0.0110876	0.0111063
3	rs1981588	72039689	A,A	G,G	0.235586,0.064484	-0.0175287,0.00739455	0.00465908,0.0174041	3.77369,0.173324	0.0110655	0.0110841
3	rs34347034	71935513	A,A	G,G	0.764414,0.935516	0.0173438,-0.010454	0.00465908,0.0174041	3.70509,0.26117	0.0109029	0.0109209
3	rs61989373	71935156	T,T	C,C	0.764414,0.935516	0.0173438,-0.0100105	0.00465908,0.0174041	3.70509,0.247822	0.0106776	0.0106956
3	rs12889866	71937439	T,T	C,C	0.764414,0.935516	0.0173007,-0.0107113	0.00465908,0.0174041	3.68919,0.269009	0.0106707	0.0106886
3	rs3825719	72053097	A,A	G,G	0.234592,0.064484	-0.0177411,0.00623198	0.00466591,0.0174041	3.84355,0.142494	0.0104544	0.0104733
3	rs2214836	72025078	T,T	G,G	0.235586,0.064484	-0.0174354,0.00764983	0.00465908,0.0174041	3.73901,0.180279	0.0103776	0.0103957
3	rs35680546	71940619	G,G	A,A	0.765408,0.935516	0.017326,-0.00993912	0.00466591,0.0174041	3.68919,0.245693	0.0103472	0.010365
3	rs7142343	72023489	C,C	T,T	0.235586,0.064484	-0.017391,0.00844655	0.00465908,0.0174041	3.72254,0.202421	0.0103463	0.0103642
3	rs61989374	71940581	T,T	A,A	0.764414,0.935516	0.0173007,-0.00978253	0.00465908,0.0174041	3.68919,0.241043	0.0102139	0.0102315
3	rs714974	72416950	T,T	C,C	0.849901,0.975198	0.036745,0.0454227	0.00553562,0.0274863	10.4974,1.00691	0.0101751	0.013103
3	rs3784064	72059551	A,A	G,G	0.234592,0.064484	-0.0176922,0.00648742	0.00466591,0.0174041	3.82519,0.14915	0.0101472	0.0101658
3	rs7156313	72052310	C,C	G,G	0.234592,0.064484	-0.0176478,0.00710831	0.00466591,0.0174041	3.80854,0.165605	0.0100207	0.010039
3	rs12433040	72030555	A,A	G,G	0.235586,0.064484	-0.017391,0.00759772	0.00465908,0.0174041	3.72254,0.178854	0.00999905	0.0100169
3	rs10135680	72030809	A,A	G,G	0.235586,0.064484	-0.017391,0.00744664	0.00465908,0.0174041	3.72254,0.174737	0.00994081	0.00995863
3	rs12896900	71970625	G,G	A,A	0.764414,0.935516	0.0172528,-0.0097033	0.00465908,0.0174041	3.67157,0.2387	0.00980177	0.0098191
3	rs34836887	72416325	T,T	C,C	0.850895,0.975198	0.0365564,0.0459624	0.0055508,0.0274863	10.3444,1.02463	0.00963691	0.0123726
3	rs61989377	71957362	T,T	C,C	0.763419,0.935516	0.0172277,-0.00937314	0.0046523,0.0174041	3.67157,0.229008	0.0095966	0.00961398
3	rs2332641	72044728	G,G	T,T	0.234592,0.064484	-0.0176033,0.00657228	0.00466591,0.0174041	3.79193,0.151376	0.00948755	0.00950553
3	rs12891745	72418321	T,T	C,C	0.850895,0.975198	0.0366081,0.0444873	0.0055508,0.0274863	10.3716,0.976545	0.00946095	0.0121691
3	rs12892512	71983296	A,A	G,G	0.764414,0.935516	0.0172528,-0.00873007	0.00465908,0.0174041	3.67157,0.210461	0.00939165	0.00940881
3	rs7144829	72066456	A,A	G,G	0.234592,0.064484	-0.0176033,0.00593633	0.00466591,0.0174041	3.79193,0.134874	0.00928025	0.00929821
3	rs56407721	71963503	C,C	T,T	0.764414,0.935516	0.0171618,-0.0095248	0.00465908,0.0174041	3.63821,0.233445	0.00905581	0.00907259
3	rs35760654	71983757	T,T	C,C	0.764414,0.935516	0.0172049,-0.00873007	0.00465908,0.0174041	3.65399,0.210461	0.00904628	0.00906316
3	rs35231795	71987374	G,G	T,T	0.763419,0.935516	0.0171369,-0.00947425	0.0046523,0.0174041	3.63821,0.231964	0.00895792	0.00897479
3	rs7144299	72066127	C,C	G,G	0.234592,0.064484	-0.0175544,0.00568264	0.00466591,0.0174041	3.77369,0.128405	0.00885462	0.00887228
3	rs34320622	71952254	T,T	C,C	0.765408,0.934524	0.017326,-0.00956277	0.00466591,0.0172809	3.68919,0.236566	0.00870907	0.00872581
3	rs71427137	72402431	T,T	C,C	0.849901,0.975198	0.036528,0.044599	0.00553562,0.0274863	10.3823,0.980147	0.00864868	0.0112224
3	rs8014349	72046496	A,A	C,C	0.235586,0.064484	-0.0172044,0.00731196	0.00465908,0.0174041	3.65379,0.171088	0.0085412	0.00855791
3	rs3784062	72090505	G,G	T,T	0.233598,0.063492	-0.0173638,0.00563853	0.00467279,0.0175302	3.69367,0.12626	0.00850683	0.00852426
3	rs2108049	71962394	T,T	G,G	0.765408,0.935516	0.0172781,-0.0095248	0.00466591,0.0174041	3.67157,0.233445	0.00829082	0.00830727
3	rs6574015	72037534	T,T	C,C	0.235586,0.064484	-0.0171599,0.00739455	0.00465908,0.0174041	3.63751,0.173324	0.0082761	0.00829256
3	rs2332638	72028915	G,G	A,A	0.234592,0.064484	-0.017372,0.00749352	0.00466591,0.0174041	3.70611,0.176012	0.00819224	0.00820892
3	rs10483836	72001614	G,G	T,T	0.765408,0.935516	0.0172301,-0.00921637	0.00466591,0.0174041	3.65399,0.224446	0.00788082	0.00789695
3	rs34480562	71979724	C,C	G,G	0.765408,0.935516	0.0172301,-0.00893193	0.00466591,0.0174041	3.65399,0.216236	0.00778396	0.00780005
3	rs34993988	71923692	T,T	C,C	0.760437,0.935516	0.016968,-0.0110692	0.00463231,0.0174041	3.60326,0.280033	0.00773742	0.00775283
3	rs4899398	72083441	G,G	A,A	0.232604,0.064484	-0.0172526,0.00586729	0.00467973,0.0174041	3.64358,0.133107	0.00768344	0.0077002
3	rs4902941	72099964	G,G	A,A	0.233598,0.064484	-0.0171785,0.00656617	0.00467279,0.0174041	3.62588,0.151215	0.007561	0.00757739
3	rs55883127	71980236	A,A	G,G	0.765408,0.935516	0.017187,-0.00867455	0.00466591,0.0174041	3.63821,0.20888	0.00744738	0.0074632
3	rs7154787	72108356	C,C	T,T	0.233598,0.064484	-0.0170858,0.00676726	0.00467279,0.0174041	3.59221,0.156517	0.00709045	0.00710635
3	rs1859643	72055468	C,C	A,A	0.238569,0.064484	-0.0171786,0.00826167	0.00463892,0.0174041	3.67173,0.197224	0.00672348	0.00673854
3	rs1029570	72043200	G,G	A,A	0.238569,0.064484	-0.0172228,0.00700391	0.00463892,0.0174041	3.68809,0.16281	0.00662323	0.00663839
3	rs10139519	72109270	A,A	C,C	0.233598,0.064484	-0.0169976,0.00669611	0.00467279,0.0174041	3.5603,0.154637	0.00660896	0.00662441
3	rs7140501	72023175	G,G	C,C	0.239563,0.064484	-0.0168801,0.00875547	0.00463231,0.0174041	3.57115,0.211185	0.00650082	0.00651535
3	rs9323561	72031563	C,C	A,A	0.234592,0.064484	-0.0170916,0.00698325	0.00466591,0.0174041	3.60345,0.162259	0.00647348	0.00648865
3	rs118168925	71943600	A,NA	G,NA	0.99006,NA	0.080928,NA	0.01993,NA	4.31029,NA	0.0063461	0.00729032
3	rs12885344	72003224	A,A	G,G	0.765408,0.934524	0.017,-0.00861315	0.00466591,0.0172809	3.57024,0.20888	0.00630953	0.00632438
3	rs34836658	72421334	C,C	T,T	0.849901,0.975198	0.0360291,0.0445292	0.00553562,0.0274863	10.12,0.977895	0.00627502	0.00817043
3	rs4902942	72140659	T,T	A,A	0.232604,0.064484	-0.01693,0.00695325	0.00467973,0.0174041	3.52693,0.161458	0.00624999	0.00626509
3	rs10138557	72061718	T,T	C,C	0.238569,0.064484	-0.0171786,0.00602355	0.00463892,0.0174041	3.67173,0.137113	0.00618234	0.00619725
3	rs4140797	72162978	C,C	T,T	0.232604,0.0625	-0.0167442,0.00867853	0.00467973,0.0176595	3.46067,0.205431	0.00593642	0.00595094
3	rs4319698	72147443	A,A	G,G	0.232604,0.064484	-0.0168371,0.00740613	0.00467973,0.0174041	3.49372,0.173638	0.00592502	0.00593971
3	rs7148679	72160321	C,C	T,T	0.232604,0.0625	-0.0167442,0.00852281	0.00467973,0.0176595	3.46067,0.201097	0.00589691	0.00591141
3	rs2332640	72044547	T,T	C,C	0.238569,0.064484	-0.0170414,0.00741643	0.00463892,0.0174041	3.62127,0.173917	0.0058539	0.00586823
3	rs3784066	72007454	T,T	A,A	0.765408,0.935516	0.016861,-0.00857358	0.00466591,0.0174041	3.52014,0.206013	0.00578554	0.00579978
3	rs36072220	71980744	T,T	A,A	0.761431,0.935516	0.016854,-0.00929003	0.00463892,0.0174041	3.55292,0.226586	0.00548688	0.0055006
3	rs4902938	72014778	C,C	T,T	0.235586,0.064484	-0.0165595,0.00790523	0.00465908,0.0174041	3.42129,0.187305	0.00533119	0.0053448
3	rs8010616	72019108	G,G	A,A	0.234592,0.064484	-0.0167709,0.00780618	0.00466591,0.0174041	3.48786,0.184572	0.00524002	0.00525378
3	rs2190240	72024889	C,C	T,T	0.239563,0.064484	-0.0166502,0.00772473	0.00463231,0.0174041	3.48786,0.182333	0.00523198	0.00524538
3	rs67489015	71964521	A,A	G,G	0.761431,0.935516	0.0167635,-0.0091152	0.00463892,0.0174041	3.52014,0.221516	0.00508685	0.00510016
3	rs61989383	71983644	C,C	T,T	0.760437,0.935516	0.0165114,-0.0095248	0.00463231,0.0174041	3.43805,0.233445	0.00508381	0.00509687
3	rs10873246	72153693	G,G	A,A	0.232604,0.064484	-0.0165628,0.00784171	0.00467973,0.0174041	3.39659,0.185551	0.00490579	0.0049193
3	rs76126344	72200963	T,NA	C,NA	0.989066,NA	0.0807526,NA	0.0190121,NA	4.66509,NA	0.00485344	0.00557006
3	rs17767680	71997594	A,A	G,G	0.761431,0.936508	0.0166254,-0.00933411	0.00463892,0.0175302	3.47042,0.225915	0.00464248	0.00465532
3	rs34169215	72011148	A,A	C,C	0.765408,0.935516	0.0165401,-0.00854831	0.00466591,0.0174041	3.40585,0.205297	0.00454743	0.00456032
3	rs17767686	72006744	T,T	C,C	0.761431,0.934524	0.0165349,-0.00910091	0.00463892,0.0172809	3.43805,0.22298	0.00441753	0.00443003
3	rs35415083	72009196	T,T	C,C	0.765408,0.935516	0.0165401,-0.00769937	0.00466591,0.0174041	3.40585,0.181637	0.00439362	0.00440643
3	rs79235996	72419030	T,T	C,C	0.843936,0.975198	0.0351744,0.0466978	0.00544795,0.0274863	9.96984,1.049	0.00435982	0.00569709
3	rs17768243	72419082	C,C	T,T	0.843936,0.975198	0.0351744,0.0466283	0.00544795,0.0274863	9.96984,1.04669	0.00434863	0.00568307
3	rs7157241	72001296	T,T	A,A	0.761431,0.935516	0.0165825,-0.00849766	0.00463892,0.0174041	3.45507,0.203864	0.00432938	0.00434191
3	rs8017775	72029436	G,G	A,A	0.238569,0.064484	-0.0165809,0.00839421	0.00463892,0.0174041	3.45449,0.200946	0.00430567	0.00431818
3	rs17767761	72137384	T,NA	C,NA	0.967197,NA	0.0387487,NA	0.0111,NA	3.31744,NA	0.00394729	0.00423552
3	rs12880188	72009745	C,C	G,G	0.761431,0.934524	0.0164445,-0.00869393	0.00463892,0.0172809	3.40585,0.211197	0.00392046	0.00393252
3	rs36415	72355675	G,G	A,A	0.148111,0.376984	0.0132014,0.0323424	0.00556614,0.00882048	1.7519,3.60966	0.00382983	0.00424351
3	rs2332700	72417326	G,G	C,C	0.246521,0.246032	-0.0347994,0.0145077	0.00458751,0.00992501	13.4805,0.842196	0.00377777	0.00445474
3	rs2238281	72424912	T,T	C,C	0.842942,0.975198	0.0350836,0.0439162	0.00543389,0.0274863	9.96984,0.958214	0.00358176	0.00474181
3	rs36408	72357275	A,A	C,C	0.147117,0.376984	0.0133006,0.0323902	0.00558166,0.00882048	1.76507,3.61887	0.00358013	0.00395602
3	rs35971049	72012219	A,A	T,T	0.760437,0.935516	0.0160504,-0.00926694	0.00463231,0.0174041	3.27534,0.225915	0.00357516	0.00358654
3	rs28138	72358687	G,G	A,A	0.147117,0.376984	0.0132097,0.0322414	0.00558166,0.00882048	1.74591,3.59024	0.0033264	0.00370036
3	rs35479711	72408767	A,A	C,C	0.833996,0.772817	0.0343028,0.0143429	0.00531372,0.0102018	9.96721,0.796561	0.00330602	0.00445983
3	rs757850	72016006	G,G	C,C	0.238569,0.064484	-0.0162131,0.00818491	0.00463892,0.0174041	3.32418,0.195077	0.00326025	0.00327148
3	rs36398	72360427	C,C	G,G	0.148111,0.376984	0.0129869,0.0320925	0.00556614,0.00882048	1.7069,3.56173	0.00325076	0.00361066
3	rs36401	72359748	C,C	T,T	0.148111,0.376984	0.0130346,0.0319915	0.00556614,0.00882048	1.71686,3.54246	0.00324792	0.00360732
3	rs36368	72377614	G,G	A,A	0.149105,0.372024	0.0136474,0.0306155	0.0055508,0.00884395	1.85554,3.27027	0.00319665	0.00352139
3	rs36369	72377443	C,C	T,T	0.148111,0.372024	0.0136851,0.0306155	0.00556614,0.00884395	1.85554,3.27027	0.00318553	0.00351443
3	rs36399	72360333	G,G	A,A	0.148111,0.376984	0.0129392,0.0320447	0.00556614,0.00882048	1.69698,3.5526	0.00314107	0.00349065
3	rs28347	72375278	T,T	G,G	0.149105,0.377976	0.0134389,0.0311027	0.0055508,0.00881592	1.81037,3.37812	0.00307407	0.0034049
3	rs36370	72376893	T,T	C,C	0.148111,0.376984	0.0135958,0.0311643	0.00556614,0.00882048	1.83618,3.38659	0.00304676	0.00338511
3	rs9672060	72010126	T,T	G,G	0.761431,0.935516	0.0160733,-0.00854831	0.00463892,0.0174041	3.27534,0.205297	0.0029922	0.00300303
3	rs36375	72373946	C,C	A,A	0.149105,0.374008	0.0128132,0.0310951	0.0055508,0.00883443	1.67819,3.36458	0.00288552	0.00319883
3	rs7152674	72016613	T,T	G,G	0.238569,0.064484	-0.0159825,0.00880261	0.00463892,0.0174041	3.24379,0.212531	0.0028341	0.00284469
3	rs36396	72362041	C,C	T,T	0.148111,0.376984	0.0128009,0.0318741	0.00556614,0.00882048	1.66835,3.52012	0.00282389	0.00314329
3	rs36373	72374618	A,A	G,G	0.149105,0.378968	0.0128441,0.0315722	0.0055508,0.0088114	1.6846,3.46911	0.0027482	0.00306831
3	rs36393	72362726	C,C	G,G	0.148111,0.376984	0.012758,0.0318261	0.00556614,0.00882048	1.65952,3.51099	0.00273579	0.00304672
3	rs36394	72362616	C,C	G,G	0.148111,0.376984	0.012758,0.0318261	0.00556614,0.00882048	1.65952,3.51099	0.00273579	0.00304672
3	rs36395	72362431	G,G	T,T	0.148111,0.376984	0.012758,0.0318261	0.00556614,0.00882048	1.65952,3.51099	0.00273579	0.00304672
3	rs36392	72362761	G,G	A,A	0.148111,0.376984	0.0127103,0.0318261	0.00556614,0.00882048	1.64974,3.51099	0.0026746	0.00297971
3	rs36423	72353202	G,G	T,T	0.100398,0.369048	0.0108515,0.0310298	0.00657888,0.00885857	1.00411,3.33687	0.00256127	0.00289238
3	rs36391	72365119	G,G	C,C	0.148111,0.376984	0.0124291,0.0318741	0.00556614,0.00882048	1.59261,3.52012	0.00237059	0.00264656
3	rs36386	72367904	G,G	A,A	0.148111,0.376984	0.012758,0.031175	0.00556614,0.00882048	1.65952,3.38858	0.00235469	0.00262784
3	rs36389	72365493	T,T	G,G	0.148111,0.376984	0.0124291,0.0316232	0.00556614,0.00882048	1.59261,3.47261	0.00223574	0.00249806
3	rs36388	72365676	T,T	G,G	0.148111,0.376984	0.0124291,0.0315218	0.00556614,0.00882048	1.59261,3.4535	0.00218391	0.00244097
3	rs36376	72372801	C,C	G,G	0.148111,0.378968	0.0126626,0.0305929	0.00556614,0.0088114	1.63998,3.28679	0.00212848	0.0023748
3	rs12888615	72435705	T,T	C,C	0.816103,0.973214	0.0320887,0.0327008	0.00510364,0.0264757	9.4911,0.663974	0.00208834	0.00279316
3	rs36385	72368311	G,G	C,C	0.148111,0.376984	0.0124768,0.031175	0.00556614,0.00882048	1.60222,3.38858	0.00206274	0.00230729
3	rs36387	72367346	G,G	A,A	0.148111,0.376984	0.0124291,0.031223	0.00556614,0.00882048	1.59261,3.39752	0.00203957	0.0022819
3	rs36377	72372711	G,G	A,A	0.148111,0.376984	0.0127103,0.0306244	0.00556614,0.00882048	1.64974,3.28679	0.00203586	0.00227703
3	rs36384	72368355	G,G	A,A	0.148111,0.376984	0.0125244,0.0309989	0.00556614,0.00882048	1.61186,3.35584	0.00202706	0.00226782
3	rs36383	72369102	T,T	A,A	0.148111,0.376984	0.0125244,0.0309458	0.00556614,0.00882048	1.61186,3.34602	0.00200312	0.00224143
3	rs34328930	72437724	A,A	G,G	0.816103,0.973214	0.0319549,0.0333685	0.00510364,0.0264757	9.41791,0.682888	0.00194546	0.00260148
3	rs36381	72370550	T,T	G,G	0.148111,0.377976	0.0125721,0.0305084	0.00556614,0.00881592	1.62153,3.26845	0.00191444	0.00214323
3	rs12888760	72435633	A,A	G,G	0.816103,0.973214	0.031909,0.0335568	0.00510364,0.0264757	9.39288,0.688262	0.0018976	0.00253745
3	rs36380	72371262	C,C	T,T	0.148111,0.376984	0.012615,0.030324	0.00556614,0.00882048	1.63026,3.23194	0.00182288	0.00204247
3	rs28859432	72010693	T,T	C,C	0.767396,0.935516	0.0157211,-0.00788344	0.00467973,0.0174041	3.10728,0.186703	0.00171212	0.00172109
3	rs12897542	72449591	G,G	A,A	0.815109,0.973214	0.0313186,0.0376067	0.005093,0.0264757	9.109,0.808313	0.00158972	0.0021329
3	rs12896825	72449119	T,T	C,C	0.815109,0.973214	0.031222,0.0379979	0.005093,0.0264757	9.05716,0.82036	0.00151447	0.00203182
3	rs71427144	72451099	T,T	C,C	0.815109,0.973214	0.031222,0.0379603	0.005093,0.0264757	9.05716,0.819199	0.00151288	0.00202981
3	rs35077074	72408202	G,G	T,T	0.827038,0.772817	0.0328863,0.0140416	0.00522759,0.0102018	9.50086,0.772877	0.00149641	0.00207034
3	rs17768114	72356995	G,NA	C,NA	0.919483,NA	0.0344461,NA	0.00726648,NA	5.67104,NA	0.00146033	0.00212676
3	rs150669715	72752660	NA,G	NA,A	NA,0.952381	NA,-0.0674281	NA,0.0200728	NA,3.10694	0.0014177	0.00910617
3	rs10483837	72449491	G,G	A,A	0.815109,0.973214	0.0310798,0.0378675	0.005093,0.0264757	8.98105,0.816335	0.00138354	0.00185829
3	rs2067854	72425819	A,A	G,G	0.811133,0.974206	0.0313561,0.0372466	0.00505144,0.0269663	9.26855,0.776743	0.00138321	0.00188188
3	rs36418	72353731	G,G	T,T	0.11829,0.376984	0.00827385,0.0309936	0.00612213,0.00882048	0.753142,3.35487	0.00137	0.00154927
3	rs149959024	71929123	NA,A	NA,G	NA,0.969246	NA,0.0634588	NA,0.0247591	NA,1.98398	0.00133879	0.00207155
3	rs12893646	72450698	T,T	C,C	0.814115,0.973214	0.0310662,0.0375751	0.00508247,0.0264757	9.00819,0.807343	0.00132162	0.00177428
3	rs4902945	72159661	C,C	T,T	0.654076,0.920635	-0.0133196,0.00685047	0.00415657,0.0158141	2.86865,0.177258	0.00127494	0.00134783
3	rs117950300	72115163	NA,G	NA,A	NA,0.986111	NA,0.0947058	NA,0.0365264	NA,2.02138	0.001244	0.00205236
3	rs1099968	72826595	C,C	A,A	0.615308,0.762897	-0.0033268,0.0368192	0.00406384,0.0100508	0.384056,3.60382	0.00119509	0.00374561
3	rs2190508	72834466	G,G	A,A	0.615308,0.762897	-0.00364763,0.0362456	0.00406384,0.0100508	0.432493,3.50769	0.00115701	0.00344828
3	rs2877774	72440615	C,C	G,G	0.810139,0.973214	0.0308738,0.0394547	0.00504129,0.0264757	9.04023,0.865932	0.0011549	0.00154871
3	rs61994859	72677567	T,NA	G,NA	0.985089,NA	0.0486418,NA	0.0163138,NA	2.54255,NA	0.00112383	0.00182929
3	rs11848785	72057355	A,A	G,G	0.249503,0.083333	-0.0141212,0.00944835	0.00456906,0.0154664	2.69953,0.266587	0.001098	0.00110592
3	rs929444	72440976	A,A	G,G	0.810139,0.972222	0.0309199,0.0363255	0.00504129,0.0260119	9.06518,0.788974	0.00106914	0.00144717
3	rs2681752	72817160	G,G	T,T	0.600398,0.758929	-0.001903,0.0371428	0.00403651,0.00999379	0.195641,3.69479	0.00102216	0.00381039
3	rs2214965	72816393	T,T	A,A	0.601392,0.759921	-0.00195002,0.0369829	0.0040382,0.0100079	0.20123,3.65845	0.0009928	0.0035624
3	rs2681751	72817005	C,C	T,T	0.601392,0.759921	-0.00195002,0.0369829	0.0040382,0.0100079	0.20123,3.65845	0.0009928	0.0035624
3	rs8006300	72050162	T,T	C,C	0.248509,0.083333	-0.0140011,0.0090468	0.00457516,0.0154664	2.6553,0.252905	0.000987071	0.000994739
3	rs2529467	72816875	C,C	T,T	0.601392,0.759921	-0.00199623,0.0368739	0.0040382,0.0100079	0.206861,3.63986	0.00097756	0.00347673
3	rs2108057	72022750	A,A	G,G	0.249503,0.082341	-0.0137988,0.0107886	0.00456906,0.0155509	2.59735,0.31173	0.000974017	0.000981629
3	rs2529468	72815824	G,G	T,T	0.596421,0.759921	-0.00215187,0.0367862	0.00402994,0.0100079	0.22668,3.62493	0.00097293	0.00341826
3	rs35831373	71918421	T,T	C,C	0.750497,0.917659	0.0137056,-0.0114795	0.00456906,0.0155508	2.56818,0.336866	0.000954392	0.000961979
3	rs34991781	71921576	A,A	G,G	0.750497,0.917659	0.0137056,-0.0112672	0.00456906,0.0155508	2.56818,0.329074	0.000942711	0.00095026
3	rs2681749	72816626	C,C	T,T	0.601392,0.759921	-0.00190379,0.0368223	0.0040382,0.0100079	0.195641,3.63108	0.000936646	0.0033506
3	rs2681757	72821317	G,G	A,A	0.605368,0.757937	-0.00213853,0.036399	0.00404514,0.00997981	0.223999,3.57668	0.000935274	0.00329654
3	rs2681747	72815787	A,A	G,G	0.596421,0.759921	-0.00210629,0.0366265	0.00402994,0.0100079	0.220973,3.59783	0.000918157	0.00321525
3	rs2239229	72818218	C,C	T,T	0.601392,0.759921	-0.00204245,0.0365882	0.0040382,0.0100079	0.212533,3.59135	0.000917627	0.00320978
3	rs2239230	72818033	G,G	A,A	0.601392,0.762897	-0.00208866,0.0367452	0.0040382,0.0100508	0.218245,3.59135	0.00090063	0.00314336
3	rs77356300	72266407	T,NA	C,NA	0.987078,NA	0.0681641,NA	0.0175062,NA	4.00561,NA	0.000895474	0.0011182
3	rs2332832	72844369	C,C	A,A	0.636183,0.760913	-0.00310365,0.0354334	0.00410967,0.0100221	0.346666,3.39046	0.000879221	0.00260474
3	rs2176841	72824475	C,C	A,A	0.605368,0.758929	-0.00209225,0.0363413	0.00404514,0.00999379	0.218245,3.55833	0.00087302	0.00311231
3	rs10129799	72826071	G,G	A,A	0.605368,0.758929	-0.00209225,0.0361812	0.00404514,0.00999379	0.218245,3.53138	0.00083617	0.00295964
3	rs1072166	72823173	G,G	A,A	0.60835,0.758929	-0.00223407,0.0361812	0.00405055,0.00999379	0.235631,3.53138	0.00082872	0.00296327
3	rs2529457	72826550	C,C	T,T	0.605368,0.758929	-0.00204596,0.0361812	0.00404514,0.00999379	0.212533,3.53138	0.00082423	0.00292902
3	rs12887261	71941979	T,T	A,A	0.750497,0.91369	0.0136153,-0.0096101	0.00456906,0.0152221	2.54008,0.277508	0.000821704	0.000828918
```
