## Supplementary material for "Characterization of shared and ancestry-specific signals driving complex traits using multi-ancestry fine-mapping": susiex_nc3.cs80.snp

```
BP	SNP	PIP(CS1)	LogBF(CS1,Pop1)	LogBF(CS1,Pop2)	PIP(CS2)	LogBF(CS2,Pop1)	LogBF(CS2,Pop2)	PIP(CS3)	LogBF(CS3,Pop1)	LogBF(CS3,Pop2)
71918421	rs35831373	4.37343e-15	-1.49902	-1.24557	7.59512e-06	-1.60362	-1.31357	0.000954392	2.30474	-0.949571
71918631	rs116985791	3.85851e-14	-2.24941e-10	-0.567278	0.000106685	-2.24941e-10	-0.274812	0.0002229	-2.24941e-10	-0.0991777
71920513	rs143170193	4.53902e-14	-2.24941e-10	-0.40485	7.46253e-05	-2.24941e-10	-0.632216	0.00016745	-2.24941e-10	-0.385218
71920574	rs144847463	4.08121e-14	0.745884	-1.25705	8.92001e-05	0.869747	-1.32356	0.000167548	0.902728	-1.28736
71920585	rs11626368	4.19371e-15	-1.90706	-0.879499	9.87082e-06	-1.91719	-0.737925	3.43031e-05	-1.30321	-0.667456
71921013	rs36533	2.48128e-15	-2.03404	-1.27733	4.80436e-06	-2.0328	-1.34237	1.34371e-05	-1.70613	-1.20175
71921576	rs34991781	4.3429e-15	-1.49902	-1.25258	7.55677e-06	-1.60362	-1.31863	0.000942711	2.30474	-0.961885
71922893	rs12896986	9.53896e-15	-0.645559	-1.3192	1.86277e-05	-0.670208	-1.34984	0.0114358	4.85013	-1.01153
71923338	rs36532	3.29959e-15	-1.63713	-1.38922	6.45172e-06	-1.69254	-1.38781	3.28269e-05	-0.629197	-1.38546
71923349	rs12880611	9.51807e-15	-0.645559	-1.32139	1.85971e-05	-0.670208	-1.35148	0.0113775	4.85013	-1.01663
71923528	rs112322848	1.53974e-13	0.81664	-2.75715e-10	0.000117711	-0.176466	-2.75715e-10	0.000159455	-0.434141	-2.75715e-10
71923639	rs117774218	9.18886e-15	-2.00215	-2.75715e-10	2.05744e-05	-1.92065	-2.75715e-10	3.78032e-05	-1.87351	-2.75715e-10
71923692	rs34993988	9.05759e-15	-0.706116	-1.31043	1.5521e-05	-0.859317	-1.34319	0.00773742	4.43943	-0.991506
71924047	rs34176710	9.48305e-15	-0.645559	-1.32508	1.85462e-05	-0.670208	-1.35422	0.011279	4.85013	-1.02533
71924959	rs76803765	2.25418e-14	-2.24941e-10	-1.10477	6.15703e-05	-2.24941e-10	-0.824516	0.000140649	-2.24941e-10	-0.559636
71925329	rs36531	2.35562e-15	-2.03337	-1.32997	4.65802e-06	-2.03395	-1.37215	1.28927e-05	-1.67936	-1.26988
71926558	rs74421668	3.61827e-14	0.667774	-1.29934	8.03018e-05	0.789904	-1.34881	0.00014889	0.82243	-1.32512
71926665	rs139108185	4.05413e-14	-2.24941e-10	-0.517824	0.000112995	-2.24941e-10	-0.217347	0.000237103	-2.24941e-10	-0.0374064
71926900	rs75177788	1.09822e-14	-1.82387	-2.75715e-10	2.05778e-05	-1.92048	-2.75715e-10	3.2909e-05	-2.01215	-2.75715e-10
71926918	rs79398334	1.359e-14	-1.61081	-2.75715e-10	2.9147e-05	-1.57234	-2.75715e-10	4.47072e-05	-1.70577	-2.75715e-10
71928374	rs56178417	9.37582e-15	-1.98201	-2.75715e-10	1.97579e-05	-1.96114	-2.75715e-10	3.54889e-05	-1.93668	-2.75715e-10
71929123	rs149959024	2.99013e-13	-2.24941e-10	1.48034	0.000733751	-2.24941e-10	1.65347	0.00133879	-2.24941e-10	1.69362
71929237	rs142351512	3.43245e-14	0.59721	-1.2815	7.61077e-05	0.717753	-1.3303	0.000142227	0.749862	-1.29834
71930696	rs145166954	2.12017e-14	-2.24941e-10	-1.16606	3.68376e-05	-2.24941e-10	-1.33818	6.68546e-05	-2.24941e-10	-1.30338
71931078	rs11624555	2.60353e-15	-1.96783	-1.29545	5.74563e-06	-1.96754	-1.22871	1.72902e-05	-1.45497	-1.20079
71931137	rs114033781	1.21332e-14	-1.7242	-2.75715e-10	2.58821e-05	-1.69115	-2.75715e-10	4.04994e-05	-1.80461	-2.75715e-10
71931215	rs116423308	1.18978e-14	-1.74379	-2.75715e-10	2.53536e-05	-1.71177	-2.75715e-10	3.98235e-05	-1.82144	-2.75715e-10
71931984	rs117467050	2.50913e-15	-2.02906	-1.27115	6.37623e-06	-1.87472	-1.2174	1.42099e-05	-1.63852	-1.21344
71932344	rs116849691	5.08453e-14	-0.291358	-2.75715e-10	4.40904e-05	-1.15845	-2.75715e-10	0.000107389	-0.829443	-2.75715e-10
71932382	rs8006582	8.97383e-15	-2.02583	-2.75715e-10	1.88246e-05	-2.00953	-2.75715e-10	0.000125482	-0.673736	-2.75715e-10
71932485	rs11625974	9.24444e-15	-1.99612	-2.75715e-10	2.83286e-05	-1.60082	-2.75715e-10	9.73241e-05	-0.927854	-2.75715e-10
71933697	rs7150281	3.93437e-15	-1.7767	-1.07369	1.09435e-05	-2.01557	-0.536383	1.40586e-05	-1.97699	-0.88567
71934028	rs147225221	9.88654e-15	-1.92897	-2.75715e-10	1.88811e-05	-2.00653	-2.75715e-10	3.23131e-05	-2.03043	-2.75715e-10
71934139	rs112403755	3.86247e-14	0.743024	-1.30928	8.61538e-05	0.866824	-1.35539	0.000159527	0.899788	-1.33348
71935156	rs61989373	9.25839e-15	-0.662503	-1.33211	1.81437e-05	-0.687001	-1.35937	0.0106776	4.81235	-1.04234
71935513	rs34347034	9.33894e-15	-0.662503	-1.32345	1.82594e-05	-0.687001	-1.35301	0.0109029	4.81235	-1.02147
71935599	rs72728502	4.48096e-15	-1.92291	-0.797402	1.08934e-05	-1.93237	-0.624168	3.81439e-05	-1.34182	-0.522715
71936483	rs36530	1.73991e-14	-2.24941e-10	-1.36372	3.49979e-05	-2.24941e-10	-1.38941	6.14646e-05	-2.24941e-10	-1.38744
71937087	rs78443993	3.85692e-14	0.743024	-1.31072	8.60733e-05	0.866824	-1.35632	0.000159336	0.899788	-1.33468
71937439	rs12889866	9.24735e-15	-0.677662	-1.31815	1.80587e-05	-0.702024	-1.34905	0.0106707	4.77844	-1.00908
71937995	rs137969045	3.35128e-14	0.581027	-1.28924	7.44332e-05	0.701203	-1.336	0.000138888	0.733216	-1.30545
71938533	rs113141340	3.8543e-14	0.743024	-1.3114	8.60354e-05	0.866824	-1.35676	0.000159245	0.899788	-1.33524
71939185	rs78748198	9.87444e-15	-1.9302	-2.75715e-10	2.63802e-05	-1.67208	-2.75715e-10	4.0166e-05	-1.81288	-2.75715e-10
71939892	rs36529	3.01039e-15	-1.90562	-1.21246	7.92307e-06	-1.87136	-1.00355	1.00943e-05	-2.02727	-1.16666
71940581	rs61989374	9.08074e-15	-0.677662	-1.33633	1.78191e-05	-0.702024	-1.3624	0.0102139	4.77844	-1.05284
71940619	rs35680546	9.18738e-15	-0.668865	-1.33345	1.79516e-05	-0.696679	-1.36033	0.0103472	4.78422	-1.04565
71940927	rs117752296	1.13667e-14	-1.78946	-2.75715e-10	2.49996e-05	-1.72584	-2.75715e-10	3.63756e-05	-1.912	-2.75715e-10
71941135	rs36528	3.23969e-15	-1.65632	-1.38835	6.78798e-06	-1.64073	-1.38881	4.04177e-05	-0.419097	-1.38754
71941581	rs76732519	1.81925e-14	-2.24941e-10	-1.31914	3.83096e-05	-2.24941e-10	-1.299	6.32304e-05	-2.24941e-10	-1.35912
71941979	rs12887261	4.08936e-15	-1.51913	-1.29263	7.22029e-06	-1.62164	-1.34616	0.000821704	2.24718	-1.0417
71943164	rs75230962	1.82509e-14	-2.24941e-10	-1.31593	3.84489e-05	-2.24941e-10	-1.29537	6.33643e-05	-2.24941e-10	-1.357
71943532	rs111991847	4.42641e-14	0.878672	-1.30864	9.91769e-05	1.00543	-1.35322	0.000184326	1.03917	-1.32836
71943600	rs118168925	4.0225e-12	4.07951	-2.75715e-10	0.000950252	1.91203	-2.75715e-10	0.0063461	3.2497	-2.75715e-10
71943660	rs115865094	4.08304e-14	0.878672	-1.38939	9.64236e-05	1.00543	-1.38137	0.000173597	1.03917	-1.38833
71944937	rs35625243	3.85301e-15	-1.57811	-1.29318	6.86838e-06	-1.67425	-1.34352	0.000686184	2.07391	-1.04866
71946926	rs150576905	8.9576e-15	-2.02764	-2.75715e-10	2.28062e-05	-1.81766	-2.75715e-10	4.63082e-05	-1.67058	-2.75715e-10
71947096	rs112647467	2.92589e-14	0.465316	-1.30928	6.48544e-05	0.582834	-1.35539	0.00011989	0.614149	-1.33348
71948383	rs139641177	2.0038e-14	-2.24941e-10	-1.22252	3.59318e-05	-2.24941e-10	-1.36307	6.46535e-05	-2.24941e-10	-1.33686
71950639	rs12883934	2.10769e-14	-1.17197	-2.75715e-10	3.11968e-05	-1.50438	-2.75715e-10	0.000113696	-0.772371	-2.75715e-10
71952254	rs34320622	8.91569e-15	-0.69715	-1.33518	1.68878e-05	-0.754104	-1.364	0.00870907	4.61864	-1.05242
71953445	rs10130488	4.38507e-14	-0.439356	-2.75715e-10	2.35822e-05	-1.7842	-2.75715e-10	6.31785e-05	-1.35994	-2.75715e-10
71953577	rs10130652	3.3671e-15	-1.61886	-1.38723	7.09899e-06	-1.59549	-1.38925	4.47554e-05	-0.315995	-1.38869
71954478	rs146721892	4.64651e-14	-2.24941e-10	-0.381443	6.49004e-05	-2.24941e-10	-0.771841	0.000101605	-2.24941e-10	-0.884806
71955511	rs75830664	4.83319e-14	-0.342053	-2.75715e-10	5.5043e-05	-0.936581	-2.75715e-10	9.39626e-05	-0.963004	-2.75715e-10
71956007	rs72729909	1.1658e-14	-1.76415	-2.75715e-10	6.38328e-05	-0.788428	-2.75715e-10	0.000298356	0.192388	-2.75715e-10
71956024	rs148317472	1.15374e-14	-1.77456	-2.75715e-10	2.95438e-05	-1.55882	-2.75715e-10	4.29661e-05	-1.74549	-2.75715e-10
71956141	rs14030	3.8777e-15	-1.57675	-1.28815	6.89139e-06	-1.67127	-1.34315	0.000693489	2.0691	-1.03326
71956270	rs12127	3.8777e-15	-1.57675	-1.28815	6.89139e-06	-1.67127	-1.34315	0.000693489	2.0691	-1.03326
71956309	rs3088206	3.30281e-15	-1.63912	-1.38625	7.28454e-06	-1.56957	-1.38938	4.71722e-05	-0.263024	-1.38907
71956318	rs147519251	2.59359e-14	-2.24941e-10	-0.964517	6.42733e-05	-2.24941e-10	-0.781551	0.000104081	-2.24941e-10	-0.860729
71956445	rs117509558	2.77175e-14	-2.24941e-10	-0.898082	7.37106e-05	-2.24941e-10	-0.644548	0.000126593	-2.24941e-10	-0.664925
71957362	rs61989377	8.89176e-15	-0.691527	-1.34349	1.75483e-05	-0.712303	-1.36744	0.0095966	4.73454	-1.07127
71958722	rs150925118	9.45482e-15	-1.97362	-2.75715e-10	1.87834e-05	-2.01172	-2.75715e-10	3.40448e-05	-1.97822	-2.75715e-10
71959444	rs75557783	1.03488e-14	-1.88327	-2.75715e-10	2.25168e-05	-1.83043	-2.75715e-10	4.037e-05	-1.80781	-2.75715e-10
71960943	rs149387802	1.96623e-14	-2.24941e-10	-1.24144	5.95031e-05	-2.24941e-10	-0.858667	8.6565e-05	-2.24941e-10	-1.045
71961719	rs4902935	2.51662e-14	-0.994644	-2.75715e-10	3.54745e-05	-1.37588	-2.75715e-10	9.15293e-05	-0.989241	-2.75715e-10
71962394	rs2108049	8.71873e-15	-0.713772	-1.3409	1.65883e-05	-0.770367	-1.36563	0.00829082	4.58151	-1.0645
71963428	rs4464023	3.32003e-15	-1.64123	-1.37894	6.57653e-06	-1.67251	-1.38868	3.47725e-05	-0.568021	-1.38905
71963503	rs56407721	8.61341e-15	-0.725926	-1.3409	1.69322e-05	-0.749849	-1.36563	0.00905581	4.66977	-1.0645
71964097	rs2108048	3.25408e-15	-1.66154	-1.3787	6.36268e-06	-1.70665	-1.38759	3.19739e-05	-0.652412	-1.38857
71964302	rs78576001	1.10178e-14	-1.82063	-2.75715e-10	2.06271e-05	-1.91809	-2.75715e-10	3.29444e-05	-2.01108	-2.75715e-10
71964406	rs61989379	3.98646e-15	-1.55106	-1.28618	6.92722e-06	-1.66742	-1.34182	0.000692653	2.06421	-1.02958
71964521	rs67489015	7.91869e-15	-0.803178	-1.34774	1.33845e-05	-0.980254	-1.37034	0.00508685	4.11114	-1.08262
71964836	rs4899396	3.159e-15	-1.76185	-1.30804	7.96909e-06	-1.74685	-1.12227	3.26683e-05	-0.798159	-1.22134
71965793	rs77817106	9.4031e-15	-1.97911	-2.75715e-10	2.39288e-05	-1.76961	-2.75715e-10	3.72767e-05	-1.88753	-2.75715e-10
71967155	rs118019159	9.57055e-15	-1.96146	-2.75715e-10	1.87688e-05	-2.0125	-2.75715e-10	3.22057e-05	-2.03376	-2.75715e-10
71967952	rs549235136	9.5126e-15	-1.96753	-2.75715e-10	2.4524e-05	-1.74504	-2.75715e-10	3.79711e-05	-1.86908	-2.75715e-10
71968149	rs76976980	6.16007e-14	1.2142	-1.31368	0.000138996	1.34798	-1.35823	0.000257836	1.38356	-1.33714
71968296	rs79892671	1.69628e-14	-2.24941e-10	-1.38912	3.50021e-05	-2.24941e-10	-1.38929	6.16013e-05	-2.24941e-10	-1.38522
71969462	rs113644020	2.16773e-14	-1.14388	-2.75715e-10	2.93454e-05	-1.56556	-2.75715e-10	4.76537e-05	-1.64194	-2.75715e-10
71970067	rs79544472	9.33978e-15	-1.98586	-2.75715e-10	2.24096e-05	-1.83521	-2.75715e-10	4.1635e-05	-1.77696	-2.75715e-10
71970625	rs12896900	8.91723e-15	-0.694405	-1.33776	1.75081e-05	-0.718615	-1.36341	0.00980177	4.74086	-1.05644
71971758	rs117904875	3.47918e-14	0.646523	-1.31729	7.76602e-05	0.768178	-1.36053	0.000143502	0.800579	-1.34013
71971918	rs148352454	9.29262e-15	-1.99093	-2.75715e-10	2.21791e-05	-1.84555	-2.75715e-10	4.11479e-05	-1.78873	-2.75715e-10
71972346	rs11622780	9.36426e-15	-1.98324	-2.75715e-10	2.68984e-05	-1.65263	-2.75715e-10	9.11169e-05	-0.993757	-2.75715e-10
71972900	rs117028515	1.05288e-14	-1.86603	-2.75715e-10	2.22703e-05	-1.84144	-2.75715e-10	3.59505e-05	-1.92376	-2.75715e-10
71973205	rs60126292	5.04422e-14	-2.24941e-10	-0.299317	0.000103085	-2.24941e-10	-0.309142	0.000170112	-2.24941e-10	-0.369444
71976153	rs57194513	2.96501e-14	-2.24941e-10	-0.830682	7.2792e-05	-2.24941e-10	-0.65709	0.000113949	-2.24941e-10	-0.770149
71976652	rs150120129	2.11719e-14	-2.24941e-10	-1.16747	4.92558e-05	-2.24941e-10	-1.04767	0.000104079	-2.24941e-10	-0.860749
71979724	rs34480562	8.49283e-15	-0.730289	-1.35063	1.62142e-05	-0.786525	-1.37228	0.00778396	4.54448	-1.09056
71979756	rs34281934	4.05016e-15	-1.53055	-1.29084	7.02805e-06	-1.64952	-1.34527	0.000733239	2.12349	-1.03192
71980057	rs76591307	1.69586e-14	-2.24941e-10	-1.38937	3.50027e-05	-2.24941e-10	-1.38927	6.15443e-05	-2.24941e-10	-1.38614
71980236	rs55883127	8.33581e-15	-0.745063	-1.35452	1.59409e-05	-0.800977	-1.37483	0.00744738	4.51125	-1.10154
71980714	rs117895659	1.60932e-14	-1.44175	-2.75715e-10	3.13364e-05	-1.49991	-2.75715e-10	5.26871e-05	-1.54153	-2.75715e-10
71980744	rs36072220	8.18779e-15	-0.772617	-1.34488	1.37955e-05	-0.951961	-1.36839	0.00548688	4.17917	-1.07495
71981698	rs17111585	3.1168e-15	-1.89622	-1.18712	8.41002e-06	-1.82075	-0.99452	1.02648e-05	-2.01635	-1.16082
71982850	rs7149924	2.53264e-15	-1.95039	-1.34049	5.01215e-06	-1.95633	-1.3765	1.06101e-05	-1.86211	-1.28198
71983296	rs12892512	8.77617e-15	-0.694405	-1.3537	1.73186e-05	-0.718615	-1.3743	0.00939165	4.74086	-1.09919
71983638	rs61989382	3.93165e-15	-1.56919	-1.28189	6.95289e-06	-1.66632	-1.33922	0.000728801	2.10056	-1.01505
71983644	rs61989383	7.52723e-15	-0.860719	-1.3409	1.31262e-05	-1.00445	-1.36563	0.00508381	4.09242	-1.0645
71983757	rs35760654	8.63137e-15	-0.711042	-1.3537	1.70354e-05	-0.735101	-1.3743	0.00904628	4.70339	-1.09919
71984142	rs117710463	9.07888e-15	-2.01419	-2.75715e-10	1.84253e-05	-2.03097	-2.75715e-10	3.37459e-05	-1.98704	-2.75715e-10
71984705	rs36052007	4.07246e-15	-1.52956	-1.28634	7.18133e-06	-1.63097	-1.34224	0.000812038	2.21704	-1.0234
71984902	rs140141318	4.32252e-15	-1.50854	-1.24777	8.79424e-06	-1.90759	-0.863012	1.26673e-05	-1.82499	-1.14188
71985448	rs117074389	1.84518e-14	-2.24941e-10	-1.30498	3.74063e-05	-2.24941e-10	-1.32286	6.6315e-05	-2.24941e-10	-1.31148
71985670	rs78279424	4.08657e-15	-1.53055	-1.28189	7.07072e-06	-1.64952	-1.33922	0.000745712	2.12349	-1.01505
71985931	rs66645707	4.07246e-15	-1.52956	-1.28634	7.18133e-06	-1.63097	-1.34224	0.000812038	2.21704	-1.0234
71986545	rs61989386	4.03263e-15	-1.54086	-1.28487	6.99314e-06	-1.65852	-1.34124	0.000719869	2.0938	-1.02063
71986875	rs116863225	2.08875e-14	-2.24941e-10	-1.18099	4.14266e-05	-2.24941e-10	-1.22077	6.72837e-05	-2.24941e-10	-1.29698
71987065	rs11158907	3.06126e-15	-1.90631	-1.19501	8.67826e-06	-1.80511	-0.978765	1.0377e-05	-2.01332	-1.15299
71987374	rs35231795	8.61474e-15	-0.724899	-1.34177	1.70152e-05	-0.744348	-1.36624	0.00895792	4.66116	-1.06677
71987432	rs34770041	2.31258e-14	-1.0792	-2.75715e-10	6.62623e-05	-0.751074	-2.75715e-10	0.000243722	-0.00987063	-2.75715e-10
71988257	rs79051611	8.92416e-15	-2.03138	-2.75715e-10	2.22873e-05	-1.84068	-2.75715e-10	4.494e-05	-1.70057	-2.75715e-10
71988621	rs117284726	8.94985e-15	-2.02851	-2.75715e-10	1.83682e-05	-2.03407	-2.75715e-10	3.50855e-05	-1.94811	-2.75715e-10
71989241	rs146053811	1.01156e-14	-1.90607	-2.75715e-10	2.07158e-05	-1.9138	-2.75715e-10	3.38695e-05	-1.98339	-2.75715e-10
71989933	rs56180634	3.76168e-15	-1.61041	-1.28487	6.74161e-06	-1.69515	-1.34124	0.000646112	1.9857	-1.02063
71990141	rs78813115	4.85858e-14	-2.24941e-10	-0.336813	9.43767e-05	-2.24941e-10	-0.397401	0.000194823	-2.24941e-10	-0.233812
71991629	rs118131816	1.5962e-14	-1.44993	-2.75715e-10	3.10938e-05	-1.50769	-2.75715e-10	5.22953e-05	-1.54899	-2.75715e-10
71991676	rs35589413	3.82053e-15	-1.6072	-1.27256	6.76575e-06	-1.70004	-1.33278	0.000661045	1.98573	-0.997809
71993093	rs138810383	1.37045e-14	-1.60242	-2.75715e-10	2.5845e-05	-1.69258	-2.75715e-10	3.79919e-05	-1.86853	-2.75715e-10
71993109	rs75964916	1.11519e-14	-1.80853	-2.75715e-10	2.07545e-05	-1.91193	-2.75715e-10	3.31405e-05	-2.00514	-2.75715e-10
71993825	rs117751380	2.87058e-14	0.457981	-1.32103	6.38888e-05	0.575329	-1.36288	0.000117835	0.606599	-1.34322
71994053	rs76416968	3.35629e-14	0.621656	-1.32838	7.51936e-05	0.742751	-1.36738	0.000138613	0.775005	-1.34922
71994239	rs114290862	1.0377e-14	-1.88055	-2.75715e-10	2.44006e-05	-1.75009	-2.75715e-10	3.5587e-05	-1.93392	-2.75715e-10
71994691	rs117026057	1.27725e-14	-1.67285	-2.75715e-10	1.93759e-05	-1.98067	-2.75715e-10	3.59725e-05	-1.92314	-2.75715e-10
71995242	rs59384457	2.70776e-14	-2.24941e-10	-0.921437	6.08348e-05	-2.24941e-10	-0.836533	0.000113546	-2.24941e-10	-0.773693
71997594	rs17767680	7.5769e-15	-0.84909	-1.34595	1.28938e-05	-1.02271	-1.36524	0.00464248	4.00805	-1.07094
71997723	rs17178387	3.72625e-15	-1.62602	-1.27872	6.52279e-06	-1.73235	-1.33704	0.000564973	1.84004	-1.00916
71999207	rs374600512	3.16549e-14	-2.24941e-10	-0.765254	7.86184e-05	-2.24941e-10	-0.58009	0.000129193	-2.24941e-10	-0.644597
72000208	rs61989390	2.76412e-15	-1.98885	-1.21457	7.32037e-06	-1.92076	-1.03328	9.78716e-06	-2.03476	-1.19007
72000269	rs184726472	9.32589e-15	-1.98735	-2.75715e-10	2.82752e-05	-1.60271	-2.75715e-10	6.07658e-05	-1.39887	-2.75715e-10
72000528	rs78483274	1.14731e-14	-1.78014	-2.75715e-10	2.1263e-05	-1.88773	-2.75715e-10	3.34328e-05	-1.99636	-2.75715e-10
72000680	rs190705832	4.31774e-14	-2.24941e-10	-0.454829	6.76327e-05	-2.24941e-10	-0.730604	0.000104427	-2.24941e-10	-0.857409
72001296	rs7157241	7.38841e-15	-0.863158	-1.35707	1.25853e-05	-1.0357	-1.37646	0.00432938	3.97624	-1.10896
72001614	rs10483836	8.53143e-15	-0.730289	-1.3461	1.62638e-05	-0.786525	-1.36923	0.00788082	4.54448	-1.0782
72001710	rs76896466	1.22257e-14	-1.71661	-2.75715e-10	1.90664e-05	-1.99677	-2.75715e-10	3.513e-05	-1.94685	-2.75715e-10
72001942	rs61989391	3.36523e-14	-0.704064	-2.75715e-10	2.20157e-05	-1.85294	-2.75715e-10	3.39529e-05	-1.98093	-2.75715e-10
72003224	rs12885344	7.80938e-15	-0.808099	-1.35672	1.49456e-05	-0.862614	-1.37767	0.00630953	4.36827	-1.12435
72003337	rs117572511	2.47357e-14	-2.24941e-10	-1.0119	6.94758e-05	-2.24941e-10	-0.703716	0.000119402	-2.24941e-10	-0.723402
72005394	rs11629264	4.50676e-15	-1.96058	-0.753986	1.10111e-05	-1.96826	-0.577537	3.58784e-05	-1.44117	-0.484591
72006043	rs77196440	4.9474e-14	-2.24941e-10	-0.318698	0.000103125	-2.24941e-10	-0.308754	0.000181601	-2.24941e-10	-0.30409
72006744	rs17767686	7.38553e-15	-0.87869	-1.34193	1.25567e-05	-1.05004	-1.3644	0.00441753	3.941	-1.05356
72006959	rs117004452	1.12126e-14	-1.8031	-2.75715e-10	1.84302e-05	-2.03071	-2.75715e-10	4.22758e-05	-1.76169	-2.75715e-10
72007454	rs3784066	7.46498e-15	-0.853932	-1.35599	1.43179e-05	-0.907408	-1.37578	0.00578554	4.263	-1.10579
72007855	rs139112446	2.82151e-14	0.459599	-1.33989	6.32836e-05	0.576985	-1.37405	0.000116247	0.608265	-1.35845
72009196	rs35415083	6.66135e-15	-0.956437	-1.36739	1.28656e-05	-1.00751	-1.38263	0.00439362	4.02326	-1.14125
72009745	rs12880188	7.08051e-15	-0.907911	-1.35489	1.21083e-05	-1.07699	-1.37381	0.00392046	3.87433	-1.10627
72009999	rs10150280	3.79479e-14	0.702482	-1.28641	4.16124e-05	-0.0110923	-1.20521	0.000342057	1.53119	-1.20212
72010126	rs9672060	6.2959e-15	-1.02389	-1.35635	1.08592e-05	-1.18368	-1.37601	0.0029922	3.60471	-1.10684
72010512	rs79466804	3.69555e-13	1.69215	-2.75715e-10	0.00022248	0.46014	-2.75715e-10	0.000302075	0.204775	-2.75715e-10
72010585	rs9672071	3.04308e-15	-1.73975	-1.36753	5.90807e-06	-1.78331	-1.38507	2.68535e-05	-0.830384	-1.38512
72010665	rs28852403	2.99583e-15	-1.86538	-1.25754	7.73893e-06	-1.83215	-1.06629	9.60848e-06	-2.02067	-1.22258
72010667	rs111671818	9.75533e-15	-1.94233	-2.75715e-10	2.39155e-05	-1.77017	-2.75715e-10	3.46986e-05	-1.9592	-2.75715e-10
72010693	rs28859432	5.87009e-15	-1.08509	-1.36518	8.9781e-06	-1.36853	-1.38138	0.00171212	3.07357	-1.13398
72010754	rs141024867	1.7539e-14	-2.24941e-10	-1.35572	3.62186e-05	-2.24941e-10	-1.35512	6.20193e-05	-2.24941e-10	-1.37845
72010762	rs111206662	1.74992e-14	-2.24941e-10	-1.35799	3.7254e-05	-2.24941e-10	-1.32694	6.18647e-05	-2.24941e-10	-1.38095
72010880	rs144513160	2.05249e-14	-1.19851	-2.75715e-10	5.49118e-05	-0.938967	-2.75715e-10	6.36219e-05	-1.35294	-2.75715e-10
72010956	rs145463144	1.71106e-14	-2.24941e-10	-1.38045	3.73111e-05	-2.24941e-10	-1.3254	6.36875e-05	-2.24941e-10	-1.35191
72011148	rs34169215	6.73525e-15	-0.956437	-1.35635	1.29511e-05	-1.00751	-1.37601	0.00454743	4.02326	-1.10684
72011784	rs10143346	3.43382e-15	-1.6172	-1.36928	6.73327e-06	-1.65644	-1.3812	3.56829e-05	-0.547458	-1.38377
72012103	rs34795575	2.84957e-14	-0.870391	-2.75715e-10	8.42667e-05	-0.510709	-2.75715e-10	0.000328739	0.289364	-2.75715e-10
72012219	rs35971049	6.474e-15	-1.00708	-1.34527	1.14133e-05	-1.14126	-1.36866	0.00357516	3.75184	-1.07597
72013278	rs138532971	3.02379e-14	-2.24941e-10	-0.811048	6.29546e-05	-2.24941e-10	-0.802282	0.000106709	-2.24941e-10	-0.835798
72014131	rs188476750	3.59074e-14	-0.639202	-2.75715e-10	8.88127e-05	-0.458166	-2.75715e-10	0.000149253	-0.500258	-2.75715e-10
72014362	rs12897727	8.92069e-15	-2.03177	-2.75715e-10	2.06158e-05	-1.91864	-2.75715e-10	3.56827e-05	-1.93124	-2.75715e-10
72014544	rs12897977	3.40709e-15	-1.61811	-1.37617	7.09702e-06	-1.59765	-1.38737	4.28647e-05	-0.359393	-1.38846
72014778	rs4902938	6.89009e-15	-0.925145	-1.36492	1.36851e-05	-0.947164	-1.38123	0.00533119	4.20854	-1.13311
72016006	rs757850	6.53937e-15	-0.980955	-1.36135	1.12609e-05	-1.14424	-1.37911	0.00326025	3.70551	-1.12185
72016613	rs7152674	6.14853e-15	-1.05132	-1.35261	1.06151e-05	-1.20883	-1.37359	0.0028341	3.53968	-1.0961
72016839	rs8015298	2.88663e-14	-0.857469	-2.75715e-10	3.8446e-05	-1.29544	-2.75715e-10	0.000106637	-0.83647	-2.75715e-10
72017906	rs112651995	4.51116e-14	0.59721	-1.00822	0.000117824	0.717753	-0.893256	0.000228151	0.749862	-0.825756
72018806	rs181444108	1.4082e-13	0.727337	-2.75715e-10	0.000227861	0.484039	-2.75715e-10	0.000449429	0.602077	-2.75715e-10
72019108	rs8010616	7.17673e-15	-0.88318	-1.36612	1.38294e-05	-0.935981	-1.38192	0.00524002	4.19523	-1.13705
72019157	rs147398530	4.06325e-15	-1.64636	-1.17181	8.38516e-06	-1.99978	-0.818452	1.22376e-05	-1.94137	-1.06001
72020890	rs77698029	1.08736e-14	-1.8338	-2.75715e-10	2.04284e-05	-1.92777	-2.75715e-10	3.28041e-05	-2.01535	-2.75715e-10
72021320	rs75304942	2.54116e-14	0.33586	-1.3208	5.63899e-05	0.450331	-1.36274	0.00010393	0.480846	-1.34303
72021499	rs8013161	3.96581e-15	-1.54934	-1.29309	6.9992e-06	-1.64864	-1.35026	0.00074306	2.15929	-1.05441
72021740	rs116963184	2.95098e-14	0.493555	-1.32898	6.5936e-05	0.611728	-1.36774	0.000121439	0.643214	-1.34971
72022750	rs2108057	4.36902e-15	-1.47787	-1.26773	7.61915e-06	-1.58463	-1.3294	0.000974017	2.36454	-0.989014
72022891	rs11628525	3.19629e-15	-1.68918	-1.36897	1.03142e-05	-1.34092	-1.27026	9.89494e-05	0.420538	-1.33183
72022971	rs117446116	8.22963e-14	-2.24941e-10	0.190181	0.00019369	-2.24941e-10	0.321561	0.000348983	-2.24941e-10	0.349123
72023175	rs7140501	8.4166e-15	-0.736617	-1.35332	1.46238e-05	-0.887996	-1.37405	0.00650082	4.37189	-1.09811
72023372	rs7141155	4.00777e-15	-1.49623	-1.33568	1.18967e-05	-1.12618	-1.34225	0.000162309	0.936879	-1.35328
72023489	rs7142343	9.17554e-15	-0.645811	-1.35779	1.81255e-05	-0.670458	-1.37692	0.0103463	4.84957	-1.11109
72024297	rs138751645	9.9979e-15	-1.91777	-2.75715e-10	2.35775e-05	-1.7844	-2.75715e-10	3.90647e-05	-1.84068	-2.75715e-10
72024889	rs2190240	7.67775e-15	-0.81473	-1.36709	1.34758e-05	-0.961341	-1.38246	0.00523198	4.1969	-1.14026
72024952	rs76262919	1.80577e-14	-2.24941e-10	-1.32657	3.90254e-05	-2.24941e-10	-1.28048	6.3531e-05	-2.24941e-10	-1.35437
72025078	rs2214836	9.2274e-15	-0.630006	-1.36796	1.8301e-05	-0.654794	-1.38294	0.0103776	4.8847	-1.14319
72025311	rs141787348	1.88294e-14	-2.24941e-10	-1.28473	3.78031e-05	-2.24941e-10	-1.31231	6.31647e-05	-2.24941e-10	-1.36015
72026743	rs146296056	2.01863e-14	-2.24941e-10	-1.21514	4.56781e-05	-2.24941e-10	-1.12308	7.60822e-05	-2.24941e-10	-1.17409
72027114	rs139643363	1.82531e-14	-2.24941e-10	-1.31581	3.84544e-05	-2.24941e-10	-1.29522	6.33696e-05	-2.24941e-10	-1.35692
72027425	rs6574014	3.49487e-15	-1.6157	-1.35315	7.04741e-06	-1.62868	-1.36336	3.79141e-05	-0.500198	-1.37038
72028259	rs140108449	8.89264e-15	-2.03492	-2.75715e-10	1.91884e-05	-1.99039	-2.75715e-10	3.70744e-05	-1.89297	-2.75715e-10
72028915	rs2332638	8.75205e-15	-0.681132	-1.36973	1.68167e-05	-0.738429	-1.3839	0.00819224	4.6543	-1.14926
72029436	rs8017775	7.37383e-15	-0.863686	-1.35852	1.25677e-05	-1.03619	-1.37737	0.00430567	3.97504	-1.11326
72029523	rs141275165	3.42234e-13	1.61535	-2.75715e-10	0.000261146	0.620384	-2.75715e-10	0.000368007	0.402201	-2.75715e-10
72030079	rs78287241	2.75644e-14	0.484105	-1.38773	2.2161e-05	-0.500286	-1.34607	2.39845e-05	-0.940971	-1.38752
72030555	rs12433040	9.0773e-15	-0.645811	-1.36856	1.80107e-05	-0.670458	-1.38327	0.00999905	4.84957	-1.14522
72030578	rs76563287	2.82212e-14	-2.24941e-10	-0.880071	6.23649e-05	-2.24941e-10	-0.811693	0.000117425	-2.24941e-10	-0.740099
72030683	rs185436536	1.245e-14	-1.69842	-2.75715e-10	1.91903e-05	-1.99029	-2.75715e-10	3.54721e-05	-1.93715	-2.75715e-10
72030809	rs10135680	9.06204e-15	-0.645811	-1.37024	1.79946e-05	-0.670458	-1.38417	0.00994081	4.84957	-1.15106
72031063	rs79707940	1.38626e-14	-1.59095	-2.75715e-10	2.55065e-05	-1.70576	-2.75715e-10	9.81178e-05	-0.919732	-2.75715e-10
72031151	rs78203383	9.14716e-15	-2.0067	-2.75715e-10	1.85961e-05	-2.02174	-2.75715e-10	3.25905e-05	-2.02188	-2.75715e-10
72031466	rs117440562	1.25173e-14	-1.69303	-2.75715e-10	1.92283e-05	-1.98831	-2.75715e-10	3.55758e-05	-1.93423	-2.75715e-10
72031563	rs9323561	7.90716e-15	-0.777419	-1.37496	1.52656e-05	-0.832619	-1.38647	0.00647348	4.43811	-1.16854
72033236	rs79458698	2.7204e-14	-2.24941e-10	-0.91678	5.9971e-05	-2.24941e-10	-0.850834	0.000112648	-2.24941e-10	-0.781634
72033237	rs150150289	1.84995e-14	-2.24941e-10	-1.3024	3.56806e-05	-2.24941e-10	-1.37009	6.23628e-05	-2.24941e-10	-1.37293
72034494	rs11627930	3.77355e-15	-1.53266	-1.35947	1.10289e-05	-1.17369	-1.37048	0.000145839	0.850463	-1.37386
72034852	rs4902939	3.85901e-15	-1.50998	-1.35976	1.13609e-05	-1.14407	-1.37045	0.000153902	0.904474	-1.37406
72037208	rs74354719	2.58721e-15	-2.03499	-1.23458	7.60865e-06	-1.98163	-0.933778	9.95985e-06	-2.0218	-1.18554
72037534	rs6574015	8.35419e-15	-0.726578	-1.3708	1.66056e-05	-0.750495	-1.38446	0.0082761	4.66829	-1.15306
72037802	rs61989420	9.83959e-15	-1.93373	-2.75715e-10	2.29195e-05	-1.81271	-2.75715e-10	3.48849e-05	-1.95385	-2.75715e-10
72037891	rs76441929	1.21211e-13	0.577385	-2.75715e-10	8.15245e-05	-0.543792	-2.75715e-10	0.00022962	-0.0694768	-2.75715e-10
72039689	rs1981588	9.51445e-15	-0.59653	-1.3708	1.88898e-05	-0.621613	-1.38446	0.0110655	4.95875	-1.15306
72040045	rs118108544	1.55149e-14	-1.47834	-2.75715e-10	3.02669e-05	-1.53464	-2.75715e-10	5.09601e-05	-1.57486	-2.75715e-10
72040510	rs80279976	1.40778e-14	-1.57555	-2.75715e-10	2.58475e-05	-1.69248	-2.75715e-10	0.000100534	-0.895401	-2.75715e-10
72040525	rs6574016	9.51981e-15	-0.59653	-1.37024	1.88954e-05	-0.621613	-1.38417	0.0110876	4.95875	-1.15106
72040762	rs146856658	1.74951e-14	-2.24941e-10	-1.35822	3.73677e-05	-2.24941e-10	-1.32389	6.21335e-05	-2.24941e-10	-1.37662
72041152	rs72729948	1.54702e-14	-1.48123	-2.75715e-10	1.85713e-05	-2.02308	-2.75715e-10	3.60773e-05	-1.92024	-2.75715e-10
72041379	rs17123089	2.87851e-15	-1.81899	-1.34388	6.1696e-06	-1.74532	-1.37974	1.37142e-05	-1.51712	-1.37035
72041434	rs1008517	1.97915e-14	0.146956	-1.38185	5.00753e-05	0.331028	-1.3622	8.42077e-06	-2.02686	-1.34834
72041458	rs7492599	2.75654e-15	-1.93057	-1.2756	7.18028e-06	-1.86018	-1.11318	9.29797e-06	-2.02713	-1.24897
72043047	rs117795933	1.76584e-14	-2.24941e-10	-1.34894	3.70161e-05	-2.24941e-10	-1.33334	6.20924e-05	-2.24941e-10	-1.37728
72043200	rs1029570	9.03541e-15	-0.644233	-1.37476	1.5264e-05	-0.832815	-1.38639	0.00662323	4.46021	-1.16778
72044095	rs149749145	3.05474e-14	0.486364	-1.28723	6.67878e-05	0.604371	-1.34755	0.000122978	0.635814	-1.32971
72044547	rs2332640	8.51147e-15	-0.708163	-1.37057	1.44134e-05	-0.892201	-1.38434	0.0058539	4.32119	-1.15222
72044728	rs2332641	9.41714e-15	-0.599028	-1.37859	1.81501e-05	-0.658056	-1.38796	0.00948755	4.83532	-1.18348
72045544	rs8008605	9.77435e-15	-0.562667	-1.37772	1.94727e-05	-0.588044	-1.38764	0.0116065	5.03317	-1.17975
72046496	rs8014349	8.47596e-15	-0.711231	-1.37168	1.68525e-05	-0.735288	-1.38491	0.0085412	4.70297	-1.15621
72046727	rs77014368	1.38564e-14	-1.5914	-2.75715e-10	2.47047e-05	-1.7377	-2.75715e-10	4.22705e-05	-1.76181	-2.75715e-10
72048105	rs112994548	3.33031e-13	1.58809	-2.75715e-10	0.000204348	0.375129	-2.75715e-10	0.00027871	0.12427	-2.75715e-10
72048233	rs35169957	2.42158e-15	-2.03261	-1.30311	5.02452e-06	-1.97875	-1.35162	1.02739e-05	-1.95892	-1.21737
72050162	rs8006300	4.37497e-15	-1.42813	-1.31612	7.67567e-06	-1.54227	-1.36437	0.000987071	2.48755	-1.09871
72050458	rs140671009	3.16458e-14	-0.76554	-2.75715e-10	3.93663e-05	-1.27179	-2.75715e-10	6.74993e-05	-1.29378	-2.75715e-10
72051312	rs78574065	2.77241e-14	-0.897844	-2.75715e-10	3.5557e-05	-1.37356	-2.75715e-10	6.10611e-05	-1.39403	-2.75715e-10
72052310	rs7156313	9.616e-15	-0.582967	-1.37375	1.84756e-05	-0.642327	-1.38592	0.0100207	4.8704	-1.16389
72052352	rs116967552	2.0826e-14	-2.24941e-10	-1.18394	4.99565e-05	-2.24941e-10	-1.03354	8.05556e-05	-2.24941e-10	-1.11695
72053097	rs3825719	9.87494e-15	-0.548952	-1.38119	1.90465e-05	-0.609011	-1.3888	0.0104544	4.94434	-1.19546
72053671	rs78378245	2.64666e-14	-2.24941e-10	-0.944262	5.60838e-05	-2.24941e-10	-0.917848	0.000105626	-2.24941e-10	-0.845991
72054708	rs78621209	1.124e-14	-1.80067	-2.75715e-10	1.83726e-05	-2.03383	-2.75715e-10	3.24812e-05	-2.02524	-2.75715e-10
72054755	rs12884638	2.37435e-14	-1.05284	-2.75715e-10	6.83159e-05	-0.720553	-2.75715e-10	0.000253234	0.0284145	-2.75715e-10
72055378	rs34631533	1.06432e-14	-1.85523	-2.75715e-10	2.52456e-05	-1.71604	-2.75715e-10	3.63303e-05	-1.91325	-2.75715e-10
72055468	rs1859643	9.02371e-15	-0.659962	-1.36033	1.51616e-05	-0.847436	-1.37849	0.00672348	4.42617	-1.11871
72057355	rs11848785	4.53769e-15	-1.40156	-1.30617	7.92885e-06	-1.51576	-1.35843	0.001098	2.57455	-1.07921
72058354	rs72729951	8.92143e-15	-2.03169	-2.75715e-10	1.91086e-05	-1.99455	-2.75715e-10	3.38877e-05	-1.98285	-2.75715e-10
72059551	rs3784064	9.71877e-15	-0.566818	-1.37927	1.87272e-05	-0.62651	-1.38821	0.0101472	4.90556	-1.1865
72060781	rs80225334	8.96195e-15	-2.02716	-2.75715e-10	1.8425e-05	-2.03099	-2.75715e-10	3.29661e-05	-2.01042	-2.75715e-10
72061718	rs10138557	8.82484e-15	-0.659962	-1.38261	1.5001e-05	-0.847436	-1.38914	0.00618234	4.42617	-1.20262
72061746	rs79202440	1.32252e-14	-1.63802	-2.75715e-10	2.00783e-05	-1.94505	-2.75715e-10	3.65042e-05	-1.90847	-2.75715e-10
72061747	rs75835596	1.17391e-13	0.545364	-2.75715e-10	0.000272987	0.664728	-2.75715e-10	0.000493947	0.696527	-2.75715e-10
72063237	rs36055053	7.32009e-14	0.0730629	-2.75715e-10	2.6882e-05	-1.65324	-2.75715e-10	7.51355e-05	-1.18661	-2.75715e-10
72063435	rs118088870	1.36346e-13	0.695052	-2.75715e-10	8.91323e-05	-0.454573	-2.75715e-10	0.000254337	0.0327599	-2.75715e-10
72063632	rs79527286	2.76216e-14	0.409247	-1.3108	6.52251e-05	0.525456	-1.29231	0.000113633	0.556427	-1.32935
72064096	rs10147863	2.3983e-15	-2.03422	-1.31117	5.02442e-06	-1.96528	-1.3651	9.95765e-06	-1.96409	-1.24347
72064453	rs117626643	1.4918e-14	-1.51757	-2.75715e-10	2.91629e-05	-1.5718	-2.75715e-10	4.91777e-05	-1.61046	-2.75715e-10
72065710	rs80326448	1.7148e-14	-2.24941e-10	-1.37826	3.62156e-05	-2.24941e-10	-1.3552	6.14524e-05	-2.24941e-10	-1.38764
72065924	rs112585958	2.67612e-15	-1.90778	-1.328	5.22334e-06	-2.02279	-1.26877	1.14744e-05	-1.82339	-1.24239
72066127	rs7144299	9.19726e-15	-0.616594	-1.38464	1.7815e-05	-0.675256	-1.3894	0.00885462	4.79683	-1.21404
72066456	rs7144829	9.3741e-15	-0.599028	-1.38317	1.81269e-05	-0.658056	-1.38924	0.00928025	4.83532	-1.20558
72068661	rs117920896	1.03731e-14	-1.88093	-2.75715e-10	2.43705e-05	-1.75132	-2.75715e-10	3.53018e-05	-1.94197	-2.75715e-10
72070506	rs143164559	9.29025e-15	-1.99118	-2.75715e-10	2.05002e-05	-1.92426	-2.75715e-10	5.12561e-05	-1.56907	-2.75715e-10
72071795	rs78524324	3.04343e-14	0.470264	-1.27484	7.30951e-05	0.587897	-1.24083	0.000126784	0.619242	-1.28266
72072649	rs61989424	9.06511e-15	-2.01571	-2.75715e-10	2.07719e-05	-1.91109	-2.75715e-10	3.29386e-05	-2.01126	-2.75715e-10
72072970	rs10136590	6.11694e-15	-1.03923	-1.36985	1.90211e-05	-0.618152	-1.381	0.000371071	1.79093	-1.38044
72073422	rs7154841	1.17933e-14	-0.567537	-1.18508	1.99055e-05	-0.671801	-1.2819	0.0124047	4.70388	-0.783946
72073452	rs7155008	4.25675e-15	-1.42902	-1.34262	8.15843e-06	-1.47309	-1.37256	4.94755e-05	-0.231915	-1.37251
72074427	rs35958404	6.93825e-15	-0.923318	-1.35978	1.39534e-05	-0.929945	-1.37903	0.000140773	0.821591	-1.38034
72075599	rs78517077	2.40142e-15	-2.02369	-1.3204	6.06235e-06	-1.96719	-1.1754	8.85046e-06	-2.0309	-1.29453
72075769	rs190268554	1.45909e-14	-1.53975	-2.75715e-10	2.16413e-05	-1.87009	-2.75715e-10	4.09921e-05	-1.79252	-2.75715e-10
72076941	rs139460328	2.52054e-14	-2.24941e-10	-0.993085	5.06528e-05	-2.24941e-10	-1.0197	8.93315e-05	-2.24941e-10	-1.01355
72078818	rs77459570	1.72324e-14	-2.24941e-10	-1.37335	3.59322e-05	-2.24941e-10	-1.36306	6.14218e-05	-2.24941e-10	-1.38814
72078861	rs72729956	3.9257e-15	-1.88198	-0.97062	8.06172e-06	-2.01292	-0.844645	1.97969e-05	-1.76722	-0.753158
72083440	rs72729958	3.38703e-15	-1.98269	-1.0175	8.01109e-06	-1.95998	-0.903893	2.50688e-05	-1.45608	-0.828198
72083441	rs4899398	8.33035e-15	-0.71665	-1.38359	1.68919e-05	-0.728556	-1.3893	0.00768344	4.64882	-1.2079
72084796	rs1473130	2.3785e-15	-1.98766	-1.36601	5.24748e-06	-1.95718	-1.32977	1.55497e-05	-1.44339	-1.31847
72086717	rs12587301	2.71191e-15	-1.91965	-1.30285	7.10857e-06	-1.85011	-1.13328	9.13973e-06	-2.02428	-1.26899
72087038	rs61989427	2.32589e-15	-2.03021	-1.34584	4.80331e-06	-1.99617	-1.37922	9.81132e-06	-1.93703	-1.28534
72087774	rs117966546	1.77498e-14	-2.24941e-10	-1.34377	4.39266e-05	-2.24941e-10	-1.16218	6.82498e-05	-2.24941e-10	-1.28273
72088763	rs148973236	3.21699e-14	-2.24941e-10	-0.749115	6.82245e-05	-2.24941e-10	-0.721892	0.000131843	-2.24941e-10	-0.624286
72088956	rs3784063	6.44756e-15	-0.975987	-1.38046	2.22734e-05	-0.453376	-1.38793	0.000468042	2.03102	-1.38837
72089519	rs917193	1.38596e-14	-1.59116	-2.75715e-10	2.00502e-05	-1.94646	-2.75715e-10	3.77132e-05	-1.87589	-2.75715e-10
72090007	rs187623377	2.23607e-14	-2.24941e-10	-1.11284	4.90018e-05	-2.24941e-10	-1.05284	7.66694e-05	-2.24941e-10	-1.1664
72090505	rs3784062	8.65241e-15	-0.678536	-1.38377	1.75787e-05	-0.688603	-1.3894	0.00850683	4.75267	-1.20995
72091562	rs117581621	2.03397e-14	-2.24941e-10	-1.20757	4.70333e-05	-2.24941e-10	-1.09384	7.77558e-05	-2.24941e-10	-1.15233
72091571	rs144539719	9.42571e-15	-1.9767	-2.75715e-10	2.19141e-05	-1.85757	-2.75715e-10	3.4583e-05	-1.96254	-2.75715e-10
72093944	rs111731099	2.36683e-15	-1.98275	-1.37584	5.19575e-06	-1.95091	-1.34594	1.55187e-05	-1.42634	-1.33751
72094901	rs193021281	3.51365e-14	-2.24941e-10	-0.660906	9.80762e-05	-2.24941e-10	-0.358951	0.000142139	-2.24941e-10	-0.549097
72094902	rs185645582	3.52536e-14	-2.24941e-10	-0.657577	9.84652e-05	-2.24941e-10	-0.354992	0.000142648	-2.24941e-10	-0.545522
72098925	rs61989428	9.0375e-15	-2.01876	-2.75715e-10	2.06082e-05	-1.91901	-2.75715e-10	3.28269e-05	-2.01465	-2.75715e-10
72099964	rs4902941	8.15782e-15	-0.742533	-1.37864	1.65164e-05	-0.752359	-1.38798	0.007561	4.60856	-1.1837
72099970	rs142868671	1.70485e-14	-2.24941e-10	-1.38408	3.61012e-05	-2.24941e-10	-1.35837	6.35126e-05	-2.24941e-10	-1.35466
72100472	rs12147154	3.39968e-15	-1.93611	-1.06035	8.1743e-06	-1.90489	-0.938806	2.82444e-05	-1.29318	-0.871823
72100575	rs75632544	1.161e-13	0.53431	-2.75715e-10	7.89175e-05	-0.576293	-2.75715e-10	0.000221204	-0.106817	-2.75715e-10
72101765	rs9972151	2.35944e-15	-2.03033	-1.33139	4.65345e-06	-2.0345	-1.37258	1.37413e-05	-1.61532	-1.27018
72102824	rs182987711	3.11424e-14	-2.24941e-10	-0.781575	5.01429e-05	-2.24941e-10	-1.02982	7.95251e-05	-2.24941e-10	-1.12983
72103203	rs141246012	1.2146e-14	-1.72314	-2.75715e-10	3.23861e-05	-1.46697	-2.75715e-10	4.12104e-05	-1.78721	-2.75715e-10
72103525	rs56703594	2.53002e-14	-2.24941e-10	-0.989333	5.80436e-05	-2.24941e-10	-0.883501	9.37971e-05	-2.24941e-10	-0.964767
72104058	rs138251207	9.60755e-15	-1.9576	-2.75715e-10	2.1926e-05	-1.85702	-2.75715e-10	3.36772e-05	-1.98908	-2.75715e-10
72104290	rs71427120	2.9526e-14	-0.834874	-2.75715e-10	4.08794e-05	-1.23407	-2.75715e-10	0.00016994	-0.370456	-2.75715e-10
72104533	rs80028194	1.28713e-14	-1.66515	-2.75715e-10	2.53592e-05	-1.71155	-2.75715e-10	4.84915e-05	-1.62451	-2.75715e-10
72107498	rs140616783	1.88176e-14	-1.28535	-2.75715e-10	3.63711e-05	-1.35092	-2.75715e-10	6.08137e-05	-1.39809	-2.75715e-10
72108356	rs7154787	7.91892e-15	-0.773961	-1.37693	1.60179e-05	-0.783666	-1.38732	0.00709045	4.53706	-1.17646
72108372	rs11846689	2.27597e-15	-2.02989	-1.36785	5.05474e-06	-1.93712	-1.38724	8.97913e-06	-1.99335	-1.31764
72108427	rs60065332	3.5375e-15	-1.90481	-1.05192	7.37959e-06	-2.02104	-0.924937	1.75599e-05	-1.7977	-0.842577
72109270	rs10139519	7.68337e-15	-0.803539	-1.37755	1.5549e-05	-0.813129	-1.38757	0.00660896	4.46932	-1.17904
72109945	rs117197759	1.88937e-14	-2.24941e-10	-1.28132	4.06478e-05	-2.24941e-10	-1.23975	6.13665e-05	-2.24941e-10	-1.38904
72110370	rs78021246	1.72282e-14	-2.24941e-10	-1.3736	3.65015e-05	-2.24941e-10	-1.34734	6.15818e-05	-2.24941e-10	-1.38553
72110802	rs146792624	2.83442e-14	-2.24941e-10	-0.875721	8.23052e-05	-2.24941e-10	-0.534261	0.000136905	-2.24941e-10	-0.586611
72112633	rs117811483	1.72757e-14	-2.24941e-10	-1.37085	3.74109e-05	-2.24941e-10	-1.32273	6.28241e-05	-2.24941e-10	-1.36556
72112983	rs192055876	3.18945e-14	-2.24941e-10	-0.757713	7.48755e-05	-2.24941e-10	-0.628868	0.00012425	-2.24941e-10	-0.683606
72113039	rs183362814	1.71726e-14	-2.24941e-10	-1.37683	3.67482e-05	-2.24941e-10	-1.34061	6.18069e-05	-2.24941e-10	-1.38189
72113129	rs139119170	1.18964e-14	-1.74391	-2.75715e-10	2.67418e-05	-1.65847	-2.75715e-10	4.13111e-05	-1.78477	-2.75715e-10
72113276	rs10459540	2.33172e-14	-1.07096	-2.75715e-10	2.0391e-05	-1.9296	-2.75715e-10	7.14645e-05	-1.2367	-2.75715e-10
72113352	rs75638904	2.52391e-14	-2.24941e-10	-0.991751	5.15928e-05	-2.24941e-10	-1.00131	8.81983e-05	-2.24941e-10	-1.02631
72113846	rs74866127	1.19867e-14	-1.73635	-2.75715e-10	2.3487e-05	-1.78825	-2.75715e-10	4.50691e-05	-1.6977	-2.75715e-10
72114138	rs3784060	2.39185e-15	-1.98	-1.36807	5.12127e-06	-1.92446	-1.38683	9.55768e-06	-1.92733	-1.32123
72114383	rs117332730	1.01249e-14	-1.90515	-2.75715e-10	2.9467e-05	-1.56142	-2.75715e-10	5.54655e-05	-1.49014	-2.75715e-10
72115163	rs117950300	3.54522e-13	-2.24941e-10	1.65062	0.000809365	-2.24941e-10	1.75155	0.001244	-2.24941e-10	1.62019
72115310	rs79064452	9.39498e-15	-1.97997	-2.75715e-10	1.83929e-05	-2.03273	-2.75715e-10	3.21907e-05	-2.03422	-2.75715e-10
72116890	rs17091351	1.03272e-14	-1.88536	-2.75715e-10	2.68149e-05	-1.65574	-2.75715e-10	4.05669e-05	-1.80295	-2.75715e-10
72117156	rs8017465	9.14232e-15	-2.00723	-2.75715e-10	1.85312e-05	-2.02524	-2.75715e-10	0.000106633	-0.836503	-2.75715e-10
72120766	rs74790718	2.77003e-14	-2.24941e-10	-0.898702	7.01392e-05	-2.24941e-10	-0.694214	0.000107989	-2.24941e-10	-0.823867
72122236	rs141798065	1.73081e-14	-2.24941e-10	-1.36897	3.64967e-05	-2.24941e-10	-1.34747	6.18039e-05	-2.24941e-10	-1.38193
72122311	rs117440071	9.30633e-15	-1.98945	-2.75715e-10	2.34001e-05	-1.79195	-2.75715e-10	3.93502e-05	-1.8334	-2.75715e-10
72123008	rs17092070	3.3828e-15	-1.91084	-1.0906	6.98656e-06	-2.03019	-0.970514	1.6142e-05	-1.83235	-0.892129
72124292	rs144631262	1.24924e-14	-1.69503	-2.75715e-10	1.92142e-05	-1.98905	-2.75715e-10	3.55373e-05	-1.93532	-2.75715e-10
72126149	rs79152735	6.16684e-14	-2.24941e-10	-0.0983743	0.00012384	-2.24941e-10	-0.125703	0.00021433	-2.24941e-10	-0.138384
72127701	rs145813123	1.99851e-14	-2.24941e-10	-1.22516	3.56516e-05	-2.24941e-10	-1.3709	6.38578e-05	-2.24941e-10	-1.34924
72128080	rs75827077	6.12438e-14	-2.24941e-10	-0.105283	0.000122997	-2.24941e-10	-0.132538	0.000212877	-2.24941e-10	-0.145185
72129302	rs138186807	5.76784e-14	-0.165263	-2.75715e-10	0.000209023	0.397747	-2.75715e-10	0.000160653	-0.426654	-2.75715e-10
72129599	rs78376560	9.14629e-15	-2.0068	-2.75715e-10	2.11082e-05	-1.89503	-2.75715e-10	5.43243e-05	-1.51093	-2.75715e-10
72130966	rs139662263	1.81263e-14	-2.24941e-10	-1.32278	3.50022e-05	-2.24941e-10	-1.38928	6.1518e-05	-2.24941e-10	-1.38657
72131509	rs61994380	9.31842e-15	-1.98815	-2.75715e-10	2.34446e-05	-1.79006	-2.75715e-10	3.52825e-05	-1.94251	-2.75715e-10
72132035	rs146162815	9.09724e-15	-2.01217	-2.75715e-10	1.94986e-05	-1.97435	-2.75715e-10	3.30057e-05	-2.00922	-2.75715e-10
72132543	rs7161565	1.59344e-14	-1.45166	-2.75715e-10	3.43981e-05	-1.40669	-2.75715e-10	5.15141e-05	-1.56405	-2.75715e-10
72132861	rs144868116	1.0403e-14	-1.87805	-2.75715e-10	2.6036e-05	-1.68521	-2.75715e-10	3.59979e-05	-1.92244	-2.75715e-10
72132889	rs117852226	9.86101e-15	-1.93156	-2.75715e-10	2.2175e-05	-1.84573	-2.75715e-10	3.25401e-05	-2.02343	-2.75715e-10
72135010	rs78125016	4.37735e-15	-1.68808	-1.05562	5.40174e-06	-1.97469	-1.28329	1.12345e-05	-1.92651	-1.1604
72135478	rs61994381	9.30647e-15	-1.98944	-2.75715e-10	2.20118e-05	-1.85312	-2.75715e-10	3.3892e-05	-1.98272	-2.75715e-10
72137306	rs116906512	9.50322e-15	-1.96852	-2.75715e-10	2.10637e-05	-1.89714	-2.75715e-10	3.22256e-05	-2.03314	-2.75715e-10
72137384	rs17767761	2.84755e-13	1.43148	-2.75715e-10	0.00028938	0.723045	-2.75715e-10	0.00394729	2.77488	-2.75715e-10
72138484	rs45440200	3.37903e-15	-1.62077	-1.38178	6.94239e-06	-1.61779	-1.38926	9.47875e-06	-1.86977	-1.38707
72138659	rs77149170	1.04291e-14	-1.87555	-2.75715e-10	1.89459e-05	-2.00311	-2.75715e-10	3.27544e-05	-2.01686	-2.75715e-10
72139379	rs35478231	1.87511e-14	-1.2889	-2.75715e-10	2.84898e-05	-1.59515	-2.75715e-10	9.86138e-05	-0.914689	-2.75715e-10
72139494	rs77688597	1.05188e-14	-1.86698	-2.75715e-10	1.99507e-05	-1.95143	-2.75715e-10	3.45331e-05	-1.96398	-2.75715e-10
72139501	rs142720930	1.03649e-14	-1.88172	-2.75715e-10	2.58936e-05	-1.6907	-2.75715e-10	3.58864e-05	-1.92554	-2.75715e-10
72139721	rs77271682	9.82906e-15	-1.9348	-2.75715e-10	2.20777e-05	-1.85013	-2.75715e-10	3.25052e-05	-2.0245	-2.75715e-10
72140476	rs79220022	1.75893e-14	-2.24941e-10	-1.35285	3.78224e-05	-2.24941e-10	-1.3118	6.27275e-05	-2.24941e-10	-1.3671
72140659	rs4902942	7.53986e-15	-0.824701	-1.37524	1.51913e-05	-0.837372	-1.3866	0.00624999	4.40408	-1.16965
72140969	rs17095029	1.48841e-14	-1.51985	-2.75715e-10	3.53785e-05	-1.37859	-2.75715e-10	5.1899e-05	-1.5566	-2.75715e-10
72143934	rs145783279	1.70235e-14	-2.24941e-10	-1.38555	3.53252e-05	-2.24941e-10	-1.3801	6.20617e-05	-2.24941e-10	-1.37777
72144364	rs148942477	1.73925e-14	-2.24941e-10	-1.36411	3.79756e-05	-2.24941e-10	-1.30775	6.3184e-05	-2.24941e-10	-1.35985
72144367	rs143788523	1.73977e-14	-2.24941e-10	-1.3638	3.79963e-05	-2.24941e-10	-1.30721	6.32047e-05	-2.24941e-10	-1.35952
72144969	rs146911069	1.11356e-14	-1.81	-2.75715e-10	2.36402e-05	-1.78175	-2.75715e-10	3.76515e-05	-1.87753	-2.75715e-10
72145432	rs150497706	9.30647e-15	-1.98944	-2.75715e-10	2.20118e-05	-1.85312	-2.75715e-10	3.3892e-05	-1.98272	-2.75715e-10
72146777	rs139283280	1.26689e-14	-1.681	-2.75715e-10	2.89982e-05	-1.57746	-2.75715e-10	4.52825e-05	-1.69298	-2.75715e-10
72147443	rs4319698	7.34735e-15	-0.855126	-1.37068	1.4771e-05	-0.867636	-1.38439	0.00592502	4.33366	-1.15262
72147767	rs181956904	1.11933e-14	-1.80483	-2.75715e-10	2.79611e-05	-1.61388	-2.75715e-10	4.18536e-05	-1.77172	-2.75715e-10
72148047	rs17096112	2.38053e-15	-2.0333	-1.31952	4.93111e-06	-1.98454	-1.36459	1.00761e-05	-1.95353	-1.24221
72149647	rs7145435	6.07363e-15	-1.03637	-1.37982	1.23255e-05	-1.0451	-1.38793	0.000112942	0.609821	-1.38884
72152610	rs17096847	2.03134e-14	-1.20886	-2.75715e-10	4.91559e-05	-1.0497	-2.75715e-10	7.33736e-05	-1.21034	-2.75715e-10
72152762	rs117459168	1.69753e-14	-2.24941e-10	-1.38838	3.50901e-05	-2.24941e-10	-1.38678	6.19229e-05	-2.24941e-10	-1.38001
72153441	rs7401916	6.6883e-15	-0.948845	-1.37094	2.17871e-05	-0.477276	-1.3861	0.000463836	2.01888	-1.38525
72153693	rs10873246	6.76476e-15	-0.942726	-1.36569	1.35754e-05	-0.954761	-1.38167	0.00490579	4.12791	-1.13564
72154719	rs78328920	1.77618e-14	-0.198295	-1.1448	4.25717e-05	-0.097378	-1.09613	7.2182e-05	-0.0704239	-1.15629
72155109	rs72729973	3.11261e-15	-1.92059	-1.16409	6.40898e-06	-2.03206	-1.05494	1.44779e-05	-1.84846	-0.984814
72155977	rs3784059	1.69874e-14	-2.24941e-10	-1.38768	3.51022e-05	-2.24941e-10	-1.38643	6.23342e-05	-2.24941e-10	-1.37339
72157606	rs61994386	2.53175e-15	-1.93415	-1.35709	6.01265e-06	-1.89237	-1.25846	8.41556e-06	-2.03029	-1.34552
72158514	rs12589249	1.70938e-14	-2.24941e-10	-1.38143	3.60249e-05	-2.24941e-10	-1.36049	6.13733e-05	-2.24941e-10	-1.38893
72158838	rs79043852	2.79996e-14	-0.887956	-2.75715e-10	4.83986e-05	-1.06522	-2.75715e-10	7.43216e-05	-1.1975	-2.75715e-10
72158974	rs8013708	6.86281e-15	-0.941444	-1.35258	2.13868e-05	-0.503394	-1.37853	0.000459539	1.9997	-1.37537
72159433	rs17767797	3.11427e-14	-0.781566	-2.75715e-10	2.09948e-05	-1.90042	-2.75715e-10	3.50889e-05	-1.94802	-2.75715e-10
72159583	rs140820606	8.92011e-15	-2.03184	-2.75715e-10	1.84192e-05	-2.0313	-2.75715e-10	3.40323e-05	-1.97859	-2.75715e-10
72159661	rs4902945	3.6047e-14	0.713183	-1.34851	7.29795e-05	0.64916	-1.30368	0.00127494	2.95563	-1.31087
72159732	rs140196846	1.68488e-13	-2.24941e-10	0.90672	0.000368841	-2.24941e-10	0.965669	0.000636676	-2.24941e-10	0.95036
72159947	rs146207588	1.96764e-14	-2.24941e-10	-1.24073	4.47231e-05	-2.24941e-10	-1.1442	7.5701e-05	-2.24941e-10	-1.17911
72160321	rs7148679	7.2101e-15	-0.885169	-1.35949	1.45825e-05	-0.897518	-1.36735	0.00589691	4.2636	-1.08732
72160575	rs117327076	9.58991e-15	-1.95943	-2.75715e-10	2.48035e-05	-1.73371	-2.75715e-10	3.88582e-05	-1.84598	-2.75715e-10
72160872	rs117664161	1.30787e-14	-1.64916	-2.75715e-10	2.42663e-05	-1.75561	-2.75715e-10	8.93646e-05	-1.01318	-2.75715e-10
72161270	rs17098340	1.58679e-14	-1.45584	-2.75715e-10	3.42492e-05	-1.41103	-2.75715e-10	5.1321e-05	-1.5678	-2.75715e-10
72162901	rs4140798	2.45854e-15	-1.99463	-1.32595	5.65037e-06	-1.84836	-1.36462	9.34391e-06	-2.02493	-1.24625
72162978	rs4140797	7.22544e-15	-0.885169	-1.35737	1.46093e-05	-0.897518	-1.36552	0.00593642	4.2636	-1.08064
72164662	rs7150965	6.34123e-15	-0.997425	-1.37565	1.341e-05	-0.959335	-1.38936	0.000129336	0.745806	-1.38929
72164875	rs118155557	1.75108e-14	-2.24941e-10	-1.35733	3.59649e-05	-2.24941e-10	-1.36215	6.249e-05	-2.24941e-10	-1.37089
72164952	rs10146552	6.25463e-15	-1.01011	-1.37671	1.32005e-05	-0.975057	-1.38939	0.000129501	0.747169	-1.38938
72165208	rs1859551	5.46159e-15	-1.14511	-1.3773	1.14593e-05	-1.11649	-1.38941	0.000103372	0.521835	-1.3894
72165780	rs75753740	2.56211e-14	-2.24941e-10	-0.976728	7.76586e-05	-2.24941e-10	-0.592373	0.000133356	-2.24941e-10	-0.61288
72166264	rs75113816	4.18147e-15	-1.63124	-1.15824	1.01726e-05	-1.54956	-1.07544	1.58507e-05	-1.71289	-1.02979
72166584	rs74060395	1.27122e-14	-1.67758	-2.75715e-10	2.19143e-05	-1.85755	-2.75715e-10	3.57513e-05	-1.92932	-2.75715e-10
72168077	rs114768208	1.74318e-14	-1.36185	-2.75715e-10	4.15408e-05	-1.21802	-2.75715e-10	6.50675e-05	-1.33048	-2.75715e-10
72168224	rs117291709	2.05516e-14	-2.24941e-10	-1.19721	4.83802e-05	-2.24941e-10	-1.0656	8.11364e-05	-2.24941e-10	-1.10977
72168695	rs2286136	2.57667e-15	-1.98536	-1.28829	1.23826e-05	-1.19012	-1.23828	0.000371159	1.26073	-0.850002
72169130	rs79937396	8.10697e-14	0.175164	-2.75715e-10	6.29024e-05	-0.803112	-2.75715e-10	0.000102887	-0.872265	-2.75715e-10
72169601	rs35605510	2.15524e-14	-1.14966	-2.75715e-10	3.09475e-05	-1.5124	-2.75715e-10	0.000105768	-0.844652	-2.75715e-10
72169758	rs2286135	2.52726e-15	-1.97414	-1.31887	1.24627e-05	-1.14568	-1.27627	0.000376013	1.34794	-0.924215
72170969	rs4140799	2.89834e-15	-1.88958	-1.26642	1.57298e-05	-0.977353	-1.21179	0.000490137	1.48968	-0.800895
72172365	rs78958370	8.93303e-15	-2.03039	-2.75715e-10	1.95178e-05	-1.97337	-2.75715e-10	3.3719e-05	-1.98784	-2.75715e-10
72172418	rs10132111	2.40493e-15	-1.99435	-1.34827	1.13686e-05	-1.19803	-1.31581	0.000313334	1.24909	-1.00772
72173413	rs8015004	2.40946e-15	-2.00181	-1.33893	1.02213e-05	-1.31673	-1.30348	0.000262292	1.04381	-0.98025
72173954	rs11846367	2.35054e-15	-1.99698	-1.36852	1.97894e-05	-0.591854	-1.36769	0.000201454	1.16343	-1.36377
72176121	rs149098839	1.73541e-14	-2.24941e-10	-1.36632	3.75032e-05	-2.24941e-10	-1.32027	6.68203e-05	-2.24941e-10	-1.30389
72176935	rs6574017	2.2349e-15	-2.03111	-1.38484	1.56018e-05	-0.856355	-1.34095	0.000137987	0.757629	-1.33637
72177053	rs8016956	1.42713e-14	-1.56189	-2.75715e-10	1.83495e-05	-2.03509	-2.75715e-10	3.34602e-05	-1.99554	-2.75715e-10
72178459	rs146747837	1.11647e-14	-1.80739	-2.75715e-10	2.40312e-05	-1.76534	-2.75715e-10	3.82011e-05	-1.86304	-2.75715e-10
72182344	rs8007783	2.67627e-15	-1.85052	-1.3852	4.63524e-06	-2.03161	-1.37939	8.6554e-06	-1.99551	-1.35221
72182684	rs139362033	1.49754e-14	-1.51374	-2.75715e-10	3.52309e-05	-1.38277	-2.75715e-10	5.47323e-05	-1.50345	-2.75715e-10
72183309	rs1204997	2.37898e-15	-2.01101	-1.34246	1.06516e-05	-1.27087	-1.30811	0.000276058	1.10512	-0.990415
72183969	rs116629174	1.10398e-14	-1.81864	-2.75715e-10	2.37384e-05	-1.7776	-2.75715e-10	3.78301e-05	-1.8728	-2.75715e-10
72184751	rs17100307	2.59452e-15	-2.0221	-1.24465	4.69951e-06	-2.01578	-1.38145	8.3997e-06	-2.02393	-1.35378
72184778	rs17100310	1.14216e-14	-1.78464	-2.75715e-10	2.46324e-05	-1.74063	-2.75715e-10	3.89668e-05	-1.84319	-2.75715e-10
72185626	rs150540946	2.21386e-14	-2.24941e-10	-1.12282	4.37971e-05	-2.24941e-10	-1.16513	7.45108e-05	-2.24941e-10	-1.19496
72186174	rs8009037	2.28535e-15	-2.02539	-1.36824	1.61923e-05	-0.79347	-1.36669	0.000147217	0.851988	-1.36598
72186684	rs1204996	2.45488e-15	-1.97907	-1.343	1.23107e-05	-1.11085	-1.32337	0.000362206	1.40311	-1.0168
72186833	rs116914475	1.7329e-14	-2.24941e-10	-1.36777	3.54832e-05	-2.24941e-10	-1.37564	6.24853e-05	-2.24941e-10	-1.37097
72187430	rs118018275	1.73336e-14	-2.24941e-10	-1.3675	3.54908e-05	-2.24941e-10	-1.37542	6.25008e-05	-2.24941e-10	-1.37072
72187850	rs1204995	2.33182e-15	-2.01342	-1.36008	1.02577e-05	-1.28473	-1.33194	0.000253956	1.07697	-1.04571
72188265	rs78174836	2.09021e-14	-1.1803	-2.75715e-10	2.80273e-05	-1.61152	-2.75715e-10	4.93831e-05	-1.60629	-2.75715e-10
72188753	rs11158912	2.63628e-15	-1.96146	-1.28932	4.58856e-06	-2.03451	-1.38662	9.42589e-06	-1.9113	-1.35114
72190156	rs2301918	2.27614e-15	-2.03498	-1.36268	1.35426e-05	-0.966739	-1.37212	0.000114356	0.605473	-1.37206
72190781	rs117765386	1.61438e-14	-1.43861	-2.75715e-10	3.8308e-05	-1.29904	-2.75715e-10	5.90447e-05	-1.42761	-2.75715e-10
72192380	rs11850220	2.9121e-15	-1.8029	-1.34837	4.87629e-06	-2.03506	-1.32525	9.49097e-06	-1.97199	-1.28357
72194401	rs17100926	2.90547e-15	-1.79834	-1.35521	4.85703e-06	-2.0351	-1.32917	9.43051e-06	-1.9696	-1.29235
72195407	rs17100964	1.64259e-14	-0.0441449	-1.37714	1.85997e-05	-0.639757	-1.38179	4.28672e-05	-0.358386	-1.38941
72195452	rs35168627	1.15537e-14	-1.77314	-2.75715e-10	2.77797e-05	-1.62039	-2.75715e-10	7.86971e-05	-1.14029	-2.75715e-10
72195605	rs1204993	9.37209e-15	-1.98241	-2.75715e-10	1.86855e-05	-2.01695	-2.75715e-10	0.000105315	-0.848943	-2.75715e-10
72195606	rs10133626	2.80099e-15	-1.88002	-1.31016	1.62281e-05	-0.872909	-1.28504	0.000521638	1.68282	-0.931749
72196546	rs2074716	1.79555e-14	-2.24941e-10	-1.33225	3.77893e-05	-2.24941e-10	-1.31267	6.5212e-05	-2.24941e-10	-1.32826
72197773	rs757744	2.66889e-15	-1.91773	-1.32076	1.44286e-05	-0.976337	-1.29915	0.000456124	1.62059	-1.00372
72198511	rs1204992	2.42978e-15	-1.95104	-1.3813	9.91226e-06	-1.27801	-1.37291	0.000204854	1.00417	-1.18777
72200963	rs76126344	6.76375e-12	4.59919	-2.75715e-10	0.000720114	1.63471	-2.75715e-10	0.00485344	2.98154	-2.75715e-10
72201445	rs2286133	1.12482e-14	-1.79994	-2.75715e-10	2.42267e-05	-1.75724	-2.75715e-10	3.84496e-05	-1.85655	-2.75715e-10
72201985	rs2097887	2.26944e-15	-2.02817	-1.37244	1.51363e-05	-0.873331	-1.35427	0.000114681	0.584737	-1.34849
72202671	rs116333689	1.16215e-14	-1.76729	-2.75715e-10	2.50997e-05	-1.72184	-2.75715e-10	3.95646e-05	-1.82796	-2.75715e-10
72203201	rs71427125	1.83549e-14	-1.31025	-2.75715e-10	2.7406e-05	-1.63393	-2.75715e-10	8.76857e-05	-1.03214	-2.75715e-10
72204089	rs35377626	1.04813e-14	-1.87055	-2.75715e-10	2.45038e-05	-1.74587	-2.75715e-10	6.51053e-05	-1.32989	-2.75715e-10
72204527	rs151160970	8.91977e-15	-2.03188	-2.75715e-10	1.83494e-05	-2.0351	-2.75715e-10	3.24876e-05	-2.02504	-2.75715e-10
72205214	rs117914791	1.65328e-14	-1.4148	-2.75715e-10	3.93337e-05	-1.27261	-2.75715e-10	6.04804e-05	-1.40358	-2.75715e-10
72205321	rs10137642	2.30198e-15	-2.01571	-1.37067	9.19751e-06	-1.37226	-1.3535	0.000179499	0.795387	-1.11112
72205401	rs138244016	1.23366e-13	0.595006	-2.75715e-10	0.000754073	1.68079	-2.75715e-10	0.000533872	0.774255	-2.75715e-10
72209497	rs79811875	2.35542e-15	-1.97993	-1.3835	4.83499e-06	-2.01486	-1.35395	8.47332e-06	-1.98286	-1.38612
72209756	rs12588184	2.32908e-15	-1.99239	-1.38228	4.84958e-06	-2.00907	-1.35674	8.41194e-06	-1.98932	-1.38693
72210756	rs1468373	2.79906e-15	-1.80865	-1.38221	1.38007e-05	-0.942214	-1.37776	0.000272873	1.28201	-1.1789
72210888	rs151213276	1.14676e-14	-1.78062	-2.75715e-10	2.48405e-05	-1.73222	-2.75715e-10	4.24322e-05	-1.75799	-2.75715e-10
72211818	rs118020457	1.69666e-14	-2.24941e-10	-1.3889	3.54597e-05	-2.24941e-10	-1.3763	6.85691e-05	-2.24941e-10	-1.27806
72211948	rs1204988	2.25148e-15	-2.01916	-1.3894	9.43554e-06	-1.31726	-1.38295	0.000181708	0.911411	-1.21491
72213258	rs6574018	2.46833e-15	-1.9301	-1.3865	2.26088e-05	-0.490765	-1.33559	0.000179084	1.00889	-1.32693
72213860	rs1204987	1.65067e-14	-1.41638	-2.75715e-10	3.9508e-05	-1.26819	-2.75715e-10	5.95205e-05	-1.41958	-2.75715e-10
72214790	rs12590638	2.33832e-15	-1.98409	-1.38663	4.814e-06	-2.02868	-1.34449	8.73833e-06	-1.95625	-1.38193
72215549	rs144457248	1.93069e-14	-2.24941e-10	-1.25968	4.85287e-05	-2.24941e-10	-1.06254	7.46258e-05	-2.24941e-10	-1.19341
72215551	rs137930711	1.19459e-14	-1.73975	-2.75715e-10	2.59798e-05	-1.68738	-2.75715e-10	4.027e-05	-1.81029	-2.75715e-10
72216171	rs115187295	1.23606e-14	-1.70563	-2.75715e-10	2.69577e-05	-1.65043	-2.75715e-10	4.1492e-05	-1.7804	-2.75715e-10
72216599	rs79127957	9.50892e-15	-1.96792	-2.75715e-10	2.43811e-05	-1.75089	-2.75715e-10	3.83351e-05	-1.85954	-2.75715e-10
72216675	rs7350725	2.49739e-15	-1.9155	-1.3894	9.44881e-06	-1.32221	-1.3766	0.000128673	0.599709	-1.24834
72216749	rs10144437	2.29483e-15	-2.00673	-1.38276	1.2609e-05	-1.06521	-1.34508	6.70631e-05	0.0402179	-1.34048
72217881	rs11158913	9.14955e-15	-2.00644	-2.75715e-10	2.39458e-05	-1.7689	-2.75715e-10	7.26903e-05	-1.21969	-2.75715e-10
72218104	rs1204985	1.15494e-14	-1.77351	-2.75715e-10	2.18079e-05	-1.86242	-2.75715e-10	3.56132e-05	-1.93318	-2.75715e-10
72218345	rs1005605	2.76182e-15	-1.82053	-1.38372	1.50091e-05	-0.861785	-1.37425	0.000212314	1.0334	-1.18124
72218524	rs1005604	3.74077e-15	-1.86373	-1.03712	6.00903e-06	-2.03499	-1.11644	1.09362e-05	-2.0198	-1.09402
72219146	rs1204983	8.27782e-15	-1.25053	-0.856031	5.92209e-06	-1.8167	-1.34931	1.29037e-05	-1.72498	-1.2234
72220060	rs58697123	8.32928e-14	1.23153	-1.02931	3.40702e-05	-0.0942518	-1.32202	4.09981e-05	-0.489332	-1.30304
72220071	rs11624769	8.9436e-15	-2.02921	-2.75715e-10	3.42583e-05	-1.41077	-2.75715e-10	4.91142e-05	-1.61175	-2.75715e-10
72220169	rs1204982	3.94359e-14	-0.518433	-0.0270352	3.34172e-05	-0.546092	-0.889533	6.53513e-05	-0.434163	-0.891961
72221115	rs10132035	1.25498e-14	-1.80518	0.114745	1.09179e-05	-1.62406	-0.930227	2.49593e-05	-1.43469	-0.853962
72221205	rs61994419	3.05157e-14	-0.801903	-2.75715e-10	3.63358e-05	-1.35189	-2.75715e-10	6.94597e-05	-1.26515	-2.75715e-10
72221515	rs11621890	1.13945e-12	1.86677	0.95139	0.000243402	0.749106	-0.199085	0.00036322	0.741512	-0.352404
72221885	rs7145529	6.62313e-15	-1.2912	-1.03838	9.17592e-06	-1.37788	-1.35023	1.80394e-05	-1.29547	-1.31788
72222154	rs76741123	1.75699e-14	0.0332297	-1.38719	8.92744e-06	-1.37283	-1.38274	1.3605e-05	-1.5124	-1.38306
72222178	rs61994420	3.88498e-14	-0.560443	-2.75715e-10	3.52929e-05	-1.38101	-2.75715e-10	7.43785e-05	-1.19673	-2.75715e-10
72223013	rs1204976	4.24198e-15	-1.85704	-0.918081	5.98359e-06	-2.01673	-1.13894	1.02633e-05	-2.03387	-1.14345
72223684	rs1204975	1.35452e-13	-0.505774	1.19424	8.69265e-05	-0.43876	-0.0408726	0.00012216	-0.461585	-0.238983
72223903	rs118093143	1.71702e-14	-2.24941e-10	-1.37697	3.53704e-05	-2.24941e-10	-1.37882	6.13439e-05	-2.24941e-10	-1.38941
72224472	rs1204974	4.73996e-14	0.951971	-1.3135	6.95478e-05	0.626373	-1.32905	0.000145779	0.776367	-1.30018
72224490	rs1204973	2.06037e-13	-0.371801	1.47971	0.000128305	-0.259323	0.169038	0.000190185	-0.238479	-0.019423
72224576	rs28492756	1.44935e-13	-2.24941e-10	0.756141	9.79152e-05	-2.24941e-10	-0.360594	0.000141967	-2.24941e-10	-0.550309
72224796	rs1204972	1.31751e-13	-1.01252	1.67329	3.42956e-05	-1.70921	0.299531	5.5757e-05	-1.53864	0.0537384
72225138	rs7147062	1.65354e-14	-0.477626	-0.937015	6.53009e-06	-1.84716	-1.22111	1.07796e-05	-1.89161	-1.23663
72225362	rs1204971	2.72467e-15	-1.94465	-1.27315	6.39935e-06	-1.92542	-1.16308	1.08609e-05	-1.84578	-1.27495
72226175	rs60396062	5.26325e-15	-1.18514	-1.37425	5.77456e-06	-1.83538	-1.35585	1.16657e-05	-1.6952	-1.35404
72226313	rs8015706	4.56353e-14	0.938651	-1.33811	6.69675e-05	0.610252	-1.35074	0.000142203	0.778417	-1.32707
72226315	rs115817171	4.81672e-15	-1.2755	-1.37256	5.3035e-06	-1.92037	-1.35595	1.00667e-05	-1.83549	-1.36118
72226342	rs115116081	4.84256e-15	-1.26954	-1.37316	5.31128e-06	-1.91805	-1.35681	1.00896e-05	-1.83243	-1.36197
72226445	rs147925309	1.50493e-13	-2.24941e-10	0.793769	9.77969e-05	-2.24941e-10	-0.361803	0.000145044	-2.24941e-10	-0.528862
72226594	rs56222721	4.83136e-15	-1.26954	-1.37548	5.2937e-06	-1.91805	-1.36013	1.0059e-05	-1.83243	-1.365
72226859	rs12587796	2.2523e-13	1.19698	-2.75715e-10	0.000103676	-0.303427	-2.75715e-10	0.000219783	-0.11326	-2.75715e-10
72227140	rs1204970	1.19292e-14	-1.74115	-2.75715e-10	1.83568e-05	-2.03469	-2.75715e-10	3.36297e-05	-1.99049	-2.75715e-10
72227435	rs148826142	2.35888e-14	0.293994	-1.35337	1.45515e-05	-0.940814	-1.32619	2.80208e-05	-0.837018	-1.33594
72227593	rs143420389	5.17063e-15	-1.20395	-1.3732	5.45344e-06	-1.89158	-1.35687	1.04422e-05	-1.79803	-1.36202
72227611	rs74870573	1.11963e-13	-2.24941e-10	0.498024	7.96575e-05	-2.24941e-10	-0.566959	0.000119881	-2.24941e-10	-0.719397
72228430	rs149575182	1.89521e-14	-2.24941e-10	-1.27823	3.81636e-05	-2.24941e-10	-1.30281	6.72293e-05	-2.24941e-10	-1.29779
72228514	rs35549793	1.04169e-14	-1.87671	-2.75715e-10	2.37287e-05	-1.77801	-2.75715e-10	6.24295e-05	-1.37186	-2.75715e-10
72228673	rs55964121	6.14502e-15	-1.34855	-1.05595	9.54916e-06	-1.47916	-1.20908	1.93216e-05	-1.35414	-1.19054
72228923	rs7146548	1.149e-14	-0.629547	-1.14912	1.82698e-05	-0.77363	-1.26582	3.16354e-05	-0.797871	-1.25375
72229419	rs10146131	6.87005e-14	1.34308	-1.33347	2.21383e-05	-0.488631	-1.35876	2.53193e-05	-0.884945	-1.38939
72229554	rs1954692	2.22586e-14	0.0183794	-1.1358	3.20067e-05	-0.224095	-1.25465	5.28762e-05	-0.293703	-1.24424
72230050	rs79203491	5.9198e-15	-1.08139	-1.36045	6.20124e-06	-1.78355	-1.3364	1.27213e-05	-1.62849	-1.33413
72230230	rs4541008	2.68545e-14	0.129741	-1.05945	1.65896e-05	-0.938275	-1.19765	2.70552e-05	-1.02276	-1.18526
72230340	rs1204969	4.45988e-15	-1.83493	-0.890098	6.29516e-06	-2.03456	-1.07036	1.01008e-05	-2.03487	-1.15841
72230444	rs1954690	5.20889e-15	-1.19769	-1.37209	5.47628e-06	-1.88898	-1.35529	1.04923e-05	-1.79468	-1.36057
72230505	rs1954689	5.16088e-15	-1.20395	-1.37509	5.43874e-06	-1.89158	-1.35957	1.04164e-05	-1.79803	-1.36449
72231505	rs150621770	1.63071e-14	-1.42854	-2.75715e-10	3.37577e-05	-1.42549	-2.75715e-10	7.06631e-05	-1.24798	-2.75715e-10
72231636	rs74368980	5.39386e-15	-1.16404	-1.37084	5.77892e-06	-1.83693	-1.35355	1.1146e-05	-1.73585	-1.35897
72231880	rs1209228	3.47568e-15	-2.03131	-0.943042	6.57097e-06	-1.98213	-1.0799	1.14196e-05	-1.93683	-1.13374
72231907	rs113024046	4.29357e-14	-0.460443	-2.75715e-10	3.77442e-05	-1.31386	-2.75715e-10	8.02358e-05	-1.12093	-2.75715e-10
72232216	rs1204967	3.82121e-15	-1.92754	-0.952043	6.17885e-06	-2.03223	-1.09133	1.05731e-05	-2.00506	-1.14253
72233572	rs146710287	2.5565e-14	-2.24941e-10	-0.978922	6.10549e-05	-2.24941e-10	-0.832922	0.000117908	-2.24941e-10	-0.735994
72234418	rs143191756	9.08938e-15	-2.01304	-2.75715e-10	1.88373e-05	-2.00885	-2.75715e-10	3.21681e-05	-2.03492	-2.75715e-10
72234721	rs117070100	4.47885e-14	-0.418194	-2.75715e-10	3.88425e-05	-1.28518	-2.75715e-10	8.28662e-05	-1.08867	-2.75715e-10
72235529	rs74062013	3.13238e-13	-0.354835	1.88165	6.15202e-05	-1.24184	0.416509	0.000103764	-1.04006	0.176272
72235618	rs8017068	4.26838e-14	0.521246	-0.987571	4.97739e-05	0.174002	-1.21121	8.75912e-05	0.173398	-1.20662
72235652	rs117437005	2.54876e-13	1.32063	-2.75715e-10	0.000113533	-0.212605	-2.75715e-10	0.000241835	-0.0176429	-2.75715e-10
72235857	rs8017576	8.34188e-14	1.58945	-1.38572	2.36101e-05	-0.393859	-1.38916	2.85763e-05	-0.798293	-1.35503
72237267	rs139757659	1.90752e-14	-2.24941e-10	-1.27176	4.20564e-05	-2.24941e-10	-1.20568	6.42791e-05	-2.24941e-10	-1.34267
72237496	rs72729999	3.48938e-13	1.63475	-2.75715e-10	2.4882e-05	-1.73055	-2.75715e-10	3.25999e-05	-2.02159	-2.75715e-10
72237557	rs72730000	7.80127e-14	1.04435	-0.907627	4.30439e-05	-0.0793471	-1.10313	7.49198e-05	-0.125627	-1.06386
72237671	rs55823610	5.15142e-15	-1.23104	-1.34983	5.56526e-06	-1.90226	-1.32589	1.06871e-05	-1.80368	-1.33318
72238734	rs71427126	4.79535e-14	0.994992	-1.34491	7.1071e-05	0.675589	-1.35661	0.000153032	0.859322	-1.33458
72238789	rs12889204	5.65179e-15	-1.64611	-0.842067	7.05758e-06	-2.03508	-0.955508	1.15353e-05	-2.03042	-1.03007
72238858	rs74432788	5.64056e-15	-1.40225	-1.08791	7.64896e-06	-1.81414	-1.09598	1.1715e-05	-1.94023	-1.1048
72239765	rs17102948	5.87413e-15	-1.07818	-1.37141	5.75848e-06	-1.83618	-1.35784	1.13213e-05	-1.71859	-1.36062
72239970	rs11627554	1.0614e-14	-1.85797	-2.75715e-10	2.98927e-05	-1.54708	-2.75715e-10	4.58788e-05	-1.6799	-2.75715e-10
72239972	rs80090448	6.02229e-15	-1.07145	-1.35323	5.91093e-06	-1.83311	-1.33479	1.16199e-05	-1.71471	-1.33847
72240870	rs35783046	1.10326e-14	-0.823261	-0.99603	5.72871e-06	-1.90651	-1.29269	9.71485e-06	-1.92905	-1.30319
72240876	rs35089824	9.20355e-15	-2.00056	-2.75715e-10	2.00169e-05	-1.94812	-2.75715e-10	4.62261e-05	-1.67236	-2.75715e-10
72241643	rs61465646	1.69227e-13	-2.24941e-10	0.911098	0.000105842	-2.24941e-10	-0.282749	0.000154	-2.24941e-10	-0.468948
72241658	rs2877751	5.78618e-15	-1.61196	-0.852713	7.0089e-06	-2.03253	-0.964981	1.13858e-05	-2.03485	-1.03868
72241980	rs146143958	5.7833e-15	-1.10555	-1.35962	5.79237e-06	-1.84855	-1.3396	1.13076e-05	-1.73425	-1.34618
72241981	rs139107342	5.86473e-15	-1.09891	-1.35228	5.84453e-06	-1.84557	-1.33362	1.14512e-05	-1.73047	-1.33734
72242314	rs17102965	5.83146e-15	-1.10555	-1.35133	5.83392e-06	-1.84855	-1.33245	1.14208e-05	-1.73425	-1.33621
72242358	rs118148125	1.39672e-12	3.02173	-2.75715e-10	0.000145305	0.0341417	-2.75715e-10	0.000620352	0.924387	-2.75715e-10
72242982	rs148636921	5.82046e-15	-1.10555	-1.35322	5.82044e-06	-1.84855	-1.33477	1.13953e-05	-1.73425	-1.33845
72243037	rs147818731	6.0172e-13	2.17965	-2.75715e-10	0.00026134	0.621127	-2.75715e-10	0.000517734	0.743561	-2.75715e-10
72243356	rs60333405	6.5695e-15	-1.00096	-1.33675	6.63381e-06	-1.74156	-1.31096	1.39695e-05	-1.56468	-1.30434
72243873	rs12100650	2.47888e-14	-0.0201026	-0.98965	3.36174e-05	-0.268584	-1.16107	6.39952e-05	-0.217476	-1.12962
72244060	rs80042815	2.85967e-14	-2.24941e-10	-0.866854	4.52658e-05	-2.24941e-10	-1.13214	7.88093e-05	-2.24941e-10	-1.13887
72245203	rs112540188	5.79624e-14	-0.160352	-2.75715e-10	4.64396e-05	-1.10654	-2.75715e-10	0.000101163	-0.889165	-2.75715e-10
72247122	rs7152273	2.22661e-14	-0.173771	-0.943311	3.07327e-05	-0.388151	-1.13122	5.76674e-05	-0.358378	-1.09283
72247269	rs79889092	5.6602e-15	-1.13253	-1.35415	5.7445e-06	-1.86053	-1.33592	1.12102e-05	-1.74951	-1.33956
72247302	rs10147309	6.03318e-15	-1.59197	-0.830904	7.02958e-06	-2.03078	-0.96379	1.15121e-05	-2.03506	-1.02744
72247853	rs11623601	6.02836e-15	-1.04692	-1.37675	8.33525e-06	-1.49647	-1.32773	1.70626e-05	-1.32258	-1.34643
72248142	rs74641735	2.53064e-15	-1.9025	-1.38917	6.13149e-06	-1.78752	-1.34373	1.10669e-05	-1.74579	-1.35615
72248406	rs138274578	5.51353e-15	-1.15268	-1.36026	5.65113e-06	-1.86933	-1.34351	1.10036e-05	-1.7608	-1.34688
72248818	rs2105469	7.59949e-14	1.09765	-0.987132	4.31346e-05	0.0386541	-1.21902	6.97282e-05	-0.0535546	-1.20774
72249442	rs78727022	5.44105e-15	-1.1726	-1.35357	5.67542e-06	-1.8779	-1.33065	1.09835e-05	-1.77185	-1.33765
72249519	rs80234323	2.35432e-15	-1.97451	-1.38938	1.58177e-05	-0.80519	-1.37838	6.16479e-05	-0.00484594	-1.37962
72250592	rs76733755	5.53554e-15	-1.15268	-1.35628	5.70438e-06	-1.86933	-1.33413	1.10694e-05	-1.7608	-1.34092
72250629	rs78639275	5.59027e-15	-1.14024	-1.35888	5.53247e-06	-1.89655	-1.33751	1.07457e-05	-1.78732	-1.34407
72251480	rs7146038	5.55702e-15	-1.1462	-1.35888	5.70117e-06	-1.86651	-1.33751	1.10745e-05	-1.75718	-1.34407
72252135	rs4902946	3.94855e-15	-1.93983	-0.906966	7.19246e-06	-1.94596	-1.0257	1.2206e-05	-1.91298	-1.091
72252139	rs8012670	5.62823e-15	-1.13971	-1.35265	5.76352e-06	-1.86368	-1.32947	1.11989e-05	-1.75354	-1.33654
72252368	rs8013157	5.74242e-15	-1.11962	-1.35265	5.62377e-06	-1.88822	-1.32947	1.07845e-05	-1.79125	-1.33654
72252413	rs8013179	5.36717e-15	-1.15608	-1.38377	5.22349e-06	-1.90261	-1.38892	1.00539e-05	-1.80989	-1.38804
72253109	rs76375007	4.72962e-15	-1.31932	-1.34699	5.26742e-06	-1.96086	-1.3223	9.85253e-06	-1.88838	-1.32979
72253115	rs113994749	4.62949e-15	-1.34902	-1.33868	5.28375e-06	-1.96812	-1.31194	9.89227e-06	-1.89413	-1.32001
72253171	rs143502402	1.78813e-14	-2.24941e-10	-1.33639	3.6876e-05	-2.24941e-10	-1.33713	6.28887e-05	-2.24941e-10	-1.36453
72254297	rs80326852	5.96774e-15	-1.07837	-1.3554	5.69882e-06	-1.87143	-1.33301	1.09824e-05	-1.76975	-1.33986
72254896	rs117049646	1.19194e-14	-1.74198	-2.75715e-10	3.14833e-05	-1.49524	-2.75715e-10	5.71184e-05	-1.46077	-2.75715e-10
72256583	rs11623466	2.45758e-15	-2.03234	-1.28863	4.85075e-06	-1.97729	-1.38827	8.06865e-06	-2.02851	-1.38941
72257240	rs4899399	5.93391e-15	-1.07164	-1.36783	5.65745e-06	-1.86864	-1.34308	1.08565e-05	-1.76619	-1.35495
72257309	rs72732306	5.06574e-15	-1.62602	-0.971621	8.19226e-06	-1.62175	-1.21975	1.60631e-05	-1.53501	-1.19437
72257674	rs12896748	2.17102e-13	2.47519	-1.31497	0.000102889	1.01932	-1.33036	0.000177834	0.976719	-1.30177
72258820	rs4393512	5.29223e-15	-1.2017	-1.3522	5.59686e-06	-1.91995	-1.30254	1.04959e-05	-1.83269	-1.32223
72259455	rs2154409	9.98921e-15	-1.01507	-0.90357	6.07357e-06	-1.94449	-1.19626	1.03691e-05	-1.94874	-1.21834
72259522	rs114505182	6.65122e-15	-0.996868	-1.32848	6.68534e-06	-1.78134	-1.26344	1.3579e-05	-1.62299	-1.27438
72260524	rs72732309	2.99511e-13	1.482	-2.75715e-10	2.45087e-05	-1.74567	-2.75715e-10	3.23664e-05	-2.02878	-2.75715e-10
72260660	rs10873247	2.35851e-15	-1.98724	-1.37487	6.15017e-06	-1.74371	-1.38451	1.34515e-05	-1.57071	-1.3361
72260942	rs12100575	1.54965e-14	-0.578641	-0.900894	1.07023e-05	-1.38797	-1.18626	2.38673e-05	-1.1666	-1.16679
72261317	rs55865426	1.74343e-14	-0.554345	-0.807361	1.25044e-05	-1.37175	-1.04686	2.89012e-05	-1.14782	-0.994202
72262453	rs59361606	4.81229e-14	1.04193	-1.38831	2.0415e-05	-0.550987	-1.37744	2.35667e-05	-0.965055	-1.38101
72262507	rs74530144	4.08459e-14	-2.24941e-10	-0.510339	0.000133041	-2.24941e-10	-0.054038	0.00023832	-2.24941e-10	-0.0322867
72262650	rs67730405	5.72941e-14	1.09353	-1.26548	8.67231e-05	0.749537	-1.23151	0.000170537	0.856625	-1.22357
72263029	rs141961469	1.71801e-14	-2.24941e-10	-1.37639	3.841e-05	-2.24941e-10	-1.29638	6.74478e-05	-2.24941e-10	-1.29455
72263599	rs56291887	5.11224e-15	-1.6872	-0.901305	7.96551e-06	-1.68522	-1.18436	1.63137e-05	-1.59123	-1.12266
72263722	rs11625756	4.88313e-14	0.944299	-1.27607	6.92447e-05	0.536456	-1.2435	0.000138182	0.658543	-1.23587
72264972	rs8017198	5.59337e-14	1.07182	-1.2678	8.06028e-05	0.678975	-1.23414	0.000155888	0.769498	-1.22626
72265503	rs77726974	1.70675e-14	-2.24941e-10	-1.38297	3.53749e-05	-2.24941e-10	-1.37869	6.19722e-05	-2.24941e-10	-1.37921
72265871	rs72732315	3.4294e-13	1.61741	-2.75715e-10	2.72488e-05	-1.63969	-2.75715e-10	3.3075e-05	-2.00712	-2.75715e-10
72265949	rs1343922	3.04672e-15	-2.02008	-1.086	5.28495e-06	-2.013	-1.26684	9.51323e-06	-1.96333	-1.28989
72266238	rs74958411	6.76353e-14	-2.24941e-10	-0.00601484	5.59033e-05	-2.24941e-10	-0.921072	0.000117595	-2.24941e-10	-0.738655
72266407	rs77356300	1.79611e-12	3.27323	-2.75715e-10	0.000222924	0.462134	-2.75715e-10	0.000895474	1.29145	-2.75715e-10
72267018	rs10143712	4.88835e-14	1.05822	-1.38893	2.1085e-05	-0.516368	-1.37977	2.44904e-05	-0.928788	-1.37883
72267505	rs35499119	9.59562e-14	1.63711	-1.29336	0.000116327	1.07493	-1.26322	0.000216294	1.12685	-1.25611
72268119	rs10146983	3.50802e-14	0.458803	-1.12131	8.68844e-05	0.661715	-1.14183	0.000127478	0.481536	-1.1395
72269248	rs1205107	3.79301e-15	-1.7904	-1.09658	4.94848e-06	-2.03337	-1.31225	8.51086e-06	-2.0314	-1.33315
72269290	rs17568464	1.80898e-14	-0.132062	-1.19273	4.85576e-05	0.148304	-1.21025	6.58881e-05	-0.109681	-1.20826
72269647	rs17568485	1.98581e-14	-0.0665389	-1.165	5.34853e-05	0.218448	-1.18374	7.22778e-05	-0.0437767	-1.18161
72269664	rs117315122	2.4519e-14	-2.24941e-10	-1.0207	5.8173e-05	-2.24941e-10	-0.881274	0.000106839	-2.24941e-10	-0.834576
72269668	rs1205106	8.68598e-15	-0.739294	-1.31914	1.75736e-05	-0.689604	-1.38869	2.40779e-05	-0.938256	-1.38635
72269786	rs17490018	9.47555e-14	1.62281	-1.29166	3.00769e-05	-0.206423	-1.33451	3.48271e-05	-0.568612	-1.38689
72269922	rs1205105	8.90805e-15	-0.70731	-1.32588	1.81453e-05	-0.657017	-1.38927	2.47679e-05	-0.908815	-1.38754
72270626	rs1205104	3.64399e-15	-1.81453	-1.11253	4.94474e-06	-2.03465	-1.31172	8.47483e-06	-2.03509	-1.33371
72270801	rs10137011	5.87067e-14	1.14203	-1.28963	2.41379e-05	-0.427925	-1.33299	2.91419e-05	-0.747165	-1.38656
72270956	rs11627821	1.84482e-14	-0.154395	-1.15078	4.95412e-05	0.124378	-1.16627	6.90076e-05	-0.132145	-1.13954
72271254	rs117198013	1.18222e-14	-1.75016	-2.75715e-10	1.83505e-05	-2.03504	-2.75715e-10	3.23996e-05	-2.02775	-2.75715e-10
72271401	rs1205103	6.25273e-15	-1.05686	-1.33027	1.37662e-05	-0.933076	-1.38941	1.88569e-05	-1.18033	-1.38869
72271560	rs148868432	2.41619e-14	-2.24941e-10	-1.03537	5.71782e-05	-2.24941e-10	-0.898522	0.00010493	-2.24941e-10	-0.852606
72271622	rs193184722	8.93128e-15	-2.03059	-2.75715e-10	2.02335e-05	-1.93736	-2.75715e-10	3.45566e-05	-1.9633	-2.75715e-10
72271808	rs58757801	5.60347e-14	1.09204	-1.28621	2.40499e-05	-0.434152	-1.33041	2.75292e-05	-0.804695	-1.38596
72272094	rs141863019	1.8443e-14	-2.24941e-10	-1.30546	3.62869e-05	-2.24941e-10	-1.35324	6.40784e-05	-2.24941e-10	-1.34579
72272148	rs78076516	3.20962e-14	-2.24941e-10	-0.751409	3.94459e-05	-2.24941e-10	-1.26977	7.27421e-05	-2.24941e-10	-1.21898
72272832	rs1205102	6.18646e-15	-1.12241	-1.27538	1.32207e-05	-0.988297	-1.37462	1.76903e-05	-1.26701	-1.36588
72273020	rs1205101	6.44015e-15	-1.01032	-1.34727	1.51914e-05	-0.835945	-1.38802	2.03179e-05	-1.10514	-1.38926
72273370	rs6574021	1.25756e-14	-0.804933	-0.883455	9.01683e-06	-1.78021	-0.965391	1.54518e-05	-1.74758	-1.02059
72273472	rs143287333	9.77912e-15	-1.9399	-2.75715e-10	1.84697e-05	-2.02857	-2.75715e-10	3.22931e-05	-2.03105	-2.75715e-10
72273571	rs111624972	8.26119e-14	1.46737	-1.27336	2.99727e-05	-0.2212	-1.32321	3.33012e-05	-0.617489	-1.38282
72273640	rs1205100	6.39182e-13	0.830662	1.40938	0.000117486	-0.475308	0.296931	0.000165041	-0.415339	0.0156306
72274092	rs1205098	7.48638e-15	-0.96307	-1.24399	1.52929e-05	-0.855215	-1.36209	2.01792e-05	-1.15067	-1.35058
72274096	rs182112562	2.33397e-14	-2.24941e-10	-1.06999	5.48856e-05	-2.24941e-10	-0.939444	0.000100531	-2.24941e-10	-0.895439
72275184	rs11509348	2.07651e-14	-0.113461	-1.07341	6.54243e-06	-1.79723	-1.26916	1.22497e-05	-1.69392	-1.30648
72275211	rs141968179	2.34337e-14	-2.24941e-10	-1.06597	5.51478e-05	-2.24941e-10	-0.934679	0.000101034	-2.24941e-10	-0.890448
72275329	rs150663102	1.71183e-14	-2.24941e-10	-1.38	3.78283e-05	-2.24941e-10	-1.31164	6.5431e-05	-2.24941e-10	-1.3249
72275744	rs1205095	7.09111e-15	-0.993718	-1.26759	1.58815e-05	-0.817987	-1.36155	2.1688e-05	-1.08932	-1.33982
72277499	rs113981059	1.44045e-14	-0.366166	-1.18644	3.79951e-05	-0.102998	-1.20424	5.23776e-05	-0.345202	-1.20222
72277727	rs142633902	3.49935e-15	-1.86684	-1.10073	6.27292e-06	-1.83764	-1.27081	1.22677e-05	-1.77143	-1.2275
72277951	rs1205094	3.66322e-15	-1.84996	-1.07184	6.4295e-06	-1.83175	-1.25205	1.28613e-05	-1.74599	-1.20569
72278192	rs35028395	1.64621e-14	-0.220588	-1.1985	4.39192e-05	0.0534056	-1.21575	5.99419e-05	-0.198732	-1.21379
72278263	rs2429571	8.10468e-15	-1.0378	-1.0899	1.73427e-05	-0.852763	-1.23876	2.33982e-05	-1.16068	-1.19257
72278391	rs149159409	2.33946e-14	-2.24941e-10	-1.06764	5.50388e-05	-2.24941e-10	-0.936656	0.000100824	-2.24941e-10	-0.892519
72278617	rs148355472	2.35902e-14	-2.24941e-10	-1.05931	5.55845e-05	-2.24941e-10	-0.926791	0.000101872	-2.24941e-10	-0.882187
72279271	rs1205093	7.63523e-15	-0.915881	-1.27149	1.72419e-05	-0.733953	-1.3634	2.33016e-05	-1.01507	-1.3423
72279285	rs1205092	7.6773e-15	-0.915881	-1.266	1.7287e-05	-0.733953	-1.36079	2.33832e-05	-1.01507	-1.33881
72279600	rs1205091	7.45283e-15	-1.06749	-1.14406	1.55131e-05	-0.929537	-1.27348	2.1366e-05	-1.21656	-1.22754
72279703	rs17490285	8.12974e-13	2.48055	-2.75715e-10	3.4801e-05	-1.39505	-2.75715e-10	3.66069e-05	-1.90566	-2.75715e-10
72279876	rs61322114	3.92122e-15	-1.77338	-1.08036	7.02733e-06	-1.73726	-1.25763	1.39673e-05	-1.65703	-1.21216
72279917	rs2490342	6.28988e-15	-1.22158	-1.15962	1.30123e-05	-1.09471	-1.28409	1.83205e-05	-1.35775	-1.24013
72279983	rs56384578	3.96742e-15	-1.76167	-1.08036	7.11564e-06	-1.72477	-1.25763	1.41649e-05	-1.64298	-1.21216
72280257	rs1205090	7.54566e-15	-1.05117	-1.148	1.57433e-05	-0.912101	-1.27618	2.162e-05	-1.20155	-1.23074
72280285	rs74863281	2.03727e-14	-2.24941e-10	-1.20595	4.31504e-05	-2.24941e-10	-1.18	7.71906e-05	-2.24941e-10	-1.15962
72280908	rs17178702	1.74794e-14	-0.176593	-1.18253	4.67483e-05	0.100586	-1.2005	6.36222e-05	-0.154475	-1.19846
72281051	rs1205089	7.29386e-15	-0.9601	-1.27301	1.64268e-05	-0.781665	-1.36411	2.23175e-05	-1.05727	-1.34326
72281490	rs142822785	1.03526e-13	0.419681	-2.75715e-10	5.71211e-05	-0.899522	-2.75715e-10	0.000135838	-0.594435	-2.75715e-10
72282059	rs1205088	6.28585e-15	-1.09268	-1.28916	1.20038e-05	-1.08763	-1.37184	1.72153e-05	-1.30721	-1.35289
72282070	rs1205087	5.41158e-13	0.806554	1.26701	0.000103384	-0.493081	0.186837	0.000146606	-0.433451	-0.0847002
72283303	rs77221752	2.89622e-15	-2.03207	-1.12467	2.01117e-05	-0.767568	-1.17583	7.18942e-05	0.0854626	-1.31617
72283392	rs1115694	1.27465e-13	-2.24941e-10	0.627694	0.000101497	-2.24941e-10	-0.324662	0.000144076	-2.24941e-10	-0.535563
72284169	rs56243922	6.35802e-15	-1.20247	-1.16796	6.09171e-06	-1.87241	-1.26536	1.02247e-05	-1.94833	-1.23277
72284337	rs10136527	8.38867e-14	1.5157	-1.30638	3.0001e-05	-0.186367	-1.3571	3.41229e-05	-0.586676	-1.38926
72284548	rs112850127	2.19169e-14	-1.13289	-2.75715e-10	1.97903e-05	-1.9595	-2.75715e-10	3.97122e-05	-1.82424	-2.75715e-10
72284683	rs146830118	1.71948e-14	-2.24941e-10	-1.37554	3.84336e-05	-2.24941e-10	-1.29576	6.76346e-05	-2.24941e-10	-1.29178
72286669	rs2533020	4.70575e-15	-1.7407	-0.930658	5.84492e-06	-2.02971	-1.14941	1.00795e-05	-2.02624	-1.16916
72286824	rs2907668	4.80764e-15	-1.73224	-0.917698	5.88359e-06	-2.02852	-1.14401	1.01863e-05	-2.02472	-1.16013
72286853	rs8009550	1.04215e-14	-0.48745	-1.38883	2.66533e-05	-0.276066	-1.38572	3.57143e-05	-0.547327	-1.38302
72286952	rs10143870	8.65037e-14	1.56204	-1.322	3.10394e-05	-0.152891	-1.35655	3.51447e-05	-0.557028	-1.3894
72286969	rs139675807	2.2146e-14	-2.24941e-10	-1.12249	5.15472e-05	-2.24941e-10	-1.0022	9.41226e-05	-2.24941e-10	-0.961302
72287009	rs8013861	1.04178e-14	-0.48745	-1.38918	2.66848e-05	-0.276066	-1.38453	3.5769e-05	-0.547327	-1.38149
72287075	rs2907667	5.15018e-13	0.774864	1.24919	9.82122e-05	-0.516402	0.158837	0.000141008	-0.45722	-0.0998607
72287106	rs8014022	1.04172e-14	-0.48745	-1.38923	2.66916e-05	-0.276066	-1.38428	3.57806e-05	-0.547327	-1.38117
72287145	rs8012876	1.04159e-14	-0.48745	-1.38936	2.67786e-05	-0.276066	-1.38102	3.59247e-05	-0.547327	-1.37715
72287244	rs8014223	1.04159e-14	-0.48745	-1.38936	2.67786e-05	-0.276066	-1.38102	3.59247e-05	-0.547327	-1.37715
72287342	rs117399962	9.16462e-15	-2.0048	-2.75715e-10	2.24111e-05	-1.83514	-2.75715e-10	3.86762e-05	-1.85068	-2.75715e-10
72287673	rs71427128	1.0417e-14	-0.48745	-1.38926	2.68061e-05	-0.276066	-1.38	3.59691e-05	-0.547327	-1.37591
72287684	rs71427129	8.91873e-15	-0.642584	-1.38941	2.26615e-05	-0.441727	-1.3823	3.08102e-05	-0.69935	-1.3787
72287789	rs75359722	1.55772e-13	0.828247	-2.75715e-10	0.000144451	0.0282471	-2.75715e-10	0.000259992	0.0547512	-2.75715e-10
72288105	rs11628389	1.4035e-14	-0.326113	-1.25248	3.7361e-05	-0.0599209	-1.26415	5.2304e-05	-0.3049	-1.24393
72288236	rs139618502	1.09466e-14	-1.82711	-2.75715e-10	3.81697e-05	-1.30265	-2.75715e-10	5.08111e-05	-1.57779	-2.75715e-10
72288249	rs17103344	3.21718e-15	-1.67937	-1.37227	4.58104e-06	-2.03485	-1.38792	8.20023e-06	-2.01236	-1.38938
72288553	rs113421833	2.06726e-14	-2.24941e-10	-1.19133	4.73957e-05	-2.24941e-10	-1.08616	8.61461e-05	-2.24941e-10	-1.04986
72288582	rs8019254	1.04163e-14	-0.48745	-1.38932	2.67811e-05	-0.276066	-1.38093	3.57908e-05	-0.547327	-1.38088
72288644	rs8019550	1.06313e-14	-0.467219	-1.38913	2.74034e-05	-0.254503	-1.37953	3.65595e-05	-0.52749	-1.37947
72288649	rs116538454	2.06726e-14	-2.24941e-10	-1.19133	4.73957e-05	-2.24941e-10	-1.08616	8.61461e-05	-2.24941e-10	-1.04986
72288897	rs143339744	2.17254e-14	-2.24941e-10	-1.14166	5.03667e-05	-2.24941e-10	-1.02537	9.18557e-05	-2.24941e-10	-0.985681
72288910	rs151336580	2.16855e-14	-2.24941e-10	-1.1435	5.02546e-05	-2.24941e-10	-1.02759	9.16405e-05	-2.24941e-10	-0.988027
72288955	rs17178709	1.12794e-14	-0.407796	-1.38937	2.91337e-05	-0.191213	-1.38159	3.86734e-05	-0.46921	-1.38154
72288976	rs36119235	1.12794e-14	-0.407796	-1.38937	2.91337e-05	-0.191213	-1.38159	3.86734e-05	-0.46921	-1.38154
72289085	rs72732345	1.42279e-14	-0.326113	-1.23883	3.78524e-05	-0.0599209	-1.25108	5.30444e-05	-0.3049	-1.22987
72289306	rs190897007	2.12608e-14	-2.24941e-10	-1.16328	4.9059e-05	-2.24941e-10	-1.05167	8.93436e-05	-2.24941e-10	-1.01341
72289315	rs113525827	1.00688e-14	-0.527511	-1.3832	2.54447e-05	-0.318793	-1.38939	3.41209e-05	-0.5866	-1.38939
72289535	rs188148670	8.90931e-15	-2.03305	-2.75715e-10	1.84239e-05	-2.03105	-2.75715e-10	3.69098e-05	-1.89742	-2.75715e-10
72289633	rs1205083	3.10718e-15	-1.73452	-1.35191	4.61411e-06	-2.02778	-1.3878	8.09018e-06	-2.02639	-1.38886
72289646	rs28477819	6.27245e-14	1.23835	-1.31974	2.59251e-05	-0.328989	-1.3605	3.00946e-05	-0.712295	-1.38926
72290016	rs12894583	2.24478e-15	-2.03456	-1.37698	4.95684e-06	-1.98984	-1.35409	9.77685e-06	-1.96406	-1.26183
72290561	rs190549401	1.8223e-14	-2.24941e-10	-1.31746	3.50537e-05	-2.24941e-10	-1.38782	6.13857e-05	-2.24941e-10	-1.38872
72290716	rs77122938	6.20369e-15	-1.01301	-1.38199	1.24628e-05	-1.0568	-1.36515	1.68967e-05	-1.31013	-1.36865
72290726	rs1205082	6.19539e-14	-2.24941e-10	-0.0937552	5.3545e-05	-2.24941e-10	-0.964172	8.68622e-05	-2.24941e-10	-1.04158
72291223	rs17178716	7.82373e-15	-0.881928	-1.28106	1.59718e-05	-0.894462	-1.27941	2.26375e-05	-1.13818	-1.24811
72291367	rs72732358	7.68346e-15	-0.899031	-1.28204	1.56868e-05	-0.911472	-1.28041	2.22736e-05	-1.15325	-1.24924
72291407	rs17103376	2.73656e-15	-1.96564	-1.24781	5.30526e-06	-1.92956	-1.34644	9.8272e-06	-1.87662	-1.34412
72291451	rs17767971	7.93512e-15	-0.866423	-1.28242	1.61976e-05	-0.879042	-1.28079	2.29135e-05	-1.1245	-1.24968
72292292	rs12587262	2.35548e-14	-2.24941e-10	-1.06081	5.54858e-05	-2.24941e-10	-0.928568	0.000101682	-2.24941e-10	-0.884047
72292423	rs8011978	8.02912e-15	-0.849073	-1.288	1.65588e-05	-0.861785	-1.27599	2.38842e-05	-1.10918	-1.22351
72292837	rs148972332	2.35787e-14	-2.24941e-10	-1.0598	5.55525e-05	-2.24941e-10	-0.927367	0.00010181	-2.24941e-10	-0.88279
72293492	rs138596960	2.38596e-14	-2.24941e-10	-1.04796	5.63358e-05	-2.24941e-10	-0.913366	0.000103313	-2.24941e-10	-0.868134
72293680	rs78942000	2.40424e-14	-2.24941e-10	-1.04033	5.68452e-05	-2.24941e-10	-0.904364	0.000104291	-2.24941e-10	-0.858716
72294053	rs79039063	2.40928e-14	-2.24941e-10	-1.03823	5.69858e-05	-2.24941e-10	-0.901893	0.000104561	-2.24941e-10	-0.856132
72294399	rs148709916	8.89146e-15	-2.03505	-2.75715e-10	1.84106e-05	-2.03177	-2.75715e-10	3.22085e-05	-2.03367	-2.75715e-10
72294556	rs12431407	2.42805e-14	-2.24941e-10	-1.03047	5.88564e-05	-2.24941e-10	-0.869595	0.000110405	-2.24941e-10	-0.801746
72294595	rs12431431	3.15014e-14	-2.24941e-10	-0.770113	7.99373e-05	-2.24941e-10	-0.563453	0.000152541	-2.24941e-10	-0.478469
72294678	rs12431447	3.68489e-15	-1.56453	-1.35138	7.13248e-06	-1.66042	-1.31962	1.11978e-05	-1.75941	-1.33078
72295512	rs12586791	3.21309e-14	-2.24941e-10	-0.750326	8.1783e-05	-2.24941e-10	-0.540626	0.000156241	-2.24941e-10	-0.454503
72295661	rs79980304	3.22743e-14	-2.24941e-10	-0.745874	8.22036e-05	-2.24941e-10	-0.535496	0.000157084	-2.24941e-10	-0.44912
72295745	rs72732364	3.51842e-15	-1.62377	-1.33837	6.19831e-06	-1.81852	-1.3019	1.0661e-05	-1.88693	-1.25237
72295890	rs12589471	2.48334e-15	-2.03444	-1.2761	4.63593e-06	-2.0302	-1.38066	8.41519e-06	-1.99708	-1.37878
72295959	rs34680316	3.51635e-15	-1.61384	-1.34889	6.15667e-06	-1.8113	-1.31586	1.05377e-05	-1.88095	-1.27
72296472	rs2877753	2.27223e-15	-2.03078	-1.3686	4.65362e-06	-2.03487	-1.37218	8.28587e-06	-2.01949	-1.37186
72296740	rs8014818	2.27502e-15	-2.02843	-1.36973	4.65743e-06	-2.03511	-1.37113	8.26377e-06	-2.02322	-1.3708
72296910	rs1205081	2.4233e-13	-2.24941e-10	1.27016	0.000128108	-2.24941e-10	-0.0918243	0.000194874	-2.24941e-10	-0.233547
72297212	rs8019530	3.36638e-14	-2.24941e-10	-0.703722	8.62847e-05	-2.24941e-10	-0.487043	0.000165272	-2.24941e-10	-0.398308
72297651	rs78776318	3.51323e-14	-2.24941e-10	-0.661024	8.13453e-05	-2.24941e-10	-0.545993	0.000160741	-2.24941e-10	-0.426107
72297978	rs12588731	3.36638e-14	-2.24941e-10	-0.703722	8.62847e-05	-2.24941e-10	-0.487043	0.000165272	-2.24941e-10	-0.398308
72298103	rs1205080	2.49334e-15	-2.02433	-1.28219	4.82279e-06	-1.98905	-1.38229	9.04973e-06	-1.92258	-1.38059
72298188	rs1303915	3.33231e-15	-1.66885	-1.34763	5.8097e-06	-1.87101	-1.31416	1.00947e-05	-1.92605	-1.26784
72298947	rs7143561	2.24047e-15	-2.03492	-1.37854	4.75361e-06	-2.02145	-1.36434	8.64955e-06	-1.98611	-1.36228
72299308	rs7148760	3.60863e-15	-1.58127	-1.35555	6.10393e-06	-1.81083	-1.32493	1.0466e-05	-1.87613	-1.28165
72299445	rs12432789	3.37055e-14	-2.24941e-10	-0.702483	8.64074e-05	-2.24941e-10	-0.485621	0.000165518	-2.24941e-10	-0.396819
72299826	rs28534779	2.24242e-15	-2.03172	-1.38087	4.71704e-06	-2.03308	-1.36044	8.45646e-06	-2.01274	-1.35823
72299923	rs12435816	3.43086e-14	-2.24941e-10	-0.684748	8.81818e-05	-2.24941e-10	-0.465295	0.000169081	-2.24941e-10	-0.375523
72300544	rs111644857	1.47059e-14	-1.5319	-2.75715e-10	2.22716e-05	-1.84138	-2.75715e-10	3.79925e-05	-1.86851	-2.75715e-10
72300617	rs145484542	3.467e-14	-2.24941e-10	-0.674271	8.92457e-05	-2.24941e-10	-0.453302	0.000171218	-2.24941e-10	-0.362962
72300852	rs10131561	2.45298e-15	-2.02614	-1.2967	4.89185e-06	-1.97321	-1.38391	9.19364e-06	-1.90416	-1.38322
72301088	rs146490456	3.3602e-14	-2.24941e-10	-0.705561	8.6103e-05	-2.24941e-10	-0.489152	0.000164907	-2.24941e-10	-0.400519
72301199	rs7150058	3.38116e-14	0.56027	-1.25961	6.40138e-06	-1.90203	-1.18615	8.78132e-06	-2.02684	-1.30643
72301471	rs11622822	3.28774e-15	-1.66885	-1.36109	5.7031e-06	-1.87101	-1.33268	9.85639e-06	-1.92605	-1.29173
72301897	rs114520997	3.42973e-14	-2.24941e-10	-0.685078	8.81485e-05	-2.24941e-10	-0.465672	0.000169014	-2.24941e-10	-0.375918
72301958	rs1210365	2.422e-15	-2.03407	-1.30148	4.68875e-06	-2.0145	-1.38503	8.68047e-06	-1.96041	-1.38441
72302215	rs376872660	3.48344e-14	-0.669541	-2.75715e-10	0.000108689	-0.256207	-2.75715e-10	0.000142243	-0.548361	-2.75715e-10
72302319	rs117151178	3.307e-13	1.58107	-2.75715e-10	5.94373e-05	-0.859773	-2.75715e-10	0.000105242	-0.849639	-2.75715e-10
72302675	rs78243119	4.55177e-15	-1.87379	-0.830836	6.70227e-06	-1.92573	-1.11652	1.29891e-05	-1.85595	-1.08584
72303590	rs2533015	2.1352e-13	-2.24941e-10	1.14358	0.000125106	-2.24941e-10	-0.115537	0.000184316	-2.24941e-10	-0.289251
72303769	rs12431768	3.34933e-14	-2.24941e-10	-0.708801	8.57834e-05	-2.24941e-10	-0.49287	0.000164266	-2.24941e-10	-0.404415
72303811	rs72732378	3.36111e-15	-1.64039	-1.36749	5.76048e-06	-1.85178	-1.3419	9.89143e-06	-1.91027	-1.30396
72303917	rs2022912	4.48843e-14	0.311128	-0.727185	9.83823e-06	-1.68448	-0.973945	1.48192e-05	-1.79503	-1.01495
72303930	rs12431794	4.22477e-14	-2.24941e-10	-0.476595	0.0001117	-2.24941e-10	-0.228875	0.000216454	-2.24941e-10	-0.128523
72303931	rs12434750	3.31702e-14	-2.24941e-10	-0.718494	8.48339e-05	-2.24941e-10	-0.504	0.00016236	-2.24941e-10	-0.416084
72303940	rs12434712	3.23724e-14	-2.24941e-10	-0.742841	8.24913e-05	-2.24941e-10	-0.532003	0.000157661	-2.24941e-10	-0.445454
72303944	rs139064758	1.70646e-14	-2.24941e-10	-1.38314	3.51295e-05	-2.24941e-10	-1.38565	6.19414e-05	-2.24941e-10	-1.37971
72303987	rs117228387	4.59383e-14	-2.24941e-10	-0.392845	4.49073e-05	-2.24941e-10	-1.14009	8.31614e-05	-2.24941e-10	-1.08512
72304244	rs77094706	3.51138e-14	0.580757	-1.24231	6.57124e-06	-1.89736	-1.16464	8.91526e-06	-2.02565	-1.29249
72304729	rs10133767	1.12364e-14	-0.444732	-1.35625	1.83668e-05	-0.650297	-1.38386	3.5117e-05	-0.560962	-1.38625
72304856	rs145658215	3.46274e-14	-2.24941e-10	-0.675499	8.91203e-05	-2.24941e-10	-0.454708	0.000170966	-2.24941e-10	-0.364435
72304980	rs181030476	3.38336e-14	-2.24941e-10	-0.698692	8.96001e-05	-2.24941e-10	-0.449339	0.000167722	-2.24941e-10	-0.383592
72304988	rs185298797	3.25391e-14	-2.24941e-10	-0.737704	8.56055e-05	-2.24941e-10	-0.494946	0.00015999	-2.24941e-10	-0.430786
72305512	rs12436282	3.44048e-14	-2.24941e-10	-0.681951	8.84647e-05	-2.24941e-10	-0.462092	0.000169649	-2.24941e-10	-0.372168
72305680	rs146561814	3.44048e-14	-2.24941e-10	-0.681951	8.84647e-05	-2.24941e-10	-0.462092	0.000169649	-2.24941e-10	-0.372168
72306157	rs75218155	3.44647e-14	-2.24941e-10	-0.68021	8.86411e-05	-2.24941e-10	-0.460099	0.000170004	-2.24941e-10	-0.370081
72306215	rs7158642	2.62942e-15	-2.03104	-1.22234	6.55959e-06	-1.97853	-1.08524	9.39198e-06	-2.01543	-1.25062
72306335	rs118146934	3.4351e-14	-2.24941e-10	-0.683515	8.83064e-05	-2.24941e-10	-0.463883	0.000169331	-2.24941e-10	-0.374044
72306765	rs139096905	3.48462e-14	-2.24941e-10	-0.669201	9.22166e-05	-2.24941e-10	-0.420555	0.000182347	-2.24941e-10	-0.299987
72306949	rs2533014	4.51732e-14	0.240598	-0.650239	1.04287e-05	-1.67103	-0.929108	1.54285e-05	-1.80286	-0.966819
72307161	rs11621224	3.29091e-15	-1.69729	-1.33169	5.27973e-06	-1.95546	-1.32536	9.55571e-06	-1.87289	-1.37587
72307264	rs57140492	4.09415e-15	-1.57396	-1.23662	4.85123e-06	-1.99518	-1.37028	9.63537e-06	-1.91074	-1.32972
72307490	rs28870153	9.16164e-15	-0.851767	-1.15335	5.13952e-06	-2.00807	-1.29967	8.62295e-06	-2.0346	-1.31688
72307579	rs79183858	3.62745e-14	-2.24941e-10	-0.62903	8.73403e-05	-2.24941e-10	-0.474883	0.000175299	-2.24941e-10	-0.339408
72307638	rs60211352	4.05336e-15	-1.46697	-1.35363	4.66087e-06	-2.01801	-1.38748	8.60553e-06	-1.96558	-1.38792
72307832	rs2332662	1.35913e-14	-0.691426	-0.919288	6.46822e-06	-1.99253	-1.08526	1.04637e-05	-2.02994	-1.12805
72307940	rs79659339	3.5028e-14	-2.24941e-10	-0.663997	8.4051e-05	-2.24941e-10	-0.513271	0.00016823	-2.24941e-10	-0.38057
72308003	rs1954693	4.19472e-15	-1.42978	-1.35654	4.63715e-06	-2.02377	-1.38682	8.49642e-06	-1.97779	-1.38846
72308075	rs2022911	2.19731e-14	0.121327	-1.25165	4.86729e-06	-1.99266	-1.3695	8.44588e-06	-2.03144	-1.34078
72308228	rs76377637	2.24395e-14	-1.10932	-2.75715e-10	1.83536e-05	-2.03487	-2.75715e-10	3.24698e-05	-2.02559	-2.75715e-10
72308575	rs12587274	4.16558e-15	-1.43568	-1.35761	4.64729e-06	-2.02086	-1.38755	8.50916e-06	-1.97661	-1.38815
72308783	rs12587267	4.16992e-15	-1.42308	-1.36917	4.66263e-06	-2.02272	-1.38239	8.4658e-06	-1.98046	-1.38941
72309065	rs72732385	3.86603e-15	-1.49682	-1.37109	4.76931e-06	-2.00131	-1.38118	8.7786e-06	-1.94424	-1.38934
72309157	rs113742279	4.40268e-15	-1.4985	-1.23943	4.87664e-06	-2.004	-1.35624	9.61609e-06	-1.93602	-1.30644
72309270	rs146353322	3.56768e-14	-2.24941e-10	-0.645643	8.57627e-05	-2.24941e-10	-0.493112	0.000171907	-2.24941e-10	-0.358946
72309303	rs2533011	2.48984e-13	-2.24941e-10	1.29724	0.000141529	-2.24941e-10	0.00781207	0.000211708	-2.24941e-10	-0.150695
72309309	rs143695124	3.38534e-14	-2.24941e-10	-0.698105	8.09555e-05	-2.24941e-10	-0.550795	0.000161586	-2.24941e-10	-0.420866
72309617	rs72732388	4.09179e-15	-1.43568	-1.37549	4.69314e-06	-2.02086	-1.37774	8.5039e-06	-1.97661	-1.38877
72314775	rs375721905	2.01334e-14	-2.24941e-10	-1.21776	5.12307e-05	-2.24941e-10	-1.00836	8.79542e-05	-2.24941e-10	-1.02908
72314946	rs148456956	1.8791e-14	-2.24941e-10	-1.28677	3.61108e-05	-2.24941e-10	-1.3581	6.37381e-05	-2.24941e-10	-1.35112
72315514	rs140428425	3.57924e-14	-2.24941e-10	-0.642409	8.60677e-05	-2.24941e-10	-0.489561	0.000172563	-2.24941e-10	-0.355139
72316214	rs72732390	4.31799e-15	-1.51929	-1.23806	4.87402e-06	-2.00692	-1.35385	9.60184e-06	-1.93868	-1.30527
72316220	rs72732392	4.35122e-15	-1.5103	-1.23939	4.89948e-06	-2.00107	-1.35449	9.6677e-06	-1.93086	-1.30625
72316363	rs79876309	3.56768e-14	-2.24941e-10	-0.645643	8.57627e-05	-2.24941e-10	-0.493112	0.000171907	-2.24941e-10	-0.358946
72316376	rs2533060	2.38273e-14	-2.24941e-10	-1.04932	5.09342e-05	-2.24941e-10	-1.01416	8.00895e-05	-2.24941e-10	-1.12276
72316402	rs11158915	1.60508e-14	-0.584926	-0.859463	6.73844e-06	-1.97641	-1.06046	1.09402e-05	-2.02112	-1.09233
72316472	rs72732397	3.35853e-15	-1.64309	-1.36555	5.67437e-06	-1.86966	-1.33907	9.71909e-06	-1.93163	-1.30018
72316625	rs1892560	3.96971e-15	-1.47268	-1.36877	4.69667e-06	-2.01447	-1.38337	8.60392e-06	-1.96428	-1.38941
72316722	rs10132551	3.70563e-14	-2.24941e-10	-0.607708	3.92397e-05	-2.24941e-10	-1.27501	7.20271e-05	-2.24941e-10	-1.22886
72317056	rs72732400	4.14512e-15	-1.5562	-1.24202	4.95735e-06	-1.98807	-1.35575	9.86318e-06	-1.90888	-1.30821
72317156	rs72732401	3.91816e-15	-1.48476	-1.36976	4.71054e-06	-2.01208	-1.38282	8.64169e-06	-1.9599	-1.3894
72317258	rs72734003	3.86703e-15	-1.4979	-1.36976	4.72366e-06	-2.0093	-1.38282	8.68469e-06	-1.95494	-1.3894
72317837	rs7151501	3.59357e-14	-2.24941e-10	-0.638413	3.88443e-05	-2.24941e-10	-1.28514	7.09301e-05	-2.24941e-10	-1.24421
72317961	rs8019244	2.6174e-14	0.296529	-1.25191	4.89959e-06	-1.98595	-1.36959	8.42259e-06	-2.03405	-1.34093
72318206	rs2533059	2.79891e-15	-1.81411	-1.37681	5.83812e-06	-1.79715	-1.38313	1.10595e-05	-1.71344	-1.38917
72318430	rs2533058	2.86914e-14	-1.3842	0.52065	9.19985e-06	-2.02757	-0.697938	1.70296e-05	-1.9913	-0.679644
72318520	rs2533057	2.23044e-13	-2.24941e-10	1.18722	0.00013455	-2.24941e-10	-0.0427579	0.000198829	-2.24941e-10	-0.213454
72318648	rs2533056	2.21018e-13	-2.24941e-10	1.1781	0.000133666	-2.24941e-10	-0.0493504	0.000197608	-2.24941e-10	-0.219614
72318659	rs113888907	2.04917e-14	0.0789958	-1.27912	4.77666e-06	-2.00196	-1.37899	8.32686e-06	-2.02993	-1.35648
72318901	rs76321150	1.96477e-14	0.0399581	-1.28215	4.74978e-06	-2.00669	-1.37991	8.33086e-06	-2.02781	-1.35812
72319100	rs2533054	5.534e-14	0.777679	-0.984329	4.55621e-05	-0.211286	-0.914334	5.76842e-05	-0.401057	-1.04986
72319271	rs7141201	3.57377e-14	-2.24941e-10	-0.643938	3.87646e-05	-2.24941e-10	-1.28719	7.07584e-05	-2.24941e-10	-1.24663
72319434	rs75090292	1.97307e-14	0.0399581	-1.27793	4.75587e-06	-2.00669	-1.37863	8.35e-06	-2.02781	-1.35583
72319436	rs2533052	8.18052e-14	1.41278	-1.22859	7.69209e-05	0.600207	-1.20212	0.000121034	0.583217	-1.29305
72319499	rs2533051	2.69213e-13	-2.24941e-10	1.37536	0.000154295	-2.24941e-10	0.0941706	0.000226019	-2.24941e-10	-0.0852802
72319761	rs2533050	2.37168e-14	-2.24941e-10	-1.05396	5.21789e-05	-2.24941e-10	-0.990017	8.08474e-05	-2.24941e-10	-1.11334
72319886	rs138327654	3.90684e-14	-0.554832	-2.75715e-10	2.85117e-05	-1.59438	-2.75715e-10	6.0344e-05	-1.40584	-2.75715e-10
72320467	rs12896381	1.00495e-14	-1.08655	-0.826079	6.69174e-06	-2.03465	-1.00917	1.12413e-05	-2.02167	-1.06464
72320597	rs2533048	2.38078e-14	-2.24941e-10	-1.05013	5.25666e-05	-2.24941e-10	-0.982614	8.10621e-05	-2.24941e-10	-1.11068
72320854	rs2533047	1.12438e-13	1.72134	-1.21908	0.000103371	0.870791	-1.17716	0.000160505	0.85295	-1.28052
72320876	rs77669200	3.28187e-14	-2.24941e-10	-0.729148	7.82315e-05	-2.24941e-10	-0.585023	0.000155746	-2.24941e-10	-0.457676
72320888	rs2533046	2.37787e-14	-2.24941e-10	-1.05135	5.31882e-05	-2.24941e-10	-0.970859	8.17973e-05	-2.24941e-10	-1.10166
72320905	rs2533045	2.45082e-14	-2.24941e-10	-1.02114	5.59512e-05	-2.24941e-10	-0.920215	8.48847e-05	-2.24941e-10	-1.06461
72321045	rs2533044	3.08619e-13	-2.24941e-10	1.51196	0.000178199	-2.24941e-10	0.238208	0.000258884	-2.24941e-10	0.050478
72321101	rs1558297	3.21245e-13	-2.24941e-10	1.55206	0.000182767	-2.24941e-10	0.263516	0.000261757	-2.24941e-10	0.0615169
72321132	rs72734014	3.79151e-15	-1.65062	-1.23676	5.07026e-06	-1.97059	-1.35071	1.01623e-05	-1.88236	-1.30485
72321422	rs1892559	3.43901e-15	-1.62358	-1.36138	5.90169e-06	-1.85691	-1.31255	1.00981e-05	-1.92149	-1.27206
72321529	rs190646965	7.00834e-14	0.0295412	-2.75715e-10	5.28731e-05	-0.9768	-2.75715e-10	0.00014311	-0.542286	-2.75715e-10
72321585	rs143703174	3.56302e-14	-2.24941e-10	-0.646951	8.56396e-05	-2.24941e-10	-0.494547	0.000171643	-2.24941e-10	-0.360485
72321616	rs2533043	2.40215e-14	-2.24941e-10	-1.04119	5.34703e-05	-2.24941e-10	-0.965569	8.35728e-05	-2.24941e-10	-1.08018
72321728	rs2533042	2.52967e-14	-2.24941e-10	-0.989472	5.65998e-05	-2.24941e-10	-0.90869	8.77562e-05	-2.24941e-10	-1.03134
72321738	rs6574022	3.69191e-14	-2.24941e-10	-0.611416	3.96138e-05	-2.24941e-10	-1.26552	7.13489e-05	-2.24941e-10	-1.23832
72321772	rs2533041	2.40215e-14	-2.24941e-10	-1.04119	5.34703e-05	-2.24941e-10	-0.965569	8.35728e-05	-2.24941e-10	-1.08018
72321808	rs75595000	5.86991e-13	2.15486	-2.75715e-10	2.93217e-05	-1.56637	-2.75715e-10	3.48393e-05	-1.95515	-2.75715e-10
72321889	rs887405	2.41332e-14	-2.24941e-10	-1.03656	5.37444e-05	-2.24941e-10	-0.960455	8.39388e-05	-2.24941e-10	-1.07581
72321962	rs887404	8.72849e-14	1.46968	-1.22065	8.21282e-05	0.649978	-1.18639	0.000129624	0.632829	-1.27409
72322261	rs887403	3.1757e-13	-2.24941e-10	1.54055	0.000181891	-2.24941e-10	0.25871	0.000259395	-2.24941e-10	0.052453
72322573	rs2802597	3.14509e-13	-2.24941e-10	1.53087	0.000180574	-2.24941e-10	0.251447	0.000257639	-2.24941e-10	0.0456601
72322658	rs79966140	3.58026e-14	-2.24941e-10	-0.642125	8.60945e-05	-2.24941e-10	-0.48925	0.00017262	-2.24941e-10	-0.354806
72322741	rs887402	3.1757e-13	-2.24941e-10	1.54055	0.000181891	-2.24941e-10	0.25871	0.000259395	-2.24941e-10	0.052453
72322806	rs10134940	3.52484e-14	-2.24941e-10	-0.657725	3.89252e-05	-2.24941e-10	-1.28305	6.98722e-05	-2.24941e-10	-1.25923
72322932	rs10145833	3.54437e-14	-2.24941e-10	-0.6522	3.90075e-05	-2.24941e-10	-1.28094	7.00357e-05	-2.24941e-10	-1.2569
72323261	rs28706853	3.56408e-14	-2.24941e-10	-0.646653	3.90908e-05	-2.24941e-10	-1.27881	7.0201e-05	-2.24941e-10	-1.25454
72323396	rs2109275	6.35887e-15	-0.990768	-1.37953	1.90001e-05	-0.621528	-1.37873	2.52039e-05	-0.901256	-1.37765
72323425	rs2109274	3.1757e-13	-2.24941e-10	1.54055	0.000181891	-2.24941e-10	0.25871	0.000259395	-2.24941e-10	0.052453
72323689	rs2159460	3.14509e-13	-2.24941e-10	1.53087	0.000180574	-2.24941e-10	0.251447	0.000257639	-2.24941e-10	0.0456601
72323750	rs10148887	3.62231e-14	-2.24941e-10	-0.630448	3.93381e-05	-2.24941e-10	-1.2725	7.0691e-05	-2.24941e-10	-1.24758
72323951	rs2079818	3.08159e-13	-2.24941e-10	1.51047	0.000177836	-2.24941e-10	0.236169	0.000253985	-2.24941e-10	0.0313743
72324045	rs2079817	3.08159e-13	-2.24941e-10	1.51047	0.000177836	-2.24941e-10	0.236169	0.000253985	-2.24941e-10	0.0313743
72324056	rs2079816	7.89635e-14	1.1713	-1.02246	6.0822e-05	0.108183	-0.944927	7.71236e-05	-0.0979756	-1.06252
72324117	rs2079815	3.08159e-13	-2.24941e-10	1.51047	0.000177836	-2.24941e-10	0.236169	0.000253985	-2.24941e-10	0.0313743
72324224	rs2105471	6.01227e-15	-1.04729	-1.37905	1.80945e-05	-0.670857	-1.37823	2.31478e-05	-0.986873	-1.37713
72324330	rs2098110	2.89967e-15	-1.91124	-1.2443	5.9145e-06	-1.96605	-1.20124	9.18498e-06	-2.017	-1.27134
72324571	rs2079814	3.14509e-13	-2.24941e-10	1.53087	0.000180574	-2.24941e-10	0.251447	0.000257639	-2.24941e-10	0.0456601
72324769	rs2098109	7.88283e-14	1.19267	-1.04554	6.03394e-05	0.12566	-0.970369	7.67275e-05	-0.0813587	-1.08428
72325216	rs2802590	6.39561e-15	-0.981256	-1.38328	1.94649e-05	-0.593438	-1.38264	2.46615e-05	-0.918879	-1.38178
72325239	rs2802589	3.08159e-13	-2.24941e-10	1.51047	0.000177836	-2.24941e-10	0.236169	0.000253985	-2.24941e-10	0.0313743
72325779	rs2533039	3.08159e-13	-2.24941e-10	1.51047	0.000177836	-2.24941e-10	0.236169	0.000253985	-2.24941e-10	0.0313743
72325912	rs72734025	3.17808e-15	-1.69998	-1.36389	5.58012e-06	-1.88881	-1.33667	9.60155e-06	-1.94698	-1.29699
72325989	rs12432923	4.83736e-14	-2.24941e-10	-0.341192	0.000119492	-2.24941e-10	-0.161443	0.000244863	-2.24941e-10	-0.0052015
72326051	rs8013485	3.91773e-14	-2.24941e-10	-0.552049	4.06149e-05	-2.24941e-10	-1.24056	7.32078e-05	-2.24941e-10	-1.2126
72326166	rs10147333	3.93866e-14	-2.24941e-10	-0.546721	4.07064e-05	-2.24941e-10	-1.23831	7.33876e-05	-2.24941e-10	-1.21015
72326454	rs10135290	3.96212e-14	-2.24941e-10	-0.54078	4.08092e-05	-2.24941e-10	-1.23579	7.35894e-05	-2.24941e-10	-1.2074
72326492	rs28792450	3.98582e-14	-2.24941e-10	-0.534818	4.09131e-05	-2.24941e-10	-1.23325	7.37933e-05	-2.24941e-10	-1.20463
72326684	rs59327835	4.00733e-14	-2.24941e-10	-0.529434	4.10076e-05	-2.24941e-10	-1.23094	7.39786e-05	-2.24941e-10	-1.20213
72326697	rs148501265	1.87193e-14	-2.24941e-10	-1.29059	3.55173e-05	-2.24941e-10	-1.37468	6.2771e-05	-2.24941e-10	-1.36641
72327282	rs7157611	3.76353e-14	-2.24941e-10	-0.592203	4.06832e-05	-2.24941e-10	-1.23888	7.24377e-05	-2.24941e-10	-1.22317
72327339	rs2802588	2.34681e-14	-2.24941e-10	-1.0645	5.07159e-05	-2.24941e-10	-1.01846	8.08608e-05	-2.24941e-10	-1.11317
72327352	rs2533038	1.11074e-13	1.73831	-1.24826	9.9088e-05	0.885725	-1.23441	0.000159301	0.867838	-1.30294
72327584	rs2533037	2.99077e-13	-2.24941e-10	1.48056	0.000173901	-2.24941e-10	0.213789	0.000248727	-2.24941e-10	0.0104571
72327593	rs2802587	2.77408e-13	-2.24941e-10	1.40534	0.000163809	-2.24941e-10	0.154006	0.000236261	-2.24941e-10	-0.0409652
72327648	rs141834436	3.56031e-14	-2.24941e-10	-0.647712	8.55681e-05	-2.24941e-10	-0.495383	0.000171489	-2.24941e-10	-0.361381
72327724	rs145630982	9.05058e-15	-2.01732	-2.75715e-10	1.95709e-05	-1.97065	-2.75715e-10	3.37631e-05	-1.98653	-2.75715e-10
72327781	rs117484373	1.35562e-14	-1.6133	-2.75715e-10	1.99953e-05	-1.9492	-2.75715e-10	4.43985e-05	-1.7127	-2.75715e-10
72327829	rs4902951	9.18911e-15	-1.13353	-0.8686	6.57898e-06	-2.03301	-1.02781	1.10697e-05	-2.01541	-1.08628
72327931	rs2533036	2.22564e-14	-2.24941e-10	-1.11752	4.91284e-05	-2.24941e-10	-1.05026	7.77943e-05	-2.24941e-10	-1.15183
72328315	rs2802586	3.1757e-13	-2.24941e-10	1.54055	0.000181891	-2.24941e-10	0.25871	0.000259395	-2.24941e-10	0.052453
72328568	rs141876670	3.54211e-14	-2.24941e-10	-0.652838	8.50878e-05	-2.24941e-10	-0.501012	0.000170457	-2.24941e-10	-0.367418
72328618	rs10142135	4.27795e-14	-2.24941e-10	-0.464087	4.2203e-05	-2.24941e-10	-1.2022	7.6318e-05	-2.24941e-10	-1.17099
72328709	rs244560	1.05954e-13	1.76418	-1.32132	9.50308e-05	0.908485	-1.29898	0.000154937	0.890528	-1.35341
72328716	rs113776708	3.05311e-14	0.436225	-1.23763	5.12746e-06	-1.94504	-1.36504	8.42937e-06	-2.03298	-1.3412
72329387	rs12589561	4.40874e-14	-2.24941e-10	-0.433971	4.27842e-05	-2.24941e-10	-1.18853	7.74525e-05	-2.24941e-10	-1.15624
72329557	rs12589551	4.25827e-14	-2.24941e-10	-0.468698	4.27836e-05	-2.24941e-10	-1.18854	7.70097e-05	-2.24941e-10	-1.16197
72330211	rs147515641	3.59727e-14	-2.24941e-10	-0.637386	8.40953e-05	-2.24941e-10	-0.512745	0.000172538	-2.24941e-10	-0.355285
72330300	rs7144959	3.79657e-14	-2.24941e-10	-0.583463	4.10542e-05	-2.24941e-10	-1.2298	7.25474e-05	-2.24941e-10	-1.22166
72330408	rs36458	1.95839e-14	-2.24941e-10	-1.24544	4.06671e-05	-2.24941e-10	-1.23928	6.77104e-05	-2.24941e-10	-1.29066
72330458	rs145669329	3.57597e-14	-2.24941e-10	-0.643325	8.35577e-05	-2.24941e-10	-0.519158	0.00017134	-2.24941e-10	-0.362252
72330874	rs36457	1.47713e-14	-1.21699	-0.310467	3.96728e-05	-0.736192	-0.527838	0.000136442	0.134846	-0.724846
72331111	rs36456	8.22322e-14	0.628546	-0.439144	2.4592e-05	-1.03841	-0.703859	4.7707e-05	-0.87269	-0.768131
72331305	rs36455	2.20399e-14	-2.24941e-10	-1.12729	4.79469e-05	-2.24941e-10	-1.0746	7.60525e-05	-2.24941e-10	-1.17448
72331385	rs17768042	4.3223e-15	-1.44773	-1.30863	7.34925e-06	-1.70836	-1.24174	1.23983e-05	-1.80715	-1.1812
72331609	rs17768054	1.27651e-12	2.93174	-2.75715e-10	3.54851e-05	-1.37558	-2.75715e-10	3.78982e-05	-1.871	-2.75715e-10
72332116	rs59779104	1.78219e-14	-2.24941e-10	-1.33972	3.67207e-05	-2.24941e-10	-1.34135	6.30675e-05	-2.24941e-10	-1.36169
72332564	rs112830467	3.76437e-14	-2.24941e-10	-0.59198	3.93284e-05	-2.24941e-10	-1.27275	7.15094e-05	-2.24941e-10	-1.23607
72332880	rs1205078	4.4139e-15	-1.74384	-0.991545	9.35438e-06	-1.51102	-1.19783	2.89582e-05	-0.950763	-1.18928
72333196	rs10140897	3.62892e-14	-2.24941e-10	-0.628625	3.87961e-05	-2.24941e-10	-1.28637	6.9871e-05	-2.24941e-10	-1.25925
72333601	rs752515	3.87172e-15	-1.61564	-1.25081	5.52784e-06	-2.02823	-1.20667	9.08397e-06	-1.97016	-1.32923
72333778	rs113125651	2.39513e-14	-2.24941e-10	-1.04412	5.4816e-05	-2.24941e-10	-0.940714	0.000104066	-2.24941e-10	-0.860878
72333837	rs201019062	1.74778e-14	-2.24941e-10	-1.35921	3.5081e-05	-2.24941e-10	-1.38704	6.15888e-05	-2.24941e-10	-1.38542
72333849	rs143125781	2.35913e-14	-2.24941e-10	-1.05927	5.38765e-05	-2.24941e-10	-0.958001	0.00010213	-2.24941e-10	-0.879655
72334028	rs36454	5.16905e-14	-0.560192	0.28532	1.13394e-05	-1.62914	-0.887272	2.3495e-05	-1.47638	-0.872736
72334126	rs1205077	8.58759e-15	-0.713315	-1.35651	6.31028e-06	-1.7152	-1.38731	1.24929e-05	-1.59156	-1.38918
72334217	rs144411598	1.7614e-14	-2.24941e-10	-1.35145	3.50246e-05	-2.24941e-10	-1.38864	6.14524e-05	-2.24941e-10	-1.38764
72334328	rs8009500	3.8288e-15	-1.61564	-1.26196	5.45735e-06	-2.02823	-1.2195	9.01821e-06	-1.97016	-1.33649
72334903	rs36453	7.52689e-14	1.09211	-0.991185	1.73071e-05	-0.891052	-1.20253	3.64359e-05	-0.690379	-1.21997
72334934	rs117429930	2.35675e-14	-2.24941e-10	-1.06027	5.38144e-05	-2.24941e-10	-0.959154	0.000102002	-2.24941e-10	-0.880908
72335028	rs76946633	2.51489e-14	-2.24941e-10	-0.995332	5.79381e-05	-2.24941e-10	-0.885321	0.000110499	-2.24941e-10	-0.800896
72335103	rs6574031	9.109e-14	0.87537	-0.583668	2.79616e-05	-0.344442	-1.26942	4.28778e-05	-0.507271	-1.24028
72335218	rs6574032	1.65267e-13	1.04488	-0.157467	5.44075e-05	0.0715997	-1.01979	0.000102947	0.0769285	-0.948613
72335398	rs17103830	3.05566e-15	-2.01911	-1.08404	7.98585e-06	-1.60488	-1.26215	2.15744e-05	-1.17376	-1.26063
72336142	rs1558296	4.11584e-14	-2.24941e-10	-0.502716	4.076e-05	-2.24941e-10	-1.23699	7.38145e-05	-2.24941e-10	-1.20435
72336269	rs36452	8.11665e-14	1.0731	-0.896738	1.85035e-05	-0.902539	-1.12419	3.86262e-05	-0.702834	-1.14914
72336569	rs7160670	4.149e-14	-2.24941e-10	-0.494692	4.05593e-05	-2.24941e-10	-1.24193	7.36935e-05	-2.24941e-10	-1.20599
72336988	rs75610743	8.98467e-15	-2.02463	-2.75715e-10	2.12148e-05	-1.89	-2.75715e-10	3.59267e-05	-1.92442	-2.75715e-10
72337510	rs72734029	4.9143e-15	-1.33958	-1.28842	7.63642e-06	-1.69486	-1.21691	1.26726e-05	-1.81873	-1.14773
72337716	rs117178199	2.10025e-14	-2.24941e-10	-1.1755	4.77146e-05	-2.24941e-10	-1.07946	8.83035e-05	-2.24941e-10	-1.02512
72338052	rs1205076	3.33863e-15	-1.98413	-1.03046	5.76598e-06	-1.9807	-1.21202	1.21764e-05	-1.78912	-1.21729
72338229	rs36451	2.00386e-14	-0.422772	-0.79971	1.15926e-05	-1.43517	-1.05916	2.16723e-05	-1.34219	-1.08767
72338584	rs75718673	2.20084e-14	-2.24941e-10	-1.12872	5.04549e-05	-2.24941e-10	-1.02362	9.37961e-05	-2.24941e-10	-0.964778
72339075	rs28588815	8.05643e-14	0.74403	-0.57512	1.95165e-05	-0.673367	-1.30007	2.96122e-05	-0.852142	-1.26557
72339161	rs142547904	2.32154e-14	-2.24941e-10	-1.07533	5.37243e-05	-2.24941e-10	-0.96083	0.000100341	-2.24941e-10	-0.897322
72339221	rs36450	1.67517e-14	-1.38733	-0.0143164	6.66405e-06	-2.02059	-1.02737	1.22404e-05	-2.03386	-0.967297
72339455	rs36449	2.2512e-14	-0.515407	-0.590691	1.25725e-05	-1.47516	-0.938021	2.48876e-05	-1.35677	-0.934761
72339518	rs1205075	1.68729e-12	3.0909	0.119828	1.52466e-05	-1.22794	-0.992394	1.63614e-05	-1.78694	-0.924038
72339728	rs140808056	2.36469e-14	-2.24941e-10	-1.05691	5.48902e-05	-2.24941e-10	-0.93936	0.000102675	-2.24941e-10	-0.874335
72341359	rs191418549	4.39338e-14	-2.24941e-10	-0.437462	5.98915e-05	-2.24941e-10	-0.852161	0.000118819	-2.24941e-10	-0.728299
72341674	rs146188737	7.62759e-14	0.678904	-0.564692	1.87167e-05	-0.718838	-1.29644	2.85208e-05	-0.894498	-1.26077
72341716	rs139056535	2.30558e-14	-2.24941e-10	-1.08223	5.32929e-05	-2.24941e-10	-0.968893	9.9478e-05	-2.24941e-10	-0.905964
72341734	rs36445	1.23209e-14	-0.400777	-1.30807	5.91614e-06	-1.84506	-1.32195	9.52977e-06	-1.93173	-1.31975
72341982	rs36444	2.00376e-14	-1.67545	0.452918	8.73404e-06	-2.02952	-0.747945	1.76626e-05	-1.99949	-0.634965
72342860	rs140915876	6.88113e-14	0.609714	-0.598491	1.76415e-05	-0.766887	-1.30755	2.69182e-05	-0.939195	-1.2739
72343100	rs10132913	7.32331e-14	0.671884	-0.598382	1.83129e-05	-0.723726	-1.31336	2.79558e-05	-0.899047	-1.27623
72343508	rs139911330	4.71629e-14	-1.49409	1.12755	1.23513e-05	-1.88532	-0.545613	2.57434e-05	-1.8008	-0.456923
72344206	rs141627060	2.18352e-14	-2.24941e-10	-1.13662	4.99844e-05	-2.24941e-10	-1.03298	9.28537e-05	-2.24941e-10	-0.974875
72344746	rs1205069	4.01892e-15	-1.81608	-1.01305	8.68556e-06	-1.54653	-1.2365	2.47827e-05	-1.06186	-1.23389
72344902	rs36440	1.35459e-13	-0.895953	1.58447	2.07788e-05	-1.69008	-0.220679	4.81851e-05	-1.53828	-0.0925734
72344975	rs10139272	6.69794e-14	0.62298	-0.63874	1.75793e-05	-0.757696	-1.32028	2.67265e-05	-0.93065	-1.28959
72345128	rs36439	1.47991e-13	1.11676	-0.339748	2.88512e-05	-0.805397	-0.777146	6.77902e-05	-0.532788	-0.756694
72345129	rs146609211	2.18482e-14	-2.24941e-10	-1.13603	5.00197e-05	-2.24941e-10	-1.03228	9.29244e-05	-2.24941e-10	-0.974114
72345183	rs36438	1.55568e-13	1.17308	-0.346144	2.97374e-05	-0.770121	-0.782168	7.00596e-05	-0.493823	-0.762731
72345243	rs145187957	2.67878e-14	-2.24941e-10	-0.932198	4.36733e-05	-2.24941e-10	-1.16796	7.64545e-05	-2.24941e-10	-1.1692
72345889	rs117315071	9.88008e-15	-1.92962	-2.75715e-10	3.06417e-05	-1.52233	-2.75715e-10	5.99086e-05	-1.41308	-2.75715e-10
72345961	rs9323563	3.94655e-14	-2.24941e-10	-0.544718	3.82485e-05	-2.24941e-10	-1.30059	6.96755e-05	-2.24941e-10	-1.26205
72346116	rs36437	1.06376e-14	-0.699881	-1.15587	6.73371e-06	-1.87491	-1.16266	1.09292e-05	-1.97166	-1.1428
72346808	rs1205068	4.26004e-15	-1.78038	-0.990484	9.2889e-06	-1.49388	-1.222	2.70729e-05	-0.9881	-1.21927
72346864	rs36436	1.10565e-14	-0.680745	-1.13638	6.91022e-06	-1.86824	-1.14346	1.11973e-05	-1.96744	-1.12279
72347057	rs1205066	4.30741e-15	-1.77428	-0.985533	9.40197e-06	-1.48499	-1.21879	2.74981e-05	-0.975754	-1.21603
72347349	rs36435	1.01186e-14	-0.773458	-1.13231	6.62448e-06	-1.91448	-1.13944	1.09566e-05	-1.99335	-1.11861
72348310	rs1205064	3.67441e-15	-1.93949	-0.979266	8.45344e-06	-1.60086	-1.20926	2.01081e-05	-1.30027	-1.20451
72348545	rs1205063	4.93423e-15	-1.68778	-0.936167	1.02651e-05	-1.43561	-1.18034	3.10845e-05	-0.893973	-1.17522
72348718	rs36434	1.54229e-13	1.01299	-0.194693	3.33917e-05	-0.779719	-0.656668	7.68807e-05	-0.510269	-0.653377
72348766	rs36433	1.5612e-13	1.01299	-0.18251	3.35026e-05	-0.779719	-0.653353	7.65516e-05	-0.510269	-0.657667
72348825	rs36432	1.02908e-14	-0.714888	-1.17401	6.59349e-06	-1.87877	-1.17984	1.05813e-05	-1.97354	-1.17327
72348928	rs151332713	2.05847e-14	-1.1956	-2.75715e-10	5.90961e-05	-0.86553	-2.75715e-10	8.42474e-05	-1.07214	-2.75715e-10
72348994	rs36431	1.07669e-14	-0.681029	-1.16264	6.62792e-06	-1.88477	-1.16863	1.06848e-05	-1.9752	-1.16188
72349032	rs36430	1.70346e-13	1.06557	-0.147887	3.59253e-05	-0.745893	-0.617361	8.167e-05	-0.473012	-0.630202
72349048	rs36429	2.00813e-13	1.17025	-0.0880203	4.1947e-05	-0.629117	-0.579172	9.60161e-05	-0.357686	-0.583698
72349197	rs72734035	8.21176e-15	-0.925356	-1.18922	9.4515e-06	-1.61037	-1.08815	1.46151e-05	-1.81039	-1.01346
72349536	rs1205061	5.72899e-15	-1.69559	-0.779013	1.1292e-05	-1.44588	-1.07472	3.39575e-05	-0.908167	-1.07262
72349845	rs2022910	8.1203e-15	-0.908984	-1.21679	9.22825e-06	-1.60022	-1.1222	1.41723e-05	-1.80299	-1.05162
72350212	rs10138587	7.48893e-14	0.569258	-0.473393	1.77203e-05	-0.811877	-1.25811	2.86997e-05	-0.942821	-1.20619
72350213	rs36428	1.75153e-13	1.04061	-0.0950941	3.65199e-05	-0.761972	-0.584866	8.34996e-05	-0.490717	-0.590342
72351321	rs36427	1.30347e-14	-1.57513	-0.077402	6.26196e-06	-2.03244	-1.07776	1.16436e-05	-2.03037	-1.02078
72351605	rs1205060	5.39127e-15	-1.65287	-0.882493	6.31151e-06	-2.01796	-1.08436	1.17573e-05	-1.96189	-1.07953
72351835	rs72734039	9.2571e-15	-1.99476	-2.75715e-10	2.19632e-05	-1.85533	-2.75715e-10	4.34564e-05	-1.73414	-2.75715e-10
72352001	rs36426	4.43766e-12	4.15682	0.020916	2.25058e-05	-0.706147	-1.12477	2.13134e-05	-1.43012	-1.01644
72352240	rs78656039	8.94814e-15	-2.0287	-2.75715e-10	2.23414e-05	-1.83825	-2.75715e-10	4.02922e-05	-1.80974	-2.75715e-10
72352335	rs1205059	1.74643e-14	-0.902416	-0.457572	7.15177e-06	-1.71542	-1.26192	1.28524e-05	-1.725	-1.22737
72352898	rs36425	4.37191e-15	-2.02596	-0.718981	1.18963e-05	-1.90307	-0.565394	1.58791e-05	-2.00113	-0.739769
72353049	rs36424	5.43597e-14	0.0916518	-0.316173	8.01642e-06	-2.00656	-0.856647	1.56625e-05	-1.95569	-0.798941
72353202	rs36423	1.05484e-12	-1.30207	4.04307	0.000331957	0.626346	0.233963	0.00256127	1.58897	0.753387
72353621	rs36422	9.65896e-15	-1.95226	-2.75715e-10	2.47556e-05	-1.73564	-2.75715e-10	3.58738e-05	-1.92589	-2.75715e-10
72353639	rs4902952	3.99724e-15	-1.7753	-1.05924	8.90836e-06	-1.43001	-1.32769	2.73255e-05	-0.956903	-1.24118
72353650	rs36421	6.67119e-15	-1.99035	-0.331999	1.34349e-05	-1.64095	-0.705892	2.16288e-05	-1.87458	-0.557289
72353669	rs36420	1.01472e-14	-1.90295	-2.75715e-10	2.36672e-05	-1.78061	-2.75715e-10	3.47962e-05	-1.95639	-2.75715e-10
72353723	rs36419	9.43938e-15	-1.97526	-2.75715e-10	2.61357e-05	-1.68139	-2.75715e-10	3.68148e-05	-1.9	-2.75715e-10
72353731	rs36418	8.54773e-13	-1.56385	4.09454	0.000179518	0.0841715	0.161407	0.00137	1.02121	0.695454
72353768	rs1205057	1.2375e-14	-2.02292	0.318455	1.23385e-05	-1.25852	-1.17345	2.14782e-05	-1.33707	-1.10179
72354032	rs72734045	1.30829e-13	0.653745	-2.75715e-10	8.13567e-05	-0.545853	-2.75715e-10	0.000180858	-0.308189	-2.75715e-10
72354113	rs11629179	6.11048e-15	-2.02393	-0.386207	1.17407e-05	-1.4083	-1.07333	2.45931e-05	-1.29992	-1.00352
72354323	rs1205056	1.64689e-14	-1.83073	0.412062	2.91699e-05	-0.554607	-1.01695	5.97319e-05	-0.603516	-0.812519
72354403	rs1205055	1.39767e-14	-1.83874	0.255989	2.673e-05	-0.576293	-1.08261	5.4383e-05	-0.62484	-0.885009
72354541	rs36417	9.37017e-15	-1.98261	-2.75715e-10	2.65019e-05	-1.66748	-2.75715e-10	3.73379e-05	-1.88589	-2.75715e-10
72354711	rs1205054	1.33444e-14	-2.01374	0.384688	1.34778e-05	-1.19416	-1.1495	2.34689e-05	-1.27599	-1.07424
72354730	rs36416	3.09896e-14	-1.74985	0.963355	9.81843e-06	-1.91887	-0.741561	2.55185e-05	-1.77884	-0.487657
72354761	rs7140159	6.12768e-15	-2.02694	-0.380393	1.15673e-05	-1.43232	-1.06419	2.40802e-05	-1.32595	-0.998566
72354769	rs1205052	1.36881e-14	-1.99711	0.393488	1.36968e-05	-1.18128	-1.14625	2.37161e-05	-1.26923	-1.07052
72354780	rs7140172	6.13653e-15	-2.02549	-0.380393	1.17063e-05	-1.42037	-1.06419	2.43941e-05	-1.31299	-0.998566
72355193	rs11621704	6.52574e-15	-2.01652	-0.327874	1.27483e-05	-1.35885	-1.04044	2.69155e-05	-1.24644	-0.966756
72355591	rs17178883	6.4908e-15	-2.0121	-0.337655	1.28713e-05	-1.33342	-1.05628	2.74834e-05	-1.21899	-0.973327
72355675	rs36415	5.56197e-12	-0.192551	4.59611	0.000415275	0.650971	0.433274	0.00382983	1.73575	1.00892
72355812	rs4622450	6.54174e-15	-2.0121	-0.329838	1.29827e-05	-1.33342	-1.04766	2.75918e-05	-1.21899	-0.96939
72355960	rs36414	3.64325e-14	-0.624683	-2.75715e-10	1.95715e-05	-1.97062	-2.75715e-10	3.2198e-05	-2.034	-2.75715e-10
72356213	rs36413	4.03271e-14	-0.523121	-2.75715e-10	1.94517e-05	-1.97676	-2.75715e-10	3.22178e-05	-2.03338	-2.75715e-10
72356311	rs1205050	1.30996e-14	-2.02382	0.376251	1.25637e-05	-1.26578	-1.1481	2.18397e-05	-1.34395	-1.07822
72356535	rs36412	7.63012e-14	-0.833865	0.948408	1.14997e-05	-1.7626	-0.739776	3.42824e-05	-1.49148	-0.479792
72356551	rs36411	8.43934e-14	-0.722288	0.937631	1.12431e-05	-1.77949	-0.745451	3.33788e-05	-1.51147	-0.486509
72356580	rs36410	7.54833e-14	-0.833865	0.937631	1.14346e-05	-1.7626	-0.745451	3.40529e-05	-1.49148	-0.486509
72356995	rs17768114	1.07533e-10	7.3654	-2.75715e-10	0.000667399	1.55869	-2.75715e-10	0.00146033	1.78052	-2.75715e-10
72357200	rs36409	8.36305e-14	-0.731369	0.937631	1.17647e-05	-1.73414	-0.745451	3.59418e-05	-1.43749	-0.486509
72357275	rs36408	5.5514e-12	-0.212655	4.61431	0.000377232	0.54484	0.443324	0.00358013	1.6568	1.02045
72357320	rs2013781	6.66728e-15	-2.01304	-0.309898	1.30485e-05	-1.33973	-1.0363	2.72709e-05	-1.24328	-0.956802
72357347	rs36407	3.6756e-14	-0.615844	-2.75715e-10	1.95471e-05	-1.97187	-2.75715e-10	3.22769e-05	-2.03155	-2.75715e-10
72357698	rs76147516	9.99043e-14	-2.24941e-10	0.384067	5.74094e-05	-2.24941e-10	-0.894488	0.000122438	-2.24941e-10	-0.698293
72357937	rs36405	8.28498e-14	-0.716893	0.913776	1.16996e-05	-1.72717	-0.757971	3.57618e-05	-1.42768	-0.501345
72358082	rs36404	7.9958e-14	-0.685134	0.84649	1.17311e-05	-1.68949	-0.792964	3.56219e-05	-1.39	-0.542938
72358612	rs36403	8.07697e-14	-0.683925	0.855381	1.21355e-05	-1.65533	-0.793229	3.79687e-05	-1.3391	-0.530035
72358687	rs28138	5.38426e-12	-0.186694	4.55778	0.000375214	0.570651	0.412151	0.0033264	1.61906	0.984685
72358897	rs67086512	8.17955e-13	2.73337	-0.246712	8.64116e-06	-1.89286	-0.895297	1.53084e-05	-1.98138	-0.796116
72359312	rs1205049	1.23682e-14	-2.03078	0.325761	1.15075e-05	-1.33516	-1.16654	2.00267e-05	-1.40963	-1.0992
72359434	rs28686	1.71314e-14	-2.24941e-10	-1.37923	3.70098e-05	-2.24941e-10	-1.33351	6.17772e-05	-2.24941e-10	-1.38237
72359641	rs36402	3.69965e-14	-0.609322	-2.75715e-10	1.94386e-05	-1.97744	-2.75715e-10	3.22845e-05	-2.03131	-2.75715e-10
72359748	rs36401	4.60332e-12	-0.249145	4.46353	0.000360571	0.582548	0.360445	0.00324792	1.6546	0.925273
72359795	rs8011906	7.26377e-15	-2.02192	-0.215332	1.26604e-05	-1.42929	-0.97692	2.60817e-05	-1.34302	-0.901643
72359993	rs36400	4.00233e-14	-0.530682	-2.75715e-10	1.92174e-05	-1.98888	-2.75715e-10	3.23307e-05	-2.02988	-2.75715e-10
72360333	rs36399	4.54844e-12	-0.281124	4.48352	0.000350682	0.543802	0.371381	0.00314107	1.60857	0.937848
72360427	rs36398	4.70561e-12	-0.265171	4.50154	0.000361075	0.563138	0.381253	0.00325076	1.63155	0.949196
72360446	rs10130989	1.76606e-14	-2.24941e-10	-1.34881	3.60914e-05	-2.24941e-10	-1.35864	6.76816e-05	-2.24941e-10	-1.29109
72360619	rs10143498	1.76423e-14	-2.24941e-10	-1.34984	3.60589e-05	-2.24941e-10	-1.35954	6.75723e-05	-2.24941e-10	-1.2927
72360740	rs72734059	1.01143e-14	-1.9062	-2.75715e-10	2.99962e-05	-1.54362	-2.75715e-10	5.71623e-05	-1.46001	-2.75715e-10
72360964	rs2109273	7.21771e-15	-2.0201	-0.22351	1.27511e-05	-1.41731	-0.981762	2.62789e-05	-1.33023	-0.906909
72361170	rs36397	3.91443e-14	-0.552891	-2.75715e-10	1.92942e-05	-1.98489	-2.75715e-10	3.22909e-05	-2.03111	-2.75715e-10
72362041	rs36396	4.07519e-12	-0.326969	4.4195	0.000320297	0.488148	0.336405	0.00282389	1.54236	0.897612
72362046	rs2802576	1.22224e-14	-2.03393	0.317058	1.0894e-05	-1.38681	-1.16967	1.90053e-05	-1.4584	-1.10278
72362431	rs36395	3.94653e-12	-0.34107	4.40152	0.000311784	0.471003	0.326611	0.00273579	1.52194	0.886336
72362616	rs36394	3.94653e-12	-0.34107	4.40152	0.000311784	0.471003	0.326611	0.00273579	1.52194	0.886336
72362726	rs36393	3.94653e-12	-0.34107	4.40152	0.000311784	0.471003	0.326611	0.00273579	1.52194	0.886336
72362761	rs36392	3.88545e-12	-0.356669	4.40152	0.000305922	0.452023	0.326611	0.0026746	1.49932	0.886336
72363019	rs138253147	2.06526e-13	-2.24941e-10	1.11028	0.000136172	-2.24941e-10	-0.0307781	0.000207154	-2.24941e-10	-0.172437
72363057	rs8022766	8.5559e-15	-1.94586	-0.127663	2.28998e-05	-0.921122	-0.892446	5.9773e-05	-0.750506	-0.664841
72363280	rs11625134	7.16236e-15	-2.02747	-0.223836	1.34341e-05	-1.38076	-0.966143	2.7976e-05	-1.27893	-0.895618
72363388	rs8003168	8.51639e-15	-1.95049	-0.127663	2.00313e-05	-1.05495	-0.892446	5.20526e-05	-0.888805	-0.664841
72363899	rs1205047	3.07142e-13	-1.90067	3.40784	0.000187394	0.452181	-0.163665	0.000633513	0.631438	0.313942
72364110	rs118175576	9.79825e-15	-1.93794	-2.75715e-10	3.27344e-05	-1.45627	-2.75715e-10	4.65767e-05	-1.6648	-2.75715e-10
72364826	rs8009928	1.7717e-14	-2.24941e-10	-1.34562	3.6192e-05	-2.24941e-10	-1.35586	6.8016e-05	-2.24941e-10	-1.28616
72364989	rs74609217	1.38463e-14	-1.59213	-2.75715e-10	0.000278529	0.684827	-2.75715e-10	0.000314327	0.244532	-2.75715e-10
72365119	rs36391	3.61354e-12	-0.447198	4.4195	0.000276621	0.341549	0.336405	0.00237059	1.36738	0.897612
72365332	rs141662768	9.44065e-15	-1.97512	-2.75715e-10	1.85919e-05	-2.02197	-2.75715e-10	3.28555e-05	-2.01378	-2.75715e-10
72365408	rs36390	3.95805e-14	-0.541808	-2.75715e-10	1.92553e-05	-1.98691	-2.75715e-10	3.23101e-05	-2.03052	-2.75715e-10
72365409	rs1205046	1.1662e-14	-2.03467	0.270862	1.035e-05	-1.40833	-1.19937	1.80863e-05	-1.47869	-1.13205
72365493	rs36389	3.29076e-12	-0.447198	4.32593	0.000262912	0.341549	0.285576	0.00223574	1.36738	0.839042
72365676	rs36388	3.16933e-12	-0.447198	4.28833	0.000257622	0.341549	0.265251	0.00218391	1.36738	0.815589
72365767	rs17178946	4.24958e-15	-1.79219	-0.981138	9.06553e-06	-1.44539	-1.29482	2.96382e-05	-0.944618	-1.17222
72365819	rs10147887	1.74892e-14	-2.24941e-10	-1.35856	3.57894e-05	-2.24941e-10	-1.36704	6.66374e-05	-2.24941e-10	-1.30664
72366125	rs188192487	1.66697e-14	-1.40655	-2.75715e-10	1.87157e-05	-2.01533	-2.75715e-10	3.52208e-05	-1.94427	-2.75715e-10
72366465	rs8020870	1.75075e-14	-2.24941e-10	-1.35752	3.58212e-05	-2.24941e-10	-1.36616	6.67509e-05	-2.24941e-10	-1.30493
72366753	rs8021278	1.72934e-14	-2.24941e-10	-1.36982	3.54545e-05	-2.24941e-10	-1.37644	6.53661e-05	-2.24941e-10	-1.3259
72366776	rs11629078	6.67736e-15	-2.01979	-0.301636	1.33831e-05	-1.33821	-1.01249	2.74684e-05	-1.24708	-0.945787
72367346	rs36387	2.83906e-12	-0.447198	4.17828	0.000242823	0.341549	0.20609	0.00203957	1.36738	0.747212
72367434	rs12881230	6.43741e-15	-2.02588	-0.332138	1.3037e-05	-1.34654	-1.03036	2.67972e-05	-1.25242	-0.965188
72367902	rs12431966	3.36047e-14	-2.24941e-10	-0.705479	3.50511e-05	-2.24941e-10	-1.38789	6.16424e-05	-2.24941e-10	-1.38455
72367904	rs36386	3.10192e-12	-0.34107	4.1607	0.000273796	0.471003	0.196686	0.00235469	1.52194	0.736327
72368311	rs36385	2.83221e-12	-0.432035	4.1607	0.000245053	0.360092	0.196686	0.00206274	1.38956	0.736327
72368335	rs1205044	1.06956e-14	-2.03249	0.182178	7.94018e-06	-1.64419	-1.22857	1.40909e-05	-1.69414	-1.16623
72368355	rs36384	2.6967e-12	-0.416798	4.09644	0.000241247	0.378709	0.162418	0.00202706	1.41182	0.696625
72368498	rs147879001	3.92329e-14	-0.550631	-2.75715e-10	3.33784e-05	-1.43679	-2.75715e-10	6.39114e-05	-1.3484	-2.75715e-10
72368522	rs7149805	1.76214e-14	-2.24941e-10	-1.35103	3.60217e-05	-2.24941e-10	-1.36057	6.74465e-05	-2.24941e-10	-1.29457
72368537	rs1205043	1.11144e-14	-2.03431	0.222406	7.96416e-06	-1.65421	-1.21553	1.40759e-05	-1.71053	-1.15091
72368740	rs12888421	6.27713e-15	-2.0314	-0.351828	1.21844e-05	-1.40275	-1.04179	2.53453e-05	-1.29568	-0.977627
72369047	rs11623607	6.27713e-15	-2.0314	-0.351828	1.21844e-05	-1.40275	-1.04179	2.53453e-05	-1.29568	-0.977627
72369102	rs36383	2.64522e-12	-0.416798	4.07716	0.000238788	0.378709	0.152174	0.00200312	1.41182	0.684746
72369433	rs36382	4.26556e-14	-1.31475	0.847766	7.22744e-06	-1.99688	-0.969932	1.54642e-05	-1.88715	-0.880227
72370550	rs36381	2.32108e-12	-0.401487	3.93113	0.000229235	0.3974	0.0926534	0.00191444	1.43415	0.617132
72371262	rs36380	2.17799e-12	-0.387644	3.85366	0.000219985	0.414285	0.0345786	0.00182288	1.45431	0.547968
72371701	rs36379	4.14624e-14	-0.495359	-2.75715e-10	1.89815e-05	-2.00123	-2.75715e-10	4.21726e-05	-1.76413	-2.75715e-10
72371772	rs36378	2.42859e-12	-2.24941e-10	3.57492	0.000170122	-2.24941e-10	0.19182	0.000423643	-2.24941e-10	0.542992
72372711	rs36377	2.50116e-12	-0.356669	3.96103	0.000241656	0.452023	0.0907987	0.00203586	1.49932	0.613454
72372801	rs36376	2.5978e-12	-0.372193	4.01447	0.000246845	0.433117	0.130948	0.00212848	1.47678	0.68049
72373946	rs36375	3.5499e-12	-0.24144	4.19597	0.000314212	0.611024	0.19435	0.00288552	1.68899	0.772569
72374413	rs36374	4.39939e-14	-0.436095	-2.75715e-10	1.88853e-05	-2.00631	-2.75715e-10	3.2728e-05	-2.01767	-2.75715e-10
72374498	rs28525267	1.79434e-14	-2.24941e-10	-1.33293	3.66899e-05	-2.24941e-10	-1.34219	7.0626e-05	-2.24941e-10	-1.2485
72374618	rs36373	3.89878e-12	-0.28165	4.32992	0.000320988	0.603618	0.223089	0.0027482	1.66521	0.747594
72374784	rs17104354	3.31409e-14	-2.24941e-10	-0.719379	3.55271e-05	-2.24941e-10	-1.3744	6.37191e-05	-2.24941e-10	-1.35142
72375036	rs36372	9.86268e-13	2.67378	-2.75715e-10	3.44671e-05	-1.40469	-2.75715e-10	9.94408e-05	-0.906338	-2.75715e-10
72375260	rs112415043	5.69998e-13	2.12549	-2.75715e-10	2.17069e-05	-1.86706	-2.75715e-10	3.22738e-05	-2.03164	-2.75715e-10
72375278	rs28347	3.88863e-12	-0.075582	4.12125	0.000331857	0.725411	0.134597	0.00307407	1.89557	0.629282
72375753	rs36371	1.0591e-12	2.74503	-2.75715e-10	3.18347e-05	-1.48414	-2.75715e-10	9.30965e-05	-0.972264	-2.75715e-10
72376893	rs36370	4.10025e-12	-0.0284614	4.12712	0.000339385	0.788434	0.0940045	0.00304676	1.95218	0.563754
72377443	rs36369	3.76061e-12	0.00354315	4.00865	0.000329952	0.826375	0.0278771	0.00318553	1.99724	0.56323
72377614	rs36368	3.74307e-12	-0.00113274	4.00865	0.000325779	0.813646	0.0278771	0.00319665	2.00073	0.56323
72378214	rs17104391	7.40069e-15	-2.01084	-0.20773	8.16433e-06	-1.87701	-0.967915	2.19223e-05	-1.75723	-0.661167
72379033	rs36367	1.35742e-12	2.9932	-2.75715e-10	3.4705e-05	-1.39781	-2.75715e-10	0.000104827	-0.853586	-2.75715e-10
72379769	rs1963327	1.85754e-14	-1.89721	0.598909	9.96532e-06	-2.03477	-0.610817	2.51353e-05	-2.02696	-0.254668
72380109	rs36365	9.29996e-13	2.61503	-2.75715e-10	2.28624e-05	-1.8152	-2.75715e-10	6.88703e-05	-1.27368	-2.75715e-10
72380171	rs76663236	2.29341e-15	-2.01159	-1.37851	4.91899e-06	-2.02268	-1.32891	8.39814e-06	-2.03189	-1.346
72380387	rs36364	8.1928e-13	2.48828	-2.75715e-10	2.20939e-05	-1.8494	-2.75715e-10	6.28474e-05	-1.36519	-2.75715e-10
72381941	rs138036771	6.09835e-11	6.79821	-2.75715e-10	0.00526267	3.6237	-2.75715e-10	0.0149456	4.10627	-2.75715e-10
72382471	rs36363	9.52886e-07	13.8739	2.58096	4.91682e-06	-1.96745	-1.38458	8.8545e-06	-1.96645	-1.35853
72382474	rs78735885	3.77342e-13	1.71301	-2.75715e-10	1.91664e-05	-1.99154	-2.75715e-10	3.27355e-05	-2.01744	-2.75715e-10
72382794	rs36362	1.43504e-12	3.0488	-2.75715e-10	2.10965e-05	-1.89559	-2.75715e-10	5.80595e-05	-1.44443	-2.75715e-10
72382876	rs36361	2.49213e-08	9.76075	3.05034	5.34002e-06	-1.91388	-1.35559	1.00683e-05	-1.8916	-1.30491
72382923	rs36360	3.9257e-08	10.0633	3.20217	5.29195e-06	-1.93734	-1.34117	1.00613e-05	-1.91434	-1.28286
72383319	rs36359	1.35092e-12	2.9884	-2.75715e-10	2.08895e-05	-1.90545	-2.75715e-10	5.6883e-05	-1.4649	-2.75715e-10
72383338	rs79306828	7.59474e-13	2.41248	-2.75715e-10	2.40289e-05	-1.76544	-2.75715e-10	3.44139e-05	-1.96744	-2.75715e-10
72383470	rs17179015	4.73224e-13	1.93942	-2.75715e-10	6.41108e-05	-0.784083	-2.75715e-10	0.000127937	-0.654359	-2.75715e-10
72384474	rs117837073	1.01635e-14	-1.90135	-2.75715e-10	1.84407e-05	-2.03013	-2.75715e-10	3.23668e-05	-2.02877	-2.75715e-10
72384619	rs7152936	3.1342e-11	3.12674	3.00582	9.54425e-06	-1.32644	-1.36232	2.72404e-05	-0.889122	-1.31208
72384644	rs7152951	3.07749e-11	3.07515	3.03916	1.00745e-05	-1.27505	-1.35964	2.88392e-05	-0.836562	-1.3076
72384846	rs36357	1.26949e-12	2.92623	-2.75715e-10	2.06853e-05	-1.91527	-2.75715e-10	5.57112e-05	-1.48572	-2.75715e-10
72385795	rs36356	4.51122e-14	-2.24941e-10	-0.410993	5.02802e-05	-2.24941e-10	-1.02708	0.000102709	-2.24941e-10	-0.873998
72386197	rs36355	1.76646e-12	3.25659	-2.75715e-10	2.18732e-05	-1.85943	-2.75715e-10	6.24062e-05	-1.37224	-2.75715e-10
72386292	rs11621415	2.87565e-10	5.64622	2.70284	4.63706e-06	-2.02822	-1.3824	9.19517e-06	-1.93832	-1.3489
72386539	rs112933652	3.90676e-12	1.41165	2.63867	9.0621e-06	-1.35578	-1.38481	2.79068e-05	-0.821968	-1.35506
72386788	rs36354	1.62473e-12	3.17295	-2.75715e-10	2.15483e-05	-1.8744	-2.75715e-10	6.0599e-05	-1.40162	-2.75715e-10
72386814	rs36353	1.62473e-12	3.17295	-2.75715e-10	2.15483e-05	-1.8744	-2.75715e-10	6.0599e-05	-1.40162	-2.75715e-10
72386949	rs960431	3.17769e-11	2.97987	3.16648	9.49238e-06	-1.34245	-1.35176	2.81052e-05	-0.88555	-1.2844
72387331	rs17104493	2.31629e-13	-1.25305	2.47805	3.84887e-05	-0.278284	-1.01605	0.000199174	0.737599	-0.949321
72387339	rs36352	1.1709e-12	2.84538	-2.75715e-10	2.04328e-05	-1.92756	-2.75715e-10	5.42444e-05	-1.5124	-2.75715e-10
72387501	rs72734078	1.10384e-14	-1.81876	-2.75715e-10	1.95104e-05	-1.97375	-2.75715e-10	3.38156e-05	-1.98498	-2.75715e-10
72387640	rs36350	6.07632e-05	17.1027	3.50745	5.85104e-06	-1.84794	-1.33013	1.04769e-05	-1.87279	-1.28394
72387666	rs36349	9.59545e-13	2.64631	-2.75715e-10	1.98728e-05	-1.95534	-2.75715e-10	5.0894e-05	-1.57615	-2.75715e-10
72387762	rs11627030	2.75874e-13	2.75553	-1.35573	5.00947e-06	-2.02614	-1.30723	8.37126e-06	-2.03374	-1.34736
72388436	rs12433726	3.51595e-09	8.07689	2.77579	4.74376e-06	-2.00079	-1.38708	8.21873e-06	-2.0293	-1.37018
72388475	rs36348	7.44821e-13	2.393	-2.75715e-10	1.92854e-05	-1.98534	-2.75715e-10	4.71272e-05	-1.65305	-2.75715e-10
72388743	rs36347	7.04131e-13	2.33682	-2.75715e-10	1.9174e-05	-1.99114	-2.75715e-10	4.63618e-05	-1.66943	-2.75715e-10
72388901	rs36346	7.31462e-13	2.3749	-2.75715e-10	1.92488e-05	-1.98725	-2.75715e-10	4.6878e-05	-1.65835	-2.75715e-10
72389021	rs36345	2.09804e-05	16.0704	3.47626	5.26274e-06	-1.94253	-1.34151	9.54289e-06	-1.95556	-1.29455
72389396	rs4899405	3.64565e-11	3.17714	3.10659	5.7181e-06	-1.82748	-1.37358	1.53879e-05	-1.42708	-1.34524
72389538	rs36344	0.000112432	17.4929	3.7326	5.96098e-06	-1.84239	-1.31707	1.07843e-05	-1.86042	-1.26739
72390089	rs2332699	3.25209e-11	2.96261	3.20688	6.02461e-06	-1.78196	-1.36689	1.6811e-05	-1.35079	-1.33308
72390211	rs36343	7.89758e-13	2.45158	-2.75715e-10	1.94089e-05	-1.97896	-2.75715e-10	4.79517e-05	-1.63571	-2.75715e-10
72390264	rs36342	7.89758e-13	2.45158	-2.75715e-10	1.94089e-05	-1.97896	-2.75715e-10	4.79517e-05	-1.63571	-2.75715e-10
72390689	rs36341	0.00633994	20.8257	4.43208	6.74968e-06	-1.82097	-1.21423	1.33231e-05	-1.7759	-1.1405
72392044	rs36340	1.30071e-06	12.1649	4.6011	6.04446e-06	-1.94837	-1.19718	1.18158e-05	-1.94568	-1.09079
72392202	rs36339	6.67219e-13	2.28297	-2.75715e-10	1.89627e-05	-2.00222	-2.75715e-10	4.51276e-05	-1.69641	-2.75715e-10
72392469	rs75455415	5.09486e-11	6.73665	-0.118224	7.19005e-05	0.325927	-0.995339	0.000146497	0.289313	-0.808208
72392540	rs36338	5.082e-13	2.01073	-2.75715e-10	1.85352e-05	-2.02502	-2.75715e-10	4.15973e-05	-1.77787	-2.75715e-10
72392830	rs75212570	1.78148e-11	5.64083	-0.0731855	4.43757e-05	-0.158151	-0.993852	0.000102713	-0.0734198	-0.80054
72392833	rs7493353	3.7143e-13	-1.08468	2.7819	3.3246e-05	-0.510145	-0.930615	0.000167795	0.444214	-0.827373
72393147	rs11850532	2.77326e-15	-2.00375	-1.19638	2.16103e-05	-0.787135	-1.08439	3.39758e-05	-0.877897	-1.10236
72393177	rs11846754	2.77718e-15	-2.00233	-1.19638	2.18018e-05	-0.77831	-1.08439	3.42657e-05	-0.869399	-1.10236
72393522	rs36337	7.05533e-13	2.33881	-2.75715e-10	1.90584e-05	-1.99719	-2.75715e-10	4.58447e-05	-1.68064	-2.75715e-10
72393577	rs10147777	2.83175e-15	-1.97724	-1.20201	2.51838e-05	-0.641285	-1.07721	3.93781e-05	-0.737302	-1.09539
72393640	rs78392896	1.25223e-14	-1.69263	-2.75715e-10	2.08541e-05	-1.90715	-2.75715e-10	3.33381e-05	-1.9992	-2.75715e-10
72394665	rs36333	6.92955e-13	2.32082	-2.75715e-10	1.90268e-05	-1.99884	-2.75715e-10	4.56112e-05	-1.68575	-2.75715e-10
72394667	rs113912362	2.79857e-15	-2.01383	-1.17721	2.12713e-05	-0.779876	-1.10746	3.373e-05	-0.862792	-1.12472
72395223	rs23219	3.55205e-14	0.360093	-1.01013	8.37635e-06	-1.58935	-1.22993	1.0233e-05	-1.93711	-1.24318
72395663	rs78352915	2.5657e-13	-1.1824	2.50966	3.48276e-05	-0.390488	-1.0038	0.00017546	0.61439	-0.952882
72396074	rs36332	0.00829502	20.8068	4.71974	6.59387e-06	-1.8576	-1.20096	1.31417e-05	-1.8087	-1.12141
72396247	rs36331	7.42723e-13	2.39018	-2.75715e-10	1.90428e-05	-1.998	-2.75715e-10	4.60659e-05	-1.67583	-2.75715e-10
72396337	rs36330	6.54106e-13	2.26312	-2.75715e-10	1.89302e-05	-2.00393	-2.75715e-10	4.48781e-05	-1.70195	-2.75715e-10
72396553	rs36329	7.57945e-13	2.41046	-2.75715e-10	1.90786e-05	-1.99613	-2.75715e-10	4.63337e-05	-1.67003	-2.75715e-10
72396939	rs36328	6.79274e-13	2.30088	-2.75715e-10	1.89926e-05	-2.00064	-2.75715e-10	4.5355e-05	-1.69138	-2.75715e-10
72396947	rs36327	3.42025e-14	0.324223	-1.01207	8.49485e-06	-1.57368	-1.23155	1.03304e-05	-1.92969	-1.24112
72397170	rs148621694	1.76147e-14	-2.24941e-10	-1.35141	3.54927e-05	-2.24941e-10	-1.37537	6.24053e-05	-2.24941e-10	-1.37225
72397419	rs72734091	6.79274e-13	2.30088	-2.75715e-10	1.89926e-05	-2.00064	-2.75715e-10	4.5355e-05	-1.69138	-2.75715e-10
72397457	rs56274625	4.74161e-13	3.09718	-1.15578	4.60371e-06	-2.02944	-1.38839	8.14951e-06	-2.03042	-1.37753
72397532	rs36326	6.54106e-13	2.26312	-2.75715e-10	1.89302e-05	-2.00393	-2.75715e-10	4.48781e-05	-1.70195	-2.75715e-10
72397853	rs36325	7.32933e-13	2.37691	-2.75715e-10	1.91276e-05	-1.99356	-2.75715e-10	4.63474e-05	-1.66974	-2.75715e-10
72397948	rs2239270	2.51788e-15	-1.98808	-1.30865	2.64732e-05	-0.696703	-0.971859	4.19376e-05	-0.790758	-0.978961
72398547	rs36324	7.47831e-13	2.39703	-2.75715e-10	1.91654e-05	-1.99159	-2.75715e-10	4.66173e-05	-1.66393	-2.75715e-10
72398796	rs36323	7.63069e-13	2.4172	-2.75715e-10	1.92041e-05	-1.98957	-2.75715e-10	4.6891e-05	-1.65807	-2.75715e-10
72399224	rs77022468	1.51217e-10	7.70852	-0.0021891	8.4957e-05	0.463772	-0.966322	0.000177907	0.456877	-0.781517
72399319	rs36321	9.21086e-13	2.60541	-2.75715e-10	1.93809e-05	-1.98041	-2.75715e-10	4.74874e-05	-1.64544	-2.75715e-10
72402431	rs71427137	7.22226e-07	16.3821	-0.204402	0.00259543	3.99124	-1.07443	0.00864868	4.47195	-0.912685
72403219	rs12434220	5.74044e-06	14.188	4.0627	1.82086e-05	-1.39774	-0.645067	2.76223e-05	-1.6902	-0.497073
72403414	rs36320	7.87429e-13	2.44863	-2.75715e-10	1.89494e-05	-2.00292	-2.75715e-10	4.40721e-05	-1.72007	-2.75715e-10
72403894	rs72734096	8.95247e-15	-2.02822	-2.75715e-10	2.34165e-05	-1.79125	-2.75715e-10	4.63276e-05	-1.67016	-2.75715e-10
72404758	rs2191251	2.56422e-05	20.9074	-1.16	5.50829e-06	-1.93423	-1.30421	1.04558e-05	-1.89505	-1.26369
72404866	rs142343755	1.05704e-14	-1.86209	-2.75715e-10	1.92931e-05	-1.98495	-2.75715e-10	3.28661e-05	-2.01346	-2.75715e-10
72404937	rs12883211	5.3881e-12	4.3718	-2.75715e-10	8.45603e-05	-0.50723	-2.75715e-10	0.000185043	-0.285311	-2.75715e-10
72405657	rs61996396	7.73218e-13	2.43042	-2.75715e-10	1.89205e-05	-2.00445	-2.75715e-10	4.38604e-05	-1.72489	-2.75715e-10
72405685	rs2332687	2.65841e-05	20.9074	-1.12393	5.4521e-06	-1.93423	-1.31446	1.03229e-05	-1.89505	-1.27649
72405890	rs2079813	4.41689e-14	0.944037	-1.37616	1.13691e-05	-1.47736	-1.03644	2.05005e-05	-1.33779	-1.14766
72406683	rs77534777	2.02094e-14	-2.24941e-10	-1.214	6.99293e-05	-2.24941e-10	-0.697211	0.000129876	-2.24941e-10	-0.639323
72407066	rs6574035	2.22945e-08	13.7566	-1.05689	4.79341e-06	-2.02576	-1.35169	8.61898e-06	-2.02852	-1.32342
72407717	rs75822607	1.38666e-10	7.47671	0.142973	6.19163e-05	0.0656261	-0.884538	0.000139253	0.114595	-0.684203
72408006	rs111549149	3.21893e-15	-1.87124	-1.17986	9.69739e-06	-1.57719	-1.09565	1.62424e-05	-1.60598	-1.1123
72408064	rs147225889	1.7036e-14	-2.24941e-10	-1.38482	4.42041e-05	-2.24941e-10	-1.15588	0.00010205	-2.24941e-10	-0.88044
72408202	rs35077074	9.74451e-08	14.7226	-0.547961	0.000574688	2.74368	-1.33454	0.00149641	3.16444	-1.35951
72408523	rs75906312	1.74764e-13	0.943293	-2.75715e-10	1.94244e-05	-1.97817	-2.75715e-10	3.59648e-05	-1.92336	-2.75715e-10
72408638	rs35607894	1.15213e-06	16.828	-0.183301	0.00339024	4.24747	-1.06351	0.0114383	4.73809	-0.899268
72408692	rs7148606	0.000119626	22.356	-1.0685	9.20656e-06	-1.37713	-1.34764	1.80312e-05	-1.2957	-1.3181
72408767	rs35479711	2.71164e-07	15.7085	-0.510437	0.00115737	3.45282	-1.34361	0.00330602	3.9637	-1.3661
72409015	rs36319	1.67638e-13	2.25834	-1.35668	4.65639e-06	-2.01716	-1.3893	1.04599e-05	-1.769	-1.38936
72409188	rs150472753	2.23214e-14	-2.24941e-10	-1.1146	3.65416e-05	-2.24941e-10	-1.34625	6.98559e-05	-2.24941e-10	-1.25947
72409352	rs36318	1.33901e-08	13.4122	-1.22233	7.86874e-06	-1.61611	-1.26569	1.1682e-05	-1.82698	-1.22087
72409791	rs77508316	4.26571e-14	-0.466953	-2.75715e-10	2.07152e-05	-1.91383	-2.75715e-10	4.65328e-05	-1.66574	-2.75715e-10
72409999	rs72734102	3.14119e-13	-1.29054	2.82016	4.41882e-05	-0.231556	-0.924682	0.000243993	0.815129	-0.823888
72411855	rs2109268	7.70687e-13	1.47483	0.952312	1.31072e-05	-2.03002	-0.341518	3.29023e-05	-1.94554	-0.0668215
72412076	rs2159457	3.72047e-13	-1.18699	2.88586	3.66947e-05	-0.43938	-0.902682	0.000193923	0.561205	-0.799646
72412206	rs12897929	1.11183e-05	14.3506	4.5611	2.20294e-05	-1.36032	-0.491999	3.6038e-05	-1.65704	-0.264287
72412804	rs3784058	3.05952e-13	-1.19803	2.70131	3.55693e-05	-0.424152	-0.94906	0.000179382	0.580619	-0.897001
72413075	rs72625695	2.87197e-12	-2.24941e-10	3.74261	6.95581e-05	-2.24941e-10	-0.702533	0.000160616	-2.24941e-10	-0.426883
72413377	rs4899406	7.16025e-13	2.35357	-2.75715e-10	1.88061e-05	-2.01051	-2.75715e-10	4.29915e-05	-1.7449	-2.75715e-10
72413545	rs17768231	2.10955e-10	8.04764	-0.00838647	0.000100617	0.636372	-0.969741	0.000211431	0.633614	-0.785617
72413828	rs2238285	2.72512e-15	-1.97095	-1.24668	3.12914e-05	-0.516956	-0.984395	4.74068e-05	-0.638004	-1.00913
72413836	rs991890	7.16025e-13	2.35357	-2.75715e-10	1.88061e-05	-2.01051	-2.75715e-10	4.29915e-05	-1.7449	-2.75715e-10
72414024	rs140868771	1.1235e-14	-1.80111	-2.75715e-10	3.67761e-05	-1.33985	-2.75715e-10	6.53811e-05	-1.32567	-2.75715e-10
72414224	rs72735909	9.93989e-15	-1.92359	-2.75715e-10	1.83533e-05	-2.03489	-2.75715e-10	3.32317e-05	-2.0024	-2.75715e-10
72414388	rs72735911	9.03328e-15	-2.01923	-2.75715e-10	6.86731e-05	-0.715338	-2.75715e-10	0.000158205	-0.442011	-2.75715e-10
72414393	rs56743778	6.66762e-13	-1.20485	3.48713	5.406e-05	-0.358959	-0.595642	0.000306411	0.654369	-0.43534
72414804	rs17093750	4.77602e-13	-1.20485	3.15348	4.8487e-05	-0.358959	-0.70444	0.000255644	0.654369	-0.616481
72415017	rs11624306	1.80468e-13	0.97541	-2.75715e-10	1.84638e-05	-2.02888	-2.75715e-10	3.33836e-05	-1.99784	-2.75715e-10
72415308	rs34729701	9.77483e-06	14.4506	4.33229	2.06149e-05	-1.3548	-0.563878	3.13469e-05	-1.65428	-0.406502
72415335	rs35051666	9.77483e-06	14.4506	4.33229	2.06149e-05	-1.3548	-0.563878	3.13469e-05	-1.65428	-0.406502
72415426	rs35858041	9.13029e-06	14.3913	4.32345	2.03004e-05	-1.36682	-0.567231	3.09532e-05	-1.66326	-0.410161
72415811	rs11158920	2.85118e-13	-1.21599	2.64875	3.79197e-05	-0.343033	-0.966192	0.000193505	0.674532	-0.915128
72416219	rs2190864	0.134511	23.4267	4.88577	3.25919e-05	-1.09996	-0.360673	7.38112e-05	-1.01751	-0.186884
72416325	rs34836887	6.93063e-07	16.2658	-0.129265	0.00276157	4.01399	-1.03513	0.00963691	4.53206	-0.864606
72416590	rs722975	7.43931e-13	2.3918	-2.75715e-10	1.88615e-05	-2.00757	-2.75715e-10	4.3419e-05	-1.735	-2.75715e-10
72416763	rs714975	1.12854e-06	16.7949	-0.170849	0.00321412	4.1891	-1.05849	0.0112363	4.70028	-0.879274
72416950	rs714974	9.74482e-07	16.6366	-0.159283	0.00295703	4.09821	-1.05097	0.0101751	4.60571	-0.883914
72417222	rs142800441	2.27836e-14	-2.24941e-10	-1.09411	4.68217e-05	-2.24941e-10	-1.09835	8.25164e-05	-2.24941e-10	-1.0929
72417326	rs2332700	0.000241295	22.4883	-0.499123	0.000438353	2.49498	-1.35665	0.00377777	4.09273	-1.36174
72417394	rs568576792	9.86414e-15	-1.93124	-2.75715e-10	1.84719e-05	-2.02845	-2.75715e-10	3.22578e-05	-2.03214	-2.75715e-10
72417484	rs112893155	1.24729e-05	14.6217	4.40498	2.19911e-05	-1.31793	-0.536123	3.34349e-05	-1.62006	-0.376238
72417635	rs76076607	2.61456e-15	-1.96912	-1.28993	3.43133e-05	-0.508081	-0.901082	5.18383e-05	-0.62949	-0.928281
72417827	rs9806063	7.59028e-13	2.41189	-2.75715e-10	1.88918e-05	-2.00597	-2.75715e-10	4.36474e-05	-1.72976	-2.75715e-10
72418321	rs12891745	6.75738e-07	16.3216	-0.210452	0.00273335	4.04613	-1.07755	0.00946095	4.56555	-0.91652
72418478	rs12433721	3.38449e-13	-1.05716	2.66138	2.95555e-05	-0.59633	-0.962095	0.000139411	0.342314	-0.910791
72419030	rs79235996	3.36393e-07	15.5014	-0.0877822	0.00134279	3.27079	-1.01298	0.00435982	3.712	-0.837716
72419062	rs59307289	2.62459e-15	-1.96327	-1.29195	3.54354e-05	-0.48041	-0.896573	5.3467e-05	-0.602937	-0.923899
72419082	rs17768243	3.35066e-07	15.5014	-0.0917323	0.00133994	3.27079	-1.0151	0.00434863	3.712	-0.840287
72419435	rs17093752	0.012696	21.4846	4.46753	6.00193e-06	-1.893	-1.25962	1.18829e-05	-1.83941	-1.19139
72419821	rs2238284	0.011681	21.4028	4.466	5.98316e-06	-1.89929	-1.25646	1.1909e-05	-1.84681	-1.1818
72419935	rs2238283	2.66357e-15	-1.95737	-1.28311	3.50156e-05	-0.453404	-0.935499	5.31242e-05	-0.577012	-0.956257
72420581	rs145315982	1.28336e-14	-1.66808	-2.75715e-10	1.85002e-05	-2.02691	-2.75715e-10	3.23485e-05	-2.02933	-2.75715e-10
72420948	rs116844336	2.75456e-13	1.39828	-2.75715e-10	1.9677e-05	-1.96525	-2.75715e-10	3.21624e-05	-2.0351	-2.75715e-10
72421334	rs34836658	4.1994e-07	15.8437	-0.208184	0.00190696	3.68495	-1.07638	0.00627502	4.15351	-0.915083
72421687	rs72735921	3.43522e-13	-1.22699	2.84609	4.05088e-05	-0.327137	-0.91604	0.000218368	0.694638	-0.814359
72421729	rs72735923	3.42931e-13	-1.21595	2.83334	3.96985e-05	-0.343084	-0.920297	0.000213005	0.674467	-0.819052
72421893	rs56067914	7.52752e-06	14.1864	4.33526	1.95559e-05	-1.39305	-0.578366	3.1521e-05	-1.69399	-0.361254
72422187	rs57027270	3.79474e-12	-2.24941e-10	4.02123	7.55059e-05	-2.24941e-10	-0.620485	0.000183774	-2.24941e-10	-0.292193
72422389	rs2877772	8.45357e-13	1.75185	0.767761	5.85743e-06	-2.03507	-1.14191	1.19847e-05	-1.88912	-1.13315
72422609	rs79990107	1.03623e-14	-1.88197	-2.75715e-10	0.000143798	0.0237114	-2.75715e-10	0.00018438	-0.2889	-2.75715e-10
72423125	rs75736325	9.4761e-15	-1.97137	-2.75715e-10	2.11973e-05	-1.89082	-2.75715e-10	3.50515e-05	-1.94908	-2.75715e-10
72424085	rs4243639	1.03717e-12	2.72411	-2.75715e-10	1.94699e-05	-1.97583	-2.75715e-10	4.7554e-05	-1.64404	-2.75715e-10
72424089	rs2877773	1.12449e-12	2.80494	-2.75715e-10	1.96462e-05	-1.96681	-2.75715e-10	4.89575e-05	-1.61495	-2.75715e-10
72424812	rs2190874	8.03431e-13	2.46875	-2.75715e-10	1.89821e-05	-2.0012	-2.75715e-10	4.43084e-05	-1.71473	-2.75715e-10
72424905	rs2190873	0.0517549	21.9013	5.45609	6.80244e-06	-1.88677	-1.14065	1.41147e-05	-1.82525	-1.03344
72424912	rs2238281	2.99339e-07	15.5381	-0.241164	0.00116393	3.2081	-1.09324	0.00358176	3.6136	-0.935896
72425522	rs2238280	2.51584e-11	2.66353	3.24927	1.7496e-05	-1.28354	-0.79918	3.56786e-05	-1.23892	-0.692431
72425819	rs2067854	9.23676e-08	14.6074	-0.486279	0.000499267	2.50665	-1.2382	0.00138321	2.83017	-1.10391
72425991	rs2067856	2.83006e-13	-1.06045	2.48578	2.83311e-05	-0.561562	-1.03917	0.000132963	0.343323	-0.959156
72426215	rs77558123	1.78076e-14	-2.24941e-10	-1.34052	3.50776e-05	-2.24941e-10	-1.38713	6.13866e-05	-2.24941e-10	-1.38871
72426756	rs17104955	8.24879e-13	3.5064	-1.0113	1.01213e-05	-1.43037	-1.19968	1.98722e-05	-1.18854	-1.32804
72427325	rs4902958	2.24371e-13	-1.16204	2.3552	3.28951e-05	-0.38541	-1.06596	0.000156695	0.576373	-1.02797
72427624	rs4899407	2.31819e-13	-1.04252	2.26834	2.60521e-05	-0.593469	-1.09113	0.000118083	0.320092	-1.0546
72427625	rs2238278	4.77011e-14	0.670178	-1.02537	8.91839e-06	-1.56889	-1.18769	1.08711e-05	-1.93647	-1.18332
72427770	rs117679271	2.45439e-14	-1.01968	-2.75715e-10	2.58887e-05	-1.69089	-2.75715e-10	4.00968e-05	-1.81461	-2.75715e-10
72428113	rs4902959	6.63628e-13	2.27758	-2.75715e-10	1.87052e-05	-2.01589	-2.75715e-10	4.217e-05	-1.76419	-2.75715e-10
72428634	rs17104975	3.99024e-09	11.6506	-0.671367	3.43737e-05	-0.139624	-1.26778	8.08247e-05	0.184264	-1.29788
72428793	rs2215133	6.63628e-13	2.27758	-2.75715e-10	1.87052e-05	-2.01589	-2.75715e-10	4.217e-05	-1.76419	-2.75715e-10
72428883	rs17104979	2.74061e-15	-2.01302	-1.19895	2.74817e-05	-0.59322	-1.03796	3.99483e-05	-0.786652	-1.03166
72429064	rs2190872	3.81045e-14	0.488082	-1.06789	9.95706e-06	-1.49269	-1.15373	1.16591e-05	-1.90081	-1.14901
72429991	rs117726175	1.92016e-14	-1.26515	-2.75715e-10	2.08464e-05	-1.90751	-2.75715e-10	3.38831e-05	-1.98298	-2.75715e-10
72430355	rs73291246	1.37376e-12	3.65501	-0.649851	5.47479e-06	-2.03498	-1.20956	1.12569e-05	-2.01796	-1.06697
72430459	rs2332701	2.71325e-15	-2.00929	-1.21271	2.8845e-05	-0.564107	-1.01865	4.18529e-05	-0.759552	-1.01219
72430939	rs117725299	1.77116e-14	-1.54425	0.198322	1.90838e-05	-1.79578	-0.200077	4.28001e-05	-1.45038	-0.298978
72431210	rs140930318	1.1198e-14	-1.80441	-2.75715e-10	9.84438e-05	-0.355209	-2.75715e-10	0.000118407	-0.731772	-2.75715e-10
72431825	rs74392258	1.85543e-14	-2.24941e-10	-1.29944	6.60462e-05	-2.24941e-10	-0.754341	0.000106695	-2.24941e-10	-0.835924
72432149	rs4902960	2.65217e-15	-2.01618	-1.22859	2.84178e-05	-0.602946	-0.994735	4.11144e-05	-0.801477	-0.988066
72432409	rs11158921	3.38372e-13	-0.979254	2.58325	2.87857e-05	-0.593971	-0.990844	0.000127922	0.257867	-0.912349
72433102	rs728498	7.19321e-13	2.35816	-2.75715e-10	1.88719e-05	-2.00702	-2.75715e-10	4.31591e-05	-1.74101	-2.75715e-10
72433144	rs45572431	1.55839e-14	-1.4739	-2.75715e-10	1.83913e-05	-2.03282	-2.75715e-10	3.21815e-05	-2.03451	-2.75715e-10
72433151	rs728497	3.30421e-13	-0.957595	2.53782	2.78636e-05	-0.593968	-1.02341	0.000117077	0.198633	-0.941699
72433303	rs728494	1.20741e-12	2.87609	-2.75715e-10	1.99247e-05	-1.95274	-2.75715e-10	5.01655e-05	-1.59057	-2.75715e-10
72433515	rs728495	9.74446e-13	2.66172	-2.75715e-10	1.92924e-05	-1.98498	-2.75715e-10	4.66547e-05	-1.66313	-2.75715e-10
72433731	rs17105025	2.62724e-15	-2.03401	-1.2202	2.11661e-05	-0.86234	-1.02996	3.17914e-05	-1.02168	-1.02502
72434002	rs7143919	1.534e-05	19.8701	-0.636476	3.60073e-05	-0.0791139	-1.28186	0.000182559	1.01196	-1.31079
72434531	rs17105032	2.54921e-15	-2.03165	-1.25272	2.40011e-05	-0.805984	-0.960611	3.57377e-05	-0.969245	-0.960451
72434662	rs2238277	1.94256e-13	-1.03714	2.08617	2.85818e-05	-0.453716	-1.13821	0.000119195	0.385364	-1.1105
72435431	rs17105061	2.63683e-15	-2.01774	-1.23283	2.7589e-05	-0.63332	-0.993959	3.99708e-05	-0.823947	-0.993806
72435633	rs12888760	1.31821e-07	15.1268	-0.650023	0.000640938	2.82084	-1.3026	0.0018976	3.25055	-1.20811
72435705	rs12888615	1.55873e-07	15.332	-0.68762	0.000706138	2.93027	-1.31516	0.00208834	3.3647	-1.22648
72437149	rs4899408	9.25826e-13	2.61054	-2.75715e-10	1.92315e-05	-1.98815	-2.75715e-10	4.62972e-05	-1.67082	-2.75715e-10
72437277	rs4902961	4.56816e-09	11.8915	-0.776999	4.30547e-05	0.0361428	-1.21837	0.000108075	0.43196	-1.25504
72437492	rs4902962	1.00223e-12	2.68984	-2.75715e-10	1.93913e-05	-1.97987	-2.75715e-10	4.73482e-05	-1.64837	-2.75715e-10
72437724	rs34328930	1.37742e-07	15.1791	-0.658376	0.000657155	2.84867	-1.30544	0.00194546	3.27959	-1.21223
72437898	rs758236	6.09616e-13	2.19268	-2.75715e-10	1.85466e-05	-2.02441	-2.75715e-10	4.1154e-05	-1.78858	-2.75715e-10
72438373	rs117823405	1.14816e-14	-1.7794	-2.75715e-10	1.84552e-05	-2.02935	-2.75715e-10	3.23704e-05	-2.02865	-2.75715e-10
72438375	rs4899409	3.99277e-13	-0.980503	2.75001	3.24104e-05	-0.514083	-0.952133	0.000138096	0.293591	-0.871545
72439168	rs6574036	7.82465e-13	2.4423	-2.75715e-10	1.88448e-05	-2.00846	-2.75715e-10	4.38298e-05	-1.72559	-2.75715e-10
72440615	rs2877774	7.8746e-08	14.3259	-0.364291	0.000394186	2.22151	-1.18938	0.0011549	2.60073	-1.05486
72440976	rs929444	7.10753e-08	14.3778	-0.518673	0.00037836	2.248	-1.25685	0.00106914	2.62837	-1.15966
72441532	rs56731686	2.70907e-15	-2.02418	-1.19936	2.46425e-05	-0.697266	-1.04296	3.48337e-05	-0.912504	-1.04281
72441643	rs78634744	1.53807e-13	0.815551	-2.75715e-10	1.83704e-05	-2.03396	-2.75715e-10	3.70239e-05	-1.89434	-2.75715e-10
72442272	rs1989628	2.74718e-15	-2.00454	-1.20504	2.92027e-05	-0.53524	-1.03519	4.27195e-05	-0.716196	-1.03505
72442409	rs12437387	4.86748e-13	1.9676	-2.75715e-10	1.87745e-05	-2.0122	-2.75715e-10	3.3118e-05	-2.00582	-2.75715e-10
72442612	rs7161596	0.184156	23.9811	4.64552	5.68975e-06	-1.91342	-1.29261	1.1653e-05	-1.81976	-1.23058
72449119	rs12896825	8.36895e-08	14.4617	-0.439199	0.000518048	2.52705	-1.22168	0.00151447	2.91397	-1.09705
72449351	rs3784056	2.3633e-13	-0.96892	2.214	2.65286e-05	-0.55296	-1.11351	0.000106808	0.245139	-1.08
72449491	rs10483837	7.0937e-08	14.3029	-0.445766	0.000475331	2.44375	-1.22443	0.00138354	2.82719	-1.10068
72449517	rs7161413	4.56283e-13	1.90297	-2.75715e-10	1.83882e-05	-2.03298	-2.75715e-10	3.89744e-05	-1.843	-2.75715e-10
72449568	rs3784055	2.33024e-13	-0.96892	2.19991	2.63105e-05	-0.55296	-1.12177	0.000106842	0.245139	-1.07969
72449591	rs12897542	9.14391e-08	14.5699	-0.458829	0.000543951	2.58403	-1.22987	0.00158972	2.9733	-1.10789
72449592	rs3825716	0.0551878	23.0728	4.34887	5.20097e-06	-1.96937	-1.32648	1.01701e-05	-1.8971	-1.28936
72449997	rs7155855	0.053125	23.0728	4.31077	5.18056e-06	-1.96937	-1.33041	1.01196e-05	-1.8971	-1.29433
72450533	rs10150071	6.70572e-06	18.8415	-0.435396	2.69953e-05	-0.315628	-1.3334	0.000134908	0.752201	-1.35351
72450542	rs720391	2.83455e-15	-2.02409	-1.15417	2.38437e-05	-0.674861	-1.09832	3.39241e-05	-0.88359	-1.09818
72450618	rs10137909	0.178932	23.8221	4.77575	5.69504e-06	-1.93536	-1.26974	1.14278e-05	-1.84259	-1.22727
72450698	rs12893646	7.15579e-08	14.3263	-0.460406	0.000453192	2.40214	-1.23052	0.00132162	2.78947	-1.10876
72450699	rs10138176	0.18627	23.881	4.7571	5.71965e-06	-1.92846	-1.27232	1.14624e-05	-1.83655	-1.23028
72451099	rs71427144	8.35309e-08	14.4617	-0.441095	0.000517636	2.52705	-1.22248	0.00151288	2.91397	-1.0981
72451966	rs2332705	2.93348e-13	-0.858151	2.31936	2.7062e-05	-0.657667	-0.9889	0.000105885	0.140609	-0.984155
72452471	rs17105346	2.84874e-13	-0.922445	2.35435	2.95122e-05	-0.586232	-0.973659	0.00011802	0.230156	-0.965199
72453390	rs4569194	0.0224213	22.3584	4.16246	5.1173e-06	-1.99114	-1.32093	9.94211e-06	-1.92496	-1.28416
72453530	rs10136808	0.0243702	22.4418	4.16246	5.13579e-06	-1.98753	-1.32093	9.99861e-06	-1.9193	-1.28416
72453599	rs11627768	2.59921e-13	-0.987091	2.32732	3.11663e-05	-0.519602	-0.985756	0.000127368	0.329066	-0.987887
72454200	rs60503142	2.5018e-13	-0.999601	2.30164	3.13755e-05	-0.504475	-0.994191	0.000128709	0.34795	-0.9963
72454445	rs76309583	2.73338e-13	-0.886885	2.27745	2.73182e-05	-0.635065	-1.00208	0.000108421	0.184285	-1.00417
72454446	rs76923257	2.31871e-13	1.22604	-2.75715e-10	4.16821e-05	-1.21462	-2.75715e-10	7.61466e-05	-1.17324	-2.75715e-10
72454546	rs58002698	2.67685e-15	-2.02071	-1.21479	3.32814e-05	-0.394338	-1.04536	4.40749e-05	-0.64444	-1.07557
72454822	rs12590831	0.0252848	22.5177	4.12341	5.13131e-06	-1.98413	-1.3252	9.99819e-06	-1.91402	-1.28947
72454876	rs142740716	1.69919e-14	-2.24941e-10	-1.38741	3.88651e-05	-2.24941e-10	-1.2846	6.37196e-05	-2.24941e-10	-1.35141
72454933	rs60545259	2.70959e-15	-2.01682	-1.20652	3.41161e-05	-0.358192	-1.05673	4.58668e-05	-0.593728	-1.08643
72454935	rs11158926	2.313e-06	13.9075	3.4342	1.18517e-05	-1.67244	-0.79978	1.87453e-05	-1.84923	-0.725724
72455117	rs117006740	1.69204e-14	-1.39163	-2.75715e-10	2.33319e-05	-1.79487	-2.75715e-10	3.75121e-05	-1.88124	-2.75715e-10
72456154	rs8011972	2.66331e-13	1.3646	-2.75715e-10	1.84263e-05	-2.03092	-2.75715e-10	3.58544e-05	-1.92643	-2.75715e-10
72456227	rs2238276	2.65991e-15	-2.01398	-1.22788	3.61078e-05	-0.331811	-1.02638	4.83859e-05	-0.569263	-1.05743
72456250	rs11622507	2.44849e-13	-0.860441	2.14094	2.54108e-05	-0.663948	-1.04557	0.000100107	0.14788	-1.04754
72456322	rs2283426	0.0146046	22.1167	3.9755	4.9709e-06	-2.00083	-1.34027	9.55188e-06	-1.94065	-1.30852
72456907	rs917392	3.90199e-13	1.74651	-2.75715e-10	1.83837e-05	-2.03323	-2.75715e-10	3.90418e-05	-1.84127	-2.75715e-10
72456913	rs1860105	2.61622e-15	-2.01298	-1.24543	3.74469e-05	-0.322974	-0.998797	5.00891e-05	-0.561064	-1.03103
72457037	rs1860104	1.08068e-06	13.0271	3.55364	4.74095e-06	-2.01967	-1.36879	8.36377e-06	-2.03507	-1.34692
72457218	rs1476745	2.70711e-06	14.1377	3.36128	1.18281e-05	-1.64912	-0.825094	1.85357e-05	-1.83361	-0.752597
72457365	rs2238275	2.61386e-15	-2.0203	-1.23902	3.45517e-05	-0.393058	-1.00918	4.64737e-05	-0.62604	-1.04098
72457682	rs7156200	1.16992e-09	10.442	-0.689743	2.16738e-05	-0.595849	-1.27274	5.08787e-05	-0.259341	-1.31711
72458188	rs2238274	2.51126e-15	-2.01861	-1.28075	3.79008e-05	-0.375669	-0.934055	5.07574e-05	-0.609928	-0.968915
72458684	rs79654339	3.85776e-14	-2.24941e-10	-0.567472	3.53643e-05	-2.24941e-10	-1.37899	6.16285e-05	-2.24941e-10	-1.38478
72459071	rs4902964	0.00913339	21.8987	3.72414	4.8428e-06	-2.0056	-1.3616	9.18695e-06	-1.95138	-1.33674
72459258	rs2238273	4.58989e-13	2.96325	-1.05437	1.28937e-05	-1.37004	-1.01791	2.11516e-05	-1.19316	-1.26103
72459695	rs4902965	2.46901e-15	-2.01905	-1.29728	3.9236e-05	-0.376966	-0.898134	5.15775e-05	-0.628444	-0.934371
72460013	rs17768361	2.357e-06	13.7819	3.57863	1.22427e-05	-1.69117	-0.748592	1.9528e-05	-1.86257	-0.671481
72460133	rs146477831	4.9356e-14	-0.321085	-2.75715e-10	3.54459e-05	-1.37669	-2.75715e-10	7.4975e-05	-1.18875	-2.75715e-10
72460289	rs72735952	2.15445e-13	-0.898685	2.05125	2.57789e-05	-0.621971	-1.07317	0.000102679	0.200763	-1.07505
72460518	rs764625	1.20684e-08	12.4542	-0.368228	0.000218916	1.63511	-1.19112	0.000635311	2.00532	-1.05711
72460574	rs764624	2.46678e-15	-2.01995	-1.29728	4.25419e-05	-0.296071	-0.898134	5.61788e-05	-0.54299	-0.934371
72461074	rs1978227	0.00408954	21.293	3.52634	4.70876e-06	-2.02089	-1.37438	8.75429e-06	-1.9813	-1.35506
72461160	rs12884777	7.29644e-10	10.0926	-0.812479	2.12306e-05	-0.674958	-1.21429	5.01766e-05	-0.320505	-1.26985
72461281	rs2283424	0.00302506	20.9015	3.61626	4.69611e-06	-2.02894	-1.36902	8.67297e-06	-1.99852	-1.34717
72461298	rs12885258	8.93036e-09	12.1973	-0.412524	0.000186285	1.49295	-1.21037	0.000543165	1.87368	-1.08217
72461382	rs7147828	1.04506e-14	-1.87349	-2.75715e-10	1.86594e-05	-2.01834	-2.75715e-10	3.24372e-05	-2.02659	-2.75715e-10
72461642	rs56661004	1.48374e-12	3.75697	-0.674793	5.54482e-06	-1.9555	-1.27634	9.68664e-06	-1.91319	-1.32196
72461647	rs1978226	3.71349e-13	1.697	-2.75715e-10	1.83916e-05	-2.0328	-2.75715e-10	3.8507e-05	-1.85506	-2.75715e-10
72462017	rs1978225	0.0036294	20.9015	3.79839	4.75826e-06	-2.02894	-1.35587	8.83234e-06	-1.99852	-1.32896
72462202	rs2283422	4.61081e-10	9.55873	-0.737542	1.72087e-05	-0.849766	-1.24951	3.99479e-05	-0.51751	-1.30081
72462249	rs74060440	5.41598e-10	9.73447	-0.752338	1.73765e-05	-0.84446	-1.24512	4.02146e-05	-0.516613	-1.29506
72462263	rs73293246	4.53472e-10	9.55873	-0.754183	1.73446e-05	-0.849766	-1.24165	4.01996e-05	-0.51751	-1.29453
72462381	rs11623535	8.02967e-12	2.37373	2.39702	1.78603e-05	-1.07875	-0.983364	3.19445e-05	-1.057	-0.984898
72462557	rs11623492	2.92794e-13	-0.836832	2.29615	2.37959e-05	-0.745367	-1.02981	9.67641e-05	0.0754168	-1.00904
72462609	rs11623548	0.00387189	20.8687	3.89587	4.80244e-06	-2.02817	-1.3474	8.95332e-06	-1.99781	-1.31606
72462694	rs11623588	0.00314443	20.6414	3.91512	4.79444e-06	-2.03157	-1.34566	8.89668e-06	-2.00644	-1.31378
72463283	rs72735955	4.06003e-13	-0.782492	2.56871	2.53492e-05	-0.800515	-0.911432	9.93567e-05	0.00470287	-0.911887
72463537	rs72735956	4.45644e-13	-0.755733	2.63511	2.57711e-05	-0.807263	-0.888177	0.000100764	-0.00447296	-0.888643
72463740	rs11620690	4.27794e-13	-0.769699	2.60819	2.58819e-05	-0.793506	-0.897646	0.000101596	0.0132085	-0.898108
72463783	rs4598834	3.13221e-13	1.52676	-2.75715e-10	1.83516e-05	-2.03498	-2.75715e-10	3.69149e-05	-1.89729	-2.75715e-10
72463926	rs4453407	7.44833e-14	0.0904295	-2.75715e-10	1.93726e-05	-1.98084	-2.75715e-10	4.39812e-05	-1.72214	-2.75715e-10
72463936	rs4350510	1.44692e-11	2.49426	2.86538	1.97242e-05	-1.13369	-0.829154	3.53176e-05	-1.11257	-0.828947
72463990	rs11625937	3.60881e-13	-0.823362	2.49176	2.58784e-05	-0.759265	-0.932023	0.000102115	0.0576281	-0.937433
72464107	rs4354860	1.4714e-11	2.49426	2.88215	1.99768e-05	-1.13369	-0.816432	3.55728e-05	-1.11257	-0.821744
72464141	rs4243640	1.38711e-11	2.43527	2.88215	2.05152e-05	-1.1071	-0.816432	3.65428e-05	-1.08567	-0.821744
72464259	rs72735960	8.95174e-15	-2.0283	-2.75715e-10	4.11771e-05	-1.22681	-2.75715e-10	8.52933e-05	-1.05981	-2.75715e-10
72464262	rs4899412	1.56457e-11	2.4698	2.968	1.96852e-05	-1.18011	-0.784718	3.44126e-05	-1.1773	-0.790176
72464278	rs4902966	1.52698e-11	2.47614	2.93734	2.0231e-05	-1.14137	-0.796105	3.58898e-05	-1.12394	-0.801512
72464391	rs74394215	2.34827e-13	1.2387	-2.75715e-10	1.85046e-05	-2.02667	-2.75715e-10	3.67898e-05	-1.90068	-2.75715e-10
72464810	rs2010846	1.39239e-11	2.25648	3.06474	2.2623e-05	-1.07738	-0.748347	4.0608e-05	-1.04797	-0.753967
72464832	rs2010848	0.00270726	21.1763	3.23054	4.6828e-06	-2.01543	-1.38537	8.66123e-06	-1.97452	-1.37253
72464881	rs2010850	1.56755e-11	2.40298	3.03673	2.20529e-05	-1.0923	-0.758948	3.92783e-05	-1.07071	-0.764521
72464890	rs1987723	1.49852e-11	2.34535	3.04932	2.15809e-05	-1.11869	-0.75419	3.87138e-05	-1.08992	-0.759785
72465028	rs1987722	1.76615e-11	2.49426	3.06474	2.13843e-05	-1.13369	-0.748347	3.80675e-05	-1.11257	-0.753967
72465202	rs17105566	4.40002e-13	-0.850225	2.71686	2.88074e-05	-0.731396	-0.852667	0.000114509	0.093279	-0.85853
72465488	rs8014500	3.9943e-13	1.76989	-2.75715e-10	1.84313e-05	-2.03064	-2.75715e-10	3.91393e-05	-1.83877	-2.75715e-10
72465579	rs8013467	1.59704e-11	2.32372	3.13463	2.26351e-05	-1.10353	-0.721666	4.04049e-05	-1.07955	-0.727402
72465951	rs1009018	4.07175e-13	1.7891	-2.75715e-10	1.84439e-05	-2.02996	-2.75715e-10	3.93111e-05	-1.83439	-2.75715e-10
72465969	rs699358	1.41067e-11	2.32372	3.01054	2.17768e-05	-1.10353	-0.76032	3.91819e-05	-1.07955	-0.758138
72466149	rs11158927	4.15315e-13	-0.874459	2.68335	2.95282e-05	-0.705486	-0.853864	0.000118635	0.10926	-0.839109
72466285	rs1009017	2.59669e-11	2.48074	3.46369	2.31116e-05	-1.25472	-0.549641	4.26934e-05	-1.21046	-0.541402
72466931	rs150267868	1.71866e-14	-2.24941e-10	-1.37601	3.85144e-05	-2.24941e-10	-1.29366	6.42634e-05	-2.24941e-10	-1.34291
72466936	rs17105606	5.49137e-13	-1.13008	3.21829	5.62805e-05	-0.465464	-0.448883	0.000239294	0.377136	-0.405343
72467308	rs59631889	4.54702e-13	-1.16469	3.06418	5.47338e-05	-0.419113	-0.523101	0.000231241	0.434516	-0.496954
72467439	rs8004427	2.90676e-13	2.03509	-0.583024	9.86858e-06	-2.00064	-0.654701	2.90048e-05	-1.7695	-0.368944
72467516	rs58890880	5.75592e-13	-1.18625	3.3215	6.52317e-05	-0.389415	-0.377335	0.000275666	0.471196	-0.357909
72467631	rs2238272	5.52484e-05	17.8575	2.65741	4.6997e-06	-2.03509	-1.36211	9.09902e-06	-2.02099	-1.27674
72467825	rs111485956	1.29163e-14	-1.66166	-2.75715e-10	2.05115e-05	-1.92371	-2.75715e-10	3.56878e-05	-1.93109	-2.75715e-10
72468038	rs141589458	1.81294e-14	-2.24941e-10	-1.32261	5.35251e-05	-2.24941e-10	-0.964545	8.23793e-05	-2.24941e-10	-1.09457
72468136	rs12884202	1.36268e-12	1.33366	1.6634	5.17662e-05	0.388664	-1.38662	8.81621e-05	0.33169	-1.35841
72468149	rs12884483	1.49274e-12	1.33366	1.75456	5.19246e-05	0.388664	-1.38357	8.88194e-05	0.33169	-1.35099
72468311	rs12586984	1.49274e-12	1.33366	1.75456	5.19246e-05	0.388664	-1.38357	8.88194e-05	0.33169	-1.35099
72468405	rs12586968	1.45078e-12	1.33366	1.72605	5.1864e-05	0.388664	-1.38473	8.8545e-05	0.33169	-1.35408
72468424	rs12586947	1.10735e-12	1.06353	1.72605	6.59031e-05	0.628224	-1.38473	0.000112202	0.568485	-1.35408
72468497	rs10483838	2.57713e-15	-1.97965	-1.29382	0.000127357	-0.151145	0.0534444	0.000140703	-0.409064	-0.150182
72468648	rs2238270	1.37948e-12	1.33366	1.67565	5.18843e-05	0.388664	-1.38434	8.82799e-05	0.33169	-1.35708
72468962	rs2238269	1.53188e-12	1.36047	1.75363	5.10006e-05	0.366019	-1.37888	8.72711e-05	0.309314	-1.3462
72469007	rs2238268	1.33118e-12	1.30429	1.66939	5.30755e-05	0.413698	-1.38668	9.02378e-05	0.35643	-1.35988
72469193	rs11623376	1.33282e-12	1.33366	1.64124	5.1723e-05	0.388664	-1.38746	8.77949e-05	0.33169	-1.36259
72469591	rs2239268	1.36904e-12	1.36047	1.64124	5.0565e-05	0.366019	-1.38746	8.58522e-05	0.309314	-1.36259
72469709	rs2239267	1.33282e-12	1.33366	1.64124	5.1723e-05	0.388664	-1.38746	8.77949e-05	0.33169	-1.36259
72469761	rs4902967	2.17099e-13	1.77608	-0.615872	9.37502e-06	-2.02061	-0.686039	2.62449e-05	-1.83249	-0.405938
72470077	rs2332706	2.00431e-14	0.167029	-1.38929	1.84597e-05	-1.39527	-0.63384	1.71216e-05	-1.82764	-0.837925
72470188	rs4902968	2.88677e-13	2.053	-0.607839	9.65374e-06	-1.99897	-0.678379	2.83354e-05	-1.7649	-0.396883
72470260	rs4902969	2.3886e-13	1.89525	-0.639516	9.20215e-06	-2.01668	-0.708578	2.60767e-05	-1.81224	-0.432622
72470336	rs12885938	1.56599e-12	1.41441	1.72172	4.85254e-05	0.321055	-1.38366	8.30705e-05	0.264887	-1.3511
72470449	rs4902970	2.86324e-13	2.03509	-0.598111	9.72752e-06	-2.00064	-0.669098	2.85165e-05	-1.7695	-0.385924
72470679	rs10873248	2.80273e-13	1.99759	-0.581969	9.84528e-06	-2.00401	-0.653694	2.87643e-05	-1.77901	-0.367756
72471108	rs2190871	3.61544e-13	2.14951	-0.479266	1.10017e-05	-1.99113	-0.555519	3.36696e-05	-1.73669	-0.252614
72471274	rs4902972	8.6519e-14	1.61268	-1.37246	8.08618e-06	-2.03503	-0.819508	1.33203e-05	-1.91972	-0.996891
72471630	rs11628133	4.73783e-13	-0.994353	2.93496	4.36654e-05	-0.651907	-0.516233	0.000171741	0.138756	-0.49867
72471862	rs2332707	5.17418e-12	2.4202	1.91109	1.12562e-05	-1.1492	-1.37458	2.07615e-05	-1.14267	-1.33013
72472263	rs12897386	5.0937e-12	2.39058	1.92503	1.14175e-05	-1.13592	-1.37363	2.10797e-05	-1.12934	-1.32825
72472427	rs12148043	4.73519e-13	-1.1453	3.08535	5.50824e-05	-0.48792	-0.447946	0.000225762	0.343295	-0.429713
72472692	rs111301797	1.22607e-14	-1.71375	-2.75715e-10	2.22333e-05	-1.84311	-2.75715e-10	3.48476e-05	-1.95492	-2.75715e-10
72473230	rs12883063	6.08447e-12	2.4202	2.07315	1.13997e-05	-1.1492	-1.36191	2.1253e-05	-1.14267	-1.30673
72473655	rs8008678	5.0349e-12	2.32869	1.97531	1.17871e-05	-1.1077	-1.36999	2.18373e-05	-1.10102	-1.32126
72474087	rs58870443	1.77627e-14	-2.24941e-10	-1.34304	0.000122266	-2.24941e-10	-0.138497	0.000178002	-2.24941e-10	-0.324108
72474545	rs35727014	5.36601e-12	2.3038	2.0639	1.20106e-05	-1.09618	-1.36273	2.23828e-05	-1.08945	-1.30816
72474658	rs41389946	1.79194e-14	-2.24941e-10	-1.33426	0.00012598	-2.24941e-10	-0.108576	0.000181657	-2.24941e-10	-0.303781
72474901	rs73293287	1.79689e-14	-2.24941e-10	-1.3315	0.000124888	-2.24941e-10	-0.117279	0.000178967	-2.24941e-10	-0.318699
72474946	rs117733659	3.94206e-14	-0.545856	-2.75715e-10	3.22102e-05	-1.47241	-2.75715e-10	6.72815e-05	-1.29702	-2.75715e-10
72475353	rs6574037	3.75448e-12	1.77465	2.23591	1.54859e-05	-0.862121	-1.34265	2.94736e-05	-0.852052	-1.27035
72475398	rs4048388	5.60174e-12	2.0767	2.33398	1.36182e-05	-1.00304	-1.33025	2.62233e-05	-0.989802	-1.24945
72475756	rs78239342	2.23801e-15	-2.03278	-1.38178	8.73291e-06	-1.6448	-1.1328	1.43466e-05	-1.72529	-1.1171
72475789	rs2215132	1.87807e-12	1.89639	1.42146	1.41113e-05	-0.913652	-1.38407	2.50718e-05	-0.941942	-1.34221
72475809	rs74939303	1.52001e-13	0.803739	-2.75715e-10	1.88351e-05	-2.00897	-2.75715e-10	3.24771e-05	-2.02537	-2.75715e-10
72476426	rs4899413	1.76034e-14	-2.24941e-10	-1.35205	0.000114413	-2.24941e-10	-0.204881	0.000160441	-2.24941e-10	-0.427976
72476732	rs2239266	1.76799e-14	-2.24941e-10	-1.34771	0.000113318	-2.24941e-10	-0.214501	0.000161387	-2.24941e-10	-0.422096
72477346	rs116230002	1.60138e-14	-1.44669	-2.75715e-10	1.8427e-05	-2.03088	-2.75715e-10	3.21736e-05	-2.03475	-2.75715e-10
72477540	rs28644384	1.7695e-14	-2.24941e-10	-1.34686	0.000116427	-2.24941e-10	-0.187433	0.00016159	-2.24941e-10	-0.420839
72477626	rs117194051	1.70053e-14	-1.38662	-2.75715e-10	1.85458e-05	-2.02445	-2.75715e-10	3.21744e-05	-2.03473	-2.75715e-10
72478026	rs118072630	1.67579e-14	-1.40128	-2.75715e-10	1.85123e-05	-2.02626	-2.75715e-10	3.21657e-05	-2.035	-2.75715e-10
72478034	rs12892100	1.29902e-13	-0.131385	0.778023	7.23286e-06	-1.58242	-1.38364	1.30046e-05	-1.55292	-1.38768
72478075	rs8017353	5.35437e-14	-0.020471	-0.219177	2.12455e-05	-1.56188	-0.326669	6.68131e-05	-1.20925	-0.0947499
72478403	rs966815	5.12991e-15	-1.24013	-1.34493	7.8896e-06	-1.94178	-0.937368	1.47872e-05	-1.71174	-1.1004
72478644	rs75789071	9.02081e-15	-2.02061	-2.75715e-10	2.39776e-05	-1.76758	-2.75715e-10	4.18513e-05	-1.77178	-2.75715e-10
72478789	rs8017221	5.00119e-15	-1.26661	-1.34386	7.8026e-06	-1.93473	-0.955512	1.47685e-05	-1.70539	-1.10802
72478868	rs8017799	4.9099e-15	-1.28642	-1.34247	7.83995e-06	-1.92568	-0.959784	1.50023e-05	-1.68624	-1.11145
72479349	rs8003097	5.57851e-14	-0.0358181	-0.162821	2.22526e-05	-1.56931	-0.272932	7.01985e-05	-1.21907	-0.0355078
72479861	rs11844049	5.06186e-15	-1.25604	-1.34237	7.91247e-06	-1.93089	-0.945369	1.48894e-05	-1.69846	-1.10679
72479878	rs11852205	5.06186e-15	-1.25604	-1.34237	7.91247e-06	-1.93089	-0.945369	1.48894e-05	-1.69846	-1.10679
72480264	rs3784054	1.76158e-14	-2.24941e-10	-1.35135	0.000114868	-2.24941e-10	-0.20091	0.000161016	-2.24941e-10	-0.424398
72480600	rs41488847	1.76268e-14	-2.24941e-10	-1.35072	0.000111495	-2.24941e-10	-0.230716	0.000159031	-2.24941e-10	-0.436803
72480645	rs117335206	1.6388e-14	-1.4236	-2.75715e-10	1.83636e-05	-2.03432	-2.75715e-10	3.22145e-05	-2.03349	-2.75715e-10
72480860	rs758235	5.68619e-14	-0.00506671	-0.174453	2.23375e-05	-1.5544	-0.284029	7.07246e-05	-1.19938	-0.04773
72480899	rs76962582	1.68352e-14	-1.39667	-2.75715e-10	1.83865e-05	-2.03308	-2.75715e-10	3.21796e-05	-2.03457	-2.75715e-10
72481514	rs757598	6.02795e-14	-0.00506671	-0.116087	2.3617e-05	-1.5544	-0.228326	7.51956e-05	-1.19938	0.0135693
72481877	rs28450218	1.74871e-14	-2.24941e-10	-1.35868	0.000110058	-2.24941e-10	-0.243691	0.000154933	-2.24941e-10	-0.462908
72482383	rs28718774	1.76367e-14	-2.24941e-10	-1.35016	0.000111148	-2.24941e-10	-0.23383	0.000160465	-2.24941e-10	-0.427825
72482389	rs78347630	2.39672e-14	-2.24941e-10	-1.04346	3.67538e-05	-2.24941e-10	-1.34045	6.50437e-05	-2.24941e-10	-1.33084
72483001	rs35005808	1.0959e-13	0.476603	-2.75715e-10	8.40129e-05	-0.513725	-2.75715e-10	0.00010726	-0.830643	-2.75715e-10
72483129	rs6574038	2.3605e-13	0.270786	0.973111	5.853e-06	-1.78949	-1.38825	1.06114e-05	-1.76407	-1.3799
72483184	rs182518533	1.20587e-14	-1.73036	-2.75715e-10	1.99447e-05	-1.95173	-2.75715e-10	3.35917e-05	-1.99162	-2.75715e-10
72483373	rs10131317	1.73749e-14	-2.24941e-10	-1.36512	0.000101397	-2.24941e-10	-0.325651	0.000143559	-2.24941e-10	-0.539156
72483467	rs2877776	9.92415e-14	0.146545	0.230866	3.4017e-05	-1.52176	0.103924	0.000113226	-1.15324	0.376721
72484156	rs36032616	2.22727e-13	1.1858	-2.75715e-10	4.0403e-05	-1.24579	-2.75715e-10	7.29508e-05	-1.21612	-2.75715e-10
72484473	rs11850350	6.5751e-15	-1.01621	-1.32065	8.04733e-06	-1.8364	-1.02296	1.64623e-05	-1.53478	-1.17004
72484496	rs11845993	2.42645e-13	0.287206	0.984249	5.93611e-06	-1.77455	-1.38909	1.07556e-05	-1.75406	-1.37642
72484808	rs2190870	1.00593e-13	0.162563	0.228378	3.42011e-05	-1.51397	0.101536	0.000114089	-1.14304	0.374124
72484862	rs2190869	9.852e-14	0.130585	0.23953	3.40371e-05	-1.52949	0.112243	0.000113102	-1.16338	0.385766
72485062	rs2190868	9.84703e-14	0.0797265	0.289883	3.62381e-05	-1.51519	0.160604	0.000122119	-1.13922	0.438315
72485195	rs11628574	7.42655e-14	-1.13803	1.22553	2.42072e-05	-0.731412	-1.02663	9.42144e-05	0.0493058	-1.00963
72485244	rs7494103	6.9556e-14	-1.12764	1.14963	2.32495e-05	-0.743861	-1.05455	9.01293e-05	0.0335561	-1.03821
72485681	rs59707038	1.71695e-14	-2.24941e-10	-1.37701	9.26844e-05	-2.24941e-10	-0.415495	0.000132506	-2.24941e-10	-0.619269
72485748	rs11158929	1.01936e-13	0.0621974	0.342003	3.86557e-05	-1.53723	0.247225	0.000124915	-1.1563	0.47803
72485840	rs117561872	1.60638e-14	-1.44358	-2.75715e-10	1.84319e-05	-2.03061	-2.75715e-10	3.21713e-05	-2.03483	-2.75715e-10
72486603	rs4899414	1.19593e-13	0.0640079	0.499938	4.40085e-05	-1.52297	0.362654	0.000150453	-1.14944	0.657188
72486993	rs55834700	1.1301e-14	-1.79526	-2.75715e-10	1.99882e-05	-1.94956	-2.75715e-10	3.34886e-05	-1.9947	-2.75715e-10
72487053	rs2052015	6.78543e-14	-1.13222	1.12943	2.30293e-05	-0.779571	-1.02835	8.79457e-05	0.000362665	-1.02954
72487496	rs2190867	2.92087e-13	0.13608	1.32083	6.31608e-06	-1.7198	-1.38179	1.18012e-05	-1.69483	-1.34287
72487817	rs2052014	3.37679e-14	0.252802	-0.953438	6.97606e-06	-1.63626	-1.36596	1.79018e-05	-1.23294	-1.38806
72487872	rs2238266	9.47775e-15	-0.980611	-0.990588	6.04672e-06	-1.78886	-1.35632	1.47913e-05	-1.42674	-1.38512
72487950	rs117648752	8.93309e-15	-2.03038	-2.75715e-10	2.0687e-05	-1.91519	-2.75715e-10	3.66003e-05	-1.90584	-2.75715e-10
72488091	rs17105827	1.91878e-14	-1.26587	-2.75715e-10	1.90307e-05	-1.99864	-2.75715e-10	3.25698e-05	-2.02251	-2.75715e-10
72488265	rs8015034	1.17322e-14	-1.89138	0.13357	1.34304e-05	-1.2072	-1.13997	5.14282e-05	-0.39754	-1.16818
72488330	rs138818060	5.45491e-14	-0.221043	-2.75715e-10	1.83566e-05	-2.03471	-2.75715e-10	3.3991e-05	-1.9798	-2.75715e-10
72488331	rs8015479	1.08171e-13	1.81209	-1.34852	5.55346e-06	-1.84808	-1.38219	1.15433e-05	-1.6761	-1.38369
72488357	rs77680307	5.20806e-14	-1.64969	1.38233	1.18358e-05	-1.79647	-0.677097	2.23323e-05	-1.69362	-0.70625
72488734	rs143769849	1.41002e-13	-1.52636	2.25499	2.23034e-05	-1.9541	0.114143	3.433e-05	-1.88227	-0.087611
72488863	rs117390716	1.34047e-14	-1.62454	-2.75715e-10	1.85124e-05	-2.02625	-2.75715e-10	3.2313e-05	-2.03043	-2.75715e-10
72488951	rs11627893	2.48256e-15	-2.03105	-1.2798	6.72508e-06	-2.01675	-1.0221	1.21646e-05	-1.95685	-1.05052
72489001	rs10150490	1.36965e-12	-0.392946	3.39511	4.62767e-05	-2.03082	0.920762	8.06836e-05	-1.98971	0.874347
72489042	rs11628815	6.75798e-14	-1.48874	1.4819	1.30844e-05	-1.99243	-0.380842	2.16199e-05	-1.92584	-0.506441
72489343	rs11628898	2.28353e-14	-1.81499	0.723147	9.48354e-06	-1.98317	-0.71197	1.66358e-05	-1.87682	-0.817524
72489385	rs11628971	1.88037e-14	-1.79278	0.506694	8.50003e-06	-1.98057	-0.824058	1.50373e-05	-1.8684	-0.92697
72489467	rs58117647	1.0372e-14	-1.88104	-2.75715e-10	2.80506e-05	-1.61069	-2.75715e-10	4.57709e-05	-1.68225	-2.75715e-10
72489507	rs2108710	3.6833e-14	-1.91973	1.30598	1.61159e-05	-1.82776	-0.337133	2.93493e-05	-1.76036	-0.366271
72489514	rs60103614	1.05774e-14	-1.86142	-2.75715e-10	3.10738e-05	-1.50833	-2.75715e-10	4.95587e-05	-1.60274	-2.75715e-10
72489626	rs17768491	1.05319e-14	-1.86573	-2.75715e-10	2.87655e-05	-1.58552	-2.75715e-10	4.68349e-05	-1.65927	-2.75715e-10
72489731	rs56098489	1.07591e-14	-1.8444	-2.75715e-10	2.98013e-05	-1.55014	-2.75715e-10	4.99098e-05	-1.59568	-2.75715e-10
72489841	rs2108709	9.39664e-15	-1.97979	-2.75715e-10	3.43816e-05	-1.40717	-2.75715e-10	5.07243e-05	-1.5795	-2.75715e-10
72489998	rs77707992	1.13671e-14	-1.78942	-2.75715e-10	2.02421e-05	-1.93693	-2.75715e-10	4.05393e-05	-1.80363	-2.75715e-10
72490662	rs11846932	1.04055e-14	-1.87781	-2.75715e-10	2.82281e-05	-1.60438	-2.75715e-10	4.74022e-05	-1.64723	-2.75715e-10
72490679	rs11846989	1.04055e-14	-1.87781	-2.75715e-10	2.82281e-05	-1.60438	-2.75715e-10	4.74022e-05	-1.64723	-2.75715e-10
72490794	rs8017428	1.46567e-14	-2.02542	0.490171	1.50976e-05	-1.86952	-0.360633	2.4236e-05	-1.88209	-0.435973
72490980	rs8021632	4.12054e-15	-1.67624	-1.12792	1.78822e-05	-0.983079	-1.07781	2.8942e-05	-1.11023	-1.03037
72491015	rs6574039	6.32314e-14	-1.87055	1.79721	2.10648e-05	-1.89005	-0.00704175	3.68818e-05	-1.84483	-0.0533502
72491168	rs11847881	1.02265e-14	-1.89517	-2.75715e-10	2.74197e-05	-1.63343	-2.75715e-10	4.61142e-05	-1.67478	-2.75715e-10
72491235	rs11852228	1.03187e-14	-1.88619	-2.75715e-10	2.78371e-05	-1.61833	-2.75715e-10	4.67792e-05	-1.66046	-2.75715e-10
72491398	rs11847964	2.89559e-14	-1.6913	0.836926	9.84236e-06	-2.02296	-0.635038	1.51632e-05	-2.03137	-0.755662
72491701	rs8022882	6.55708e-14	-1.85202	1.81501	2.09658e-05	-1.90649	0.00468949	3.66111e-05	-1.86373	-0.0418167
72491758	rs8022771	8.93216e-15	-2.03049	-2.75715e-10	2.64404e-05	-1.6698	-2.75715e-10	4.0565e-05	-1.803	-2.75715e-10
72491876	rs11844252	2.93116e-14	-1.69776	0.855595	9.93824e-06	-2.02415	-0.624155	1.53261e-05	-2.03066	-0.745683
72491958	rs17105880	2.77372e-14	-1.75563	0.858262	1.02355e-05	-1.99624	-0.622598	1.75466e-05	-1.89679	-0.744255
72491992	rs11158930	2.91247e-14	-1.70415	0.855595	9.92704e-06	-2.02528	-0.624155	1.53379e-05	-2.02989	-0.745683
72492651	rs11158931	2.81563e-14	-1.71049	0.828111	9.75896e-06	-2.02634	-0.640166	1.5127e-05	-2.02906	-0.760361
72492771	rs11849254	2.73202e-14	-1.74063	0.828111	9.71671e-06	-2.03068	-0.640166	1.5202e-05	-2.02411	-0.760361
72492850	rs2238265	1.14229e-14	-0.3955	-1.38902	6.65613e-06	-1.78748	-1.26168	1.08102e-05	-1.8395	-1.28591
72492980	rs11850119	9.81354e-15	-1.93638	-2.75715e-10	2.55068e-05	-1.70575	-2.75715e-10	4.30696e-05	-1.74308	-2.75715e-10
72493119	rs11850132	2.76534e-14	-1.72851	0.828111	9.7322e-06	-2.02909	-0.640166	1.51686e-05	-2.02631	-0.760361
72493146	rs11850137	2.76534e-14	-1.72851	0.828111	9.7322e-06	-2.02909	-0.640166	1.51686e-05	-2.02631	-0.760361
72493264	rs11850234	2.78824e-14	-1.71049	0.818338	9.70372e-06	-2.02634	-0.645842	1.50485e-05	-2.02906	-0.765561
72493292	rs11850239	9.79502e-15	-1.93827	-2.75715e-10	2.54187e-05	-1.70921	-2.75715e-10	4.29296e-05	-1.74634	-2.75715e-10
72493493	rs11846468	2.75536e-14	-1.72235	0.818338	9.68572e-06	-2.0282	-0.645842	1.50748e-05	-2.02732	-0.765561
72493616	rs74455122	7.19455e-15	-1.66497	-0.581854	2.98785e-05	-0.894493	-0.653064	4.86981e-05	-0.975472	-0.644789
72493675	rs74060456	9.95986e-15	-1.92158	-2.75715e-10	2.61945e-05	-1.67914	-2.75715e-10	4.41635e-05	-1.718	-2.75715e-10
72493818	rs72735990	2.75536e-14	-1.72235	0.818338	9.68572e-06	-2.0282	-0.645842	1.50748e-05	-2.02732	-0.765561
72493888	rs74060458	2.81047e-14	-1.70255	0.818338	9.66219e-06	-2.03063	-0.645842	1.51017e-05	-2.02553	-0.765561
72493897	rs77036663	2.64641e-14	-1.76269	0.818338	9.62048e-06	-2.03496	-0.645842	1.53101e-05	-2.01182	-0.765561
72493904	rs72735991	2.64641e-14	-1.76269	0.818338	9.62048e-06	-2.03496	-0.645842	1.53101e-05	-2.01182	-0.765561
72493934	rs74060459	1.47419e-14	-1.52945	-2.75715e-10	3.85341e-05	-1.29315	-2.75715e-10	6.66657e-05	-1.30621	-2.75715e-10
72494020	rs57818726	2.78242e-14	-1.72235	0.828111	9.74085e-06	-2.0282	-0.640166	1.51534e-05	-2.02732	-0.760361
72494608	rs11851575	9.84933e-15	-1.93274	-2.75715e-10	2.56763e-05	-1.69913	-2.75715e-10	4.33391e-05	-1.73685	-2.75715e-10
72494808	rs17105918	2.65758e-14	-1.78038	0.84024	1.01097e-05	-1.98622	-0.644978	1.76663e-05	-1.8784	-0.755843
72494970	rs11844223	9.84933e-15	-1.93274	-2.75715e-10	2.56763e-05	-1.69913	-2.75715e-10	4.33391e-05	-1.73685	-2.75715e-10
72494974	rs11844287	9.83228e-15	-1.93447	-2.75715e-10	2.55956e-05	-1.70227	-2.75715e-10	4.32108e-05	-1.73981	-2.75715e-10
72495616	rs74060461	9.84933e-15	-1.93274	-2.75715e-10	2.56763e-05	-1.69913	-2.75715e-10	4.33391e-05	-1.73685	-2.75715e-10
72495800	rs4262883	9.81354e-15	-1.93638	-2.75715e-10	2.55068e-05	-1.70575	-2.75715e-10	4.30696e-05	-1.74308	-2.75715e-10
72496018	rs4383069	9.84933e-15	-1.93274	-2.75715e-10	2.56763e-05	-1.69913	-2.75715e-10	4.33391e-05	-1.73685	-2.75715e-10
72496021	rs4374087	9.83228e-15	-1.93447	-2.75715e-10	2.55956e-05	-1.70227	-2.75715e-10	4.32108e-05	-1.73981	-2.75715e-10
72496063	rs735157	2.07747e-14	-1.8081	0.621688	9.05103e-06	-1.97293	-0.768883	1.61343e-05	-1.85524	-0.869713
72496133	rs74060463	9.84933e-15	-1.93274	-2.75715e-10	2.56763e-05	-1.69913	-2.75715e-10	4.33391e-05	-1.73685	-2.75715e-10
72496154	rs74060464	9.84933e-15	-1.93274	-2.75715e-10	2.56763e-05	-1.69913	-2.75715e-10	4.33391e-05	-1.73685	-2.75715e-10
72496189	rs17105960	2.36474e-14	-1.77553	0.718632	9.41075e-06	-1.98832	-0.714526	1.65083e-05	-1.88217	-0.819872
72496250	rs17105962	2.37636e-14	-1.77062	0.718632	9.39148e-06	-1.99037	-0.714526	1.64469e-05	-1.88589	-0.819872
72496285	rs2012352	9.84933e-15	-1.93274	-2.75715e-10	2.56763e-05	-1.69913	-2.75715e-10	4.33391e-05	-1.73685	-2.75715e-10
72496292	rs2012354	9.83228e-15	-1.93447	-2.75715e-10	2.55956e-05	-1.70227	-2.75715e-10	4.32108e-05	-1.73981	-2.75715e-10
72496351	rs74060465	2.24261e-14	-1.71676	0.606839	8.50137e-06	-2.02735	-0.777119	1.34702e-05	-2.02817	-0.877249
72496655	rs56879125	9.83228e-15	-1.93447	-2.75715e-10	2.55956e-05	-1.70227	-2.75715e-10	4.32108e-05	-1.73981	-2.75715e-10
72496820	rs734427	9.79502e-15	-1.93827	-2.75715e-10	2.54187e-05	-1.70921	-2.75715e-10	4.29296e-05	-1.74634	-2.75715e-10
72496833	rs734426	9.82569e-15	-1.93515	-2.75715e-10	2.55644e-05	-1.70349	-2.75715e-10	4.31612e-05	-1.74096	-2.75715e-10
72496838	rs734425	9.82569e-15	-1.93515	-2.75715e-10	2.55644e-05	-1.70349	-2.75715e-10	4.31612e-05	-1.74096	-2.75715e-10
72496850	rs77960540	2.32341e-14	-1.76567	0.691148	9.22842e-06	-1.99237	-0.730038	1.61548e-05	-1.88957	-0.834114
72496870	rs734424	9.82569e-15	-1.93515	-2.75715e-10	2.55644e-05	-1.70349	-2.75715e-10	4.31612e-05	-1.74096	-2.75715e-10
72497396	rs11846804	9.12581e-15	-2.00904	-2.75715e-10	2.20665e-05	-1.85063	-2.75715e-10	3.75643e-05	-1.87985	-2.75715e-10
72497424	rs11846808	9.8071e-15	-1.93704	-2.75715e-10	2.54762e-05	-1.70695	-2.75715e-10	4.3021e-05	-1.74421	-2.75715e-10
72497451	rs11851082	9.8071e-15	-1.93704	-2.75715e-10	2.54762e-05	-1.70695	-2.75715e-10	4.3021e-05	-1.74421	-2.75715e-10
72497458	rs72735992	9.25715e-15	-1.99475	-2.75715e-10	1.85798e-05	-2.02262	-2.75715e-10	3.2185e-05	-2.0344	-2.75715e-10
72497601	rs9944137	1.44985e-13	-0.792383	1.54887	0.000198266	-0.273671	0.618584	0.000308765	-0.330172	0.556851
72497629	rs72735994	2.32534e-14	-1.75563	0.681938	9.14528e-06	-1.99624	-0.735218	1.59625e-05	-1.89679	-0.838867
72497792	rs9944139	4.65152e-14	-1.9152	1.53483	1.77353e-05	-1.87675	-0.192391	3.16748e-05	-1.8269	-0.223482
72498077	rs4899415	9.03667e-15	-2.01885	-2.75715e-10	2.85137e-05	-1.59431	-2.75715e-10	4.31118e-05	-1.7421	-2.75715e-10
72498108	rs8022622	4.38421e-14	-1.92166	1.48211	1.70614e-05	-1.88184	-0.226036	3.03066e-05	-1.83785	-0.256684
72498109	rs4899416	9.93977e-15	-1.9236	-2.75715e-10	2.61008e-05	-1.68273	-2.75715e-10	4.40144e-05	-1.72138	-2.75715e-10
72498193	rs72735996	2.32534e-14	-1.75563	0.681938	9.14528e-06	-1.99624	-0.735218	1.59625e-05	-1.89679	-0.838867
72498197	rs4899417	9.78873e-15	-1.93891	-2.75715e-10	2.53888e-05	-1.71039	-2.75715e-10	4.2882e-05	-1.74745	-2.75715e-10
72498362	rs4899418	9.78873e-15	-1.93891	-2.75715e-10	2.53888e-05	-1.71039	-2.75715e-10	4.2882e-05	-1.74745	-2.75715e-10
72498521	rs8022416	3.84692e-15	-1.59769	-1.27518	1.56239e-05	-0.932853	-1.26304	2.45953e-05	-1.06209	-1.24126
72498606	rs57851285	9.78873e-15	-1.93891	-2.75715e-10	2.53888e-05	-1.71039	-2.75715e-10	4.2882e-05	-1.74745	-2.75715e-10
72498707	rs75538716	2.90611e-14	-2.24941e-10	-0.850744	7.49577e-05	-2.24941e-10	-0.627772	0.000146867	-2.24941e-10	-0.516373
72499099	rs11625920	2.45279e-14	-1.69776	0.677424	8.97013e-06	-2.02415	-0.726645	1.39553e-05	-2.03066	-0.839379
72499139	rs11848888	2.65873e-15	-1.92486	-1.31744	6.6461e-06	-1.68497	-1.3657	1.26809e-05	-1.72349	-1.24231
72499323	rs12435142	1.44239e-13	-0.793833	1.54516	0.000198843	-0.225996	0.573816	0.000316318	-0.293642	0.544489
72499325	rs75869861	9.56422e-15	-0.583068	-1.37905	6.71056e-06	-1.86573	-1.17528	1.09317e-05	-1.90613	-1.2081
72499479	rs72735998	2.24752e-14	-1.79888	0.691148	9.36558e-06	-1.97762	-0.730038	1.65853e-05	-1.86327	-0.834114
72499575	rs72736000	2.24752e-14	-1.79888	0.691148	9.36558e-06	-1.97762	-0.730038	1.65853e-05	-1.86327	-0.834114
72499628	rs11849072	9.96758e-15	-1.92081	-2.75715e-10	2.62305e-05	-1.67777	-2.75715e-10	4.42207e-05	-1.71671	-2.75715e-10
72499754	rs11626213	2.21172e-14	-1.70415	0.580362	8.39532e-06	-2.02528	-0.791743	1.32685e-05	-2.02989	-0.890616
72500166	rs79507404	1.01136e-14	-1.90626	-2.75715e-10	2.69049e-05	-1.65239	-2.75715e-10	4.52944e-05	-1.69272	-2.75715e-10
72500431	rs117996765	1.39424e-14	-1.58521	-2.75715e-10	2.08961e-05	-1.90513	-2.75715e-10	3.68238e-05	-1.89976	-2.75715e-10
72500451	rs74063009	1.01357e-14	-1.90408	-2.75715e-10	2.70061e-05	-1.64863	-2.75715e-10	4.54555e-05	-1.68917	-2.75715e-10
72500588	rs60517172	1.0297e-14	-1.88829	-2.75715e-10	2.77395e-05	-1.62184	-2.75715e-10	4.66237e-05	-1.66379	-2.75715e-10
72500981	rs2098028	5.31269e-14	-1.51963	1.27217	3.98873e-05	-1.4964	0.237767	6.46617e-05	-1.49078	0.154047
72501146	rs11158932	2.6976e-14	-1.68478	0.75958	9.3158e-06	-2.02171	-0.691272	1.45181e-05	-2.03201	-0.798493
72501187	rs8009830	4.8873e-14	-1.90387	1.57295	1.82612e-05	-1.87196	-0.167959	3.24795e-05	-1.82592	-0.199367
72501201	rs11158933	2.53593e-14	-1.71049	0.723488	9.08454e-06	-2.02634	-0.711777	1.42891e-05	-2.02906	-0.817346
72501207	rs11621780	2.51447e-14	-1.71049	0.714987	9.04095e-06	-2.02634	-0.716587	1.4226e-05	-2.02906	-0.821765
72501366	rs11621852	2.64106e-14	-1.70415	0.757772	9.27308e-06	-2.02528	-0.692302	1.45351e-05	-2.02989	-0.799441
72501455	rs11626629	9.78895e-15	-0.560303	-1.37859	6.94438e-06	-1.83355	-1.17321	1.12884e-05	-1.87593	-1.2062
72501559	rs11621946	2.61861e-14	-1.70415	0.749236	9.22812e-06	-2.02528	-0.697162	1.44703e-05	-2.02989	-0.803911
72501659	rs11621954	2.65013e-14	-1.76068	0.817723	9.8987e-06	-1.99433	-0.657965	1.71995e-05	-1.8932	-0.767819
72501682	rs11621956	2.65013e-14	-1.76068	0.817723	9.8987e-06	-1.99433	-0.657965	1.71995e-05	-1.8932	-0.767819
72501808	rs11621992	2.61509e-14	-1.69776	0.741494	9.19796e-06	-2.02415	-0.701564	1.44008e-05	-2.03066	-0.807959
72501857	rs11622026	2.61509e-14	-1.69776	0.741494	9.19796e-06	-2.02415	-0.701564	1.44008e-05	-2.03066	-0.807959
72502105	rs4902973	8.9518e-15	-2.02829	-2.75715e-10	2.69166e-05	-1.65195	-2.75715e-10	4.1148e-05	-1.78872	-2.75715e-10
72502150	rs11627735	2.58736e-14	-1.79421	0.827285	1.00981e-05	-1.97989	-0.652456	1.77422e-05	-1.86721	-0.76274
72502360	rs78397312	9.8616e-15	-1.9315	-2.75715e-10	2.57341e-05	-1.69688	-2.75715e-10	4.34311e-05	-1.73472	-2.75715e-10
72502368	rs2332708	5.29675e-14	-1.88279	1.63232	1.82677e-05	-1.90983	-0.12973	3.24323e-05	-1.86512	-0.161629
72502596	rs4899419	2.64106e-14	-1.70415	0.757772	9.27308e-06	-2.02528	-0.692302	1.45351e-05	-2.02989	-0.799441
72502753	rs117392344	1.07096e-14	-1.84901	-2.75715e-10	1.88305e-05	-2.00922	-2.75715e-10	3.42102e-05	-1.97338	-2.75715e-10
72502813	rs72737807	2.58736e-14	-1.79421	0.827285	1.00981e-05	-1.97989	-0.652456	1.77422e-05	-1.86721	-0.76274
72503053	rs2190865	5.18506e-14	-1.57389	1.30211	3.86284e-05	-1.5519	0.261196	6.25642e-05	-1.54657	0.176867
72503080	rs72737809	2.6334e-14	-1.78519	0.835909	1.0106e-05	-1.98408	-0.64748	1.76929e-05	-1.87459	-0.758151
72503098	rs72737811	2.6323e-14	-1.67155	0.721851	9.14278e-06	-2.01903	-0.712704	1.4219e-05	-2.03312	-0.818198
72503102	rs59133783	3.76235e-15	-1.57006	-1.32504	1.64456e-05	-0.830205	-1.31443	2.59347e-05	-0.950826	-1.29949
72503259	rs72737812	2.57199e-14	-1.70415	0.731273	9.13444e-06	-2.02528	-0.707365	1.43352e-05	-2.02989	-0.813292
72503416	rs72737814	2.5587e-14	-1.78519	0.807133	9.93991e-06	-1.98408	-0.664056	1.74246e-05	-1.87459	-0.773434
72503736	rs11847719	1.01711e-14	-1.9006	-2.75715e-10	2.71676e-05	-1.64267	-2.75715e-10	4.57127e-05	-1.68352	-2.75715e-10
72503782	rs148226069	1.23206e-14	-1.70888	-2.75715e-10	5.10381e-05	-1.01212	-2.75715e-10	9.24435e-05	-0.979303	-2.75715e-10
72503834	rs11624566	2.57104e-14	-1.78038	0.807133	9.91865e-06	-1.98622	-0.664056	1.73582e-05	-1.8784	-0.773434
72503981	rs76187636	1.01047e-14	-1.90715	-2.75715e-10	2.68638e-05	-1.65391	-2.75715e-10	4.52289e-05	-1.69416	-2.75715e-10
72503983	rs2332709	3.44058e-14	-0.892283	0.210364	3.79309e-05	-0.536806	-0.772124	4.43843e-05	-0.8769	-0.836114
72504062	rs138031242	9.82569e-15	-1.93515	-2.75715e-10	2.55644e-05	-1.70349	-2.75715e-10	4.31612e-05	-1.74096	-2.75715e-10
72504113	rs72737815	2.62231e-14	-1.68478	0.731273	9.16708e-06	-2.02171	-0.707365	1.43048e-05	-2.03201	-0.813292
72504183	rs74683355	2.63962e-14	-1.6782	0.731273	9.17911e-06	-2.0204	-0.707365	1.42964e-05	-2.0326	-0.813292
72504344	rs11848622	2.63962e-14	-1.6782	0.731273	9.17911e-06	-2.0204	-0.707365	1.42964e-05	-2.0326	-0.813292
72504429	rs60226472	2.46825e-14	-1.01125	-0.00280372	6.56821e-06	-1.99535	-1.0671	1.1142e-05	-2.02292	-1.07226
72504626	rs11848699	2.66215e-14	-1.6782	0.739772	9.22349e-06	-2.0204	-0.702542	1.436e-05	-2.0326	-0.808858
72504925	rs11158934	2.58875e-14	-1.6782	0.71181	9.07853e-06	-2.0204	-0.718383	1.41525e-05	-2.0326	-0.823415
72505011	rs11158935	2.61064e-14	-1.6782	0.720232	9.12187e-06	-2.0204	-0.71362	1.42145e-05	-2.0326	-0.81904
72505055	rs11158936	2.61064e-14	-1.6782	0.720232	9.12187e-06	-2.0204	-0.71362	1.42145e-05	-2.0326	-0.81904
72505140	rs11158937	2.61064e-14	-1.6782	0.720232	9.12187e-06	-2.0204	-0.71362	1.42145e-05	-2.0326	-0.81904
72505174	rs11845892	2.61064e-14	-1.6782	0.720232	9.12187e-06	-2.0204	-0.71362	1.42145e-05	-2.0326	-0.81904
72505481	rs11158938	2.51501e-14	-1.69776	0.702474	8.99699e-06	-2.02415	-0.723655	1.41114e-05	-2.03066	-0.828256
72505518	rs4899420	9.01993e-15	-2.02071	-2.75715e-10	2.8233e-05	-1.6042	-2.75715e-10	4.27659e-05	-1.75016	-2.75715e-10
72505535	rs11849870	2.51501e-14	-1.69776	0.702474	8.99699e-06	-2.02415	-0.723655	1.41114e-05	-2.03066	-0.828256
72505823	rs4902974	2.53131e-14	-1.6913	0.702474	9.00769e-06	-2.02296	-0.723655	1.41015e-05	-2.03137	-0.828256
72505856	rs4902975	9.06375e-15	-2.01586	-2.75715e-10	2.89461e-05	-1.57926	-2.75715e-10	4.36451e-05	-1.72981	-2.75715e-10
72505876	rs4902976	2.49898e-14	-1.70415	0.702474	8.98685e-06	-2.02528	-0.723655	1.41223e-05	-2.02989	-0.828256
72506048	rs4899421	2.57666e-14	-1.6913	0.720232	9.09853e-06	-2.02296	-0.71362	1.4232e-05	-2.03137	-0.81904
72506210	rs78823135	4.24293e-15	-1.48614	-1.28876	1.98742e-05	-0.697236	-1.25804	3.10886e-05	-0.824509	-1.24455
72506270	rs60439726	2.50018e-14	-1.77062	0.769425	9.66657e-06	-1.99037	-0.685655	1.68894e-05	-1.88589	-0.793325
72506433	rs145440529	1.72882e-14	-2.24941e-10	-1.37012	3.67266e-05	-2.24941e-10	-1.34119	6.23462e-05	-2.24941e-10	-1.3732
72506713	rs72737823	2.47592e-14	-1.73892	0.727967	9.07012e-06	-2.03047	-0.70924	1.43887e-05	-2.02444	-0.815015
72507111	rs72737825	2.41841e-14	-1.78519	0.750745	9.62448e-06	-1.98408	-0.696304	1.69149e-05	-1.87459	-0.803122
72507167	rs12590975	2.81957e-14	-2.24941e-10	-0.880975	5.86065e-05	-2.24941e-10	-0.87385	0.000103236	-2.24941e-10	-0.868887
72507174	rs58454939	2.47592e-14	-1.73892	0.727967	9.07012e-06	-2.03047	-0.70924	1.43887e-05	-2.02444	-0.815015
72507730	rs2332711	2.42058e-14	-1.73132	0.697762	9.78273e-06	-2.01792	-0.646158	1.45983e-05	-2.0338	-0.791194
72507740	rs7492320	2.35714e-14	-1.79704	0.736928	1.01421e-05	-2.00529	-0.622713	1.67472e-05	-1.91753	-0.770141
72507789	rs72737830	2.41653e-14	-1.78519	0.749965	9.62021e-06	-1.98408	-0.696747	1.6908e-05	-1.87459	-0.80353
72507866	rs72737831	2.40618e-14	-1.78948	0.749965	9.63914e-06	-1.98212	-0.696747	1.69668e-05	-1.87111	-0.80353
72507877	rs11848472	2.5119e-14	-1.75074	0.754218	9.19376e-06	-2.03184	-0.694326	1.46222e-05	-2.02205	-0.801303
72507989	rs11845023	9.8071e-15	-1.93704	-2.75715e-10	2.54762e-05	-1.70695	-2.75715e-10	4.3021e-05	-1.74421	-2.75715e-10
72508094	rs11849365	2.45726e-14	-1.74486	0.726342	9.05527e-06	-2.03119	-0.710161	1.43933e-05	-2.02328	-0.815861
72508118	rs59590028	2.47793e-14	-1.74486	0.734722	9.09841e-06	-2.03119	-0.705409	1.44563e-05	-2.02328	-0.811494
72508199	rs4902977	2.44285e-14	-1.75074	0.726342	9.04933e-06	-2.03184	-0.710161	1.44109e-05	-2.02205	-0.815861
72508237	rs4902978	2.44285e-14	-1.75074	0.726342	9.04933e-06	-2.03184	-0.710161	1.44109e-05	-2.02205	-0.815861
72508270	rs4899422	2.41062e-14	-1.74486	0.707181	8.95766e-06	-2.03119	-0.720998	1.42507e-05	-2.02328	-0.825816
72508632	rs4899423	2.38258e-14	-1.75656	0.707181	8.94645e-06	-2.03244	-0.720998	1.42865e-05	-2.02077	-0.825816
72508655	rs4902979	9.82569e-15	-1.93515	-2.75715e-10	2.55644e-05	-1.70349	-2.75715e-10	4.31612e-05	-1.74096	-2.75715e-10
72508656	rs4902980	9.8071e-15	-1.93704	-2.75715e-10	2.54762e-05	-1.70695	-2.75715e-10	4.3021e-05	-1.74421	-2.75715e-10
72508767	rs4902981	2.29852e-14	-1.75625	0.670953	8.7687e-06	-2.03212	-0.741385	1.40017e-05	-2.0222	-0.844523
72508877	rs191586383	5.60642e-14	-0.193647	-2.75715e-10	0.000199691	0.352074	-2.75715e-10	0.00027933	0.126492	-2.75715e-10
72509126	rs117081544	2.15426e-14	-1.8342	0.684088	9.51268e-06	-1.95806	-0.73401	1.70755e-05	-1.8305	-0.837758
72509135	rs57294622	2.1663e-14	-1.80511	0.660574	8.69344e-06	-2.03493	-0.7472	1.42366e-05	-2.00023	-0.849854
72509487	rs76772631	8.47068e-15	-0.699154	-1.38438	6.28396e-06	-1.90379	-1.20291	1.03132e-05	-1.93903	-1.23345
72509597	rs36746	4.04927e-15	-1.99767	-0.823939	1.46328e-05	-1.43683	-0.824607	3.0458e-05	-1.62363	-0.465921
72510159	rs184970546	1.02332e-14	-1.89451	-2.75715e-10	2.44882e-05	-1.7465	-2.75715e-10	3.85313e-05	-1.85443	-2.75715e-10
72510169	rs74063026	9.8071e-15	-1.93704	-2.75715e-10	2.54762e-05	-1.70695	-2.75715e-10	4.3021e-05	-1.74421	-2.75715e-10
72510476	rs143821151	1.8758e-14	-2.24941e-10	-1.28852	5.49836e-05	-2.24941e-10	-0.937661	9.14899e-05	-2.24941e-10	-0.989672
72510554	rs146348587	1.87904e-14	-2.24941e-10	-1.2868	5.51843e-05	-2.24941e-10	-0.934017	9.18041e-05	-2.24941e-10	-0.986243
72510579	rs117497532	4.87004e-14	-2.24941e-10	-0.334458	4.84689e-05	-2.24941e-10	-1.06377	9.74209e-05	-2.24941e-10	-0.92686
72511128	rs118158341	9.03761e-15	-2.01875	-2.75715e-10	1.92577e-05	-1.98678	-2.75715e-10	3.24111e-05	-2.0274	-2.75715e-10
72511315	rs36745	1.66536e-14	-1.88068	0.473159	8.7604e-06	-1.92433	-0.850121	1.61938e-05	-1.77746	-0.943817
72511462	rs36744	1.75886e-14	-1.79506	0.442169	7.71405e-06	-2.03492	-0.866736	1.2638e-05	-2.01028	-0.958908
72511539	rs145962779	9.69455e-15	-1.94858	-2.75715e-10	2.49365e-05	-1.72836	-2.75715e-10	4.21632e-05	-1.76435	-2.75715e-10
72512085	rs79672380	8.48069e-15	-0.692987	-1.38937	5.96341e-06	-1.90185	-1.25721	9.77887e-06	-1.93737	-1.28831
72512427	rs74063030	9.8144e-15	-1.93629	-2.75715e-10	2.4732e-05	-1.7366	-2.75715e-10	4.10128e-05	-1.79202	-2.75715e-10
72512758	rs10151349	5.26688e-15	-2.01733	-0.54138	9.38746e-06	-1.88112	-0.824197	1.84774e-05	-1.84997	-0.739378
72513522	rs61994801	1.4039e-14	-0.484807	-1.0935	5.94256e-06	-1.92906	-1.2335	1.02552e-05	-1.95856	-1.21955
72513858	rs2239265	2.96428e-15	-1.99532	-1.13819	7.88287e-06	-1.88638	-0.993623	1.873e-05	-1.6662	-0.909579
72514165	rs36743	1.25224e-14	-0.907934	-0.784691	1.31077e-05	-1.83975	-0.531737	2.02655e-05	-2.02859	-0.468387
72514505	rs117600477	1.20884e-14	-1.7279	-2.75715e-10	1.95298e-05	-1.97275	-2.75715e-10	3.32451e-05	-2.00199	-2.75715e-10
72514828	rs36742	1.08983e-14	-0.860916	-0.970621	1.04914e-05	-1.8199	-0.774237	1.445e-05	-2.02458	-0.810631
72514990	rs36741	1.18986e-14	-0.822731	-0.920993	1.10103e-05	-1.81949	-0.726382	1.53364e-05	-2.02199	-0.753679
72515432	rs36740	5.4987e-15	-2.03075	-0.484888	1.2407e-05	-2.00863	-0.417811	2.18399e-05	-2.01617	-0.405997
72516080	rs36739	8.91587e-15	-1.21647	-0.815844	1.10341e-05	-1.95891	-0.584792	1.88687e-05	-2.02995	-0.53845
72516102	rs36738	9.0757e-15	-1.20262	-0.811929	1.11328e-05	-1.95465	-0.580155	1.89392e-05	-2.03098	-0.533682
72517401	rs36737	5.4393e-15	-2.03243	-0.494062	1.15731e-05	-2.01466	-0.481355	2.30377e-05	-2.01044	-0.358331
72517467	rs76335325	6.78777e-15	-1.135	-1.17003	5.23041e-06	-2.03038	-1.25982	9.20459e-06	-2.03445	-1.25175
72517533	rs75588857	2.78944e-15	-2.0021	-1.19221	6.38279e-06	-1.77509	-1.316	1.02791e-05	-1.89416	-1.28162
72517812	rs185530646	8.89262e-15	-2.03492	-2.75715e-10	2.10733e-05	-1.89669	-2.75715e-10	3.54334e-05	-1.93824	-2.75715e-10
72517816	rs39716	3.78993e-15	-2.01012	-0.877682	1.02107e-05	-1.96323	-0.658027	2.3719e-05	-1.82066	-0.518965
72518322	rs36736	7.99422e-15	-1.2302	-0.911223	1.03036e-05	-1.96306	-0.649143	1.7221e-05	-2.02879	-0.630976
72518389	rs143484058	1.7069e-14	-2.24941e-10	-1.38288	3.61514e-05	-2.24941e-10	-1.35698	6.17496e-05	-2.24941e-10	-1.38281
72518748	rs77263458	6.8601e-15	-1.14638	-1.14805	5.21707e-06	-2.03117	-1.26159	9.22497e-06	-2.03472	-1.24927
72518847	rs36735	7.36629e-15	-1.24382	-0.979411	8.52022e-06	-1.9671	-0.835157	1.38987e-05	-2.02752	-0.846581
72519459	rs10220686	6.33489e-15	-2.03486	-0.339209	1.47569e-05	-2.02852	-0.224466	2.77857e-05	-1.98706	-0.194323
72519642	rs148348320	1.88768e-14	-2.24941e-10	-1.28221	3.83816e-05	-2.24941e-10	-1.29712	6.47329e-05	-2.24941e-10	-1.33563
72519930	rs8021501	4.28054e-15	-2.00015	-0.765913	1.16412e-05	-1.96466	-0.525484	2.74086e-05	-1.82017	-0.374871
72520270	rs78752617	7.02823e-15	-1.135	-1.13521	5.27043e-06	-2.03038	-1.2522	9.31854e-06	-2.03445	-1.23945
72520587	rs2067021	8.7605e-15	-1.21687	-0.833023	1.03914e-05	-1.95393	-0.649786	1.81825e-05	-2.03038	-0.575064
72520697	rs41366648	6.90888e-15	-1.14638	-1.14096	5.24411e-06	-2.03117	-1.25642	9.27502e-06	-2.03472	-1.24386
72520843	rs78814576	6.8786e-15	-1.14638	-1.14535	5.22732e-06	-2.03117	-1.25962	9.24393e-06	-2.03472	-1.24721
72521033	rs12896291	2.8099e-14	-0.0304734	-0.853936	9.64803e-06	-1.86477	-0.813172	1.66984e-05	-1.97375	-0.716839
72521127	rs2072245	4.46775e-15	-2.03503	-0.688232	1.0292e-05	-2.02677	-0.586557	2.10591e-05	-1.9247	-0.533874
72521421	rs2072244	6.48487e-15	-2.0272	-0.323476	1.32886e-05	-1.99652	-0.361274	2.55275e-05	-2.02334	-0.242798
72521529	rs77468035	3.07307e-14	-0.794882	-2.75715e-10	1.87625e-05	-2.01283	-2.75715e-10	3.23629e-05	-2.02889	-2.75715e-10
72521540	rs77526645	7.01747e-15	-1.135	-1.13674	5.26451e-06	-2.03038	-1.25332	9.30759e-06	-2.03445	-1.24062
72521934	rs11158939	1.03003e-14	-1.18996	-0.698015	1.07104e-05	-1.9453	-0.628178	1.92225e-05	-2.03219	-0.517629
72522501	rs74248113	2.28872e-14	-2.24941e-10	-1.08957	5.02874e-05	-2.24941e-10	-1.02694	0.000102828	-2.24941e-10	-0.872841
72522542	rs11158940	6.77005e-15	-1.15768	-1.14995	5.18306e-06	-2.03189	-1.26741	9.1175e-06	-2.03492	-1.26079
72522710	rs75464913	1.85948e-14	-1.29726	-2.75715e-10	1.95136e-05	-1.97358	-2.75715e-10	3.21641e-05	-2.03505	-2.75715e-10
72522793	rs72737845	1.51142e-14	-0.534803	-0.96971	7.53175e-06	-1.99203	-0.933534	1.38131e-05	-2.03284	-0.847439
72523991	rs2190635	8.67746e-15	-1.86113	-0.198289	1.40355e-05	-1.9868	-0.316303	3.59988e-05	-1.79447	-0.127948
72525111	rs114610484	9.51381e-15	-1.9674	-2.75715e-10	1.97484e-05	-1.96162	-2.75715e-10	3.3672e-05	-1.98923	-2.75715e-10
72525805	rs111920927	3.38905e-15	-2.00568	-0.993919	6.67984e-06	-1.90133	-1.14427	1.28563e-05	-1.82475	-1.12732
72525987	rs66562860	3.84913e-15	-2.01149	-0.860807	9.33512e-06	-1.87268	-0.838235	2.36782e-05	-1.59081	-0.75054
72526081	rs34834873	6.65989e-15	-1.93281	-0.391236	1.35035e-05	-1.98157	-0.36018	3.27643e-05	-1.75728	-0.25928
72526170	rs55719502	6.54331e-15	-1.93867	-0.403037	1.35217e-05	-1.96824	-0.372163	3.31725e-05	-1.73234	-0.271838
72526650	rs4902982	8.86052e-15	-1.95116	-0.0873794	1.96583e-05	-1.85243	-0.113772	6.0587e-05	-1.40173	-8.70821e-05
72527209	rs7153656	7.87935e-15	-1.97935	-0.176551	1.82474e-05	-1.82788	-0.212796	5.77396e-05	-1.33711	-0.11285
72527482	rs7154201	8.33146e-15	-1.98012	-0.11999	1.98132e-05	-1.80127	-0.157078	6.22814e-05	-1.3194	-0.0548397
72527685	rs7154426	8.40016e-15	-1.98352	-0.108379	2.01856e-05	-1.79409	-0.145637	6.3821e-05	-1.30688	-0.0429345
72528028	rs10139377	8.35952e-15	-2.00247	-0.0942702	2.10901e-05	-1.76416	-0.131734	6.86644e-05	-1.2482	-0.0284713
72528074	rs117948228	1.78626e-14	-2.24941e-10	-1.33744	4.21047e-05	-2.24941e-10	-1.20454	6.95825e-05	-2.24941e-10	-1.26339
72528415	rs8022990	8.00777e-15	-2.00997	-0.129758	2.08498e-05	-1.74065	-0.166702	6.88939e-05	-1.20848	-0.0648557
72528781	rs2215017	4.63408e-15	-1.8856	-0.80111	9.82359e-06	-2.02189	-0.638017	2.1262e-05	-1.88777	-0.561213
72528993	rs6574041	4.72005e-15	-2.00605	-0.662276	2.02597e-05	-1.2464	-0.689658	7.89286e-05	-0.540074	-0.597283
72529513	rs76574492	7.25296e-15	-1.93897	-0.299764	2.91445e-05	-1.53929	-0.0331399	7.12053e-05	-1.4324	0.19207
72530315	rs77605022	1.04308e-14	-1.87538	-2.75715e-10	2.25463e-05	-1.82913	-2.75715e-10	3.76886e-05	-1.87654	-2.75715e-10
72530776	rs116931760	5.50602e-14	-2.24941e-10	-0.211719	8.01955e-05	-2.24941e-10	-0.560228	0.000146778	-2.24941e-10	-0.51698
72530873	rs7140795	7.5042e-15	-2.03272	-0.171959	2.7202e-05	-1.43313	-0.208273	0.000104718	-0.746489	-0.108139
72531534	rs4902983	7.58694e-15	-2.01456	-0.179159	2.05959e-05	-1.70424	-0.215366	6.94261e-05	-1.15011	-0.115526
72531624	rs78646848	1.59419e-14	-1.4512	-2.75715e-10	2.08155e-05	-1.909	-2.75715e-10	3.521e-05	-1.94457	-2.75715e-10
72532009	rs7151767	7.49359e-15	-2.03378	-0.172319	3.18223e-05	-1.41482	-0.069706	0.000115434	-0.755594	-0.00160485
72532635	rs183680700	1.75043e-14	-2.24941e-10	-1.3577	3.50795e-05	-2.24941e-10	-1.38708	6.14702e-05	-2.24941e-10	-1.38735
72533079	rs11158941	7.94786e-15	-2.03252	-0.114722	2.95832e-05	-1.43065	-0.126839	0.000110146	-0.778805	-0.0252875
72533443	rs77663632	9.51072e-15	-1.96773	-2.75715e-10	1.97003e-05	-1.96406	-2.75715e-10	3.38373e-05	-1.98434	-2.75715e-10
72533562	rs143324576	9.28669e-15	-1.99156	-2.75715e-10	2.28259e-05	-1.8168	-2.75715e-10	3.51077e-05	-1.94748	-2.75715e-10
72533716	rs140577890	2.62979e-14	-2.24941e-10	-0.950655	0.000117687	-2.24941e-10	-0.176664	0.00017776	-2.24941e-10	-0.325466
72533868	rs8020742	5.0781e-15	-2.00119	-0.594019	2.32552e-05	-1.19497	-0.603194	8.99962e-05	-0.499189	-0.506944
72534103	rs6574042	4.40119e-15	-1.96694	-0.771332	1.25483e-05	-1.45668	-0.958429	3.43395e-05	-1.01975	-0.949859
72534188	rs8005058	5.04832e-15	-2.00119	-0.599901	2.31196e-05	-1.19497	-0.609042	8.94402e-05	-0.499189	-0.513141
72535245	rs188106173	1.9401e-14	-2.24941e-10	-1.25482	3.69217e-05	-2.24941e-10	-1.3359	6.56436e-05	-2.24941e-10	-1.32166
72536611	rs116980300	2.81797e-14	-0.881542	-2.75715e-10	1.85125e-05	-2.02625	-2.75715e-10	3.21973e-05	-2.03402	-2.75715e-10
72536814	rs10148958	4.29126e-15	-1.97721	-0.786357	1.13917e-05	-1.54959	-0.962221	3.05407e-05	-1.15097	-0.935873
72536905	rs10138290	1.1435e-14	-2.01088	0.227415	3.27171e-05	-1.71872	0.261922	0.000111413	-1.20332	0.410663
72537202	rs10151568	1.1355e-14	-2.00843	0.217942	3.11103e-05	-1.73341	0.22625	0.000106222	-1.21491	0.374545
72537332	rs10151673	9.61012e-15	-2.00039	0.0430576	2.9137e-05	-1.75231	0.179627	8.93577e-05	-1.25838	0.245124
72537428	rs80154457	9.90623e-15	-1.92698	-2.75715e-10	5.8799e-05	-0.870571	-2.75715e-10	0.000111147	-0.795048	-2.75715e-10
72538193	rs2332712	9.92876e-15	-2.01523	0.0905167	2.77089e-05	-1.74648	0.123539	9.36458e-05	-1.23243	0.266048
72538489	rs77763129	9.36427e-15	-1.98324	-2.75715e-10	2.06885e-05	-1.91512	-2.75715e-10	3.51404e-05	-1.94655	-2.75715e-10
72538769	rs72737858	5.72002e-15	-1.91721	-0.558966	1.3228e-05	-2.00954	-0.35282	3.06555e-05	-1.86203	-0.221059
72540238	rs7147061	7.53429e-15	-2.03489	-0.16579	2.70713e-05	-1.57761	-0.0686113	8.42411e-05	-0.988578	-0.0836396
72541385	rs1859911	1.10001e-14	-2.03206	0.209821	4.21327e-05	-1.44801	0.24414	0.00016479	-0.793325	0.392096
72542119	rs10467822	1.1414e-14	-2.01996	0.234656	3.35993e-05	-1.69943	0.26924	0.000116847	-1.16334	0.418303
72542351	rs77497321	3.96856e-15	-1.69232	-1.14942	6.10938e-06	-2.03333	-1.10154	1.15099e-05	-1.976	-1.0867
72542738	rs11158942	1.02255e-14	-2.00953	0.114267	2.85446e-05	-1.74078	0.147551	9.61833e-05	-1.23081	0.291162
72542791	rs11158943	1.00674e-14	-2.00953	0.0986842	2.80985e-05	-1.74078	0.131797	9.46116e-05	-1.23081	0.274686
72542890	rs11629175	1.59199e-14	-1.13051	-0.322067	8.09043e-05	-0.44701	-0.104418	0.000171114	-0.364612	0.00104416
72542897	rs17106719	1.11352e-14	-1.81004	-2.75715e-10	4.36724e-05	-1.16798	-2.75715e-10	8.13925e-05	-1.10662	-2.75715e-10
72542914	rs74733989	1.72367e-14	-2.24941e-10	-1.37311	3.52262e-05	-2.24941e-10	-1.3829	6.21276e-05	-2.24941e-10	-1.37671
72543023	rs79084275	1.1088e-14	-1.81428	-2.75715e-10	2.45839e-05	-1.7426	-2.75715e-10	4.29824e-05	-1.74511	-2.75715e-10
72543953	rs72737862	1.02036e-14	-1.8974	-2.75715e-10	1.8851e-05	-2.00813	-2.75715e-10	3.399e-05	-1.97984	-2.75715e-10
72544129	rs7149654	1.16892e-14	-2.00728	0.245806	3.17746e-05	-1.76654	0.280508	0.000106057	-1.27199	0.430066
72544181	rs7149363	7.1203e-15	-2.03244	-0.224757	2.37115e-05	-1.58331	-0.19543	8.28116e-05	-1.03912	-0.0502153
72544517	rs2283421	1.12115e-14	-2.03413	0.230926	4.1486e-05	-1.48481	0.26547	0.000158641	-0.853624	0.414367
72544792	rs2283420	1.13939e-14	-2.03413	0.247064	4.21682e-05	-1.48481	0.281779	0.000161365	-0.853624	0.431393
72545414	rs34188810	1.16028e-14	-1.7689	-2.75715e-10	8.95945e-05	-0.449401	-2.75715e-10	0.000175873	-0.336138	-2.75715e-10
72545436	rs117676388	9.91112e-15	-1.92649	-2.75715e-10	2.12608e-05	-1.88783	-2.75715e-10	3.58181e-05	-1.92745	-2.75715e-10
72545628	rs59984121	1.71926e-14	-2.24941e-10	-1.37567	3.81044e-05	-2.24941e-10	-1.30436	6.83009e-05	-2.24941e-10	-1.28198
72545966	rs75367292	9.57085e-15	-1.96142	-2.75715e-10	2.0352e-05	-1.93152	-2.75715e-10	3.43815e-05	-1.96838	-2.75715e-10
72546282	rs74730308	9.47934e-15	-1.97103	-2.75715e-10	2.10693e-05	-1.89688	-2.75715e-10	3.56986e-05	-1.93079	-2.75715e-10
72546292	rs74773449	2.75697e-14	-0.903428	-2.75715e-10	3.67223e-05	-1.34131	-2.75715e-10	7.28668e-05	-1.21727	-2.75715e-10
72546391	rs76394792	9.4475e-15	-1.9744	-2.75715e-10	2.0965e-05	-1.90184	-2.75715e-10	3.55453e-05	-1.93509	-2.75715e-10
72547315	rs78939819	1.02775e-14	-1.89019	-2.75715e-10	2.21692e-05	-1.84599	-2.75715e-10	3.71366e-05	-1.8913	-2.75715e-10
72548131	rs149658124	1.7676e-14	-2.24941e-10	-1.34794	3.79097e-05	-2.24941e-10	-1.30949	6.35419e-05	-2.24941e-10	-1.3542
72548575	rs74805055	9.29826e-15	-1.99032	-2.75715e-10	2.04643e-05	-1.92601	-2.75715e-10	3.48143e-05	-1.95587	-2.75715e-10
72548704	rs56823365	5.36241e-15	-2.00793	-0.532803	1.61582e-05	-1.9916	-0.170671	3.24689e-05	-1.9872	-0.0384203
72548722	rs78709366	2.32652e-14	-2.24941e-10	-1.07319	3.69242e-05	-2.24941e-10	-1.33583	6.75765e-05	-2.24941e-10	-1.29264
72548916	rs60105257	2.9956e-15	-1.85829	-1.26472	5.56439e-06	-2.02805	-1.20026	1.04284e-05	-1.90626	-1.25511
72548922	rs56027785	3.69366e-15	-1.88716	-1.02637	7.27598e-06	-2.02073	-0.939384	1.47944e-05	-1.87923	-0.932424
72549371	rs79182165	1.10902e-14	-1.81408	-2.75715e-10	7.99976e-05	-0.562698	-2.75715e-10	0.0001564	-0.453486	-2.75715e-10
72549819	rs6574044	9.65274e-15	-2.02991	0.077008	1.57418e-05	-1.8513	-0.337079	3.5474e-05	-1.62289	-0.31421
72550268	rs17179463	2.52984e-14	-0.989405	-2.75715e-10	3.43923e-05	-1.40686	-2.75715e-10	6.84505e-05	-1.27979	-2.75715e-10
72550927	rs4902984	3.8682e-15	-2.02366	-0.843695	1.0197e-05	-1.66734	-0.955263	2.57739e-05	-1.30656	-0.949973
72550973	rs72737865	6.07413e-15	-1.99488	-0.421225	1.62117e-05	-1.9899	-0.169064	3.54492e-05	-1.98281	0.0450075
72551284	rs77506610	1.04317e-14	-1.8753	-2.75715e-10	3.82157e-05	-1.30145	-2.75715e-10	7.08793e-05	-1.24492	-2.75715e-10
72551403	rs76958811	9.71123e-15	-1.94686	-2.75715e-10	2.18109e-05	-1.86228	-2.75715e-10	3.6797e-05	-1.90048	-2.75715e-10
72551906	rs77661551	3.17796e-14	-1.98222	1.2209	7.01224e-05	-1.91356	1.21911	0.000106579	-1.94521	1.1082
72552456	rs145646484	9.74965e-15	-1.94291	-2.75715e-10	2.08557e-05	-1.90707	-2.75715e-10	3.52372e-05	-1.9438	-2.75715e-10
72552726	rs2332752	1.53735e-14	-1.92195	0.434453	5.08624e-05	-1.13517	0.119595	0.000153564	-0.678782	0.206998
72552752	rs17179470	8.87958e-15	-0.726335	-1.31006	1.05839e-05	-1.44362	-1.14174	2.25715e-05	-1.21488	-1.17433
72552929	rs12883161	2.63694e-15	-1.94168	-1.30885	6.38392e-06	-1.70849	-1.38243	1.48263e-05	-1.42658	-1.38292
72553266	rs17179483	4.02087e-15	-2.01801	-0.810636	1.66367e-05	-1.47554	-0.657547	3.04662e-05	-1.43553	-0.653752
72553387	rs11158944	3.29613e-15	-1.63843	-1.38897	2.71661e-05	-0.253689	-1.38904	5.08395e-05	-0.188741	-1.38849
72553421	rs11158945	3.34316e-15	-1.62396	-1.38927	2.78739e-05	-0.228414	-1.38859	5.18623e-05	-0.168259	-1.38905
72553710	rs11158946	3.29477e-15	-1.63843	-1.38938	2.72856e-05	-0.253689	-1.38465	5.07998e-05	-0.188741	-1.38927
72553985	rs72737869	3.43968e-15	-1.60937	-1.3754	2.79243e-05	-0.26094	-1.35426	5.19346e-05	-0.181322	-1.37459
72554001	rs78660056	4.98659e-14	-2.24941e-10	-0.310807	0.000157058	-2.24941e-10	0.111921	0.0002016	-2.24941e-10	-0.199614
72554211	rs72719805	2.0592e-14	-1.19524	-2.75715e-10	2.88881e-05	-1.58127	-2.75715e-10	6.00188e-05	-1.41124	-2.75715e-10
72554245	rs8018960	2.66407e-15	-1.99873	-1.24156	4.85962e-06	-2.02276	-1.34097	1.01047e-05	-1.87423	-1.31867
72554343	rs72719807	3.33735e-15	-1.63349	-1.38148	2.6305e-05	-0.310539	-1.3644	4.90577e-05	-0.23203	-1.38087
72554453	rs17768636	3.46204e-15	-1.59963	-1.37866	2.81588e-05	-0.247292	-1.35954	5.19132e-05	-0.178377	-1.37795
72554654	rs80233900	9.35888e-15	-1.98382	-2.75715e-10	1.91618e-05	-1.99178	-2.75715e-10	3.21944e-05	-2.03411	-2.75715e-10
72554787	rs17106931	5.82593e-15	-1.73281	-0.725013	1.58844e-05	-1.71928	-0.46008	3.08419e-05	-1.41467	-0.662351
72555372	rs1029640	5.32199e-15	-1.9994	-0.548898	3.63252e-05	-1.68332	0.331142	5.79156e-05	-1.75661	0.309696
72555375	rs7141640	4.01168e-15	-1.99964	-0.831296	1.2487e-05	-1.89815	-0.521864	2.26983e-05	-1.73203	-0.651576
72555409	rs78586726	9.96655e-15	-1.92091	-2.75715e-10	2.31019e-05	-1.80478	-2.75715e-10	3.95406e-05	-1.82857	-2.75715e-10
72555514	rs12880758	4.01435e-15	-1.5178	-1.31247	4.99716e-06	-1.96563	-1.37019	8.50738e-06	-2.03489	-1.33008
72555724	rs72719809	4.28782e-15	-1.38187	-1.3825	6.13966e-06	-1.74788	-1.38205	1.23099e-05	-1.61136	-1.38413
72555895	rs2158992	3.82343e-15	-1.60097	-1.27803	9.52375e-06	-1.857	-0.833905	2.06938e-05	-1.67645	-0.799617
72556063	rs74960062	4.51971e-15	-1.41302	-1.29868	6.19911e-06	-1.76841	-1.35188	1.22884e-05	-1.63638	-1.36086
72556215	rs72719810	4.49114e-15	-1.43902	-1.27901	6.17473e-06	-1.78534	-1.33889	1.21745e-05	-1.65714	-1.34941
72556620	rs79218147	2.02789e-14	-2.24941e-10	-1.21057	4.02251e-05	-2.24941e-10	-1.2502	7.31596e-05	-2.24941e-10	-1.21326
72557073	rs56340051	3.79623e-15	-1.50332	-1.38281	3.34356e-05	-0.0570858	-1.37799	6.34924e-05	0.0153682	-1.37035
72557124	rs11623402	3.92522e-15	-1.46792	-1.3848	1.02479e-05	-1.41775	-1.19987	2.77733e-05	-1.0239	-1.15793
72557371	rs7153677	4.16206e-15	-1.41023	-1.38391	1.09434e-05	-1.35762	-1.19434	3.01671e-05	-0.947333	-1.15181
72557495	rs7154337	3.81798e-15	-1.52138	-1.35904	3.25721e-05	-0.0920515	-1.36919	6.18542e-05	-0.020235	-1.36089
72557566	rs6574045	3.81856e-15	-1.49734	-1.38293	1.00494e-05	-1.44846	-1.18872	2.70305e-05	-1.06331	-1.14562
72557579	rs6574046	4.16016e-15	-1.41023	-1.38436	1.09131e-05	-1.35762	-1.19711	3.00748e-05	-0.947333	-1.15488
72557979	rs10139253	4.16016e-15	-1.41023	-1.38436	1.09131e-05	-1.35762	-1.19711	3.00748e-05	-0.947333	-1.15488
72558003	rs8021154	4.16016e-15	-1.41023	-1.38436	1.09131e-05	-1.35762	-1.19711	3.00748e-05	-0.947333	-1.15488
72558029	rs10139520	6.37943e-15	-1.46997	-0.897093	1.53343e-05	-1.41271	-0.801895	3.88666e-05	-0.920983	-0.924783
72558068	rs77970327	1.01471e-14	-1.90296	-2.75715e-10	3.55846e-05	-1.37278	-2.75715e-10	6.41645e-05	-1.34445	-2.75715e-10
72558131	rs10139390	4.17269e-15	-1.41023	-1.38136	1.12147e-05	-1.35762	-1.16985	3.12915e-05	-0.947333	-1.11522
72558391	rs12897719	4.88872e-15	-1.24606	-1.38716	5.60017e-06	-1.83656	-1.38534	8.24959e-06	-2.00813	-1.3876
72558518	rs8021620	3.95087e-15	-1.46141	-1.3848	1.03178e-05	-1.41096	-1.19987	2.80157e-05	-1.01521	-1.15793
72558657	rs8022256	2.51402e-15	-2.03234	-1.26592	9.00552e-06	-1.88282	-0.864037	2.02918e-05	-1.68561	-0.810077
72558765	rs12147493	6.22147e-15	-1.46012	-0.932016	1.38258e-05	-1.45033	-0.867832	3.4949e-05	-0.978276	-0.973733
72558847	rs2023377	2.43985e-15	-1.94334	-1.38487	5.61165e-06	-2.0304	-1.18945	1.09113e-05	-1.94726	-1.16884
72558891	rs146524102	5.78479e-15	-1.15531	-1.3096	7.17692e-06	-1.60969	-1.36414	1.43373e-05	-1.47141	-1.37163
72558967	rs2023376	4.80033e-15	-2.00281	-0.648655	5.77944e-05	-1.63685	0.74905	0.000100212	-1.34099	0.442381
72559108	rs2023375	3.99141e-15	-1.45413	-1.38187	1.05731e-05	-1.40336	-1.18302	2.88193e-05	-1.00551	-1.13934
72559191	rs2190634	2.42916e-15	-1.94334	-1.38926	4.90908e-06	-2.0304	-1.32321	9.67218e-06	-1.94726	-1.28938
72559355	rs140524995	5.53352e-15	-1.20543	-1.30389	6.95526e-06	-1.64431	-1.36088	1.38134e-05	-1.51138	-1.36888
72559390	rs116996079	2.04094e-14	-2.24941e-10	-1.20415	5.72699e-05	-2.24941e-10	-0.896921	8.43433e-05	-2.24941e-10	-1.07101
72559588	rs8007826	3.93897e-15	-1.46792	-1.38131	1.04525e-05	-1.41775	-1.1801	2.83853e-05	-1.0239	-1.13613
72559646	rs8007421	5.87e-15	-1.50286	-0.947429	1.39342e-05	-1.44725	-0.863105	3.49528e-05	-0.967359	-0.984544
72559668	rs8008916	3.90855e-15	-1.47511	-1.38187	1.03444e-05	-1.42525	-1.183	2.80245e-05	-1.03351	-1.13932
72559891	rs8008342	3.93676e-15	-1.46792	-1.38187	1.04223e-05	-1.41775	-1.183	2.82951e-05	-1.0239	-1.13932
72560049	rs11158948	4.77722e-15	-1.99992	-0.656371	5.70948e-05	-1.63591	0.735926	9.80955e-05	-1.3502	0.430236
72560385	rs4899426	6.10513e-15	-1.81798	-0.593034	2.98587e-05	-1.94368	0.395463	4.01422e-05	-2.02179	0.208317
72560539	rs2023494	2.29265e-15	-2.00727	-1.38317	9.71741e-06	-1.68016	-0.990613	2.77931e-05	-1.13254	-1.04857
72560726	rs112051778	2.80907e-15	-2.01261	-1.17468	1.0163e-05	-1.60464	-1.02131	1.8851e-05	-1.54355	-1.02578
72560882	rs2190633	9.729e-15	-1.19234	-0.752691	1.69691e-05	-1.02724	-1.08606	4.4846e-05	-0.518253	-1.18441
72560950	rs2190632	5.60618e-15	-1.50286	-0.993414	1.27343e-05	-1.44725	-0.953152	3.26475e-05	-0.967359	-1.05277
72561091	rs17179539	6.54149e-15	-2.02432	-0.317663	4.90629e-05	-1.5231	0.471504	7.23847e-05	-1.2046	-0.0193042
72561199	rs56220001	3.42569e-15	-1.75334	-1.23551	3.66108e-05	-0.450843	-0.893509	6.52563e-05	-0.431399	-0.896179
72561249	rs10131981	1.15967e-13	0.735972	-0.202811	6.31787e-05	-0.475766	-0.322962	8.89955e-05	-0.633631	-0.383684
72561295	rs17107120	3.4009e-15	-1.87727	-1.11884	7.51184e-06	-1.84283	-1.08539	1.54436e-05	-1.60122	-1.16749
72561308	rs2332753	1.22628e-14	-1.18564	-0.527938	3.51241e-05	-1.80097	0.415157	4.66436e-05	-1.92129	0.257923
72561451	rs17768678	1.00631e-14	-1.91127	-2.75715e-10	3.49993e-05	-1.38937	-2.75715e-10	6.40934e-05	-1.34556	-2.75715e-10
72561999	rs2239264	2.58529e-15	-1.92959	-1.34072	7.15575e-06	-1.94104	-1.03574	1.13922e-05	-1.93596	-1.13701
72562004	rs11627630	2.63945e-14	-0.946989	-2.75715e-10	1.90391e-05	-1.9982	-2.75715e-10	3.25952e-05	-2.02174	-2.75715e-10
72562358	rs17179567	1.00463e-14	-1.91294	-2.75715e-10	3.51589e-05	-1.38482	-2.75715e-10	6.58223e-05	-1.31894	-2.75715e-10
72562574	rs72719820	8.89262e-15	-2.03492	-2.75715e-10	1.98066e-05	-1.95868	-2.75715e-10	3.28071e-05	-2.01526	-2.75715e-10
72562993	rs2283419	2.70332e-15	-2.03329	-1.19238	1.27056e-05	-1.31229	-1.09036	3.47485e-05	-0.855096	-1.10267
72563010	rs12894109	2.71754e-15	-2.03425	-1.18617	1.27486e-05	-1.31654	-1.08273	3.49227e-05	-0.857568	-1.09519
72563074	rs72719822	5.96405e-15	-1.52572	-0.908676	7.37576e-06	-1.88604	-1.06045	1.45265e-05	-1.768	-1.06193
72563529	rs138309368	2.13622e-14	-2.24941e-10	-1.15852	4.33287e-05	-2.24941e-10	-1.17588	7.25653e-05	-2.24941e-10	-1.22141
72563615	rs117413408	2.41733e-14	-1.03489	-2.75715e-10	2.67444e-05	-1.65837	-2.75715e-10	4.88916e-05	-1.61629	-2.75715e-10
72563954	rs72719824	6.2111e-15	-1.47876	-0.915047	7.52937e-06	-1.86017	-1.06572	1.49545e-05	-1.73371	-1.06718
72564001	rs4902985	1.14474e-14	-1.78238	-2.75715e-10	3.49478e-05	-1.39084	-2.75715e-10	5.84209e-05	-1.43823	-2.75715e-10
72564918	rs72719825	6.04814e-15	-1.50249	-0.9179	7.41319e-06	-1.87336	-1.06807	1.4662e-05	-1.75111	-1.06953
72565482	rs1544488	4.45582e-15	-1.80947	-0.916467	1.55218e-05	-1.79338	-0.409066	2.70704e-05	-1.65551	-0.55195
72565656	rs2239263	8.33887e-15	-2.00709	-0.0921316	0.000145119	-1.67437	1.70723	0.000209204	-1.3823	1.21971
72566318	rs17179588	1.59644e-14	-1.44979	-2.75715e-10	2.21915e-05	-1.84499	-2.75715e-10	3.96789e-05	-1.82508	-2.75715e-10
72566581	rs17179602	9.84604e-15	-1.93308	-2.75715e-10	3.62759e-05	-1.35354	-2.75715e-10	6.65973e-05	-1.30724	-2.75715e-10
72566743	rs17107204	1.04e-14	-1.87834	-2.75715e-10	2.97799e-05	-1.55086	-2.75715e-10	5.01029e-05	-1.59182	-2.75715e-10
72566816	rs80117220	1.70487e-14	-2.24941e-10	-1.38407	3.83277e-05	-2.24941e-10	-1.29852	6.40799e-05	-2.24941e-10	-1.34577
72566900	rs2238263	6.72659e-15	-1.94076	-0.373316	7.65238e-05	-1.83105	1.22396	0.000113	-1.59847	0.81995
72567142	rs2238262	6.80732e-15	-1.94076	-0.361386	8.18858e-05	-1.83105	1.29168	0.000114969	-1.59847	0.837225
72567554	rs72719828	1.38659e-14	-1.59071	-2.75715e-10	2.06581e-05	-1.91659	-2.75715e-10	3.50582e-05	-1.94889	-2.75715e-10
72567844	rs8003328	3.55759e-15	-2.00664	-0.944419	1.23075e-05	-2.01173	-0.422753	1.85838e-05	-1.99787	-0.585743
72567941	rs74404353	2.17123e-14	-1.14227	-2.75715e-10	2.46169e-05	-1.74126	-2.75715e-10	3.42384e-05	-1.97255	-2.75715e-10
72568381	rs76080350	1.07573e-14	-1.84456	-2.75715e-10	3.15623e-05	-1.49273	-2.75715e-10	5.29722e-05	-1.53613	-2.75715e-10
72568560	rs3784052	2.89313e-15	-1.99099	-1.16682	1.03402e-05	-1.55299	-1.05567	2.59435e-05	-1.17693	-1.07305
72568667	rs148062438	1.76297e-14	-2.24941e-10	-1.35056	4.20717e-05	-2.24941e-10	-1.20532	6.36343e-05	-2.24941e-10	-1.35275
72568787	rs117025223	8.89964e-15	-2.03413	-2.75715e-10	1.9621e-05	-1.9681	-2.75715e-10	3.56522e-05	-1.93209	-2.75715e-10
72569589	rs79204264	3.70461e-14	-2.24941e-10	-0.607984	0.000109539	-2.24941e-10	-0.248414	0.000146347	-2.24941e-10	-0.51992
72569627	rs4902986	8.12525e-15	-1.95888	-0.166289	0.00011945	-1.67494	1.51315	0.000187186	-1.41685	1.14305
72569754	rs144756306	2.4105e-14	-2.24941e-10	-1.03773	4.24579e-05	-2.24941e-10	-1.19618	7.75348e-05	-2.24941e-10	-1.15517
72569993	rs2238261	2.86162e-15	-1.96433	-1.20442	8.67496e-06	-1.65162	-1.13263	2.17237e-05	-1.28986	-1.13763
72570814	rs17107252	1.05664e-14	-1.86247	-2.75715e-10	3.06138e-05	-1.52324	-2.75715e-10	5.14452e-05	-1.56538	-2.75715e-10
72570887	rs17107255	1.05664e-14	-1.86247	-2.75715e-10	3.06138e-05	-1.52324	-2.75715e-10	5.14452e-05	-1.56538	-2.75715e-10
72571323	rs76263126	1.23689e-14	-2.02915	0.324194	0.000101166	-1.50611	1.17818	0.000162983	-1.15696	0.744711
72571334	rs956947	3.54281e-15	-1.96255	-0.992677	1.19992e-05	-2.00054	-0.459314	1.7965e-05	-2.00521	-0.612259
72571813	rs76635637	1.05664e-14	-1.86247	-2.75715e-10	3.06138e-05	-1.52324	-2.75715e-10	5.14452e-05	-1.56538	-2.75715e-10
72571977	rs114023106	1.05935e-14	-1.8599	-2.75715e-10	3.07489e-05	-1.51884	-2.75715e-10	5.16628e-05	-1.56116	-2.75715e-10
72572032	rs17179637	9.38307e-15	-0.861416	-1.11982	1.36677e-05	-1.12528	-1.20438	2.98316e-05	-0.913794	-1.19654
72572155	rs12895415	2.90784e-15	-2.03047	-1.12226	1.31386e-05	-1.36869	-1.00044	3.20451e-05	-1.0219	-1.01685
72572214	rs17107306	1.06765e-14	-1.8521	-2.75715e-10	3.11615e-05	-1.50551	-2.75715e-10	5.2327e-05	-1.54839	-2.75715e-10
72572754	rs117003374	1.89305e-14	-2.24941e-10	-1.27937	3.6477e-05	-2.24941e-10	-1.34801	6.18924e-05	-2.24941e-10	-1.3805
72572841	rs75763535	1.15514e-14	-1.77334	-2.75715e-10	5.64485e-05	-0.911367	-2.75715e-10	9.26641e-05	-0.976919	-2.75715e-10
72573092	rs34132399	1.19309e-13	1.94906	-1.38749	1.72041e-05	-0.719099	-1.38045	2.02683e-05	-1.1175	-1.37934
72573676	rs72719830	8.21646e-15	-0.898324	-1.21568	2.79195e-05	-0.403715	-1.21165	6.9385e-05	-0.111696	-1.15453
72574402	rs35349038	2.58236e-15	-2.03505	-1.23639	1.31039e-05	-1.20122	-1.17057	3.27961e-05	-0.840406	-1.17518
72574448	rs4899427	1.14124e-14	-1.78544	-2.75715e-10	3.47772e-05	-1.39573	-2.75715e-10	5.81464e-05	-1.44294	-2.75715e-10
72574531	rs7149780	2.44542e-15	-2.0111	-1.31483	5.64195e-06	-1.89772	-1.31675	9.7773e-06	-1.90802	-1.31781
72574574	rs149815133	1.70563e-14	-2.24941e-10	-1.38363	3.61763e-05	-2.24941e-10	-1.35629	6.32361e-05	-2.24941e-10	-1.35902
72575244	rs75336292	1.69748e-14	-0.853841	-0.534573	1.5814e-05	-1.35262	-0.831174	3.32416e-05	-1.27085	-0.731253
72575290	rs12892488	2.55382e-15	-2.03283	-1.24973	1.14955e-05	-1.29253	-1.21021	2.79764e-05	-0.956229	-1.21831
72575343	rs7157068	3.02069e-14	-0.812074	-2.75715e-10	8.90297e-05	-0.455725	-2.75715e-10	0.000274353	0.108514	-2.75715e-10
72575787	rs8019728	2.64162e-15	-1.9671	-1.28165	1.50414e-05	-1.15149	-1.0824	3.78436e-05	-0.75832	-1.11412
72575844	rs7156524	1.08615e-14	-1.47007	-0.364846	1.67729e-05	-1.43162	-0.693312	3.22117e-05	-1.38692	-0.646656
72576340	rs150992980	1.77794e-14	-2.24941e-10	-1.34211	3.70141e-05	-2.24941e-10	-1.3334	6.66695e-05	-2.24941e-10	-1.30615
72576679	rs8003628	2.34269e-15	-2.02293	-1.34591	5.31967e-06	-1.92878	-1.3445	9.16045e-06	-1.93783	-1.35318
72576705	rs8004062	2.34865e-15	-2.00137	-1.36493	9.77517e-06	-1.27618	-1.38867	2.533e-05	-0.88877	-1.38514
72576927	rs147048078	1.90862e-14	-2.24941e-10	-1.27118	4.59786e-05	-2.24941e-10	-1.11652	7.47185e-05	-2.24941e-10	-1.19217
72576971	rs77687070	1.84701e-14	-2.24941e-10	-1.30399	3.52335e-05	-2.24941e-10	-1.3827	6.14505e-05	-2.24941e-10	-1.38767
72577559	rs17179644	5.94453e-15	-1.81178	-0.625896	0.000127884	-0.857107	0.763539	0.00016287	-0.802617	0.389669
72577584	rs17179664	1.69375e-14	-0.604268	-0.786345	9.7684e-06	-1.68456	-0.980982	1.55155e-05	-1.85688	-0.907184
72578019	rs77430016	2.2115e-14	-2.24941e-10	-1.12389	5.42608e-05	-2.24941e-10	-0.950893	9.14225e-05	-2.24941e-10	-0.990409
72578041	rs80022225	1.01543e-14	-1.4914	-0.410847	1.33067e-05	-1.50077	-0.855662	2.65748e-05	-1.44814	-0.777799
72578266	rs17768774	1.7728e-14	-0.803047	-0.541951	1.71055e-05	-1.31389	-0.791407	3.53131e-05	-1.22988	-0.711762
72578651	rs7153007	2.61588e-15	-1.87632	-1.38222	7.14331e-06	-1.65785	-1.32067	1.20295e-05	-1.67506	-1.34347
72578696	rs7153171	2.5858e-15	-1.88789	-1.38222	7.01627e-06	-1.6758	-1.32067	1.18205e-05	-1.69259	-1.34347
72579750	rs181164116	2.6506e-14	-2.24941e-10	-0.942776	5.4259e-05	-2.24941e-10	-0.950926	8.62541e-05	-2.24941e-10	-1.0486
72579936	rs2283418	5.8359e-15	-1.07838	-1.37774	4.36005e-05	0.138056	-1.30768	8.6018e-05	0.263893	-1.31524
72581575	rs2283417	4.49599e-15	-1.33699	-1.37997	2.43282e-05	-0.365602	-1.38746	4.76769e-05	-0.252072	-1.38938
72581662	rs150181661	1.41161e-14	-1.57283	-2.75715e-10	4.16698e-05	-1.21492	-2.75715e-10	6.04042e-05	-1.40484	-2.75715e-10
72581901	rs11850582	3.29117e-14	-0.726317	-2.75715e-10	9.8394e-05	-0.355715	-2.75715e-10	0.00030643	0.21909	-2.75715e-10
72582078	rs78141959	9.965e-15	-1.92107	-2.75715e-10	2.75371e-05	-1.62916	-2.75715e-10	4.63275e-05	-1.67016	-2.75715e-10
72583333	rs12879713	3.03486e-15	-2.0347	-1.07528	1.69816e-05	-1.11029	-1.00227	4.20382e-05	-0.756118	-1.0112
72583427	rs12880020	4.20506e-15	-1.39528	-1.38857	2.34148e-05	-0.414169	-1.37716	4.57337e-05	-0.298686	-1.38438
72583758	rs55959163	2.00386e-14	-1.22248	-2.75715e-10	2.20664e-05	-1.85064	-2.75715e-10	3.27946e-05	-2.01564	-2.75715e-10
72583802	rs12880679	4.20263e-15	-1.39528	-1.38915	2.39116e-05	-0.414169	-1.35616	4.6292e-05	-0.298686	-1.37225
72583856	rs12881966	4.15866e-15	-1.40813	-1.38683	2.30426e-05	-0.434648	-1.3727	4.47877e-05	-0.319884	-1.38408
72584155	rs79106512	8.97889e-15	-2.02527	-2.75715e-10	1.87038e-05	-2.01597	-2.75715e-10	3.22296e-05	-2.03301	-2.75715e-10
72584361	rs11622419	9.39316e-15	-1.98016	-2.75715e-10	3.73762e-05	-1.32366	-2.75715e-10	5.5411e-05	-1.49112	-2.75715e-10
72584429	rs74900090	8.92996e-15	-2.03073	-2.75715e-10	1.85538e-05	-2.02402	-2.75715e-10	3.21675e-05	-2.03495	-2.75715e-10
72584568	rs8011117	2.86109e-15	-1.96264	-1.2063	7.8084e-06	-2.00443	-0.88507	1.27526e-05	-2.02001	-0.94016
72585252	rs76301682	8.93373e-15	-2.03031	-2.75715e-10	1.90899e-05	-1.99554	-2.75715e-10	3.24117e-05	-2.02738	-2.75715e-10
72586560	rs981975	5.80655e-15	-1.69513	-0.766031	2.52208e-05	-0.537268	-1.17976	5.27797e-05	-0.419786	-1.11999
72587872	rs2190631	2.72466e-15	-1.94244	-1.27536	7.07448e-06	-2.00137	-0.986836	1.14664e-05	-2.01631	-1.05017
72589051	rs2238260	3.18603e-15	-1.67731	-1.38406	1.64846e-05	-0.806924	-1.33534	2.91241e-05	-0.780189	-1.35414
72589451	rs12590592	5.17487e-15	-1.18722	-1.38911	4.39949e-05	0.192147	-1.35277	9.46943e-05	0.412	-1.36725
72589649	rs144229471	1.81182e-14	-2.24941e-10	-1.32323	3.77941e-05	-2.24941e-10	-1.31254	6.7151e-05	-2.24941e-10	-1.29896
72590342	rs145742489	1.80152e-14	-2.24941e-10	-1.32893	3.75621e-05	-2.24941e-10	-1.3187	6.67032e-05	-2.24941e-10	-1.30565
72590719	rs2190630	4.38664e-15	-1.75141	-0.990173	3.44997e-05	-0.502595	-0.90115	6.08493e-05	-0.492372	-0.905128
72591023	rs74968888	1.26483e-14	-1.52875	-0.153871	1.54022e-05	-1.80538	-0.404803	3.1253e-05	-1.73089	-0.33289
72591214	rs144088283	1.77835e-14	-2.24941e-10	-1.34187	3.70378e-05	-2.24941e-10	-1.33276	6.5686e-05	-2.24941e-10	-1.32102
72591223	rs17107761	1.10598e-14	-1.49637	-0.320455	1.37977e-05	-1.78341	-0.536786	2.82621e-05	-1.70568	-0.458697
72591319	rs11158949	5.2585e-15	-1.1725	-1.3878	4.47129e-05	0.215972	-1.36041	9.69038e-05	0.43697	-1.36915
72591592	rs80287707	1.25835e-14	-1.52875	-0.159004	1.53318e-05	-1.80538	-0.409384	3.11051e-05	-1.73089	-0.337636
72591717	rs67722975	4.90707e-15	-1.24051	-1.38896	4.22706e-05	0.165916	-1.36652	9.00847e-05	0.369052	-1.3742
72591999	rs17107779	1.18531e-14	-1.42943	-0.318131	1.44827e-05	-1.73703	-0.53471	2.98584e-05	-1.65291	-0.456529
72592002	rs75015224	1.37333e-14	-1.43055	-0.16977	1.62467e-05	-1.73782	-0.418991	3.32653e-05	-1.6538	-0.347589
72592377	rs2238259	5.12244e-15	-1.19713	-1.38939	4.03326e-05	0.127404	-1.37494	8.68765e-05	0.340122	-1.38154
72593170	rs72719835	9.42376e-15	-0.984744	-0.992167	3.18959e-05	-0.506475	-0.975743	8.20346e-05	-0.193666	-0.905094
72593242	rs17768792	3.11995e-14	-0.779743	-2.75715e-10	5.88325e-05	-0.870002	-2.75715e-10	0.000119309	-0.724188	-2.75715e-10
72593563	rs7151047	1.25687e-14	-1.5027	-0.186235	1.52305e-05	-1.78773	-0.433671	3.09531e-05	-1.71062	-0.362802
72594034	rs142659225	1.73254e-14	-2.24941e-10	-1.36797	3.59805e-05	-2.24941e-10	-1.36172	6.35964e-05	-2.24941e-10	-1.35334
72594302	rs56197219	8.92301e-15	-2.03151	-2.75715e-10	2.38658e-05	-1.77225	-2.75715e-10	4.1945e-05	-1.76954	-2.75715e-10
72594757	rs4902987	5.38243e-15	-1.14822	-1.38879	4.08966e-05	0.127452	-1.3611	9.08654e-05	0.3742	-1.37072
72594956	rs4902988	4.98212e-15	-1.76087	-0.853417	3.28978e-05	-0.702594	-0.748696	6.70078e-05	-0.561317	-0.739774
72595044	rs112373288	2.49018e-14	-1.0052	-2.75715e-10	6.45927e-05	-0.776594	-2.75715e-10	0.000138785	-0.572978	-2.75715e-10
72595206	rs17179699	1.1072e-14	-0.888719	-0.927008	4.22083e-05	-0.322043	-0.880035	0.000116534	0.00728122	-0.755002
72595319	rs17107825	4.69079e-15	-1.28529	-1.38926	3.42837e-05	-0.0435494	-1.36648	7.60134e-05	0.197291	-1.37228
72595374	rs17107827	1.70941e-14	-2.24941e-10	-1.38141	3.52737e-05	-2.24941e-10	-1.38156	6.23104e-05	-2.24941e-10	-1.37377
72595429	rs17179706	5.14443e-15	-1.76391	-0.818323	3.33867e-05	-0.718803	-0.717736	6.83254e-05	-0.565837	-0.715783
72595529	rs12434682	4.77711e-15	-1.77758	-0.878732	3.08323e-05	-0.739728	-0.776403	6.26674e-05	-0.600384	-0.767674
72595717	rs7140634	4.09024e-15	-1.57265	-1.23889	1.11646e-05	-1.65964	-0.872307	1.83858e-05	-1.62751	-0.966813
72595766	rs61293752	1.36161e-14	-1.5233	-0.0855997	1.62324e-05	-1.8017	-0.355988	3.35519e-05	-1.72666	-0.266147
72595861	rs7141268	3.01629e-15	-1.93048	-1.18564	8.71543e-06	-1.99401	-0.785595	1.36625e-05	-2.01072	-0.880525
72595888	rs7142272	2.4153e-15	-1.99275	-1.34557	5.01374e-06	-1.97613	-1.35638	8.56314e-06	-1.97645	-1.38198
72595919	rs77022956	9.32427e-15	-1.98752	-2.75715e-10	1.96998e-05	-1.96409	-2.75715e-10	3.38399e-05	-1.98426	-2.75715e-10
72596110	rs74060670	1.32306e-14	-1.53369	-0.10392	1.58584e-05	-1.8087	-0.372291	3.27216e-05	-1.73472	-0.283146
72596336	rs148546840	5.13008e-14	-2.24941e-10	-0.282439	0.000155178	-2.24941e-10	0.099877	0.000244896	-2.24941e-10	-0.00506782
72596386	rs12883809	5.67996e-15	-1.18584	-1.29736	5.28536e-06	-2.02097	-1.25879	8.96735e-06	-2.03509	-1.27722
72596454	rs2238258	1.23625e-14	-1.60627	-0.0992094	1.51811e-05	-1.85654	-0.368101	3.10895e-05	-1.79025	-0.278777
72596637	rs142554041	9.15229e-15	-2.00614	-2.75715e-10	2.93763e-05	-1.56451	-2.75715e-10	6.34333e-05	-1.35591	-2.75715e-10
72596802	rs78636328	9.0194e-15	-2.02077	-2.75715e-10	1.91314e-05	-1.99336	-2.75715e-10	3.25021e-05	-2.0246	-2.75715e-10
72597115	rs61994828	1.09805e-14	-1.80634	-0.0176838	0.000103504	-0.71825	0.413162	0.000160884	-0.573607	0.148388
72597951	rs2215015	3.41249e-15	-1.86706	-1.12565	1.70085e-05	-1.06444	-1.04655	3.13797e-05	-1.01919	-1.04055
72598079	rs74060672	1.33095e-14	-1.59248	-0.0391869	1.63616e-05	-1.8476	-0.302152	3.30972e-05	-1.7798	-0.226648
72598128	rs141343224	1.6995e-14	-2.24941e-10	-1.38723	3.50183e-05	-2.24941e-10	-1.38882	6.13484e-05	-2.24941e-10	-1.38933
72598191	rs78105925	1.84539e-14	-2.24941e-10	-1.30487	3.5104e-05	-2.24941e-10	-1.38638	6.13566e-05	-2.24941e-10	-1.3892
72598339	rs2190628	3.63107e-15	-1.57649	-1.35413	1.53008e-05	-0.827867	-1.38892	3.32277e-05	-0.615787	-1.38673
72598611	rs2238257	2.97143e-15	-2.03287	-1.09824	9.71754e-06	-2.00616	-0.664608	1.54805e-05	-1.99279	-0.773525
72598961	rs17107879	8.94173e-15	-2.02942	-2.75715e-10	1.8825e-05	-2.00951	-2.75715e-10	3.22714e-05	-2.03172	-2.75715e-10
72600223	rs2238256	7.52127e-15	-1.89893	-0.303482	0.00014861	-0.694027	0.750654	0.000241994	-0.561165	0.544177
72600349	rs74060673	1.41417e-14	-1.578	0.00698283	1.72166e-05	-1.83814	-0.260682	3.493e-05	-1.76878	-0.183775
72600952	rs11629255	7.23545e-15	-1.89433	-0.346826	0.000145707	-0.637172	0.674076	0.000236129	-0.50303	0.461507
72601090	rs17179734	1.30219e-14	-1.55369	-0.0998271	1.58969e-05	-1.82207	-0.356496	3.22295e-05	-1.75015	-0.282871
72601350	rs57665257	2.60041e-15	-1.97603	-1.28845	6.2804e-06	-1.82521	-1.28206	1.08095e-05	-1.83111	-1.29437
72601745	rs28410909	4.40153e-15	-1.44251	-1.29568	8.21471e-05	0.10528	-0.641464	0.000152996	0.362801	-0.838289
72601974	rs60637119	1.37458e-14	-1.59248	-0.00693343	1.68424e-05	-1.8476	-0.27319	3.41033e-05	-1.7798	-0.196703
72602595	rs56118783	1.18508e-14	-0.76279	-0.984962	4.54177e-05	-0.168834	-0.95996	0.00012393	0.174268	-0.860449
72602995	rs6574047	4.90973e-15	-1.50891	-1.12001	0.000107088	-0.123047	-0.147995	0.000223619	0.325617	-0.421574
72603003	rs61994830	3.88658e-15	-1.87182	-0.990801	6.38847e-05	-0.911277	0.123661	9.82208e-05	-0.74775	-0.170933
72603173	rs61994831	3.84284e-15	-1.88313	-0.990801	6.62964e-05	-0.874222	0.123661	9.89933e-05	-0.739915	-0.170933
72603978	rs75995207	9.58769e-15	-1.95967	-2.75715e-10	1.96243e-05	-1.96792	-2.75715e-10	3.4509e-05	-1.96468	-2.75715e-10
72604036	rs72719846	9.01854e-15	-2.02086	-2.75715e-10	2.11733e-05	-1.89195	-2.75715e-10	3.76717e-05	-1.87699	-2.75715e-10
72604060	rs72719847	8.94468e-15	-2.02909	-2.75715e-10	2.64087e-05	-1.671	-2.75715e-10	4.52629e-05	-1.69341	-2.75715e-10
72604073	rs58069657	1.09597e-14	-1.30929	-0.516626	0.000141982	0.335769	-0.324765	0.000337857	0.787254	-0.470531
72604114	rs74909072	2.45838e-14	-1.01806	-2.75715e-10	2.54099e-05	-1.70956	-2.75715e-10	3.46221e-05	-1.96141	-2.75715e-10
72604125	rs72719848	1.18912e-14	-0.75227	-0.992078	4.88426e-05	-0.156098	-0.899993	0.000129837	0.188124	-0.827748
72604504	rs8005312	1.1857e-14	-1.26001	-0.487217	0.000180071	0.424189	-0.175535	0.000417058	0.883653	-0.356328
72604582	rs75160020	1.33679e-14	-1.565	-0.0622919	1.61996e-05	-1.79273	-0.366978	3.3043e-05	-1.72887	-0.279219
72607322	rs2283416	4.21144e-15	-1.42886	-1.35348	6.02391e-05	0.00879696	-0.855171	0.000139787	0.434844	-1.00062
72608605	rs56407553	1.36185e-14	-0.63016	-0.978556	6.2205e-05	0.0602603	-0.87452	0.000182092	0.512239	-0.813626
72608726	rs2877792	1.26944e-14	-1.23599	-0.442999	0.000195301	0.409995	-0.080151	0.000433646	0.87058	-0.304252
72608743	rs72719849	1.09374e-14	-1.82796	-2.75715e-10	1.83847e-05	-2.03318	-2.75715e-10	3.26395e-05	-2.02038	-2.75715e-10
72608745	rs12882085	9.29142e-15	-0.612916	-1.37814	5.33023e-06	-1.88309	-1.38822	8.60926e-06	-1.97166	-1.3814
72608769	rs79576226	2.5207e-14	-0.993023	-2.75715e-10	2.57741e-05	-1.69533	-2.75715e-10	3.48601e-05	-1.95456	-2.75715e-10
72609558	rs78613787	2.43876e-14	-1.02607	-2.75715e-10	2.52952e-05	-1.71408	-2.75715e-10	3.45479e-05	-1.96355	-2.75715e-10
72610204	rs12882823	1.01214e-14	-0.542991	-1.3625	5.41389e-06	-1.90149	-1.35424	8.89013e-06	-1.97853	-1.34242
72610241	rs10132446	5.04261e-15	-2.0324	-0.569826	9.57511e-06	-1.9644	-0.721131	1.81896e-05	-1.91956	-0.685488
72610567	rs117017996	1.92021e-14	-2.24941e-10	-1.26512	3.54457e-05	-2.24941e-10	-1.37669	6.23688e-05	-2.24941e-10	-1.37284
72610919	rs2215016	1.3014e-14	-2.00163	0.347513	8.25927e-06	-2.03502	-0.798335	1.71309e-05	-2.0338	-0.631216
72610952	rs78058740	9.06425e-15	-2.01581	-2.75715e-10	1.8887e-05	-2.00622	-2.75715e-10	3.23288e-05	-2.02994	-2.75715e-10
72611070	rs61994845	1.10732e-14	-1.7817	-0.0339185	0.000116429	-0.477504	0.290091	0.000208235	-0.317775	0.15054
72611093	rs80310905	9.51805e-15	-1.96696	-2.75715e-10	3.51082e-05	-1.38626	-2.75715e-10	6.18414e-05	-1.38133	-2.75715e-10
72611497	rs78755330	3.14873e-14	-2.24941e-10	-0.770561	5.26544e-05	-2.24941e-10	-0.980945	9.70432e-05	-2.24941e-10	-0.930745
72612109	rs113538213	1.51958e-14	-1.80917	0.310044	3.07893e-05	-1.95702	0.439494	5.16334e-05	-1.91837	0.356636
72612575	rs7157995	6.57886e-15	-1.329	-1.00729	2.29316e-05	-0.4238	-1.38838	5.53184e-05	-0.134368	-1.35843
72612621	rs117059629	9.4365e-15	-1.97556	-2.75715e-10	1.86806e-05	-2.01721	-2.75715e-10	3.3436e-05	-1.99627	-2.75715e-10
72612770	rs79187009	1.61916e-14	-1.81892	0.383262	3.30298e-05	-1.96271	0.515421	5.52241e-05	-1.92534	0.43084
72612981	rs10142058	2.2425e-15	-2.02423	-1.38832	9.21592e-06	-1.59596	-1.12781	1.6979e-05	-1.50059	-1.17334
72612993	rs2332802	3.03568e-14	0.434506	-1.24163	8.01853e-06	-1.53318	-1.32976	1.17483e-05	-1.74906	-1.29313
72613267	rs72719850	9.70027e-15	-1.94799	-2.75715e-10	1.85982e-05	-2.02163	-2.75715e-10	3.22103e-05	-2.03361	-2.75715e-10
72613396	rs34600660	1.0541e-12	2.7403	-2.75715e-10	0.000382498	1.00203	-2.75715e-10	0.000817541	1.2004	-2.75715e-10
72613949	rs7143078	6.41811e-15	-1.44848	-0.912544	2.37038e-05	-0.394683	-1.38438	5.5862e-05	-0.155437	-1.32758
72614116	rs117385493	5.57003e-14	-0.20016	-2.75715e-10	2.35143e-05	-1.78709	-2.75715e-10	4.55584e-05	-1.68691	-2.75715e-10
72614228	rs76678548	1.62099e-14	-1.82868	0.39416	3.32184e-05	-1.96831	0.526717	5.54519e-05	-1.93227	0.441883
72614347	rs2332803	6.857e-15	-1.20418	-1.0907	7.63059e-06	-1.52327	-1.38926	1.45699e-05	-1.46383	-1.36312
72614705	rs149144766	8.89895e-15	-2.03421	-2.75715e-10	2.39113e-05	-1.77034	-2.75715e-10	4.20437e-05	-1.76719	-2.75715e-10
72615027	rs7153442	8.37428e-15	-1.45217	-0.642813	2.15503e-05	-0.804375	-1.06993	6.00394e-05	-0.46785	-0.94305
72615042	rs12890911	2.14432e-14	0.113774	-1.26851	7.48475e-06	-1.60009	-1.33174	1.10699e-05	-1.80238	-1.29929
72615390	rs12891614	1.98468e-14	0.0131017	-1.2452	7.26216e-06	-1.64472	-1.31729	1.10425e-05	-1.8347	-1.26945
72616283	rs2238255	8.27548e-15	-1.34355	-0.763296	2.64301e-05	-0.521799	-1.14839	7.29777e-05	-0.160803	-1.05494
72617166	rs79590475	1.70091e-14	-1.85091	0.464507	2.61066e-05	-1.98068	0.298169	5.42602e-05	-1.94777	0.435657
72617380	rs12882756	1.1352e-14	-0.486395	-1.30435	5.51524e-06	-1.87492	-1.36226	8.8713e-06	-1.98734	-1.33574
72618286	rs4902989	7.19163e-15	-1.49574	-0.751492	2.11418e-05	-0.751448	-1.142	5.71906e-05	-0.417446	-1.04206
72618288	rs72719851	2.18972e-14	-0.0923553	-1.04143	8.26993e-05	0.562995	-1.09248	0.000233563	0.886121	-0.938572
72618314	rs12888352	5.18259e-15	-1.94396	-0.630878	2.2913e-05	-0.979206	-0.833785	7.15182e-05	-0.451197	-0.784751
72618400	rs78099397	1.54021e-14	-1.48564	-2.75715e-10	2.07714e-05	-1.91112	-2.75715e-10	3.25422e-05	-2.02336	-2.75715e-10
72618429	rs74939480	8.89829e-15	-2.03429	-2.75715e-10	2.54831e-05	-1.70668	-2.75715e-10	4.48235e-05	-1.70317	-2.75715e-10
72618432	rs4902990	2.32311e-15	-2.03098	-1.34625	4.72494e-06	-2.00445	-1.38739	8.71721e-06	-1.9541	-1.3865
72619005	rs77281812	8.89367e-15	-2.03481	-2.75715e-10	2.42263e-05	-1.75726	-2.75715e-10	4.26008e-05	-1.75403	-2.75715e-10
72619040	rs149689	8.401e-15	-1.4601	-0.631693	2.31882e-05	-0.696784	-1.10427	6.51596e-05	-0.356151	-0.972909
72619213	rs758544	2.41747e-14	-0.219715	-0.815125	9.38927e-05	0.478737	-0.88128	0.000297567	0.874617	-0.684878
72619214	rs758543	2.19898e-14	-1.30301	0.173445	2.61187e-05	-1.46347	-0.218572	8.36927e-05	-1.3054	0.226654
72619311	rs72719856	9.21613e-15	-1.99919	-2.75715e-10	2.01775e-05	-1.94013	-2.75715e-10	3.5803e-05	-1.92787	-2.75715e-10
72619689	rs141573830	2.38616e-14	-2.24941e-10	-1.04787	6.61412e-05	-2.24941e-10	-0.752904	0.000101061	-2.24941e-10	-0.890171
72619841	rs123242	2.4029e-15	-2.02497	-1.31849	4.97749e-06	-1.95055	-1.38922	9.66066e-06	-1.86108	-1.37675
72619984	rs101655	1.08074e-14	-1.32364	-0.516273	2.90879e-05	-0.541396	-1.03298	8.69846e-05	-0.15793	-0.88224
72620044	rs189235101	1.31309e-14	-1.64518	-2.75715e-10	2.94886e-05	-1.56069	-2.75715e-10	5.37296e-05	-1.52194	-2.75715e-10
72620079	rs147383744	9.53075e-15	-1.96562	-2.75715e-10	2.71713e-05	-1.64253	-2.75715e-10	3.69403e-05	-1.8966	-2.75715e-10
72621004	rs151065331	1.88808e-14	-2.24941e-10	-1.282	3.55734e-05	-2.24941e-10	-1.3731	6.26863e-05	-2.24941e-10	-1.36776
72621637	rs149687	7.54509e-15	-1.35062	-0.848628	2.33799e-05	-0.571225	-1.22159	6.43533e-05	-0.214299	-1.12721
72621747	rs80055007	2.75244e-14	-2.24941e-10	-0.905072	3.82598e-05	-2.24941e-10	-1.3003	7.26297e-05	-2.24941e-10	-1.22053
72622130	rs12880584	1.12215e-14	-0.471376	-1.33094	5.45531e-06	-1.87006	-1.37804	8.72067e-06	-1.98467	-1.35554
72622266	rs17179776	8.89201e-15	-2.03499	-2.75715e-10	2.49713e-05	-1.72697	-2.75715e-10	4.39185e-05	-1.72356	-2.75715e-10
72622344	rs117538654	9.60956e-15	-1.95739	-2.75715e-10	2.0422e-05	-1.92808	-2.75715e-10	3.49064e-05	-1.95323	-2.75715e-10
72622420	rs17768871	1.66367e-14	-1.40854	-2.75715e-10	2.15749e-05	-1.87317	-2.75715e-10	3.29822e-05	-2.00993	-2.75715e-10
72622760	rs10142618	1.58366e-14	-1.26251	-0.195307	2.03378e-05	-1.4381	-0.494111	6.09833e-05	-1.26049	-0.134813
72623246	rs149686	2.25446e-15	-2.01841	-1.38882	4.72886e-06	-2.02915	-1.36186	8.09736e-06	-2.0347	-1.37966
72623495	rs149685	2.21821e-15	-2.03485	-1.38859	4.92363e-06	-1.99953	-1.35112	8.15014e-06	-2.0277	-1.38017
72623690	rs149684	2.2194e-15	-2.03361	-1.3893	4.92286e-06	-2.00756	-1.34324	8.15315e-06	-2.03108	-1.37641
72623890	rs149683	2.23156e-15	-2.02808	-1.38936	5.18451e-06	-1.95818	-1.34084	9.31595e-06	-1.9128	-1.36138
72623954	rs17108294	1.55908e-14	-1.47346	-2.75715e-10	2.06568e-05	-1.91665	-2.75715e-10	3.28382e-05	-2.01431	-2.75715e-10
72624009	rs149682	2.21678e-15	-2.03468	-1.38941	4.95226e-06	-2.00122	-1.34363	8.17993e-06	-2.02846	-1.37576
72624075	rs149681	3.06643e-15	-1.96369	-1.13594	9.38615e-06	-1.726	-0.979462	1.97244e-05	-1.5243	-0.999741
72624335	rs149680	2.74479e-15	-2.02983	-1.18061	7.36718e-06	-1.92573	-1.02193	1.43631e-05	-1.78732	-1.05392
72625861	rs149678	2.23458e-15	-2.02705	-1.38904	5.15429e-06	-1.95895	-1.34591	9.25439e-06	-1.8995	-1.38131
72626166	rs149677	5.0425e-15	-1.53712	-1.06512	6.41125e-06	-1.8164	-1.27024	1.40362e-05	-1.71685	-1.14742
72627622	rs149676	2.30504e-15	-2.02966	-1.35539	5.75046e-06	-1.94991	-1.24551	1.01972e-05	-1.90946	-1.27433
72627625	rs77246329	2.26815e-14	-1.16736	0.0687691	3.29254e-05	-1.48905	0.0385996	7.35079e-05	-1.42645	0.217944
72627846	rs149675	2.33128e-15	-2.03073	-1.343	5.8891e-06	-1.94535	-1.22624	1.04467e-05	-1.90395	-1.25567
72628102	rs77739113	8.89118e-15	-2.03509	-2.75715e-10	2.64403e-05	-1.66981	-2.75715e-10	4.66267e-05	-1.66373	-2.75715e-10
72628108	rs4902992	1.5111e-14	-1.45271	-0.0520072	1.89007e-05	-1.65345	-0.352041	5.10938e-05	-1.62014	0.0479038
72628421	rs17768877	6.44032e-15	-1.29103	-1.06654	1.61061e-05	-1.03165	-1.13385	4.06846e-05	-0.806872	-0.993179
72628433	rs149674	2.56739e-15	-1.89271	-1.38455	4.84316e-06	-2.0335	-1.33363	8.38694e-06	-2.02505	-1.35417
72628507	rs17108326	5.12106e-14	-0.00832132	-0.275877	2.40773e-05	-1.4612	-0.302222	4.13569e-05	-1.6386	-0.14506
72628815	rs149673	2.22248e-15	-2.033	-1.38853	5.01915e-06	-1.98123	-1.3502	8.9615e-06	-1.92987	-1.3831
72628882	rs17768883	8.50768e-15	-1.35034	-0.728835	1.97845e-05	-1.06271	-0.897086	5.8479e-05	-0.804924	-0.632309
72629045	rs79527234	8.89128e-15	-2.03507	-2.75715e-10	1.85575e-05	-2.02382	-2.75715e-10	3.3041e-05	-2.00815	-2.75715e-10
72629079	rs149672	2.37513e-15	-2.01458	-1.34051	5.69578e-06	-1.9853	-1.21967	1.00492e-05	-1.95562	-1.24279
72629673	rs147455368	1.71265e-14	-2.24941e-10	-1.37952	3.52897e-05	-2.24941e-10	-1.38111	6.1608e-05	-2.24941e-10	-1.38511
72630012	rs17768889	1.86127e-14	-1.27622	-0.0200821	2.75566e-05	-1.57914	-0.0493132	6.2757e-05	-1.49122	0.124589
72630810	rs12896782	1.29641e-14	-0.297989	-1.35997	5.78534e-06	-1.8059	-1.38346	9.03952e-06	-1.92911	-1.37518
72631606	rs149671	1.26937e-14	-1.87796	0.198929	1.46761e-05	-2.01066	-0.247815	4.51684e-05	-1.93906	0.243561
72631856	rs17179797	1.00206e-14	-1.70053	-0.214975	1.28141e-05	-1.8963	-0.49785	2.82194e-05	-1.85173	-0.314164
72632138	rs9323565	2.90442e-15	-1.76763	-1.38628	4.97036e-06	-2.00767	-1.33354	8.75702e-06	-1.97648	-1.35956
72632217	rs149670	6.36183e-15	-1.71379	-0.656044	6.39911e-06	-1.92455	-1.16399	1.56061e-05	-1.85232	-0.905918
72632973	rs51073	3.7378e-15	-1.59718	-1.30447	4.84897e-06	-2.03297	-1.33296	9.18244e-06	-2.02856	-1.26005
72633215	rs12892913	8.26498e-15	-0.778214	-1.3299	5.00497e-06	-1.98714	-1.34712	8.43184e-06	-2.03472	-1.33916
72633302	rs17179811	1.12283e-14	-1.60861	-0.193103	1.40629e-05	-1.83511	-0.466042	3.09976e-05	-1.78223	-0.28976
72633542	rs149323756	1.7046e-14	-2.24941e-10	-1.38423	3.50661e-05	-2.24941e-10	-1.38746	6.22139e-05	-2.24941e-10	-1.37532
72634476	rs17768901	3.19721e-14	-0.755281	-2.75715e-10	3.14637e-05	-1.49586	-2.75715e-10	4.37717e-05	-1.72691	-2.75715e-10
72634917	rs149669	5.49566e-15	-1.73388	-0.782308	5.89682e-06	-1.9362	-1.23408	1.36399e-05	-1.8674	-1.0255
72634969	rs8009180	2.25483e-15	-2.02941	-1.37766	6.02333e-06	-1.79071	-1.35835	1.02521e-05	-1.80352	-1.3749
72635027	rs77632712	3.24217e-14	-0.741317	-2.75715e-10	2.83617e-05	-1.59966	-2.75715e-10	7.83886e-05	-1.14422	-2.75715e-10
72635166	rs12885156	5.40305e-15	-1.26033	-1.27285	4.98208e-06	-2.03462	-1.30422	9.14971e-06	-2.00161	-1.29057
72635189	rs113010344	1.01661e-14	-1.67858	-0.222513	1.30763e-05	-1.88204	-0.491858	2.8576e-05	-1.83539	-0.317949
72635313	rs75788095	5.57263e-13	2.10289	-2.75715e-10	9.7008e-05	-0.369902	-2.75715e-10	0.000211905	-0.149762	-2.75715e-10
72635437	rs149667	6.65487e-15	-1.66919	-0.655606	6.66156e-06	-1.8846	-1.16375	1.65078e-05	-1.79651	-0.905563
72635688	rs149666	6.17475e-15	-1.74407	-0.655606	6.35896e-06	-1.93108	-1.16375	1.5552e-05	-1.85615	-0.905563
72636144	rs117031069	1.12292e-14	-1.80163	-2.75715e-10	1.83558e-05	-2.03475	-2.75715e-10	3.2721e-05	-2.01788	-2.75715e-10
72636594	rs149665	5.89481e-15	-1.94905	-0.497022	6.173e-06	-1.96633	-1.15818	1.69278e-05	-1.79405	-0.882897
72637066	rs77757729	1.01479e-14	-1.90288	-2.75715e-10	1.85056e-05	-2.02662	-2.75715e-10	3.67529e-05	-1.90168	-2.75715e-10
72637916	rs149664	5.33937e-15	-1.87033	-0.674708	5.45043e-06	-2.01169	-1.23731	1.34703e-05	-1.89775	-1.00766
72638048	rs2238253	6.5053e-15	-1.04589	-1.30164	4.97659e-06	-2.02106	-1.31889	8.7135e-06	-2.02893	-1.3121
72638073	rs2238252	6.30835e-15	-1.07792	-1.30035	4.89602e-06	-2.02465	-1.33163	8.62553e-06	-2.02611	-1.32506
72638209	rs77945948	7.57601e-15	-1.67966	-0.515499	1.40674e-05	-1.60175	-0.69908	3.708e-05	-1.44308	-0.449749
72639031	rs17179828	6.30069e-15	-1.73963	-0.63986	1.14327e-05	-1.69914	-0.80908	2.90239e-05	-1.5589	-0.578879
72639488	rs149663	1.03894e-14	-1.40535	-0.474009	1.46982e-05	-1.56456	-0.692417	5.33783e-05	-1.17114	-0.357362
72639496	rs149662	1.01361e-14	-1.41556	-0.488481	1.43864e-05	-1.57338	-0.705037	5.19388e-05	-1.1831	-0.372732
72639668	rs149661	9.33765e-15	-1.42263	-0.563463	1.29951e-05	-1.60994	-0.77018	4.57614e-05	-1.22997	-0.452487
72639902	rs6574048	7.32228e-15	-1.76199	-0.467235	9.92953e-06	-1.93667	-0.712515	2.08327e-05	-1.8832	-0.586173
72640190	rs149660	3.85873e-15	-1.78964	-1.08017	5.12394e-06	-1.96693	-1.34384	1.07469e-05	-1.90828	-1.223
72640998	rs149659	1.22337e-14	-1.94003	0.224081	1.53102e-05	-1.99855	-0.21762	5.18389e-05	-1.91626	0.358498
72641249	rs123241	4.39653e-15	-1.76939	-0.969939	5.42566e-06	-1.95814	-1.29541	1.17436e-05	-1.88037	-1.16222
72641469	rs17768925	9.40523e-15	-1.97888	-2.75715e-10	4.15913e-05	-1.2168	-2.75715e-10	8.13992e-05	-1.10654	-2.75715e-10
72641996	rs149658	2.10322e-14	-1.96852	0.794429	2.27719e-05	-2.0296	0.210435	8.33351e-05	-1.98238	0.899352
72642706	rs17108541	1.69713e-13	-2.24941e-10	0.913963	0.000155079	-2.24941e-10	0.099237	0.000365707	-2.24941e-10	0.395931
72642725	rs149657	1.65968e-14	-2.03446	0.623523	1.84719e-05	-2.0195	-0.00894955	6.31668e-05	-2.03367	0.673543
72643204	rs77165810	1.11228e-14	-1.62366	-0.187489	1.45756e-05	-1.84537	-0.419971	3.01387e-05	-1.79378	-0.306307
72643262	rs8005777	4.88811e-15	-1.25096	-1.38238	5.47137e-06	-2.0078	-1.23737	9.03151e-06	-2.03016	-1.27502
72643322	rs74956725	9.97072e-15	-1.92049	-2.75715e-10	1.83493e-05	-2.0351	-2.75715e-10	3.22125e-05	-2.03354	-2.75715e-10
72643389	rs8004977	2.76311e-15	-1.81444	-1.38935	5.12533e-06	-2.01626	-1.29424	8.95897e-06	-1.98649	-1.32675
72643438	rs149656	4.21657e-15	-1.78099	-1.00014	5.23523e-06	-1.93562	-1.35367	1.1109e-05	-1.86599	-1.23216
72643667	rs149655	1.66226e-14	-1.85472	0.445331	1.58061e-05	-2.02849	-0.155806	5.48199e-05	-1.99495	0.4931
72644345	rs78296246	7.45183e-15	-1.72971	-0.481977	1.01311e-05	-1.91693	-0.712157	2.07951e-05	-1.8589	-0.612285
72644526	rs20838	3.78592e-15	-1.83192	-1.05694	5.0866e-06	-1.96642	-1.35167	1.0578e-05	-1.90701	-1.24012
72644657	rs74806917	2.00099e-14	-1.22392	-2.75715e-10	4.14584e-05	-1.22	-2.75715e-10	6.94105e-05	-1.26586	-2.75715e-10
72644843	rs11845720	6.59355e-15	-0.966161	-1.36789	5.6134e-06	-1.84313	-1.37641	9.60858e-06	-1.87292	-1.37032
72644950	rs11845670	1.14521e-14	-0.449536	-1.33244	5.24776e-06	-1.938	-1.34889	8.46244e-06	-2.02757	-1.3427
72645449	rs149654	1.74657e-14	-2.03505	0.675142	1.92669e-05	-2.00575	0.0194373	6.66111e-05	-2.03508	0.728054
72645729	rs17179877	3.26132e-14	-0.735429	-2.75715e-10	3.18958e-05	-1.48222	-2.75715e-10	4.38796e-05	-1.72445	-2.75715e-10
72645777	rs177000	1.62827e-14	-2.03394	0.603893	1.93237e-05	-2.01722	0.0338617	6.52548e-05	-2.03418	0.706582
72646365	rs181624871	4.79901e-14	-2.24941e-10	-0.349151	9.00746e-05	-2.24941e-10	-0.444057	0.000129329	-2.24941e-10	-0.643545
72646737	rs77649320	1.95334e-14	-1.24802	-2.75715e-10	2.13682e-05	-1.88279	-2.75715e-10	3.31509e-05	-2.00483	-2.75715e-10
72646998	rs12588986	2.06806e-14	-2.24941e-10	-1.19095	5.21676e-05	-2.24941e-10	-0.990234	8.2706e-05	-2.24941e-10	-1.09061
72647209	rs149317	1.60456e-14	-1.93161	0.486899	1.77304e-05	-2.00024	-0.0691773	6.75272e-05	-1.92673	0.633362
72647413	rs117289952	1.06168e-14	-1.8577	-2.75715e-10	1.86539e-05	-2.01864	-2.75715e-10	3.3914e-05	-1.98207	-2.75715e-10
72647583	rs150305008	1.02479e-14	-1.89307	-2.75715e-10	4.32545e-05	-1.1776	-2.75715e-10	0.000103985	-0.861651	-2.75715e-10
72647846	rs149653	4.77006e-15	-1.41811	-1.23968	5.42007e-06	-1.86518	-1.38941	9.44178e-06	-1.9056	-1.35516
72647970	rs149652	1.72854e-14	-1.88897	0.51869	1.72558e-05	-1.98728	-0.109268	6.51237e-05	-1.89918	0.569571
72648365	rs74630598	7.35714e-15	-1.6138	-0.610673	1.08901e-05	-1.83866	-0.718178	2.18019e-05	-1.78622	-0.637681
72648541	rs149651	1.69949e-14	-1.90533	0.518094	1.83527e-05	-1.99643	-0.0384922	6.73255e-05	-1.91494	0.618577
72648597	rs149650	6.6733e-15	-1.82836	-0.493667	8.57212e-06	-1.9831	-0.813082	2.42619e-05	-1.89184	-0.425154
72649187	rs17108618	9.16139e-15	-2.00515	-2.75715e-10	1.88705e-05	-2.00709	-2.75715e-10	3.35424e-05	-1.99309	-2.75715e-10
72649629	rs11628641	2.66364e-15	-1.85153	-1.38892	5.37757e-06	-1.9607	-1.30176	9.75829e-06	-1.9052	-1.32258
72649665	rs149649	1.2348e-14	-1.70665	-2.75715e-10	3.4025e-05	-1.4176	-2.75715e-10	4.37347e-05	-1.72776	-2.75715e-10
72649847	rs117621071	2.7554e-14	-2.24941e-10	-0.903998	6.70104e-05	-2.24941e-10	-0.739847	0.000113032	-2.24941e-10	-0.778228
72650820	rs10148272	2.66886e-15	-1.85466	-1.38383	5.74746e-06	-1.97247	-1.22346	1.03278e-05	-1.9133	-1.25775
72651284	rs149648	2.37146e-15	-2.0351	-1.32154	4.68372e-06	-2.0136	-1.387	8.84525e-06	-1.94691	-1.37911
72651827	rs4902993	3.11194e-15	-1.93763	-1.14727	7.41389e-06	-2.03083	-0.910511	1.3018e-05	-2.01701	-0.922556
72652247	rs117586768	1.0399e-14	-1.87843	-2.75715e-10	1.87879e-05	-2.01148	-2.75715e-10	3.43347e-05	-1.96974	-2.75715e-10
72652477	rs117684007	1.69764e-14	-2.24941e-10	-1.38832	3.61799e-05	-2.24941e-10	-1.35619	6.22942e-05	-2.24941e-10	-1.37403
72652656	rs149647	5.04568e-15	-1.8185	-0.783115	6.79091e-06	-1.81747	-1.21164	1.7291e-05	-1.63966	-1.01605
72652780	rs149646	1.05759e-14	-1.42447	-0.437097	1.31902e-05	-1.61147	-0.753746	4.96365e-05	-1.23208	-0.369091
72652920	rs2238251	1.05356e-14	-0.479194	-1.38619	4.92877e-06	-1.96039	-1.38922	8.03342e-06	-2.03297	-1.38932
72652925	rs17768989	3.13459e-14	-0.775061	-2.75715e-10	3.29206e-05	-1.4506	-2.75715e-10	4.47318e-05	-1.70522	-2.75715e-10
72652962	rs149645	6.3899e-15	-1.67258	-0.692847	6.55074e-06	-1.90098	-1.16414	1.56059e-05	-1.81552	-0.942732
72653077	rs7148742	7.57428e-15	-1.59952	-0.595862	1.12946e-05	-1.82888	-0.691492	2.23459e-05	-1.77522	-0.624035
72653093	rs149644	1.75179e-13	0.945661	-2.75715e-10	8.75936e-05	-0.471988	-2.75715e-10	0.000118888	-0.727721	-2.75715e-10
72653099	rs72719876	2.02726e-14	-1.21088	-2.75715e-10	4.74107e-05	-1.08585	-2.75715e-10	0.000104581	-0.855942	-2.75715e-10
72653414	rs149643	6.20858e-15	-1.72675	-0.667466	6.50851e-06	-1.92198	-1.1496	1.56934e-05	-1.8303	-0.922362
72653499	rs149642	1.14272e-14	-1.78415	-2.75715e-10	3.16811e-05	-1.48897	-2.75715e-10	4.13551e-05	-1.78371	-2.75715e-10
72653502	rs35304669	1.14223e-14	-0.404108	-1.38047	5.01595e-06	-1.94324	-1.38883	8.08003e-06	-2.02934	-1.38716
72653518	rs79083051	8.97692e-15	-2.02549	-2.75715e-10	2.12942e-05	-1.88626	-2.75715e-10	3.97345e-05	-1.82368	-2.75715e-10
72653876	rs184409947	5.56625e-14	-0.200839	-2.75715e-10	4.65843e-05	-1.10343	-2.75715e-10	8.26728e-05	-1.09101	-2.75715e-10
72653937	rs149641	1.74288e-14	-1.91496	0.552945	1.82146e-05	-2.00781	-0.0346585	7.03202e-05	-1.93499	0.682151
72653969	rs4902994	9.81487e-15	-1.93625	-2.75715e-10	1.83962e-05	-2.03255	-2.75715e-10	3.24598e-05	-2.0259	-2.75715e-10
72654023	rs4902995	9.40415e-15	-1.97899	-2.75715e-10	1.86528e-05	-2.0187	-2.75715e-10	3.31451e-05	-2.00501	-2.75715e-10
72654109	rs2238250	9.91352e-15	-0.546298	-1.37995	5.21934e-06	-1.90363	-1.38869	8.21253e-06	-2.01334	-1.3869
72654172	rs10483841	1.11251e-14	-0.434974	-1.37597	4.9873e-06	-1.95046	-1.38734	8.08638e-06	-2.03104	-1.38468
72654211	rs10483842	6.27596e-15	-1.71965	-0.663768	1.01459e-05	-1.87255	-0.75508	2.03478e-05	-1.80223	-0.690697
72654253	rs149640	5.47506e-15	-1.87651	-0.643438	6.68244e-06	-1.87563	-1.16958	1.71864e-05	-1.71962	-0.942159
72654272	rs2238249	9.92877e-15	-0.537666	-1.38704	4.86955e-06	-1.97276	-1.38893	8.01966e-06	-2.0346	-1.38941
72654479	rs34206394	1.28521e-14	-0.292616	-1.37402	5.14266e-06	-1.92058	-1.38654	8.15809e-06	-2.02339	-1.3835
72654902	rs78873191	6.43491e-15	-1.73761	-0.6208	1.00544e-05	-1.92182	-0.714866	1.99353e-05	-1.86489	-0.648522
72654987	rs34233242	1.09235e-14	-0.448765	-1.38046	4.96309e-06	-1.9536	-1.38906	8.06077e-06	-2.03171	-1.38719
72655308	rs149639	6.1933e-15	-1.74445	-0.652228	6.46737e-06	-1.93241	-1.14551	1.55435e-05	-1.8517	-0.910556
72655373	rs149638	6.25392e-15	-1.73794	-0.648991	6.47588e-06	-1.92853	-1.14808	1.55726e-05	-1.84653	-0.913862
72655523	rs149637	6.93293e-15	-1.6475	-0.636362	6.90253e-06	-1.87196	-1.14085	1.6927e-05	-1.77326	-0.903731
72655675	rs149636	6.25599e-15	-1.75024	-0.636362	6.47536e-06	-1.93584	-1.14085	1.55782e-05	-1.8563	-0.903731
72656345	rs182235663	2.78944e-14	-2.24941e-10	-0.891719	5.22342e-05	-2.24941e-10	-0.988958	7.83826e-05	-2.24941e-10	-1.1443
72656633	rs12432254	2.74578e-15	-1.84754	-1.36254	4.9568e-06	-1.97201	-1.37193	9.10651e-06	-1.91383	-1.38308
72656652	rs149635	1.5196e-14	-2.03471	0.535593	1.93094e-05	-2.01516	0.0310581	6.29277e-05	-2.03508	0.671163
72656861	rs17179980	3.00255e-14	-0.818098	-2.75715e-10	2.938e-05	-1.56438	-2.75715e-10	4.07473e-05	-1.79851	-2.75715e-10
72657053	rs149634	1.28403e-14	-1.17977	-0.487789	1.02216e-05	-1.55554	-1.06465	2.64317e-05	-1.42112	-0.810222
72657084	rs149633	1.2249e-14	-1.05329	-0.661413	8.68208e-06	-1.94618	-0.837255	1.97241e-05	-1.95237	-0.571692
72657116	rs79827172	8.41957e-15	-1.83184	-0.25775	1.36597e-05	-1.79644	-0.533803	3.53289e-05	-1.69346	-0.247744
72657348	rs149632	1.7376e-14	-1.93628	0.571223	1.84638e-05	-2.00292	-0.0259601	6.90124e-05	-1.93151	0.659895
72657476	rs2238248	1.04131e-14	-0.502391	-1.37469	4.84094e-06	-1.98076	-1.38682	8.06087e-06	-2.03497	-1.38391
72657528	rs2238247	4.57076e-15	-1.32853	-1.37194	4.69186e-06	-2.01419	-1.38467	8.09533e-06	-2.0346	-1.38002
72657669	rs2238246	9.90635e-15	-0.560399	-1.36657	4.80932e-06	-1.99123	-1.38291	8.10386e-06	-2.03496	-1.3786
72657725	rs149631	6.18637e-15	-1.90126	-0.49654	8.73613e-06	-1.97509	-0.802136	2.70979e-05	-1.77579	-0.430654
72658022	rs149630	9.66587e-15	-1.51023	-0.441313	1.21381e-05	-1.68236	-0.765979	4.46491e-05	-1.33091	-0.376159
72658223	rs147924284	2.05062e-14	-2.24941e-10	-1.19942	3.91893e-05	-2.24941e-10	-1.27629	7.24788e-05	-2.24941e-10	-1.22261
72658602	rs7494363	1.03059e-14	-0.523403	-1.36402	4.83347e-06	-1.98637	-1.38276	8.11463e-06	-2.03507	-1.37716
72658645	rs113013671	9.2246e-15	-1.99827	-2.75715e-10	3.84039e-05	-1.29654	-2.75715e-10	7.4761e-05	-1.1916	-2.75715e-10
72658681	rs193548	2.7488e-15	-2.01041	-1.19857	4.58455e-06	-2.03471	-1.38729	8.57085e-06	-2.02257	-1.33496
72658688	rs116923079	1.70532e-14	-1.38381	-2.75715e-10	2.02155e-05	-1.93825	-2.75715e-10	4.2516e-05	-1.75602	-2.75715e-10
72658719	rs2158990	3.8074e-15	-1.56525	-1.31795	6.32205e-06	-2.01349	-1.08716	1.09673e-05	-1.99268	-1.11831
72658727	rs2158989	3.7225e-15	-1.5869	-1.31884	6.34171e-06	-2.00854	-1.08901	1.10232e-05	-1.98584	-1.12006
72658989	rs2283414	1.12903e-14	-0.43463	-1.36157	4.93961e-06	-1.96727	-1.38014	8.16111e-06	-2.03405	-1.37247
72659189	rs2283413	1.12198e-14	-0.43463	-1.36784	4.92827e-06	-1.96727	-1.38244	8.12465e-06	-2.03405	-1.37695
72659221	rs193547	2.80319e-15	-2.01143	-1.17796	4.62737e-06	-2.03434	-1.37837	8.79495e-06	-2.02413	-1.30759
72659232	rs2283412	1.00607e-14	-0.537304	-1.37421	4.81151e-06	-1.98706	-1.38663	8.07649e-06	-2.03503	-1.38191
72659351	rs150286496	1.01836e-14	-1.89937	-2.75715e-10	1.89609e-05	-2.00231	-2.75715e-10	3.48452e-05	-1.95499	-2.75715e-10
72659644	rs2283411	1.00153e-14	-0.55211	-1.36392	4.81987e-06	-1.98968	-1.38227	8.14253e-06	-2.03489	-1.37391
72659889	rs2283410	1.05849e-14	-0.493941	-1.36678	4.85968e-06	-1.97904	-1.38469	8.1023e-06	-2.03503	-1.37873
72659980	rs148049294	1.56994e-14	-1.46652	-2.75715e-10	1.84265e-05	-2.0309	-2.75715e-10	3.39503e-05	-1.981	-2.75715e-10
72660038	rs12590752	1.09192e-14	-0.463668	-1.36596	4.89026e-06	-1.97314	-1.38431	8.10984e-06	-2.03466	-1.37816
72660154	rs12895540	1.08831e-14	-0.463668	-1.36927	4.88304e-06	-1.97314	-1.38578	8.09158e-06	-2.03466	-1.38041
72660200	rs193546	1.3082e-14	-2.03331	0.3844	1.57176e-05	-1.97706	-0.212858	5.17116e-05	-2.03224	0.472019
72660476	rs7161011	8.71942e-15	-0.67771	-1.37688	4.7003e-06	-2.00866	-1.38841	8.07506e-06	-2.03185	-1.38527
72660506	rs10151019	7.37553e-15	-1.5804	-0.641577	9.84253e-06	-1.73944	-0.918548	3.35199e-05	-1.41258	-0.581179
72660640	rs111633807	4.04849e-14	-0.519215	-2.75715e-10	4.5998e-05	-1.1161	-2.75715e-10	0.00011824	-0.733181	-2.75715e-10
72661022	rs193545	2.83991e-15	-1.87989	-1.29648	4.86367e-06	-1.99109	-1.37181	8.61409e-06	-1.96558	-1.38692
72661202	rs111474882	7.48735e-14	0.0956544	-2.75715e-10	9.12846e-05	-0.430713	-2.75715e-10	0.000171988	-0.358475	-2.75715e-10
72661458	rs180795283	1.76709e-14	-1.34823	-2.75715e-10	2.18423e-05	-1.86085	-2.75715e-10	3.96302e-05	-1.82631	-2.75715e-10
72661783	rs7144532	4.99136e-15	-1.28757	-1.32487	4.81655e-06	-2.01523	-1.3574	9.56059e-06	-1.90152	-1.34673
72661846	rs12883468	5.00034e-15	-1.28941	-1.32123	4.83043e-06	-2.01493	-1.35483	9.59647e-06	-1.90075	-1.34376
72661977	rs185876766	1.7168e-14	-2.24941e-10	-1.3771	3.53094e-05	-2.24941e-10	-1.38055	6.27606e-05	-2.24941e-10	-1.36657
72662313	rs185010	5.96125e-15	-1.969	-0.465864	1.24234e-05	-1.75912	-0.665987	2.67837e-05	-1.80932	-0.408791
72663062	rs78862578	1.0238e-14	-1.89404	-2.75715e-10	2.30536e-05	-1.80687	-2.75715e-10	3.85916e-05	-1.85287	-2.75715e-10
72663333	rs193544	4.32269e-15	-1.42607	-1.3302	5.9482e-06	-1.77228	-1.38932	1.02828e-05	-1.82997	-1.34546
72663447	rs139051448	9.08929e-15	-2.01305	-2.75715e-10	1.83502e-05	-2.03505	-2.75715e-10	3.22122e-05	-2.03356	-2.75715e-10
72664890	rs117636732	9.7565e-15	-1.94221	-2.75715e-10	2.64968e-05	-1.66767	-2.75715e-10	5.16309e-05	-1.56178	-2.75715e-10
72664950	rs149848379	1.02441e-14	-1.89344	-2.75715e-10	1.85524e-05	-2.0241	-2.75715e-10	3.23715e-05	-2.02862	-2.75715e-10
72664996	rs7146320	1.26404e-14	-1.68325	-2.75715e-10	2.86797e-05	-1.58851	-2.75715e-10	5.50445e-05	-1.49776	-2.75715e-10
72665228	rs76726490	1.019e-14	-1.89874	-2.75715e-10	2.87711e-05	-1.58532	-2.75715e-10	5.66575e-05	-1.46888	-2.75715e-10
72665318	rs4902997	1.26502e-14	-1.68247	-2.75715e-10	2.87048e-05	-1.58763	-2.75715e-10	5.50974e-05	-1.4968	-2.75715e-10
72665321	rs2238245	1.22967e-14	-1.30482	-0.405998	2.89309e-05	-1.68014	0.100352	2.20235e-05	-1.96374	-0.450048
72665431	rs2238244	2.95113e-15	-1.7791	-1.35886	6.69502e-06	-1.89528	-1.14805	8.60968e-06	-1.98052	-1.3725
72665647	rs4902998	1.02649e-14	-1.51647	-0.374947	2.48219e-05	-1.87133	0.138365	2.15002e-05	-2.0312	-0.406638
72666117	rs2238243	2.69302e-15	-1.85313	-1.37635	7.56559e-06	-1.83454	-1.08654	8.7381e-06	-1.95367	-1.38454
72666451	rs183728818	9.37292e-15	-1.98232	-2.75715e-10	1.92362e-05	-1.9879	-2.75715e-10	3.23115e-05	-2.03048	-2.75715e-10
72666742	rs763507	4.24208e-15	-1.42916	-1.34594	5.6659e-06	-2.03059	-1.17963	8.31648e-06	-2.02554	-1.36212
72666927	rs2238242	1.27219e-14	-1.24036	-0.436462	2.75964e-05	-1.642	0.0149907	2.1537e-05	-1.94368	-0.492449
72667024	rs17109000	9.02934e-15	-2.01967	-2.75715e-10	2.00159e-05	-1.94817	-2.75715e-10	3.70181e-05	-1.89449	-2.75715e-10
72667905	rs2238241	1.28153e-14	-1.35121	-0.318298	3.18814e-05	-1.64037	0.157701	2.39223e-05	-1.95339	-0.377706
72668500	rs147033782	9.35558e-15	-1.98417	-2.75715e-10	2.14693e-05	-1.87807	-2.75715e-10	4.03568e-05	-1.80814	-2.75715e-10
72668959	rs2238240	6.97095e-15	-1.88195	-0.396443	0.0073401	0.0389724	3.91744	2.87455e-05	-1.82357	-0.323848
72669084	rs75052229	8.97129e-15	-2.02612	-2.75715e-10	1.85396e-05	-2.02478	-2.75715e-10	3.37892e-05	-1.98576	-2.75715e-10
72669607	rs699365	9.1542e-15	-2.00593	-2.75715e-10	1.85112e-05	-2.02632	-2.75715e-10	3.27217e-05	-2.01786	-2.75715e-10
72670108	rs59197123	5.39771e-15	-1.73281	-0.80136	1.01846e-05	-1.98455	-0.63927	1.95541e-05	-2.01737	-0.515348
72670239	rs699364	1.75064e-14	-1.35758	-2.75715e-10	3.17877e-05	-1.48562	-2.75715e-10	5.689e-05	-1.46478	-2.75715e-10
72672455	rs59061161	8.891e-15	-2.03511	-2.75715e-10	1.88959e-05	-2.00575	-2.75715e-10	3.42618e-05	-1.97187	-2.75715e-10
72672877	rs847298	1.26293e-14	-1.68413	-2.75715e-10	2.86512e-05	-1.5895	-2.75715e-10	5.49846e-05	-1.49885	-2.75715e-10
72672963	rs35953744	4.53383e-15	-1.72843	-0.980151	0.00197297	0.486011	2.15659	1.82653e-05	-1.62888	-0.972016
72673087	rs77405491	8.94319e-15	-2.02925	-2.75715e-10	1.85124e-05	-2.02625	-2.75715e-10	3.31535e-05	-2.00475	-2.75715e-10
72673097	rs847297	7.30885e-15	-1.61658	-0.614482	2.05365e-05	-1.79715	-0.125347	1.77882e-05	-2.00751	-0.619859
72673127	rs117686725	9.48031e-15	-1.97093	-2.75715e-10	2.14555e-05	-1.87871	-2.75715e-10	4.1542e-05	-1.7792	-2.75715e-10
72673160	rs79614278	9.21803e-15	-1.99898	-2.75715e-10	1.83562e-05	-2.03473	-2.75715e-10	3.22809e-05	-2.03143	-2.75715e-10
72673282	rs113102736	8.89101e-15	-2.03511	-2.75715e-10	1.88966e-05	-2.00571	-2.75715e-10	3.42637e-05	-1.97181	-2.75715e-10
72673307	rs118130375	2.06516e-14	-2.24941e-10	-1.19235	3.76802e-05	-2.24941e-10	-1.31556	8.18239e-05	-2.24941e-10	-1.10133
72673988	rs138760032	1.6958e-14	-2.24941e-10	-1.38941	4.08462e-05	-2.24941e-10	-1.23488	6.15781e-05	-2.24941e-10	-1.38559
72674153	rs847296	1.05567e-14	-1.86339	-2.75715e-10	2.33172e-05	-1.7955	-2.75715e-10	4.37279e-05	-1.72791	-2.75715e-10
72674479	rs847295	1.05298e-14	-1.86594	-2.75715e-10	2.3247e-05	-1.79852	-2.75715e-10	4.35789e-05	-1.73133	-2.75715e-10
72674550	rs1402057	8.90118e-15	-2.03396	-2.75715e-10	1.86957e-05	-2.0164	-2.75715e-10	3.37115e-05	-1.98806	-2.75715e-10
72674755	rs60179178	8.89897e-15	-2.03421	-2.75715e-10	1.87159e-05	-2.01532	-2.75715e-10	3.37691e-05	-1.98636	-2.75715e-10
72674949	rs2238239	3.98127e-15	-1.61138	-1.22717	0.00328678	0.711535	2.44143	1.55935e-05	-1.55402	-1.20503
72675005	rs78048558	9.01158e-15	-2.02164	-2.75715e-10	1.85472e-05	-2.02438	-2.75715e-10	3.22294e-05	-2.03302	-2.75715e-10
72675247	rs79590754	8.96351e-15	-2.02698	-2.75715e-10	2.0274e-05	-1.93536	-2.75715e-10	3.72843e-05	-1.88733	-2.75715e-10
72675258	rs78973415	2.45301e-15	-2.02688	-1.29595	4.86275e-06	-1.97375	-1.38934	9.38526e-06	-1.95959	-1.30717
72675428	rs847294	1.03532e-14	-1.88285	-2.75715e-10	2.27847e-05	-1.8186	-2.75715e-10	4.25957e-05	-1.75415	-2.75715e-10
72675466	rs847293	1.02974e-14	-1.88825	-2.75715e-10	2.12894e-05	-1.88649	-2.75715e-10	3.98971e-05	-1.8196	-2.75715e-10
72675539	rs847292	1.04688e-14	-1.87174	-2.75715e-10	2.30878e-05	-1.80539	-2.75715e-10	4.32406e-05	-1.73912	-2.75715e-10
72675552	rs79545812	9.82034e-15	-1.93569	-2.75715e-10	1.83526e-05	-2.03493	-2.75715e-10	3.21666e-05	-2.03497	-2.75715e-10
72675783	rs847291	1.03724e-14	-1.881	-2.75715e-10	2.28352e-05	-1.81639	-2.75715e-10	4.27031e-05	-1.75163	-2.75715e-10
72675871	rs847290	1.03532e-14	-1.88285	-2.75715e-10	2.27847e-05	-1.8186	-2.75715e-10	4.25957e-05	-1.75415	-2.75715e-10
72675895	rs847289	8.64328e-15	-1.51915	-0.544212	2.35327e-05	-1.77274	-0.013567	1.83693e-05	-2.0049	-0.59032
72676130	rs11847755	5.29571e-15	-1.3883	-1.16495	6.49907e-06	-1.70166	-1.37137	1.39203e-05	-1.67287	-1.19968
72676138	rs75505418	2.51265e-15	-2.02844	-1.27037	4.71413e-06	-2.0054	-1.38873	9.17345e-06	-1.99932	-1.29027
72676165	rs17769097	3.10652e-15	-1.75217	-1.33447	5.98642e-06	-1.96793	-1.18727	8.68641e-06	-2.02442	-1.31972
72676230	rs34988809	1.91234e-14	-1.26923	-2.75715e-10	4.53237e-05	-1.13087	-2.75715e-10	9.19179e-05	-0.985005	-2.75715e-10
72676249	rs847288	1.25457e-14	-1.69077	-2.75715e-10	2.84376e-05	-1.59698	-2.75715e-10	5.45348e-05	-1.50706	-2.75715e-10
72676500	rs17109092	4.94923e-15	-2.0313	-0.589618	0.000305094	-1.23725	2.01318	1.66635e-05	-2.0273	-0.665382
72676590	rs847287	1.02329e-14	-1.89454	-2.75715e-10	2.24685e-05	-1.83258	-2.75715e-10	4.19216e-05	-1.7701	-2.75715e-10
72676654	rs17109096	8.92432e-15	-2.03137	-2.75715e-10	1.85703e-05	-2.02313	-2.75715e-10	3.3339e-05	-1.99917	-2.75715e-10
72676704	rs75060443	8.905e-15	-2.03353	-2.75715e-10	1.86665e-05	-2.01796	-2.75715e-10	3.36274e-05	-1.99056	-2.75715e-10
72676757	rs74909591	3.25851e-14	-0.73629	-2.75715e-10	3.97927e-05	-1.26101	-2.75715e-10	6.88111e-05	-1.27454	-2.75715e-10
72677185	rs847286	9.84413e-15	-1.93327	-2.75715e-10	2.14344e-05	-1.8797	-2.75715e-10	3.97041e-05	-1.82444	-2.75715e-10
72677330	rs847285	1.0013e-14	-1.91626	-2.75715e-10	2.18861e-05	-1.85884	-2.75715e-10	4.06756e-05	-1.80027	-2.75715e-10
72677390	rs847284	9.84413e-15	-1.93327	-2.75715e-10	2.14344e-05	-1.8797	-2.75715e-10	3.97041e-05	-1.82444	-2.75715e-10
72677542	rs35891790	2.18372e-14	-1.13653	-2.75715e-10	5.27964e-05	-0.978252	-2.75715e-10	0.000104644	-0.855341	-2.75715e-10
72677567	rs61994859	3.96939e-13	1.76364	-2.75715e-10	0.000706253	1.61528	-2.75715e-10	0.00112383	1.5186	-2.75715e-10
72677756	rs6574049	3.05152e-15	-2.01891	-1.0856	7.26554e-06	-2.01923	-0.942326	1.43382e-05	-1.97327	-0.869702
72678213	rs12887361	1.98791e-14	-1.23048	-2.75715e-10	4.72711e-05	-1.0888	-2.75715e-10	9.61772e-05	-0.939708	-2.75715e-10
72678224	rs112049525	3.28649e-14	-0.727739	-2.75715e-10	4.7119e-05	-1.09202	-2.75715e-10	8.38463e-05	-1.07692	-2.75715e-10
72678869	rs2238238	5.1984e-15	-2.0351	-0.536691	0.000364691	-1.10944	2.0638	1.76466e-05	-2.01007	-0.625293
72679200	rs847283	9.78705e-15	-1.93909	-2.75715e-10	2.12806e-05	-1.8869	-2.75715e-10	3.9372e-05	-1.83285	-2.75715e-10
72679925	rs2529648	1.01032e-14	-1.90729	-2.75715e-10	2.21257e-05	-1.84795	-2.75715e-10	4.1189e-05	-1.78773	-2.75715e-10
72680028	rs17109117	9.83895e-15	-1.9338	-2.75715e-10	1.83513e-05	-2.035	-2.75715e-10	3.21691e-05	-2.03489	-2.75715e-10
72680167	rs35367207	5.87083e-15	-1.61516	-0.834993	0.00382706	0.722884	2.58227	2.26216e-05	-1.54109	-0.845909
72680310	rs847282	6.18923e-15	-2.00333	-0.394	0.000799256	-0.699787	2.43877	2.36224e-05	-1.86403	-0.479675
72681592	rs847281	1.77279e-14	-1.34501	-2.75715e-10	3.21499e-05	-1.47429	-2.75715e-10	5.75504e-05	-1.45324	-2.75715e-10
72681888	rs182638881	1.16382e-14	-1.76586	-2.75715e-10	2.64935e-05	-1.66779	-2.75715e-10	5.48043e-05	-1.50213	-2.75715e-10
72682152	rs145104565	8.89182e-15	-2.03501	-2.75715e-10	1.90169e-05	-1.99937	-2.75715e-10	3.50898e-05	-1.94799	-2.75715e-10
72682904	rs17180056	1.08395e-14	-1.83695	-2.75715e-10	2.0355e-05	-1.93137	-2.75715e-10	3.28627e-05	-2.01356	-2.75715e-10
72683231	rs7141299	2.89661e-15	-1.78799	-1.36861	6.9745e-06	-1.92324	-1.07919	8.42386e-06	-2.01265	-1.36218
72683307	rs847280	1.17015e-14	-1.76043	-2.75715e-10	1.92092e-05	-1.98931	-2.75715e-10	3.32483e-05	-2.0019	-2.75715e-10
72683329	rs117355872	7.36115e-15	-1.97062	-0.253308	1.98675e-05	-1.71415	-0.24146	3.05627e-05	-1.6511	-0.435019
72683858	rs73299176	1.20502e-14	-1.73106	-2.75715e-10	1.87313e-05	-2.0145	-2.75715e-10	3.34231e-05	-1.99665	-2.75715e-10
72683883	rs17109194	4.42882e-15	-1.78359	-0.948426	0.00830298	0.550083	3.52959	1.75622e-05	-1.69997	-0.940181
72684090	rs12883593	2.27966e-15	-2.01893	-1.37719	8.63263e-06	-1.63448	-1.15466	1.06483e-05	-1.78082	-1.35968
72684812	rs10132818	2.85121e-15	-1.82986	-1.34254	6.70309e-06	-1.89235	-1.14978	8.80934e-06	-1.99657	-1.33351
72685100	rs113661746	2.25256e-14	-1.10549	-2.75715e-10	3.37648e-05	-1.42528	-2.75715e-10	6.12172e-05	-1.39147	-2.75715e-10
72686107	rs6574051	2.06473e-14	-1.19256	-2.75715e-10	3.64614e-05	-1.34844	-2.75715e-10	6.68063e-05	-1.3041	-2.75715e-10
72686457	rs28678452	2.79428e-15	-1.84242	-1.35016	6.96321e-06	-1.86096	-1.14309	8.95652e-06	-1.97578	-1.33774
72686608	rs138039074	3.79468e-14	-2.24941e-10	-0.583961	4.03635e-05	-2.24941e-10	-1.24677	0.000127093	-2.24941e-10	-0.660981
72686737	rs76840917	2.3593e-15	-2.03494	-1.32684	4.63291e-06	-2.02437	-1.38714	8.57927e-06	-2.0206	-1.33595
72686908	rs847321	6.99142e-15	-1.79206	-0.483397	7.62306e-05	-1.93127	1.32034	1.97667e-05	-2.03492	-0.486985
72686946	rs847320	6.19869e-15	-1.80336	-0.592452	5.8044e-05	-2.01239	1.1289	1.88081e-05	-1.99972	-0.571893
72687274	rs2190627	2.92113e-15	-1.80991	-1.33826	6.62034e-06	-1.88235	-1.1722	8.97824e-06	-1.9831	-1.328
72687311	rs847319	8.20186e-15	-1.68714	-0.428641	9.10043e-05	-1.90917	1.47538	2.08982e-05	-2.03402	-0.432217
72687452	rs847318	8.47725e-15	-1.69099	-0.391773	9.68007e-05	-1.89439	1.52235	2.18117e-05	-2.03205	-0.391406
72687754	rs847317	7.42349e-15	-1.7727	-0.442795	8.77372e-05	-1.92654	1.45619	2.00927e-05	-2.03497	-0.470574
72687807	rs2238237	4.55317e-15	-1.80495	-0.899368	0.00917061	0.50361	3.67545	1.75632e-05	-1.73074	-0.909355
72687858	rs847316	1.70564e-14	-1.38362	-2.75715e-10	3.07215e-05	-1.51973	-2.75715e-10	5.59619e-05	-1.48123	-2.75715e-10
72687983	rs78730436	9.01278e-15	-2.0215	-2.75715e-10	1.86592e-05	-2.01835	-2.75715e-10	3.26708e-05	-2.01942	-2.75715e-10
72688804	rs111738276	2.14612e-14	-1.1539	-2.75715e-10	3.56353e-05	-1.37136	-2.75715e-10	6.29816e-05	-1.36306	-2.75715e-10
72689015	rs79071794	4.76714e-15	-1.85442	-0.803978	4.0484e-05	-2.00743	0.763638	2.10779e-05	-2.02665	-0.431024
72689611	rs2238236	4.46643e-15	-1.85281	-0.870748	0.00881243	0.338213	3.80101	1.73406e-05	-1.78619	-0.866661
72689880	rs847315	2.88494e-15	-1.8246	-1.33604	5.83042e-06	-1.8011	-1.38051	1.0726e-05	-1.77426	-1.35897
72689932	rs2238235	5.37964e-15	-1.87493	-0.662589	0.0137131	0.256505	4.3249	1.99328e-05	-1.81217	-0.701365
72689936	rs75847959	1.37521e-14	-1.59895	-2.75715e-10	1.92831e-05	-1.98547	-2.75715e-10	3.21705e-05	-2.03485	-2.75715e-10
72690236	rs2238234	5.81496e-15	-1.82251	-0.6372	0.0177632	0.444489	4.3957	2.17206e-05	-1.75099	-0.676656
72690524	rs116298317	8.9936e-15	-2.02363	-2.75715e-10	1.8707e-05	-2.0158	-2.75715e-10	3.27518e-05	-2.01694	-2.75715e-10
72690593	rs12147792	5.20134e-15	-1.83287	-0.738363	0.0129409	0.408816	4.11464	1.95233e-05	-1.76298	-0.771318
72690635	rs117940646	2.71116e-14	-0.920185	-2.75715e-10	2.77685e-05	-1.62079	-2.75715e-10	5.45946e-05	-1.50597	-2.75715e-10
72690733	rs12147219	5.17262e-15	-1.83287	-0.7439	0.012734	0.408816	4.09852	1.94182e-05	-1.76298	-0.776713
72690749	rs12147220	5.25767e-15	-1.84617	-0.714291	0.0132391	0.362016	4.18422	1.968e-05	-1.77844	-0.747857
72690781	rs11622985	2.33219e-15	-2.03508	-1.33826	4.65071e-06	-2.02773	-1.37995	8.42602e-06	-2.02456	-1.35002
72690786	rs12147803	5.00317e-15	-1.84966	-0.760415	0.0117849	0.349534	4.08035	1.90829e-05	-1.78251	-0.774593
72690864	rs11623045	2.3374e-15	-2.03468	-1.33643	4.63571e-06	-2.03019	-1.38071	8.41432e-06	-2.02755	-1.34841
72690882	rs12147238	5.18428e-15	-1.83615	-0.738363	0.0127935	0.397361	4.11464	1.9449e-05	-1.76679	-0.771318
72691020	rs34905590	5.10657e-15	-1.83615	-0.753467	0.012635	0.397361	4.10217	1.9389e-05	-1.76679	-0.774406
72691427	rs1949561	3.20056e-15	-1.69996	-1.35686	6.44676e-06	-1.95078	-1.13034	8.45685e-06	-2.02274	-1.34818
72691473	rs17109324	6.31775e-15	-1.83762	-0.53916	0.0273376	0.575948	4.69537	2.59136e-05	-1.68342	-0.567713
72691489	rs1949560	2.85715e-15	-1.81893	-1.35139	6.87674e-06	-1.8716	-1.14495	8.8413e-06	-1.98441	-1.34205
72691607	rs2238233	6.75048e-15	-1.80949	-0.501044	0.0323295	0.675783	4.76326	2.75429e-05	-1.64619	-0.543969
72691769	rs35154615	3.66248e-14	-0.61942	-2.75715e-10	9.20479e-05	-0.422386	-2.75715e-10	0.000187645	-0.27135	-2.75715e-10
72691866	rs847314	1.40164e-14	-1.58505	0.00513491	0.000209	-1.844	2.24164	3.18498e-05	-2.02378	-0.0210891
72691888	rs117745555	3.12751e-14	-0.777324	-2.75715e-10	2.62347e-05	-1.67761	-2.75715e-10	5.16925e-05	-1.56059	-2.75715e-10
72691911	rs2238232	5.45952e-15	-1.82087	-0.701917	0.0176546	0.635975	4.19808	2.27096e-05	-1.66117	-0.721939
72692073	rs2108467	2.78835e-15	-1.85682	-1.33788	6.68673e-06	-1.86978	-1.17479	8.9926e-06	-1.98296	-1.32654
72692328	rs117233019	1.0514e-14	-1.86744	-2.75715e-10	1.93046e-05	-1.98435	-2.75715e-10	3.32697e-05	-2.00125	-2.75715e-10
72692378	rs977340	3.08438e-15	-1.79561	-1.29819	6.14499e-06	-1.89077	-1.23829	9.2586e-06	-1.99482	-1.28553
72692397	rs2238231	4.71923e-15	-1.87354	-0.794957	0.0119223	0.440591	4.00088	1.94221e-05	-1.73196	-0.807533
72692474	rs2238230	5.01215e-15	-1.81332	-0.794957	0.0148837	0.662449	4.00088	2.1055e-05	-1.65123	-0.807533
72692493	rs699363	1.07446e-14	-1.84574	-2.75715e-10	2.38065e-05	-1.77474	-2.75715e-10	4.47659e-05	-1.70445	-2.75715e-10
72692666	rs2238229	5.20584e-15	-1.81332	-0.757042	0.0178936	0.662449	4.18506	2.24024e-05	-1.65123	-0.745506
72693055	rs1012220	2.77446e-15	-1.9008	-1.29889	6.46014e-06	-1.84231	-1.23673	9.55986e-06	-1.96277	-1.28556
72693207	rs2238228	5.53874e-15	-1.78464	-0.723741	0.0193822	0.733224	4.19419	2.34773e-05	-1.60459	-0.745275
72693532	rs847313	1.14072e-14	-1.60976	-0.17614	0.000154537	-1.82617	1.92192	2.78215e-05	-2.01678	-0.163314
72693539	rs2238227	2.86572e-15	-1.86639	-1.30094	6.21125e-06	-1.87761	-1.24072	9.3661e-06	-1.98571	-1.28309
72693637	rs7147823	4.04406e-15	-2.01777	-0.805123	4.02802e-05	-2.01131	0.762477	2.06427e-05	-1.99701	-0.481529
72693700	rs116669432	8.8952e-15	-2.03463	-2.75715e-10	1.97136e-05	-1.96339	-2.75715e-10	3.4477e-05	-1.96561	-2.75715e-10
72694023	rs1520330	2.87621e-15	-1.81665	-1.34703	6.19423e-06	-1.91892	-1.20215	8.64935e-06	-2.00659	-1.34183
72694177	rs79684722	9.12092e-15	-2.00957	-2.75715e-10	2.04655e-05	-1.92596	-2.75715e-10	3.80657e-05	-1.86659	-2.75715e-10
72694374	rs8016936	4.9999e-15	-1.77268	-0.838047	0.00329142	0.257429	2.89695	1.96031e-05	-1.6855	-0.844716
72694454	rs847312	1.88314e-14	-1.28462	-2.75715e-10	3.33596e-05	-1.43735	-2.75715e-10	6.0125e-05	-1.40947	-2.75715e-10
72694693	rs17109404	2.36606e-15	-2.03509	-1.32383	4.60021e-06	-2.03426	-1.38433	8.3414e-06	-2.03444	-1.35023
72694874	rs67327215	4.32837e-15	-1.78145	-0.973509	0.00202255	0.231383	2.43604	1.69201e-05	-1.69562	-0.981775
72695036	rs35529091	4.50848e-15	-1.79872	-0.915463	0.00244303	0.179132	2.67717	1.76319e-05	-1.71566	-0.920533
72695152	rs35077108	4.64142e-15	-1.81144	-0.873685	0.00308904	0.139845	2.95107	1.85234e-05	-1.73047	-0.856393
72695236	rs72721816	4.09517e-15	-1.81567	-0.99467	0.00938067	0.467732	3.73398	1.69048e-05	-1.74308	-0.935221
72695363	rs118180943	1.93109e-14	-0.20191	-1.05757	2.57767e-05	-0.604607	-1.09062	3.47312e-05	-0.870742	-1.08752
72695406	rs847311	3.87938e-15	-1.88387	-0.980599	1.05274e-05	-1.90779	-0.682923	9.61977e-06	-2.03144	-1.21064
72695606	rs4903000	3.91144e-15	-1.83307	-1.02317	0.00785448	0.408099	3.61604	1.60892e-05	-1.76321	-0.964539
72695613	rs4903001	4.39835e-15	-1.82812	-0.910799	0.00260535	0.0871606	2.83346	1.75157e-05	-1.74999	-0.892817
72695694	rs4903002	4.41733e-15	-1.82381	-0.910799	0.00264139	0.100899	2.83346	1.76044e-05	-1.74494	-0.892817
72695777	rs114615758	8.89133e-15	-2.03507	-2.75715e-10	1.8811e-05	-2.01025	-2.75715e-10	3.38414e-05	-1.98422	-2.75715e-10
72696208	rs74329933	8.94612e-15	-2.02893	-2.75715e-10	1.84826e-05	-2.02786	-2.75715e-10	3.29245e-05	-2.01168	-2.75715e-10
72696447	rs8006974	4.44423e-15	-1.80738	-0.921163	0.0026966	0.152481	2.80257	1.77573e-05	-1.72573	-0.903374
72696506	rs8007128	4.41839e-15	-1.82381	-0.910559	0.00264327	0.100899	2.83418	1.76087e-05	-1.74494	-0.892572
72696609	rs847310	1.15739e-14	-1.22864	-0.542757	8.54063e-05	-1.59383	1.09655	1.94137e-05	-1.92634	-0.613576
72696620	rs2158988	1.02438e-14	-1.33002	-0.563457	7.8357e-05	-1.6633	1.07988	1.87813e-05	-1.95565	-0.617391
72696625	rs2158987	2.12698e-14	-1.16286	-2.75715e-10	3.72074e-05	-1.32819	-2.75715e-10	6.72219e-05	-1.2979	-2.75715e-10
72696708	rs77704862	2.01567e-14	-2.24941e-10	-1.21661	5.58816e-05	-2.24941e-10	-0.921459	8.10256e-05	-2.24941e-10	-1.11114
72696777	rs57597479	9.01193e-15	-2.0216	-2.75715e-10	1.98453e-05	-1.95673	-2.75715e-10	3.63004e-05	-1.91407	-2.75715e-10
72696877	rs847309	1.87897e-14	-1.28684	-2.75715e-10	3.32936e-05	-1.43933	-2.75715e-10	6.00034e-05	-1.4115	-2.75715e-10
72697049	rs2238226	4.45289e-15	-1.82381	-0.902782	0.00266584	0.100899	2.84268	1.77146e-05	-1.74494	-0.886575
72697160	rs74452280	9.42732e-15	-1.97653	-2.75715e-10	1.83496e-05	-2.03509	-2.75715e-10	3.21623e-05	-2.03511	-2.75715e-10
72697287	rs2238225	4.50291e-15	-1.80762	-0.907801	0.00272007	0.135864	2.82785	1.78696e-05	-1.73112	-0.891677
72697362	rs2238224	3.79599e-15	-1.83307	-1.05313	0.00698603	0.408099	3.49887	1.5553e-05	-1.76321	-0.998433
72697413	rs12100639	9.28981e-15	-1.99123	-2.75715e-10	1.83738e-05	-2.03377	-2.75715e-10	3.21961e-05	-2.03406	-2.75715e-10
72697447	rs2238223	3.79599e-15	-1.83307	-1.05313	0.00698603	0.408099	3.49887	1.5553e-05	-1.76321	-0.998433
72697452	rs2238222	4.42378e-15	-1.81986	-0.913292	0.00261676	0.113425	2.81157	1.76076e-05	-1.74031	-0.89726
72697893	rs17109477	2.35797e-15	-2.03504	-1.3273	4.60735e-06	-2.03345	-1.38359	8.42567e-06	-2.03371	-1.34091
72697908	rs2529647	1.41981e-14	-1.1389	-0.428134	0.000110848	-1.51548	1.27894	2.25577e-05	-1.88125	-0.508579
72697911	rs2529646	1.1408e-14	-1.29247	-0.493362	9.08513e-05	-1.60498	1.16951	2.01638e-05	-1.93104	-0.570969
72698208	rs11851422	4.38451e-15	-1.82381	-0.918258	0.00254629	0.100899	2.7968	1.74381e-05	-1.74494	-0.902308
72698398	rs11847225	4.44979e-15	-1.79869	-0.928601	0.00266987	0.17924	2.76585	1.7769e-05	-1.71562	-0.912827
72698520	rs11847170	2.40131e-15	-2.03395	-1.31018	4.60233e-06	-2.03066	-1.38747	8.57762e-06	-2.03109	-1.32566
72698525	rs11847262	2.30496e-15	-2.03439	-1.35069	4.6682e-06	-2.03156	-1.37236	8.19696e-06	-2.03194	-1.37019
72698590	rs847308	1.16356e-14	-1.27908	-0.486991	9.54765e-05	-1.59932	1.2135	2.06895e-05	-1.92712	-0.549158
72698782	rs2158986	1.43396e-14	-1.01966	-0.537466	0.000117898	-1.37246	1.19758	2.31582e-05	-1.79877	-0.564785
72698881	rs7157673	4.70929e-15	-1.31478	-1.35582	5.72353e-06	-2.03186	-1.16825	8.69856e-06	-1.97529	-1.36746
72698976	rs12878303	4.98267e-15	-1.63319	-0.980989	0.00360197	0.648034	2.59651	2.3618e-05	-1.38924	-0.954653
72699077	rs847307	9.57837e-15	-1.43317	-0.527467	7.94398e-05	-1.71157	1.14187	1.88871e-05	-1.98051	-0.586912
72699340	rs2238221	4.56512e-15	-1.82405	-0.877651	0.00331207	0.195776	2.96486	2.00338e-05	-1.67205	-0.836426
72699510	rs11848300	3.19611e-15	-1.73154	-1.32667	5.87246e-06	-1.95264	-1.22178	8.49731e-06	-2.02098	-1.34517
72699668	rs1402061	3.21441e-15	-1.71124	-1.34127	5.84853e-06	-1.97156	-1.20694	8.33896e-06	-2.0295	-1.35546
72699790	rs847305	1.16466e-14	-1.4546	-0.310528	0.000124714	-1.72123	1.60256	2.30912e-05	-1.98515	-0.381302
72699799	rs847304	3.51011e-15	-1.74302	-1.22148	5.71105e-06	-1.97617	-1.22612	9.09902e-06	-2.0319	-1.26584
72699919	rs1402058	3.28323e-15	-1.71803	-1.31329	5.76524e-06	-1.95982	-1.23303	8.55476e-06	-2.02483	-1.33458
72700062	rs847303	2.37611e-15	-2.03023	-1.32445	4.63137e-06	-2.03148	-1.38037	8.44861e-06	-2.03096	-1.34094
72700162	rs2238220	3.57612e-15	-1.89671	-1.04916	0.00635705	0.28531	3.52731	1.50113e-05	-1.80153	-0.995573
72700186	rs77540805	2.22673e-14	-2.24941e-10	-1.11703	6.68098e-05	-2.24941e-10	-0.742845	8.48582e-05	-2.24941e-10	-1.06492
72700238	rs2283409	3.28115e-15	-1.68995	-1.342	5.9801e-06	-1.97261	-1.18364	8.31681e-06	-2.02919	-1.35844
72700322	rs2283408	3.36826e-15	-1.70442	-1.30133	5.61648e-06	-1.96988	-1.24911	8.61916e-06	-2.02755	-1.32436
72700902	rs17109573	3.6122e-15	-1.89097	-1.04486	0.00661398	0.308619	3.54363	1.51934e-05	-1.79409	-0.990947
72701140	rs847302	9.45241e-15	-1.66912	-0.304759	0.000106051	-1.86401	1.58324	2.21752e-05	-2.02768	-0.379243
72701301	rs17109589	3.67427e-15	-1.99686	-0.921932	0.00219998	-1.14686	3.89837	1.35207e-05	-2.03442	-0.867254
72701432	rs2238219	3.76213e-15	-1.97691	-0.91825	0.00666412	-0.135368	3.99517	1.60735e-05	-1.87319	-0.85554
72701681	rs847301	2.36716e-15	-2.01918	-1.33927	4.6415e-06	-2.03509	-1.37457	8.30075e-06	-2.03504	-1.35451
72701713	rs847300	1.203e-14	-1.73274	-2.75715e-10	2.6651e-05	-1.66187	-2.75715e-10	5.00235e-05	-1.59341	-2.75715e-10
72701743	rs74824797	9.49158e-15	-1.96974	-2.75715e-10	1.83591e-05	-2.03457	-2.75715e-10	3.23135e-05	-2.03042	-2.75715e-10
72702425	rs6574054	9.6539e-15	-1.67212	-0.28066	0.000108316	-1.88269	1.62305	2.26286e-05	-2.03071	-0.355983
72702497	rs6574055	4.31617e-15	-1.51864	-1.23914	5.60933e-06	-2.02412	-1.19615	8.90143e-06	-2.02873	-1.29096
72702675	rs77384400	9.42559e-15	-1.97672	-2.75715e-10	1.83496e-05	-2.03509	-2.75715e-10	3.21623e-05	-2.03511	-2.75715e-10
72702964	rs12891167	4.247e-15	-1.8854	-0.888531	0.0117331	0.330921	4.09455	1.80846e-05	-1.7869	-0.823934
72703275	rs847279	1.61683e-14	-1.43645	-0.00063761	0.00020002	-1.74563	2.09935	3.01727e-05	-1.9865	-0.112462
72703361	rs847278	1.39112e-14	-1.55174	-0.0357126	0.000175516	-1.82059	2.04362	2.83713e-05	-2.01444	-0.146086
72703368	rs10136881	3.04974e-15	-1.79931	-1.30578	6.10856e-06	-1.89164	-1.24336	8.83567e-06	-1.99892	-1.32818
72703542	rs10450927	8.92633e-15	-2.03114	-2.75715e-10	1.93169e-05	-1.98371	-2.75715e-10	3.50792e-05	-1.94829	-2.75715e-10
72703555	rs2283406	3.09838e-15	-1.77915	-1.31011	6.13142e-06	-1.89377	-1.2375	8.779e-06	-2.00166	-1.33188
72703933	rs699362	2.06999e-14	-1.14405	-0.0459687	0.000217449	-1.56533	2.0026	3.21895e-05	-1.90525	-0.129014
72703955	rs699360	1.89461e-14	-1.18868	-0.0898703	0.000196319	-1.59757	1.93262	3.03393e-05	-1.92193	-0.171526
72704494	rs847277	2.03821e-14	-1.15905	-0.046437	0.00021786	-1.57621	2.01536	3.21822e-05	-1.91094	-0.123551
72704505	rs847276	2.07436e-14	-1.15905	-0.028853	0.000224038	-1.57621	2.04333	3.27364e-05	-1.91094	-0.106478
72704544	rs847275	2.02138e-14	-1.15905	-0.0547251	0.000215002	-1.57621	2.00216	3.19243e-05	-1.91094	-0.131598
72704565	rs61997486	1.35801e-14	-1.61154	-2.75715e-10	3.144e-05	-1.49661	-2.75715e-10	5.39355e-05	-1.51811	-2.75715e-10
72704752	rs75606338	9.09725e-15	-2.01217	-2.75715e-10	1.85143e-05	-2.02615	-2.75715e-10	3.24265e-05	-2.02692	-2.75715e-10
72704817	rs847273	2.11959e-14	-1.13748	-0.028853	0.000233352	-1.53547	2.04333	3.34247e-05	-1.89013	-0.106478
72704845	rs847272	2.21583e-14	-1.09308	-0.028853	0.000241245	-1.50221	2.04333	3.40374e-05	-1.87196	-0.106478
72704850	rs78066572	9.10643e-15	-2.01116	-2.75715e-10	1.8503e-05	-2.02676	-2.75715e-10	3.24076e-05	-2.02751	-2.75715e-10
72704899	rs2332806	4.48866e-15	-1.37415	-1.34444	5.65199e-06	-2.02973	-1.18296	8.35804e-06	-2.02313	-1.35955
72704924	rs847271	2.20229e-14	-1.10851	-0.0195508	0.000242012	-1.5138	2.05809	3.41276e-05	-1.87835	-0.0974448
72704996	rs847270	2.16884e-14	-1.12382	-0.0195508	0.000239253	-1.52527	2.05809	3.39148e-05	-1.88461	-0.0974448
72705173	rs8007566	6.04304e-15	-1.13164	-1.28959	5.1631e-06	-2.03476	-1.2684	8.9676e-06	-2.00747	-1.30481
72705328	rs847269	2.59663e-14	-1.10849	0.14515	0.000522396	-1.0029	2.31663	5.46943e-05	-1.56678	0.0626393
72705363	rs35413081	4.48222e-15	-1.89121	-0.828813	0.0165351	0.354783	4.41376	2.03781e-05	-1.76311	-0.728334
72705544	rs847268	3.58824e-14	-0.693138	0.0532387	0.000365626	-1.2161	2.17301	4.24656e-05	-1.73048	-0.0267279
72705568	rs847267	3.50085e-14	-0.709239	0.0446832	0.00035375	-1.23567	2.15956	4.16791e-05	-1.74086	-0.0350425
72705657	rs847266	3.46809e-14	-0.727194	0.0532387	0.000353582	-1.2496	2.17301	4.16744e-05	-1.74929	-0.0267279
72705855	rs847265	4.42502e-14	-0.573157	0.142871	0.000453845	-1.16685	2.33991	4.67647e-05	-1.69226	0.0314821
72705963	rs847264	4.31765e-14	-0.55416	0.0993116	0.000418931	-1.1522	2.24521	4.65691e-05	-1.68302	0.0180601
72706015	rs847263	4.1572e-14	-0.592029	0.0993116	0.000406881	-1.18138	2.24521	4.57228e-05	-1.70136	0.0180601
72706098	rs113317560	1.26937e-14	-1.67904	-2.75715e-10	2.13896e-05	-1.88179	-2.75715e-10	3.84652e-05	-1.85615	-2.75715e-10
72706817	rs140469722	2.43176e-14	-2.24941e-10	-1.02894	4.47457e-05	-2.24941e-10	-1.1437	9.65516e-05	-2.24941e-10	-0.935823
72706835	rs847262	3.22712e-14	-0.673007	-0.0729624	0.000296064	-1.21533	1.96121	3.81884e-05	-1.72261	-0.140763
72706871	rs722561	4.46105e-15	-1.98828	-0.736486	0.0107245	-0.203219	4.53881	1.86729e-05	-1.89256	-0.686267
72706980	rs72721840	1.74134e-14	-1.36291	-2.75715e-10	2.4602e-05	-1.74187	-2.75715e-10	3.40242e-05	-1.97883	-2.75715e-10
72707030	rs79084750	4.80216e-14	-0.348494	-2.75715e-10	0.000116647	-0.185542	-2.75715e-10	0.000222962	-0.0988975	-2.75715e-10
72707163	rs847261	4.2232e-15	-2.02593	-0.753624	0.00372936	-1.04379	4.32309	1.55615e-05	-2.0289	-0.7322
72707378	rs147838133	3.81596e-14	-2.24941e-10	-0.578369	0.000175176	-2.24941e-10	0.221095	0.000124715	-2.24941e-10	-0.67987
72707924	rs34122902	4.4857e-15	-1.92583	-0.793417	0.0115777	0.160731	4.25141	1.82681e-05	-1.83988	-0.760865
72708057	rs847260	4.12947e-15	-2.02532	-0.776675	0.00303702	-0.992063	4.066	1.45782e-05	-2.0263	-0.800074
72708548	rs138966811	1.78746e-14	-2.24941e-10	-1.33677	3.56937e-05	-2.24941e-10	-1.36972	6.20052e-05	-2.24941e-10	-1.37868
72708559	rs140650844	1.08942e-14	-1.83191	-2.75715e-10	1.91345e-05	-1.9932	-2.75715e-10	3.35966e-05	-1.99148	-2.75715e-10
72708806	rs114678764	9.68517e-15	-1.94955	-2.75715e-10	1.83889e-05	-2.03295	-2.75715e-10	3.22448e-05	-2.03254	-2.75715e-10
72709083	rs847259	4.06051e-14	-0.838539	0.322288	0.000512104	-1.30245	2.59628	5.33833e-05	-1.78224	0.253842
72709149	rs1544487	8.3462e-15	-0.942432	-1.15591	5.18549e-06	-1.99735	-1.30148	1.13494e-05	-1.89999	-1.17675
72709248	rs118070228	9.17308e-15	-2.00387	-2.75715e-10	2.14376e-05	-1.87955	-2.75715e-10	3.94356e-05	-1.83123	-2.75715e-10
72709760	rs182615215	1.09102e-14	-1.83045	-2.75715e-10	1.91472e-05	-1.99254	-2.75715e-10	3.36194e-05	-1.9908	-2.75715e-10
72709761	rs847258	1.25245e-14	-1.69246	-2.75715e-10	2.5084e-05	-1.72247	-2.75715e-10	4.65045e-05	-1.66635	-2.75715e-10
72709804	rs12432632	3.03887e-15	-1.93615	-1.1725	5.76635e-06	-1.86782	-1.32484	1.0999e-05	-1.93558	-1.17252
72709902	rs847257	4.57466e-15	-2.02393	-0.675683	0.0040849	-1.05968	4.43004	1.65563e-05	-2.03244	-0.666692
72709924	rs847256	4.78042e-15	-2.02393	-0.631689	0.0051405	-1.05968	4.6599	1.76689e-05	-2.03244	-0.601656
72710102	rs1402056	3.51957e-15	-1.7893	-1.1725	5.2445e-06	-1.96268	-1.32484	1.03317e-05	-1.99816	-1.17252
72710116	rs35025450	3.30318e-14	-0.722674	-2.75715e-10	7.03562e-05	-0.691125	-2.75715e-10	0.000132257	-0.621151	-2.75715e-10
72710126	rs2332807	8.70358e-15	-0.891686	-1.16472	5.25837e-06	-1.98745	-1.29742	1.12899e-05	-1.88177	-1.20022
72710245	rs847255	1.26728e-14	-1.68069	-2.75715e-10	2.36421e-05	-1.78167	-2.75715e-10	4.30329e-05	-1.74394	-2.75715e-10
72710373	rs80192028	9.59682e-15	-1.95871	-2.75715e-10	1.83661e-05	-2.03419	-2.75715e-10	3.22006e-05	-2.03392	-2.75715e-10
72710408	rs145774828	9.21259e-15	-1.99957	-2.75715e-10	2.16406e-05	-1.87013	-2.75715e-10	3.98624e-05	-1.82047	-2.75715e-10
72710547	rs847254	4.25336e-14	-0.838539	0.368689	0.000564929	-1.30245	2.69446	5.41784e-05	-1.78224	0.268626
72710624	rs847253	1.29405e-14	-1.65978	-2.75715e-10	2.40649e-05	-1.76394	-2.75715e-10	4.38575e-05	-1.72496	-2.75715e-10
72710653	rs77956956	8.89136e-15	-2.03507	-2.75715e-10	1.92855e-05	-1.98534	-2.75715e-10	3.53619e-05	-1.94027	-2.75715e-10
72710800	rs847252	7.99518e-15	-1.21332	-0.927984	1.9943e-05	-1.28428	-0.667532	1.25384e-05	-1.76353	-1.21357
72710819	rs117728115	1.17506e-14	-1.75624	-2.75715e-10	2.12235e-05	-1.88959	-2.75715e-10	3.69122e-05	-1.89736	-2.75715e-10
72711026	rs1520327	4.50391e-15	-1.90783	-0.807365	0.0131613	0.239029	4.30131	1.88911e-05	-1.81605	-0.751161
72711069	rs699359	4.52092e-15	-2.02868	-0.682751	0.00409107	-0.953404	4.32527	1.61557e-05	-2.02243	-0.701195
72712084	rs6574056	7.97821e-15	-1.04777	-1.09566	4.9826e-06	-2.00311	-1.33563	1.23643e-05	-1.87223	-1.11886
72712557	rs66823874	4.64801e-15	-1.93316	-0.750541	0.0157548	0.127426	4.59278	1.97922e-05	-1.84972	-0.670895
72712861	rs7156404	5.00742e-15	-1.98443	-0.624791	0.0146951	-0.0902322	4.74081	2.10161e-05	-1.87019	-0.590424
72713009	rs12148024	3.39162e-15	-1.84529	-1.15355	5.22135e-06	-1.94789	-1.34405	1.05622e-05	-1.99394	-1.15468
72713228	rs847251	4.94423e-15	-2.02791	-0.594019	0.00565721	-0.963136	4.65913	1.81362e-05	-2.02346	-0.584529
72713310	rs847250	1.00512e-14	-1.07314	-0.839313	2.45561e-05	-1.19149	-0.552243	1.41504e-05	-1.70011	-1.15605
72713344	rs186125058	9.26029e-15	-1.99441	-2.75715e-10	1.90184e-05	-1.99929	-2.75715e-10	3.22138e-05	-2.0335	-2.75715e-10
72713488	rs847249	4.7298e-15	-2.02025	-0.646013	0.00416779	-1.03844	4.42889	1.66246e-05	-2.03008	-0.664933
72713523	rs146609816	8.90945e-15	-2.03303	-2.75715e-10	1.91706e-05	-1.99132	-2.75715e-10	3.4731e-05	-1.95827	-2.75715e-10
72713794	rs847248	4.73494e-15	-2.01909	-0.64609	0.00454688	-1.04777	4.52528	1.70769e-05	-2.03073	-0.63745
72714281	rs1356838	3.69213e-15	-1.8221	-1.09184	3.67542e-05	-2.01755	0.677109	1.18406e-05	-1.85942	-1.17495
72714318	rs117999503	2.51435e-14	-0.995548	-2.75715e-10	2.30859e-05	-1.80547	-2.75715e-10	4.56831e-05	-1.68417	-2.75715e-10
72714411	rs847247	4.90058e-15	-2.02348	-0.607312	0.00535094	-1.01017	4.65051	1.75427e-05	-2.02789	-0.613366
72714600	rs7146590	9.3996e-15	-1.97948	-2.75715e-10	1.83512e-05	-2.035	-2.75715e-10	3.21635e-05	-2.03507	-2.75715e-10
72714781	rs12432346	1.13982e-14	-0.684506	-1.10218	5.40382e-06	-1.92267	-1.33492	1.4158e-05	-1.72941	-1.12622
72714918	rs847246	4.89753e-15	-2.02245	-0.608968	0.00643905	-1.01964	4.84508	1.85757e-05	-2.02867	-0.555377
72715544	rs2215014	8.89736e-15	-2.03439	-2.75715e-10	2.17479e-05	-1.86518	-2.75715e-10	3.72374e-05	-1.88859	-2.75715e-10
72716081	rs12894979	4.07371e-15	-1.67747	-1.13813	4.92505e-06	-1.9999	-1.35046	1.03959e-05	-2.0252	-1.13929
72716515	rs12895275	5.75924e-15	-1.6996	-0.769738	0.000138339	0.244055	-0.259045	2.38413e-05	-1.60502	-0.729463
72717733	rs12881198	5.35213e-15	-1.99126	-0.551394	0.00693838	-1.09128	4.99141	1.97563e-05	-2.03399	-0.488438
72718330	rs847242	1.43264e-14	-1.55804	-2.75715e-10	2.62626e-05	-1.67655	-2.75715e-10	4.81337e-05	-1.63192	-2.75715e-10
72718493	rs78473280	1.27233e-14	-1.67671	-2.75715e-10	2.14224e-05	-1.88026	-2.75715e-10	3.85288e-05	-1.85449	-2.75715e-10
72719407	rs847241	1.3921e-14	-0.348142	-1.2386	5.88406e-06	-1.88461	-1.28784	1.37889e-05	-1.67952	-1.20252
72719653	rs10149098	9.04891e-15	-0.773662	-1.24384	5.34588e-06	-1.99069	-1.27768	1.08029e-05	-1.87918	-1.2469
72720337	rs847240	7.61289e-14	-0.26376	0.376042	0.000973948	-0.874829	2.81149	7.94523e-05	-1.49112	0.360373
72720426	rs56263585	5.15846e-15	-1.94707	-0.632439	0.0187564	0.061549	4.83305	2.12576e-05	-1.86865	-0.58054
72720464	rs847239	7.54088e-14	-0.26376	0.366539	0.000959768	-0.874829	2.79682	7.87041e-05	-1.49112	0.350912
72720785	rs847238	1.45441e-14	-1.54296	-2.75715e-10	2.66086e-05	-1.66346	-2.75715e-10	4.88061e-05	-1.61805	-2.75715e-10
72720836	rs75710716	2.03702e-14	-2.24941e-10	-1.20607	4.3763e-05	-2.24941e-10	-1.16591	6.92737e-05	-2.24941e-10	-1.26783
72721101	rs3784049	7.13751e-15	-1.07297	-1.18181	4.90728e-06	-2.02967	-1.32431	1.07148e-05	-1.9623	-1.17197
72721563	rs2239262	5.07135e-15	-1.9641	-0.632439	0.0171995	-0.0251058	4.83305	2.07584e-05	-1.89241	-0.58054
72721746	rs2283400	5.06061e-15	-1.96622	-0.632439	0.0170054	-0.0364581	4.83305	2.0696e-05	-1.89542	-0.58054
72722032	rs2283399	5.051e-15	-1.96812	-0.632439	0.0168312	-0.0467515	4.83305	2.064e-05	-1.89813	-0.58054
72722178	rs8003626	2.70373e-14	-0.922927	-2.75715e-10	0.000101839	-0.321297	-2.75715e-10	0.000128282	-0.651668	-2.75715e-10
72722205	rs847237	5.09876e-14	-1.05074	0.762176	0.00104129	-1.42353	3.42705	8.32901e-05	-1.81408	0.730508
72722318	rs4903003	3.39745e-15	-1.88144	-1.11568	5.3949e-06	-1.88133	-1.37791	1.18679e-05	-1.95091	-1.08115
72722732	rs4903004	6.42282e-15	-1.30017	-1.06012	4.66461e-06	-2.03505	-1.36965	1.15166e-05	-1.99607	-1.06605
72722766	rs847236	5.21715e-14	-1.09619	0.830583	0.00110629	-1.46506	3.52913	8.70854e-05	-1.83742	0.798413
72722912	rs78824696	9.08645e-15	-2.01336	-2.75715e-10	2.2078e-05	-1.85011	-2.75715e-10	4.09502e-05	-1.79354	-2.75715e-10
72723153	rs2108468	3.69516e-15	-1.56819	-1.34493	6.03016e-06	-1.77008	-1.37784	1.3604e-05	-1.52405	-1.37149
72723421	rs847235	2.7888e-14	-1.72253	0.830583	0.000946122	-1.62146	3.52913	8.06191e-05	-1.91458	0.798413
72723508	rs847234	1.28039e-14	-1.6704	-2.75715e-10	2.3849e-05	-1.77295	-2.75715e-10	4.34365e-05	-1.7346	-2.75715e-10
72723607	rs112247064	1.13185e-14	-1.79371	-2.75715e-10	1.99152e-05	-1.95321	-2.75715e-10	3.55768e-05	-1.93421	-2.75715e-10
72723657	rs7350728	3.86916e-15	-1.80699	-1.06012	4.71249e-06	-2.02483	-1.36965	1.1209e-05	-2.02314	-1.06605
72723803	rs847233	9.63696e-15	-1.95454	-2.75715e-10	2.28576e-05	-1.81541	-2.75715e-10	4.20943e-05	-1.76599	-2.75715e-10
72723908	rs73302811	3.92713e-15	-1.56346	-1.28878	5.8299e-06	-1.79229	-1.38941	1.38513e-05	-1.5458	-1.33173
72723964	rs2139594	3.97802e-15	-1.79289	-1.04647	4.68118e-06	-2.02833	-1.37282	1.14005e-05	-2.01972	-1.05252
72723989	rs2108466	3.95754e-15	-1.80699	-1.03753	4.6831e-06	-2.02483	-1.3759	1.16658e-05	-2.02314	-1.0261
72724494	rs75298008	1.18108e-14	-1.75113	-2.75715e-10	2.04299e-05	-1.92769	-2.75715e-10	3.6592e-05	-1.90607	-2.75715e-10
72724579	rs77397528	1.69722e-14	-2.24941e-10	-1.38857	9.10122e-05	-2.24941e-10	-0.433702	6.2336e-05	-2.24941e-10	-1.37336
72724829	rs73302814	3.74587e-15	-1.56428	-1.33521	5.8637e-06	-1.79384	-1.38207	1.35053e-05	-1.53767	-1.36515
72724959	rs77691165	1.16721e-14	-1.76295	-2.75715e-10	2.05366e-05	-1.92249	-2.75715e-10	3.56907e-05	-1.93101	-2.75715e-10
72725057	rs112931807	1.37811e-14	-1.59685	-2.75715e-10	2.30135e-05	-1.80861	-2.75715e-10	3.98503e-05	-1.82077	-2.75715e-10
72725124	rs112673835	1.21884e-14	-1.71966	-2.75715e-10	2.11286e-05	-1.89407	-2.75715e-10	3.66815e-05	-1.90363	-2.75715e-10
72725130	rs112007828	1.2164e-14	-1.72166	-2.75715e-10	2.11003e-05	-1.89541	-2.75715e-10	3.66341e-05	-1.90492	-2.75715e-10
72725457	rs2239261	4.03498e-15	-1.80202	-1.02313	4.66699e-06	-2.0267	-1.37748	1.16413e-05	-2.02196	-1.02938
72725627	rs113460458	1.15902e-14	-1.76999	-2.75715e-10	2.04442e-05	-1.927	-2.75715e-10	3.55363e-05	-1.93534	-2.75715e-10
72725890	rs148299185	1.7099e-14	-2.24941e-10	-1.38112	3.50102e-05	-2.24941e-10	-1.38906	6.24371e-05	-2.24941e-10	-1.37174
72725933	rs12897241	5.10379e-15	-1.96038	-0.629781	0.0169379	-0.00552685	4.79814	2.08692e-05	-1.88716	-0.580472
72725976	rs74751684	9.26868e-15	-1.9935	-2.75715e-10	1.83796e-05	-2.03346	-2.75715e-10	3.22904e-05	-2.03113	-2.75715e-10
72725999	rs1520326	4.41724e-15	-1.7738	-0.960827	4.61915e-06	-2.02806	-1.38643	1.27225e-05	-2.02034	-0.942182
72726078	rs71427153	2.58931e-14	-0.966168	-2.75715e-10	6.72711e-05	-0.735964	-2.75715e-10	0.000133137	-0.614524	-2.75715e-10
72726149	rs847232	1.31144e-14	-1.64644	-2.75715e-10	2.48903e-05	-1.73022	-2.75715e-10	4.34757e-05	-1.7337	-2.75715e-10
72726177	rs10131012	4.22813e-15	-1.79418	-0.984206	4.63316e-06	-2.02811	-1.38335	1.21226e-05	-2.02005	-0.990787
72726394	rs10143449	4.42817e-15	-1.79418	-0.937982	4.61655e-06	-2.02811	-1.38694	1.245e-05	-2.02005	-0.964134
72726896	rs8007922	5.07674e-15	-1.66807	-0.927407	4.58498e-06	-2.03426	-1.38765	1.31554e-05	-1.9752	-0.953869
72727294	rs10134542	4.4049e-15	-1.78381	-0.953618	4.6165e-06	-2.02943	-1.38563	1.23191e-05	-2.01545	-0.979306
72727416	rs10134489	4.36971e-15	-1.77568	-0.96977	4.61759e-06	-2.03057	-1.38425	1.24385e-05	-2.01313	-0.971981
72727945	rs78133033	9.01237e-15	-2.02155	-2.75715e-10	2.15173e-05	-1.87584	-2.75715e-10	3.97587e-05	-1.82307	-2.75715e-10
72728119	rs17180251	5.17014e-15	-1.68126	-0.895989	4.57498e-06	-2.03511	-1.38899	1.3383e-05	-1.9902	-0.921721
72728452	rs4903005	5.57819e-15	-1.98148	-0.519797	0.0209196	-0.122869	5.12662	2.27209e-05	-1.91756	-0.465055
72728497	rs9323566	4.06963e-15	-1.49055	-1.32604	5.85031e-06	-1.78909	-1.38911	1.37348e-05	-1.53867	-1.3473
72728628	rs10150159	5.99107e-15	-1.43513	-0.994747	4.84176e-06	-1.98698	-1.38043	1.39947e-05	-1.8495	-1.01772
72728698	rs10150242	6.06637e-15	-1.42264	-0.994747	4.85914e-06	-1.9834	-1.38043	1.40927e-05	-1.84252	-1.01772
72728962	rs2238218	5.35801e-15	-1.54181	-0.999744	4.71248e-06	-2.01346	-1.38102	1.33914e-05	-1.90652	-1.00477
72729064	rs146488618	9.15205e-15	-2.00617	-2.75715e-10	1.8359e-05	-2.03458	-2.75715e-10	3.21824e-05	-2.03448	-2.75715e-10
72729335	rs2238217	6.1596e-15	-1.43223	-0.969907	4.82026e-06	-1.98812	-1.38374	1.4359e-05	-1.84791	-0.993606
72729450	rs847345	4.79078e-15	-1.66872	-0.984728	4.65061e-06	-2.02963	-1.37807	1.24414e-05	-1.9574	-1.02747
72730015	rs77331431	1.12839e-14	-1.79677	-2.75715e-10	1.94552e-05	-1.97658	-2.75715e-10	3.36969e-05	-1.98849	-2.75715e-10
72730028	rs2238216	3.08089e-15	-1.97433	-1.12059	5.10037e-06	-1.95129	-1.36409	1.07962e-05	-2.0027	-1.12401
72730038	rs2238215	3.10912e-15	-1.96275	-1.12306	5.08985e-06	-1.95276	-1.36469	1.07539e-05	-2.00503	-1.12561
72730629	rs2238213	6.85792e-15	-1.42558	-0.869158	4.83241e-06	-1.97999	-1.38936	1.60635e-05	-1.83194	-0.897418
72730678	rs112324381	2.22287e-14	-1.11876	-2.75715e-10	4.99828e-05	-1.03302	-2.75715e-10	7.8115e-05	-1.14772	-2.75715e-10
72730848	rs2238212	7.36784e-15	-1.42558	-0.797439	4.86479e-06	-1.97999	-1.38269	1.76691e-05	-1.83194	-0.802149
72731148	rs1558073	7.45903e-15	-1.31997	-0.890754	5.00495e-06	-1.94528	-1.38899	1.67212e-05	-1.76918	-0.920048
72731197	rs1558072	6.66765e-15	-1.37115	-0.951732	4.93247e-06	-1.96268	-1.38618	1.5424e-05	-1.80175	-0.968224
72731199	rs1558071	7.0421e-15	-1.31651	-0.951732	5.02592e-06	-1.94391	-1.38618	1.59388e-05	-1.76892	-0.968224
72731204	rs699369	5.1084e-15	-1.60318	-0.98608	4.71398e-06	-2.01557	-1.37859	1.3077e-05	-1.91774	-1.01731
72731721	rs72721862	3.29207e-14	-0.726043	-2.75715e-10	0.000117673	-0.176785	-2.75715e-10	0.000150532	-0.491726	-2.75715e-10
72731748	rs77010105	8.9493e-15	-2.02857	-2.75715e-10	2.09412e-05	-1.90298	-2.75715e-10	3.85253e-05	-1.85459	-2.75715e-10
72731972	rs740337	7.59502e-15	-1.34045	-0.852208	5.02179e-06	-1.94153	-1.38938	1.74157e-05	-1.7676	-0.880931
72732091	rs2332808	7.72833e-15	-1.30609	-0.869158	4.92343e-06	-1.96133	-1.38936	1.64791e-05	-1.80639	-0.897418
72732115	rs146444891	1.02552e-14	-1.89236	-2.75715e-10	2.34268e-05	-1.79082	-2.75715e-10	3.6569e-05	-1.9067	-2.75715e-10
72732293	rs2079502	8.34878e-15	-1.28598	-0.812047	5.13637e-06	-1.92089	-1.38746	1.9584e-05	-1.73341	-0.79778
72732318	rs1076317	4.18182e-15	-1.86531	-0.92409	4.57935e-06	-2.03485	-1.38829	1.33434e-05	-2.02294	-0.891946
72732394	rs758005	8.15652e-15	-1.29134	-0.829983	5.05691e-06	-1.93493	-1.389	1.80688e-05	-1.75241	-0.859303
72732395	rs758004	8.10966e-15	-1.29134	-0.835744	5.0562e-06	-1.93493	-1.38915	1.79678e-05	-1.75241	-0.86491
72732516	rs699368	6.86348e-14	-1.16146	1.17011	0.00318508	-0.891944	4.01348	0.000184802	-1.43396	1.14734
72733043	rs699367	1.18405e-14	-1.74862	-2.75715e-10	2.23347e-05	-1.83855	-2.75715e-10	4.04769e-05	-1.80517	-2.75715e-10
72733976	rs117549822	2.09047e-14	-1.18017	-2.75715e-10	3.97417e-05	-1.26229	-2.75715e-10	9.17245e-05	-0.987111	-2.75715e-10
72734186	rs6574057	7.22445e-15	-1.42516	-0.81751	4.8639e-06	-1.97425	-1.3886	1.724e-05	-1.81151	-0.847159
72734234	rs77315452	1.11567e-14	-1.80811	-2.75715e-10	3.399e-05	-1.41863	-2.75715e-10	6.70778e-05	-1.30005	-2.75715e-10
72734342	rs2239260	5.31256e-15	-1.99847	-0.551603	0.0174067	-0.233878	5.05379	2.4342e-05	-1.81923	-0.494466
72734836	rs2239259	2.54071e-14	-2.03473	1.04961	0.000715606	-1.91612	3.54456	0.000173469	-1.87568	1.52578
72734947	rs2239258	8.9317e-15	-1.18404	-0.846499	5.29227e-06	-1.88912	-1.38933	1.91918e-05	-1.67604	-0.875377
72735003	rs2239257	8.52523e-15	-1.24212	-0.834992	5.17061e-06	-1.91258	-1.38913	1.86961e-05	-1.71341	-0.864178
72735282	rs113114974	1.18744e-14	-1.74576	-2.75715e-10	2.04977e-05	-1.92438	-2.75715e-10	3.67251e-05	-1.90244	-2.75715e-10
72735347	rs9323567	4.23334e-15	-1.54356	-1.2336	6.66957e-06	-1.68968	-1.35746	1.59931e-05	-1.39211	-1.34164
72735603	rs847343	1.09163e-14	-1.82989	-2.75715e-10	2.0905e-05	-1.90471	-2.75715e-10	3.7661e-05	-1.87727	-2.75715e-10
72735625	rs11849202	5.01985e-15	-1.82003	-0.786717	4.65398e-06	-2.0286	-1.37838	1.42243e-05	-2.03472	-0.816227
72735670	rs35133217	4.34615e-15	-2.03267	-0.718189	0.00207396	-0.820973	3.51349	1.55817e-05	-2.03128	-0.728526
72736028	rs117568376	2.06135e-14	-2.24941e-10	-1.1942	5.85038e-05	-2.24941e-10	-0.875603	8.37075e-05	-2.24941e-10	-1.07857
72736038	rs847342	4.06782e-14	-1.5679	1.05345	0.002065	-0.700437	3.38863	0.000505051	-0.74609	1.46485
72736125	rs34373542	5.3652e-15	-2.03281	-0.507402	0.00727891	-0.81773	4.76577	2.25008e-05	-2.03109	-0.361256
72736452	rs75233026	2.9174e-14	-1.7262	0.87933	0.00122329	-0.865946	3.03055	0.000322604	-0.939795	1.21032
72736664	rs1029617	3.22512e-15	-1.99508	-1.05409	0.000165965	-1.52561	1.69269	1.8576e-05	-1.70021	-0.883817
72736742	rs117115490	8.96032e-15	-2.02734	-2.75715e-10	1.89117e-05	-2.00492	-2.75715e-10	3.26087e-05	-2.02132	-2.75715e-10
72736899	rs1029616	3.10398e-15	-1.99508	-1.09238	0.000151048	-1.52561	1.59851	1.81426e-05	-1.70021	-0.907424
72736969	rs1568404	3.56573e-15	-1.94243	-1.00635	4.83754e-06	-1.98575	-1.38254	1.1257e-05	-2.0216	-1.06331
72737111	rs917284	3.03939e-15	-1.99826	-1.11023	0.000127359	-1.51399	1.41631	1.75369e-05	-1.69078	-0.950811
72737201	rs10149636	9.47088e-15	-1.97192	-2.75715e-10	1.88042e-05	-2.01061	-2.75715e-10	3.25117e-05	-2.0243	-2.75715e-10
72737955	rs150418389	1.02893e-14	-1.88905	-2.75715e-10	1.8671e-05	-2.01772	-2.75715e-10	3.31335e-05	-2.00535	-2.75715e-10
72738340	rs1915129	2.9551e-15	-1.99422	-1.14239	0.000123947	-1.46727	1.34242	1.6744e-05	-1.63887	-1.04899
72738437	rs1915131	2.95691e-15	-1.97773	-1.15827	0.00011005	-1.53277	1.28901	1.56441e-05	-1.68813	-1.06768
72738673	rs3819550	2.97528e-15	-1.98742	-1.14239	0.000120992	-1.4914	1.34242	1.64106e-05	-1.65898	-1.04899
72739064	rs8010242	2.82605e-14	-1.86925	0.990566	0.00107197	-1.21466	3.24722	0.000256606	-1.26111	1.30276
72739796	rs2238211	3.74973e-15	-1.72823	-1.17023	7.05808e-05	-1.96057	1.27263	1.13835e-05	-2.02456	-1.04918
72739937	rs4899429	4.83799e-15	-2.03482	-0.608824	0.00473138	-0.776715	4.29399	1.95253e-05	-2.02604	-0.508145
72740075	rs2238210	4.69517e-15	-2.0317	-0.641911	0.00383307	-0.868138	4.17486	1.84416e-05	-2.03223	-0.559065
72740507	rs1879288	4.68836e-15	-2.03212	-0.642946	0.00373898	-0.860182	4.14205	1.8119e-05	-2.03182	-0.577121
72740856	rs7144038	3.96186e-15	-1.67427	-1.16917	6.93023e-05	-1.9839	1.27769	1.12349e-05	-2.03197	-1.05491
72740895	rs7144185	4.14872e-15	-1.61564	-1.1817	6.30895e-05	-1.98949	1.18935	1.07986e-05	-2.03157	-1.09492
72741070	rs7149034	3.97595e-15	-1.67427	-1.16562	7.01609e-05	-1.9839	1.29	1.12841e-05	-2.03197	-1.05054
72741648	rs118072570	1.23043e-14	-1.7102	-2.75715e-10	2.57178e-05	-1.69751	-2.75715e-10	5.62187e-05	-1.47665	-2.75715e-10
72741686	rs10483843	4.05103e-15	-1.65544	-1.16573	6.61357e-05	-1.97505	1.22207	1.09485e-05	-2.02683	-1.08587
72742427	rs113138816	1.27508e-14	-1.67455	-2.75715e-10	2.14528e-05	-1.87884	-2.75715e-10	3.8588e-05	-1.85296	-2.75715e-10
72742583	rs6574060	3.82003e-15	-1.71072	-1.16917	7.03545e-05	-1.96884	1.27769	1.12851e-05	-2.02752	-1.05491
72742656	rs6574061	2.78833e-15	-1.91478	-1.27993	7.25888e-06	-2.01039	-0.952081	8.88851e-06	-1.9785	-1.34264
72742695	rs6574062	1.98989e-14	-2.03446	0.804975	0.000385496	-1.95219	2.96202	0.000101301	-1.9892	1.1014
72742849	rs7156265	4.46963e-15	-2.03431	-0.68853	0.00406648	-0.802129	4.16797	1.76726e-05	-2.02808	-0.605804
72742911	rs7156275	3.79958e-15	-1.71465	-1.1706	7.08216e-05	-1.97726	1.29273	1.12129e-05	-2.03142	-1.05742
72743190	rs75349354	1.74435e-14	-1.36118	-2.75715e-10	1.90874e-05	-1.99567	-2.75715e-10	3.65509e-05	-1.9072	-2.75715e-10
72743337	rs847341	4.6246e-15	-1.92288	-0.765877	0.00131824	-1.47606	3.71542	1.64635e-05	-1.99273	-0.712027
72743475	rs847340	1.19192e-14	-1.74199	-2.75715e-10	2.24578e-05	-1.83306	-2.75715e-10	4.07181e-05	-1.79923	-2.75715e-10
72743493	rs7161662	2.14691e-14	-2.01511	0.861581	0.000395741	-2.00552	3.04158	0.000103766	-2.02544	1.16169
72743533	rs4578585	3.82003e-15	-1.71072	-1.16917	7.03545e-05	-1.96884	1.27769	1.12851e-05	-2.02752	-1.05491
72744071	rs11621724	3.18106e-14	-2.24941e-10	-0.760347	7.86043e-05	-2.24941e-10	-0.580269	0.000106584	-2.24941e-10	-0.836971
72744220	rs10132306	9.36038e-15	-1.98366	-2.75715e-10	1.95192e-05	-1.9733	-2.75715e-10	3.33289e-05	-1.99948	-2.75715e-10
72744254	rs12883470	4.66159e-15	-2.03308	-0.647705	0.00717469	-0.392885	4.3265	2.06482e-05	-1.94354	-0.534731
72744439	rs1879289	4.10434e-15	-1.64644	-1.16166	6.93115e-05	-1.97856	1.27247	1.1107e-05	-2.02809	-1.07023
72744513	rs117022961	9.05658e-15	-2.01665	-2.75715e-10	1.90141e-05	-1.99951	-2.75715e-10	3.51775e-05	-1.94549	-2.75715e-10
72744570	rs181592366	8.90424e-15	-2.03362	-2.75715e-10	1.83495e-05	-2.03509	-2.75715e-10	3.27733e-05	-2.01629	-2.75715e-10
72744584	rs1879290	3.9923e-15	-1.67427	-1.16151	7.38424e-05	-1.9839	1.34114	1.14726e-05	-2.03197	-1.03396
72744591	rs1879291	3.9923e-15	-1.67427	-1.16151	7.38424e-05	-1.9839	1.34114	1.14726e-05	-2.03197	-1.03396
72744774	rs1879292	4.03692e-15	-1.67427	-1.1504	7.676e-05	-1.9839	1.37989	1.17594e-05	-2.03197	-1.00927
72745114	rs7152907	4.04464e-15	-1.66485	-1.1579	7.45098e-05	-1.98737	1.3536	1.15151e-05	-2.03278	-1.02946
72745259	rs12184980	4.02423e-15	-1.66485	-1.16296	7.47196e-05	-1.98737	1.35641	1.14341e-05	-2.03278	-1.03652
72745726	rs2079501	6.1511e-15	-1.80065	-0.602859	0.00203099	-1.59651	4.26809	2.07771e-05	-1.94274	-0.529313
72745815	rs2079500	4.07077e-15	-1.678	-1.13831	7.5362e-05	-1.97331	1.35092	1.14195e-05	-2.02789	-1.04269
72745895	rs2079499	2.42223e-14	-1.94138	0.908508	0.000413416	-2.03343	3.11319	0.000124466	-2.02012	1.33826
72746070	rs118048280	3.74909e-14	-2.24941e-10	-0.596046	6.48471e-05	-2.24941e-10	-0.772664	0.000149584	-2.24941e-10	-0.498044
72746118	rs737499	4.04129e-15	-1.68165	-1.14193	7.93313e-05	-1.97901	1.40794	1.17643e-05	-2.03123	-1.0096
72746459	rs76783181	1.21179e-14	-1.72546	-2.75715e-10	6.39145e-05	-0.787149	-2.75715e-10	0.000112924	-0.779182	-2.75715e-10
72746493	rs737498	4.10423e-15	-1.65412	-1.15401	7.1506e-05	-1.9734	1.29849	1.12204e-05	-2.02699	-1.06118
72746778	rs873671	3.98837e-15	-1.68699	-1.14978	7.88159e-05	-1.95898	1.3814	1.17532e-05	-2.02243	-1.01934
72746806	rs6574064	2.26103e-14	-2.02788	0.92614	0.000436146	-1.97207	3.10535	0.000113791	-2.00489	1.23336
72747282	rs7143932	2.63311e-14	-1.89524	0.945846	0.000421217	-2.03433	3.13278	0.000113543	-2.02804	1.25433
72747523	rs7144302	4.17316e-15	-1.93264	-0.85883	4.86643e-06	-1.97431	-1.38802	1.3643e-05	-2.01655	-0.876127
72747582	rs4353437	2.55952e-14	-1.88529	0.907553	0.000399809	-2.03314	3.07943	0.000109137	-2.02687	1.21357
72747907	rs7144049	4.21387e-15	-1.62032	-1.16144	7.3293e-05	-1.99233	1.3421	1.14738e-05	-2.03162	-1.03421
72748015	rs149288541	1.40763e-13	0.978648	-0.251718	0.000126933	0.111852	-0.212886	0.000177	-0.0426991	-0.287052
72748058	rs4903006	4.14355e-15	-1.63385	-1.16474	7.25108e-05	-1.99593	1.33497	1.13788e-05	-2.03456	-1.03959
72748337	rs4903007	4.18536e-15	-1.62373	-1.16482	6.84755e-05	-1.98482	1.2666	1.10202e-05	-2.03075	-1.07541
72748623	rs2238209	4.6323e-15	-2.03384	-0.653251	0.00410129	-0.818391	4.19275	1.82698e-05	-2.02926	-0.571392
72748924	rs11158953	4.03386e-15	-1.67234	-1.15309	7.64965e-05	-1.98263	1.37518	1.1573e-05	-2.03214	-1.02508
72749082	rs847339	1.02519e-14	-1.89268	-2.75715e-10	2.57713e-05	-1.69543	-2.75715e-10	4.68475e-05	-1.659	-2.75715e-10
72749103	rs17769357	3.90448e-14	-0.555435	-2.75715e-10	0.000122814	-0.134023	-2.75715e-10	0.000210303	-0.157351	-2.75715e-10
72750010	rs1589301	4.62686e-15	-2.03502	-0.653251	0.00434709	-0.760186	4.19275	1.83553e-05	-2.02459	-0.571392
72750098	rs1589302	3.95173e-15	-1.9586	-0.887393	4.98086e-06	-1.94995	-1.38915	1.34929e-05	-2.00119	-0.902551
72750162	rs111962264	1.31137e-14	-1.64649	-2.75715e-10	2.18568e-05	-1.86018	-2.75715e-10	3.93714e-05	-1.83286	-2.75715e-10
72751267	rs35425336	8.89972e-15	-2.03413	-2.75715e-10	4.98744e-05	-1.03519	-2.75715e-10	3.28201e-05	-2.01486	-2.75715e-10
72751678	rs7156910	2.58971e-15	-1.91444	-1.35416	5.92166e-06	-2.01126	-1.15482	8.51746e-06	-1.97829	-1.3855
72751893	rs6574065	2.60312e-15	-1.90928	-1.35416	5.93544e-06	-2.00893	-1.15482	8.48811e-06	-1.98174	-1.3855
72752660	rs150669715	3.40918e-13	-2.24941e-10	1.6115	0.00769938	-2.24941e-10	4.0042	0.0014177	-2.24941e-10	1.75089
72752976	rs35584903	4.24741e-15	-1.64445	-1.12939	7.76928e-05	-1.97721	1.38528	1.15169e-05	-2.02833	-1.03376
72753003	rs1099969	1.02303e-14	-1.89479	-2.75715e-10	2.56871e-05	-1.6987	-2.75715e-10	4.66865e-05	-1.66245	-2.75715e-10
72753018	rs34870583	2.60188e-15	-1.89193	-1.37198	5.86461e-06	-2.00749	-1.16827	8.45643e-06	-1.98157	-1.3894
72753052	rs77099684	1.31397e-14	-1.64451	-2.75715e-10	2.18859e-05	-1.85885	-2.75715e-10	3.94278e-05	-1.83143	-2.75715e-10
72753155	rs55911925	2.18826e-14	-1.92182	0.787365	0.00034564	-2.03501	2.93572	9.57948e-05	-2.03293	1.08924
72753627	rs148640248	1.08309e-14	-1.83774	-2.75715e-10	2.00927e-05	-1.94434	-2.75715e-10	3.52263e-05	-1.94411	-2.75715e-10
72754111	rs847338	1.23883e-14	-1.70339	-2.75715e-10	2.31939e-05	-1.8008	-2.75715e-10	4.2158e-05	-1.76448	-2.75715e-10
72754262	rs3886822	3.76222e-15	-1.9182	-0.976936	4.82473e-06	-1.9838	-1.38714	1.20274e-05	-2.02098	-0.997731
72754634	rs117468685	8.22412e-14	-2.24941e-10	0.189511	0.000103294	-2.24941e-10	-0.307119	0.000388238	-2.24941e-10	0.455717
72754711	rs12433544	3.86795e-15	-1.67311	-1.19432	6.29219e-05	-1.96542	1.16262	1.07133e-05	-2.02394	-1.11048
72754746	rs847337	1.00255e-14	-1.91502	-2.75715e-10	2.48845e-05	-1.73045	-2.75715e-10	4.51505e-05	-1.6959	-2.75715e-10
72755088	rs17110371	2.24837e-14	-2.24941e-10	-1.10735	4.22016e-05	-2.24941e-10	-1.20224	7.85469e-05	-2.24941e-10	-1.1422
72755425	rs2239256	3.81063e-15	-2.03469	-0.847666	0.00251941	-0.78494	3.67202	1.49832e-05	-2.02673	-0.772241
72755506	rs2239255	4.03762e-15	-1.68712	-1.13737	8.03903e-05	-1.98614	1.42834	1.17963e-05	-2.03249	-1.00563
72756700	rs2238208	4.56889e-15	-2.03323	-0.667643	0.00434484	-0.835354	4.2674	1.83716e-05	-2.03038	-0.564713
72757384	rs2238207	2.78743e-15	-1.88756	-1.30747	6.92687e-06	-1.99856	-1.01073	8.60273e-06	-1.99446	-1.35936
72757572	rs2238206	2.72113e-15	-1.89863	-1.32046	6.66435e-06	-2.00396	-1.04396	8.59352e-06	-1.98831	-1.36658
72757614	rs144240815	9.94587e-15	-1.92299	-2.75715e-10	1.98104e-05	-1.95849	-2.75715e-10	3.29688e-05	-2.01034	-2.75715e-10
72757689	rs77943985	5.85625e-14	-2.24941e-10	-0.150051	7.82553e-05	-2.24941e-10	-0.584718	0.000268508	-2.24941e-10	0.0869813
72757762	rs7151952	2.73991e-15	-1.89315	-1.31907	6.73425e-06	-2.00131	-1.03618	8.56982e-06	-1.99144	-1.36621
72758277	rs72721876	1.99671e-14	-1.22606	-2.75715e-10	2.51128e-05	-1.72132	-2.75715e-10	3.478e-05	-1.95686	-2.75715e-10
72758614	rs2238205	3.32618e-15	-1.89823	-1.1201	0.000105271	-1.8634	1.57524	1.30806e-05	-1.97421	-0.960562
72758720	rs2238204	2.69353e-15	-1.90401	-1.32528	6.60558e-06	-2.0065	-1.05028	8.59431e-06	-1.98508	-1.36972
72759024	rs2238203	4.61408e-15	-2.03323	-0.657802	0.00429235	-0.835354	4.25525	1.86062e-05	-2.03038	-0.552027
72759177	rs2238202	2.06991e-14	-1.94476	0.754708	0.000322698	-2.03318	2.8652	9.19785e-05	-2.03504	1.0507
72759335	rs74926267	1.34369e-14	-1.62214	-2.75715e-10	2.22195e-05	-1.84373	-2.75715e-10	4.00732e-05	-1.81519	-2.75715e-10
72759412	rs2238201	3.57591e-15	-1.77011	-1.17582	6.37968e-05	-1.93783	1.14884	1.15392e-05	-2.00909	-1.05106
72759512	rs4899430	2.67114e-15	-1.90928	-1.32836	6.55261e-06	-2.00893	-1.0559	8.60463e-06	-1.98174	-1.37186
72759664	rs75337497	1.83834e-14	-2.24941e-10	-1.3087	3.6692e-05	-2.24941e-10	-1.34214	6.57163e-05	-2.24941e-10	-1.32055
72760414	rs113368328	1.35295e-14	-1.61527	-2.75715e-10	2.23238e-05	-1.83904	-2.75715e-10	4.02749e-05	-1.81017	-2.75715e-10
72760708	rs1002105	5.23449e-15	-1.76026	-0.804616	0.000859401	-1.60352	3.41506	1.53387e-05	-1.96724	-0.808281
72760728	rs140040518	1.69598e-14	-2.24941e-10	-1.3893	3.59661e-05	-2.24941e-10	-1.36212	6.14276e-05	-2.24941e-10	-1.38804
72761151	rs2239254	4.16899e-15	-2.03212	-0.760355	0.00264579	-0.860182	3.79621	1.60291e-05	-2.03182	-0.69968
72761326	rs1476701	1.50631e-14	-2.03333	0.525439	0.000231243	-1.96431	2.46309	7.42958e-05	-1.99243	0.794585
72761492	rs847336	1.53822e-14	-2.0092	0.522263	0.000379036	-1.98276	2.9757	5.49289e-05	-2.00299	0.503128
72761549	rs1981604	5.42753e-15	-1.79222	-0.73644	0.00113517	-1.60786	3.6977	1.75303e-05	-1.93742	-0.704552
72761662	rs117587294	1.78323e-14	-2.24941e-10	-1.33913	3.52253e-05	-2.24941e-10	-1.38293	6.61682e-05	-2.24941e-10	-1.3137
72762058	rs138474051	9.81589e-15	-1.93614	-2.75715e-10	2.03707e-05	-1.9306	-2.75715e-10	3.53651e-05	-1.94018	-2.75715e-10
72763012	rs67838629	4.33306e-15	-2.03431	-0.719562	0.00283562	-0.802129	3.80745	1.64569e-05	-2.02808	-0.677075
72764018	rs55954287	4.36704e-15	-2.03304	-0.713021	0.00308743	-0.840109	3.93051	1.68621e-05	-2.03067	-0.650156
72764078	rs2529453	1.47663e-14	-2.0351	0.507298	0.000344691	-2.03251	2.93047	5.75159e-05	-1.9026	0.448761
72764796	rs73304937	1.99898e-14	-1.22492	-2.75715e-10	2.4608e-05	-1.74162	-2.75715e-10	4.24399e-05	-1.75781	-2.75715e-10
72765413	rs847365	1.39801e-14	-2.03508	0.452562	0.000319943	-2.03139	2.85483	5.65926e-05	-1.90707	0.43705
72765784	rs147071758	1.88125e-14	-2.24941e-10	-1.28562	4.5106e-05	-2.24941e-10	-1.13568	7.02057e-05	-2.24941e-10	-1.25447
72765932	rs28793378	9.09567e-15	-2.01235	-2.75715e-10	1.96021e-05	-1.96906	-2.75715e-10	3.35351e-05	-1.99331	-2.75715e-10
72766532	rs8013850	4.52387e-15	-2.0345	-0.676275	0.00358109	-0.793958	4.03269	1.75786e-05	-2.02745	-0.611762
72766567	rs77882510	9.17618e-15	-2.00353	-2.75715e-10	2.3247e-05	-1.79852	-2.75715e-10	3.97434e-05	-1.82346	-2.75715e-10
72766988	rs146385780	2.57186e-14	-2.24941e-10	-0.972932	4.29284e-05	-2.24941e-10	-1.18516	9.36155e-05	-2.24941e-10	-0.966705
72767272	rs847364	2.64975e-15	-1.95496	-1.29072	7.57737e-06	-2.02992	-0.889614	9.41587e-06	-1.92584	-1.33767
72767689	rs78405428	6.5012e-15	-1.06857	-1.27959	1.17826e-05	-1.43966	-1.03842	1.38671e-05	-1.54209	-1.33429
72767819	rs76644417	4.42161e-15	-1.53717	-1.19647	1.05226e-05	-1.78461	-0.806555	1.5138e-05	-1.75211	-1.03658
72768083	rs79000974	2.77069e-14	-0.898465	-2.75715e-10	6.25714e-05	-0.808387	-2.75715e-10	7.92812e-05	-1.1329	-2.75715e-10
72768088	rs72721884	1.88118e-14	-1.28566	-2.75715e-10	2.35569e-05	-1.78528	-2.75715e-10	3.36226e-05	-1.9907	-2.75715e-10
72768826	rs2283396	6.82208e-14	-2.24941e-10	0.00260457	0.000309176	-2.24941e-10	0.789215	0.000309314	-2.24941e-10	0.228456
72768879	rs847362	3.76504e-15	-1.57682	-1.31757	8.3385e-06	-1.87573	-0.948083	8.22388e-06	-2.03506	-1.3638
72769070	rs72721887	2.79679e-14	-0.889087	-2.75715e-10	5.80243e-05	-0.883834	-2.75715e-10	7.56102e-05	-1.18031	-2.75715e-10
72769920	rs117757342	1.70284e-13	0.917321	-2.75715e-10	0.000201727	0.362221	-2.75715e-10	0.00030621	0.218372	-2.75715e-10
72770068	rs117023146	8.89541e-15	-2.03461	-2.75715e-10	1.88002e-05	-2.01083	-2.75715e-10	3.41982e-05	-1.97373	-2.75715e-10
72770254	rs4903008	6.44735e-15	-1.79618	-0.560292	0.00159668	-1.55567	3.98666	1.89291e-05	-1.98446	-0.58074
72770658	rs78768546	1.99963e-14	-2.24941e-10	-1.2246	3.80383e-05	-2.24941e-10	-1.3061	7.37189e-05	-2.24941e-10	-1.20564
72771057	rs4903009	6.00551e-15	-2.03384	-0.393627	0.00656417	-0.818391	4.66308	2.47077e-05	-2.02926	-0.269526
72771058	rs860195	2.89351e-15	-1.97069	-1.18699	5.2212e-06	-1.94204	-1.34993	1.01833e-05	-1.99387	-1.19128
72771473	rs847361	2.93015e-15	-1.75866	-1.38643	7.29423e-06	-1.58955	-1.36806	1.11862e-05	-1.75413	-1.3371
72772051	rs847360	3.83217e-15	-1.56728	-1.30943	8.46902e-06	-1.87009	-0.938194	8.24297e-06	-2.03492	-1.36162
72772896	rs847359	2.50209e-15	-2.03504	-1.26797	6.5898e-06	-1.75985	-1.29932	1.0824e-05	-1.85284	-1.2713
72773125	rs145135627	2.87356e-14	-0.86201	-2.75715e-10	0.000103069	-0.309298	-2.75715e-10	0.000203557	-0.189956	-2.75715e-10
72773537	rs143096500	1.35489e-14	-1.61384	-2.75715e-10	2.23457e-05	-1.83806	-2.75715e-10	4.03171e-05	-1.80912	-2.75715e-10
72773898	rs75547924	1.35489e-14	-1.61384	-2.75715e-10	2.23457e-05	-1.83806	-2.75715e-10	4.03171e-05	-1.80912	-2.75715e-10
72774970	rs75868813	1.95546e-14	-1.24693	-2.75715e-10	5.2242e-05	-0.988809	-2.75715e-10	0.000106615	-0.836674	-2.75715e-10
72775668	rs1520329	2.69086e-15	-2.01428	-1.21601	8.24156e-05	-1.07124	0.538321	8.85953e-06	-2.03511	-1.2893
72776837	rs117859404	8.44541e-14	-2.24941e-10	0.216063	9.69705e-05	-2.24941e-10	-0.370288	0.000475443	-2.24941e-10	0.658346
72776891	rs140748988	1.7848e-14	-2.24941e-10	-1.33826	3.63564e-05	-2.24941e-10	-1.35133	6.70636e-05	-2.24941e-10	-1.30026
72777370	rs113152515	1.41631e-14	-1.56951	-2.75715e-10	2.30417e-05	-1.80739	-2.75715e-10	4.16601e-05	-1.77636	-2.75715e-10
72777483	rs2238200	6.58375e-15	-1.94767	-0.387868	0.00352609	-1.32457	4.54782	2.37721e-05	-2.00138	-0.336014
72778974	rs2283395	5.85896e-15	-2.0317	-0.420473	0.00493206	-0.868138	4.42696	2.18804e-05	-2.03223	-0.388084
72779029	rs2283394	5.56772e-15	-2.02139	-0.481774	0.00401086	-0.923243	4.27531	2.06493e-05	-2.0278	-0.450419
72779635	rs2239253	3.40903e-15	-2.02858	-0.965138	0.000586514	-0.916098	2.3456	1.32293e-05	-2.03413	-0.889336
72779902	rs2239252	3.50115e-15	-2.03489	-0.932165	0.000655142	-0.901824	2.44198	1.37474e-05	-2.03188	-0.853166
72780063	rs57851101	4.19455e-15	-1.61286	-1.1735	1.17794e-05	-1.52439	-0.953955	2.06221e-05	-1.36273	-1.11681
72780389	rs12879282	1.85209e-14	-1.30125	-2.75715e-10	5.00605e-05	-1.03146	-2.75715e-10	9.63543e-05	-0.937869	-2.75715e-10
72780521	rs847358	4.64131e-15	-2.0301	-0.655049	2.80573e-05	-2.03171	0.421263	1.91801e-05	-1.84544	-0.706583
72780686	rs112532590	1.71102e-14	-1.38047	-2.75715e-10	2.64256e-05	-1.67036	-2.75715e-10	4.81612e-05	-1.63135	-2.75715e-10
72780817	rs847357	2.41316e-15	-2.03507	-1.30414	7.53793e-06	-1.66734	-1.25741	1.11386e-05	-1.7695	-1.32598
72780987	rs847356	2.56929e-15	-2.03417	-1.24235	7.39351e-06	-1.6342	-1.30989	1.17606e-05	-1.73986	-1.30128
72781044	rs847355	6.53211e-15	-2.01931	-0.324104	3.90427e-05	-2.01641	0.736366	2.63022e-05	-1.77874	-0.457504
72781165	rs112314837	1.5104e-14	-1.50519	-2.75715e-10	2.41169e-05	-1.76178	-2.75715e-10	4.37295e-05	-1.72788	-2.75715e-10
72781413	rs2283393	4.34138e-15	-1.94764	-0.804311	0.000353722	-1.41808	2.34189	1.39709e-05	-2.02822	-0.840709
72781929	rs847354	2.81506e-15	-2.03465	-1.15051	9.57376e-06	-1.32284	-1.36283	1.62853e-05	-1.53083	-1.18481
72783173	rs142746608	1.34259e-14	-1.62296	-2.75715e-10	2.03256e-05	-1.93281	-2.75715e-10	3.50698e-05	-1.94856	-2.75715e-10
72783667	rs112480779	1.52894e-14	-1.49298	-2.75715e-10	2.43296e-05	-1.753	-2.75715e-10	4.41384e-05	-1.71857	-2.75715e-10
72784431	rs699366	2.88118e-15	-2.01115	-1.1508	7.57634e-06	-2.03132	-0.888341	9.4346e-06	-1.94485	-1.31667
72784681	rs74666266	1.53673e-14	-1.4879	-2.75715e-10	2.4419e-05	-1.74933	-2.75715e-10	4.43102e-05	-1.71469	-2.75715e-10
72784814	rs4903011	3.7697e-15	-2.0348	-0.858349	0.00068829	-0.867684	2.4572	1.45327e-05	-2.02352	-0.805979
72785096	rs847353	4.62589e-15	-2.01778	-0.670693	8.0565e-06	-1.57701	-1.28121	1.98394e-05	-1.72085	-0.797383
72785278	rs10134545	9.12463e-15	-2.00917	-2.75715e-10	1.96348e-05	-1.96739	-2.75715e-10	3.34424e-05	-1.99607	-2.75715e-10
72785438	rs847352	7.98654e-15	-2.00347	-0.138917	1.08516e-05	-1.61047	-0.949916	3.37802e-05	-1.75396	-0.23207
72785464	rs2239251	2.46352e-14	-1.97008	0.954108	0.000305971	-2.03461	2.81341	9.98795e-05	-2.03228	1.13034
72785506	rs847351	8.0288e-15	-2.02528	-0.111832	1.19754e-05	-1.53199	-0.929851	3.73809e-05	-1.68338	-0.201363
72785680	rs2239250	2.28441e-14	-2.00223	0.910777	0.000296973	-2.0343	2.78325	9.56335e-05	-2.03505	1.08967
72785996	rs78720753	1.58413e-14	-1.45753	-2.75715e-10	2.49639e-05	-1.72727	-2.75715e-10	4.53567e-05	-1.69134	-2.75715e-10
72786150	rs142072141	1.96721e-14	-2.24941e-10	-1.24094	4.21414e-05	-2.24941e-10	-1.20366	6.61027e-05	-2.24941e-10	-1.31469
72786153	rs72721902	2.62218e-14	-1.97252	1.01897	0.000338339	-2.03438	2.91373	0.000107961	-2.03174	1.20761
72786171	rs112066217	1.56361e-14	-1.47057	-2.75715e-10	2.47278e-05	-1.73677	-2.75715e-10	4.49034e-05	-1.70139	-2.75715e-10
72786198	rs113555430	1.56361e-14	-1.47057	-2.75715e-10	2.47278e-05	-1.73677	-2.75715e-10	4.49034e-05	-1.70139	-2.75715e-10
72786225	rs847350	2.78438e-15	-1.99208	-1.20404	8.58341e-06	-1.90992	-0.884946	1.41578e-05	-1.5211	-1.33453
72786339	rs847349	2.82851e-15	-1.99502	-1.18538	8.10697e-06	-1.91496	-0.937008	1.39948e-05	-1.53137	-1.33584
72786438	rs112351904	1.58413e-14	-1.45753	-2.75715e-10	2.49639e-05	-1.72727	-2.75715e-10	4.53567e-05	-1.69134	-2.75715e-10
72786443	rs8018927	2.50596e-14	-1.99642	0.997537	0.0002817	-2.02147	2.71762	0.000100023	-2.0112	1.11069
72787016	rs61995108	1.27667e-14	-1.6733	-2.75715e-10	2.6625e-05	-1.66285	-2.75715e-10	4.16316e-05	-1.77704	-2.75715e-10
72787113	rs149383131	1.65006e-14	-1.41675	-2.75715e-10	2.43919e-05	-1.75045	-2.75715e-10	4.12725e-05	-1.7857	-2.75715e-10
72787159	rs111409105	1.56744e-14	-1.46812	-2.75715e-10	2.47719e-05	-1.73498	-2.75715e-10	4.49881e-05	-1.6995	-2.75715e-10
72787257	rs847348	2.87667e-15	-1.98905	-1.17447	8.3236e-06	-1.90477	-0.920829	1.43679e-05	-1.51072	-1.33018
72788104	rs4899431	3.62958e-15	-2.03449	-0.896542	0.000600171	-0.883786	2.33631	1.37557e-05	-2.02507	-0.859371
72788210	rs4899432	3.62958e-15	-2.03449	-0.896542	0.000600171	-0.883786	2.33631	1.37557e-05	-2.02507	-0.859371
72788246	rs7147236	2.90486e-14	-1.91059	1.05941	0.000322719	-2.03503	2.86712	0.000107753	-2.03464	1.20858
72788573	rs847347	4.98887e-15	-2.01923	-0.593708	8.83433e-06	-1.4814	-1.28465	2.2541e-05	-1.64602	-0.74454
72788577	rs1520328	1.5937e-14	-1.4515	-2.75715e-10	2.38273e-05	-1.77386	-2.75715e-10	4.03789e-05	-1.80759	-2.75715e-10
72788584	rs847346	3.13623e-15	-1.96721	-1.10992	8.0476e-06	-2.03178	-0.827538	9.57981e-06	-1.95196	-1.29429
72788760	rs35291137	3.64791e-15	-2.03467	-0.891327	0.000613973	-0.875365	2.35062	1.38414e-05	-2.02427	-0.853964
72789052	rs8015237	3.66599e-15	-2.03449	-0.886563	0.000616813	-0.883786	2.36366	1.38988e-05	-2.02507	-0.849024
72789229	rs113420325	1.61366e-14	-1.43906	-2.75715e-10	2.53037e-05	-1.71374	-2.75715e-10	4.60091e-05	-1.67706	-2.75715e-10
72789230	rs58216158	2.42871e-14	-1.98081	0.950611	0.000280074	-2.03292	2.72328	9.64664e-05	-2.03318	1.09648
72789425	rs8015476	5.04069e-15	-1.82262	-0.779984	0.000307208	-1.62265	2.40548	1.52567e-05	-1.96398	-0.816905
72790610	rs10146126	2.89336e-15	-1.9928	-1.16493	8.78372e-06	-1.95014	-0.821652	1.35248e-05	-1.58897	-1.3124
72790704	rs6574066	2.60451e-14	-1.99067	1.03035	0.000307845	-2.03033	2.81523	0.000104227	-2.02805	1.16872
72790837	rs2681721	4.91553e-15	-2.03242	-0.595327	1.05805e-05	-1.32837	-1.25732	2.55793e-05	-1.53206	-0.732055
72791081	rs77953671	1.61445e-14	-1.43857	-2.75715e-10	2.53129e-05	-1.71338	-2.75715e-10	4.60266e-05	-1.67668	-2.75715e-10
72791198	rs148620712	1.72028e-14	-2.24941e-10	-1.37508	3.65272e-05	-2.24941e-10	-1.34664	6.32474e-05	-2.24941e-10	-1.35885
72791678	rs184998171	1.69718e-14	-2.24941e-10	-1.38859	4.16737e-05	-2.24941e-10	-1.21483	6.18902e-05	-2.24941e-10	-1.38054
72792078	rs140990607	1.4791e-14	-1.52612	-2.75715e-10	2.13849e-05	-1.88201	-2.75715e-10	3.67627e-05	-1.90142	-2.75715e-10
72792360	rs187122064	5.95883e-14	-2.24941e-10	-0.132687	0.000105343	-2.24941e-10	-0.287472	0.000157576	-2.24941e-10	-0.445994
72792509	rs66507723	3.8242e-15	-2.03481	-0.843986	0.000725213	-0.883431	2.5252	1.47049e-05	-2.02477	-0.792947
72792706	rs112362956	1.62309e-14	-1.43323	-2.75715e-10	2.54124e-05	-1.70946	-2.75715e-10	4.62176e-05	-1.67254	-2.75715e-10
72792986	rs80017609	1.9425e-14	-1.25359	-2.75715e-10	2.87381e-05	-1.58647	-2.75715e-10	4.56485e-05	-1.68493	-2.75715e-10
72793196	rs148395794	1.48639e-14	-1.52121	-2.75715e-10	2.14427e-05	-1.87931	-2.75715e-10	3.68555e-05	-1.89889	-2.75715e-10
72793631	rs2681712	3.01352e-15	-1.85957	-1.25747	7.85616e-06	-1.77996	-1.10344	1.69536e-05	-1.29728	-1.37814
72793645	rs7146177	2.78879e-14	-1.97797	1.08602	0.000339951	-2.03299	2.91709	0.000110378	-2.03231	1.23031
72793707	rs12435357	1.01776e-14	-1.89995	-2.75715e-10	1.83682e-05	-2.03408	-2.75715e-10	3.21771e-05	-2.03465	-2.75715e-10
72793855	rs112285907	1.62309e-14	-1.43323	-2.75715e-10	2.54124e-05	-1.70946	-2.75715e-10	4.62176e-05	-1.67254	-2.75715e-10
72793857	rs2529476	2.97855e-15	-1.85363	-1.27508	8.23703e-06	-1.7728	-1.06325	1.71663e-05	-1.28515	-1.3778
72794170	rs2090737	5.26049e-15	-2.00892	-0.551001	1.29746e-05	-1.16074	-1.22096	2.82808e-05	-1.41754	-0.746181
72794239	rs2090736	3.03434e-15	-1.84427	-1.26589	8.09639e-06	-1.73738	-1.1159	1.79754e-05	-1.23639	-1.3805
72794249	rs149944606	4.58932e-14	-2.24941e-10	-0.393829	9.8251e-05	-2.24941e-10	-0.35717	0.000129122	-2.24941e-10	-0.64514
72795053	rs1996662	4.32691e-15	-1.99588	-0.759414	1.16872e-05	-1.14423	-1.34197	2.42051e-05	-1.3971	-0.922235
72795216	rs112370088	1.62767e-14	-1.43041	-2.75715e-10	2.54651e-05	-1.70738	-2.75715e-10	4.63188e-05	-1.67035	-2.75715e-10
72795293	rs74782454	1.45351e-14	-1.54358	-2.75715e-10	2.11826e-05	-1.89151	-2.75715e-10	3.6438e-05	-1.91029	-2.75715e-10
72795361	rs1996661	2.99844e-15	-1.83522	-1.28684	8.25326e-06	-1.75076	-1.08333	1.775e-05	-1.24819	-1.38133
72795826	rs12895250	5.82564e-15	-1.76714	-0.690736	0.000403014	-1.69225	2.74653	1.87109e-05	-1.93052	-0.646271
72795844	rs8020136	3.14954e-14	-2.0332	1.2629	0.000447171	-2.00893	3.16717	0.000155091	-2.00513	1.54324
72796411	rs111534324	1.10581e-14	-1.81698	-2.75715e-10	2.8445e-05	-1.59672	-2.75715e-10	4.36566e-05	-1.72955	-2.75715e-10
72796562	rs112732242	1.61446e-14	-1.43856	-2.75715e-10	2.5313e-05	-1.71338	-2.75715e-10	4.60268e-05	-1.67668	-2.75715e-10
72796787	rs2222311	2.77941e-15	-1.887	-1.31091	7.89221e-06	-1.75099	-1.12783	1.76432e-05	-1.2498	-1.38575
72796845	rs1402065	2.86575e-15	-2.03259	-1.13473	0.000231918	-0.937421	1.43911	1.04243e-05	-2.0295	-1.13226
72797255	rs17180391	9.23987e-15	-1.99662	-2.75715e-10	2.23602e-05	-1.83741	-2.75715e-10	4.40286e-05	-1.72106	-2.75715e-10
72797361	rs2239249	7.06829e-15	-2.03142	-0.233102	1.41374e-05	-1.3002	-0.995667	3.55451e-05	-1.52306	-0.412041
72799003	rs2238199	7.48755e-15	-2.03046	-0.176443	1.22698e-05	-1.34962	-1.08793	3.65113e-05	-1.55499	-0.353288
72799115	rs17110829	5.25899e-15	-2.02831	-0.531892	0.00118149	-1.00387	3.13371	2.09174e-05	-2.03329	-0.432036
72799119	rs74659241	2.17052e-14	-1.14259	-2.75715e-10	3.59333e-05	-1.36303	-2.75715e-10	4.84561e-05	-1.62524	-2.75715e-10
72799783	rs150735533	2.82847e-14	-0.877823	-2.75715e-10	3.28473e-05	-1.45283	-2.75715e-10	6.64108e-05	-1.31004	-2.75715e-10
72799920	rs2239248	7.7955e-15	-2.03448	-0.13212	1.31311e-05	-1.30914	-1.06057	3.92076e-05	-1.5252	-0.311834
72800226	rs113035350	1.79602e-14	-1.33199	-2.75715e-10	2.74055e-05	-1.63395	-2.75715e-10	5.00397e-05	-1.59308	-2.75715e-10
72800775	rs117092013	2.02593e-14	-1.21153	-2.75715e-10	2.87382e-05	-1.58647	-2.75715e-10	4.81407e-05	-1.63177	-2.75715e-10
72801060	rs765221	3.05299e-15	-1.7743	-1.32972	6.94754e-06	-1.68655	-1.31976	1.81041e-05	-1.22076	-1.38901
72801333	rs17110843	2.34758e-14	-2.24941e-10	-1.06418	4.35218e-05	-2.24941e-10	-1.17143	8.91606e-05	-2.24941e-10	-1.01546
72801516	rs2238198	5.41917e-15	-1.57189	-0.958315	9.70978e-05	-1.83867	1.46969	1.37353e-05	-1.88512	-1.00081
72801611	rs2238197	4.00682e-15	-1.58815	-1.244	3.71477e-05	-1.85281	0.523021	1.09874e-05	-1.83347	-1.27568
72801830	rs2238196	6.6304e-15	-1.8201	-0.508383	6.79319e-06	-1.77038	-1.2584	2.24885e-05	-2.0351	-0.357794
72802022	rs74512593	1.76954e-14	-1.34684	-2.75715e-10	2.67976e-05	-1.65638	-2.75715e-10	5.02888e-05	-1.58812	-2.75715e-10
72802236	rs2239247	7.39093e-15	-1.97433	-0.245566	1.12021e-05	-1.51211	-1.01649	3.13755e-05	-1.99956	-0.0603155
72802317	rs2239246	3.13513e-15	-1.72918	-1.3483	7.40113e-06	-1.63686	-1.30621	1.93998e-05	-1.15277	-1.38787
72802323	rs2239245	2.35641e-15	-2.00382	-1.35918	2.57772e-05	-1.35087	-0.344336	8.16308e-06	-2.02853	-1.37775
72802433	rs2283391	1.21797e-14	-2.01336	0.292981	3.06404e-05	-0.998158	-0.524216	8.14753e-05	-1.2845	0.178897
72802542	rs79963077	1.79194e-14	-1.33426	-2.75715e-10	2.70491e-05	-1.64704	-2.75715e-10	5.08017e-05	-1.57797	-2.75715e-10
72802666	rs1520332	1.00588e-14	-2.02673	0.115034	2.0655e-05	-1.26623	-0.650507	5.40741e-05	-1.52834	0.0127901
72802736	rs1520331	1.16542e-14	-1.98771	0.223232	2.7802e-05	-1.04556	-0.574026	7.10661e-05	-1.35387	0.11158
72802768	rs72724035	2.90489e-14	-2.00807	1.15691	0.000291481	-1.98957	2.71985	0.000119532	-1.98264	1.26032
72802959	rs1402064	2.61604e-15	-1.88287	-1.37562	5.91394e-06	-1.83281	-1.33457	1.37178e-05	-1.50791	-1.37929
72803167	rs1402063	2.6283e-15	-1.87897	-1.37483	5.8335e-06	-1.84806	-1.33302	1.33276e-05	-1.53612	-1.37994
72803242	rs2529475	4.62018e-15	-1.90065	-0.789058	2.80611e-05	-1.63944	0.029125	2.72951e-05	-1.22518	-0.974009
72803408	rs2250666	2.66232e-15	-1.86521	-1.37574	6.0215e-06	-1.81253	-1.33683	1.42004e-05	-1.47546	-1.37717
72803482	rs2283390	1.12016e-14	-1.95849	0.154406	3.01358e-05	-0.917106	-0.621877	7.40539e-05	-1.26008	0.0589759
72803694	rs2283389	2.32424e-15	-2.0065	-1.37025	2.41454e-05	-1.338	-0.422601	8.10585e-06	-2.02973	-1.38359
72803788	rs2250557	2.76071e-15	-1.86521	-1.33945	6.16972e-06	-1.81253	-1.31252	1.40318e-05	-1.47546	-1.38911
72803859	rs72724041	2.96762e-14	-0.829799	-2.75715e-10	2.72413e-05	-1.63996	-2.75715e-10	4.91157e-05	-1.61172	-2.75715e-10
72803882	rs2239244	2.65313e-15	-1.9137	-1.33071	6.21246e-06	-1.81639	-1.30175	1.41948e-05	-1.46362	-1.38941
72804080	rs2238195	3.32355e-15	-1.70816	-1.31095	6.6099e-06	-1.75771	-1.29842	1.50247e-05	-1.40701	-1.3892
72804125	rs2238194	1.28266e-14	-1.44815	-0.220471	7.48404e-06	-1.97338	-0.958545	3.70102e-05	-1.96462	0.0699083
72804788	rs147427337	1.31791e-14	-1.64151	-2.75715e-10	2.02096e-05	-1.93854	-2.75715e-10	3.49128e-05	-1.95305	-2.75715e-10
72805150	rs939375	2.47495e-15	-1.95512	-1.35881	1.30958e-05	-1.2377	-1.13471	1.333e-05	-1.53733	-1.37855
72805193	rs72724044	1.7911e-14	-2.02673	0.692003	0.00014845	-1.94562	2.00117	7.87844e-05	-1.9196	0.780417
72805469	rs112079952	1.55226e-14	-1.47785	-2.75715e-10	2.43592e-05	-1.75178	-2.75715e-10	4.53107e-05	-1.69236	-2.75715e-10
72805490	rs1915132	1.80066e-14	-1.69192	0.362515	0.00021425	-1.38451	1.80696	0.000142388	-0.832272	0.284928
72805649	rs142302303	1.17724e-14	-1.75439	-2.75715e-10	1.98263e-05	-1.95769	-2.75715e-10	3.41657e-05	-1.97468	-2.75715e-10
72806078	rs2529474	4.10373e-15	-1.49931	-1.30894	8.85367e-06	-1.53673	-1.22713	2.17946e-05	-1.05929	-1.36495
72806089	rs57360450	1.61807e-14	-1.86445	0.428122	0.000123308	-2.03259	1.90258	6.06825e-05	-2.03474	0.634497
72806117	rs2681771	1.43736e-14	-1.85694	0.302187	0.000147594	-1.61293	1.6627	9.97622e-05	-1.12576	0.222647
72806264	rs2239243	1.43736e-14	-1.85694	0.302187	0.000147594	-1.61293	1.6627	9.97622e-05	-1.12576	0.222647
72806515	rs2239242	2.52631e-15	-1.90608	-1.38731	1.67953e-05	-1.52573	-0.59786	8.3694e-06	-1.99206	-1.38926
72807042	rs2239241	1.73476e-14	-1.88093	0.514239	0.000164697	-1.62452	1.78393	0.00011572	-1.15076	0.396031
72807174	rs2681770	4.66982e-15	-1.47795	-1.20108	9.967e-06	-1.51612	-1.12929	2.48068e-05	-1.03053	-1.26425
72807278	rs2681769	1.82747e-14	-1.85011	0.535483	0.000173051	-1.60245	1.81134	0.000122989	-1.11041	0.416607
72807405	rs2681768	1.84603e-14	-1.85011	0.545588	0.00017532	-1.60245	1.82437	0.000124199	-1.11041	0.426396
72807520	rs7155750	3.21291e-15	-1.84353	-1.20943	4.27886e-05	-1.58586	0.397438	1.0068e-05	-1.98986	-1.20668
72807559	rs2079506	1.75167e-14	-1.85011	0.493117	0.000163839	-1.60245	1.75664	0.000118045	-1.11041	0.375578
72807622	rs2681767	1.81503e-14	-1.85694	0.535483	0.000171247	-1.61293	1.81134	0.000121116	-1.12576	0.416607
72807663	rs2079505	1.81974e-14	-1.84315	0.524286	0.000172388	-1.59185	1.7969	0.00012356	-1.09493	0.405763
72807682	rs2079504	1.75479e-14	-1.86364	0.508429	0.000156208	-1.62328	1.72977	0.000113609	-1.14098	0.36784
72807815	rs8019358	1.75865e-14	-1.8773	0.524286	0.000163529	-1.64461	1.7969	0.000114335	-1.17253	0.405763
72807845	rs8019371	1.66908e-14	-1.8774	0.472117	0.000148971	-1.67042	1.72948	0.000104057	-1.21621	0.355246
72807860	rs8018393	1.75212e-14	-1.87097	0.514239	0.000158849	-1.66067	1.78393	0.00010998	-1.20163	0.396031
72807872	rs2079503	1.77669e-14	-1.85705	0.514239	0.000162202	-1.63979	1.78393	0.000113446	-1.17061	0.396031
72808083	rs8003559	1.6232e-14	-1.86364	0.430483	0.000147958	-1.62328	1.67552	0.000107756	-1.14098	0.314947
72808138	rs8022956	1.64532e-14	-1.87087	0.451239	0.000150297	-1.63452	1.70244	0.000108133	-1.15758	0.335036
72808157	rs8003591	1.72059e-14	-1.85694	0.482049	0.000159827	-1.61293	1.74233	0.000115008	-1.12576	0.364862
72808299	rs8022845	1.17201e-14	-2.02057	0.261728	8.54712e-05	-1.99334	1.49683	4.50045e-05	-1.95176	0.252618
72808321	rs8022859	1.83577e-14	-1.85694	0.546845	0.000176659	-1.61293	1.84246	0.000124424	-1.12576	0.443556
72808431	rs11620677	3.43127e-15	-1.78142	-1.20579	8.09205e-06	-1.75259	-1.10123	1.73879e-05	-1.39955	-1.25058
72808564	rs118095437	1.37226e-14	-1.6011	-2.75715e-10	4.12929e-05	-1.224	-2.75715e-10	7.92076e-05	-1.13383	-2.75715e-10
72808590	rs2239240	2.59888e-15	-1.90856	-1.35651	2.20652e-05	-1.52077	-0.329926	8.53407e-06	-1.99349	-1.36835
72808692	rs2239239	1.83577e-14	-1.85694	0.546845	0.000176659	-1.61293	1.84246	0.000124424	-1.12576	0.443556
72808848	rs2239238	1.8276e-14	-1.85011	0.535555	0.000175934	-1.60245	1.82787	0.000124969	-1.11041	0.432571
72809040	rs2283388	1.84417e-14	-1.80966	0.504124	0.000179161	-1.54361	1.7872	0.000131031	-1.03247	0.401996
72809691	rs2239236	2.5873e-15	-1.92546	-1.34407	2.44307e-05	-1.48486	-0.263996	8.54016e-06	-2.00292	-1.3582
72809885	rs77487708	1.3492e-14	-1.61805	-2.75715e-10	2.05234e-05	-1.92313	-2.75715e-10	3.92178e-05	-1.83677	-2.75715e-10
72810070	rs113324039	2.12108e-14	-1.16564	-2.75715e-10	4.10896e-05	-1.22894	-2.75715e-10	7.32588e-05	-1.2119	-2.75715e-10
72810140	rs929413	1.71824e-14	-1.82713	0.450864	0.000163995	-1.56296	1.7181	0.000120175	-1.06715	0.350203
72810256	rs1812041	1.75015e-14	-1.81975	0.461895	0.000168214	-1.55189	1.73243	0.000123409	-1.05133	0.360928
72810384	rs2247090	1.75015e-14	-1.81975	0.461895	0.000168214	-1.55189	1.73243	0.000123409	-1.05133	0.360928
72810663	rs886826	1.69521e-14	-1.81975	0.43	0.000161383	-1.55189	1.69097	0.000119641	-1.05133	0.329919
72810799	rs72724054	1.12358e-14	-2.03053	0.229486	8.42658e-05	-1.97679	1.46607	4.53078e-05	-1.93223	0.239814
72811156	rs2239235	1.75872e-14	-1.85694	0.503966	0.000174932	-1.61293	1.83263	0.000117889	-1.12576	0.389597
72811438	rs145897114	1.05589e-14	-1.86318	-2.75715e-10	2.0305e-05	-1.93383	-2.75715e-10	3.48132e-05	-1.9559	-2.75715e-10
72811484	rs2681727	1.85912e-14	-1.81975	0.522297	0.00019044	-1.55189	1.85653	0.000129275	-1.05133	0.407368
72811529	rs2681728	7.5492e-15	-1.96464	-0.234062	1.9515e-05	-0.997247	-0.976265	5.60096e-05	-1.23611	-0.244262
72811595	rs17111029	3.22901e-15	-1.88751	-1.16046	5.0585e-05	-1.56077	0.539728	1.05834e-05	-1.98107	-1.16554
72811748	rs2681729	3.63916e-15	-1.74465	-1.18375	8.78626e-06	-1.71384	-1.05766	1.86971e-05	-1.34206	-1.23548
72811992	rs2681730	2.48576e-14	-1.58271	0.575724	0.000239159	-1.3051	1.83753	0.000187989	-0.681875	0.41236
72812162	rs2681731	1.79334e-14	-1.83437	0.500888	0.000181164	-1.57391	1.82862	0.00012269	-1.08286	0.386614
72812274	rs8015917	2.43677e-14	-1.58271	0.55582	0.000233133	-1.3051	1.81202	0.000184441	-0.681875	0.393304
72812326	rs2681734	1.75437e-14	-1.82713	0.471676	0.000176302	-1.56296	1.79047	0.000121152	-1.06715	0.358303
72812435	rs2238193	3.20053e-15	-1.87664	-1.18018	4.68349e-05	-1.5797	0.481634	1.04483e-05	-1.97442	-1.18504
72812525	rs2681735	2.51674e-14	-1.57202	0.577426	0.000242952	-1.29155	1.83972	0.000191799	-0.663445	0.413991
72812678	rs72724064	2.97868e-14	-0.826079	-2.75715e-10	3.28342e-05	-1.45322	-2.75715e-10	6.07832e-05	-1.39859	-2.75715e-10
72812684	rs2681736	2.5598e-14	-1.58271	0.605073	0.000255725	-1.3051	1.90451	0.000202523	-0.681875	0.486827
72812724	rs2681737	2.70564e-14	-1.5273	0.605073	0.000295711	-1.15982	1.90451	0.000239237	-0.515274	0.486827
72813040	rs76562919	2.51824e-14	-0.994002	-2.75715e-10	3.44684e-05	-1.40465	-2.75715e-10	6.75883e-05	-1.29247	-2.75715e-10
72813269	rs2529471	1.59425e-14	-1.79687	0.345719	0.000149591	-1.5179	1.58111	0.000113457	-1.00308	0.228606
72813489	rs111362582	1.73283e-14	-1.3678	-2.75715e-10	2.63851e-05	-1.6719	-2.75715e-10	4.94478e-05	-1.60498	-2.75715e-10
72813543	rs2681738	3.47201e-15	-1.77569	-1.19972	8.33215e-06	-1.74654	-1.07803	1.75694e-05	-1.3905	-1.24925
72813592	rs2529470	1.83909e-14	-1.81225	0.503966	0.000188037	-1.54069	1.83263	0.00012904	-1.03537	0.389597
72813721	rs2529469	1.78636e-14	-1.81225	0.474876	0.000181029	-1.54069	1.79465	0.000125453	-1.03537	0.361404
72813723	rs2681739	4.93622e-15	-1.45617	-1.16737	1.0761e-05	-1.4951	-1.07367	2.61593e-05	-1.00136	-1.24033
72813742	rs2681740	3.42553e-15	-1.87024	-1.11865	7.61944e-06	-1.89796	-1.01603	1.50985e-05	-1.59134	-1.19997
72813956	rs2239234	1.89657e-14	-1.80463	0.527116	0.000196006	-1.52936	1.86281	0.000134109	-1.01929	0.41204
72814124	rs2239233	9.87119e-15	-1.96029	0.0297613	2.58416e-05	-0.980717	-0.711995	8.09612e-05	-1.2216	0.109673
72814130	rs2239232	1.78636e-14	-1.81225	0.474876	0.000181029	-1.54069	1.79465	0.000125453	-1.03537	0.361404
72814414	rs1356840	5.04175e-15	-1.44402	-1.15837	1.10054e-05	-1.48336	-1.06295	2.67842e-05	-0.985147	-1.23294
72814415	rs1356841	1.80004e-14	-1.80463	0.474876	0.000183092	-1.52936	1.79465	0.000127487	-1.01929	0.361404
72814527	rs1356842	4.98086e-15	-1.45617	-1.15837	1.08769e-05	-1.4951	-1.06295	2.63534e-05	-1.00136	-1.23294
72814564	rs8007684	1.09019e-14	-1.89357	0.062363	6.90361e-05	-2.03505	1.32498	3.59077e-05	-2.03249	0.107544
72814653	rs1356843	1.56315e-14	-1.81225	0.341396	0.000154278	-1.54069	1.63475	0.00011778	-1.03537	0.298288
72814772	rs17111047	3.0018e-15	-1.82866	-1.29228	2.58228e-05	-1.65251	-0.0409252	9.41686e-06	-1.94352	-1.31988
72814842	rs8008045	1.03347e-14	-1.89779	0.013154	6.5262e-05	-2.0351	1.26882	3.48005e-05	-2.03188	0.075615
72814857	rs2681741	1.93067e-14	-1.85479	0.595093	0.000212726	-1.56947	1.98478	0.000150498	-1.05747	0.565519
72814956	rs2681742	8.54201e-15	-1.96029	-0.114862	2.38133e-05	-0.980717	-0.793733	7.11482e-05	-1.2216	-0.0195327
72815080	rs72724074	1.104e-14	-1.90604	0.0874225	7.2268e-05	-2.03502	1.3707	3.75971e-05	-2.03047	0.151498
72815081	rs75522299	1.17983e-14	-1.75219	-2.75715e-10	3.50941e-05	-1.38666	-2.75715e-10	5.33024e-05	-1.52992	-2.75715e-10
72815145	rs2681743	1.99513e-14	-1.85479	0.627939	0.000217506	-1.56947	2.007	0.000155076	-1.05747	0.595483
72815168	rs79772864	2.02368e-14	-2.24941e-10	-1.21264	6.93891e-05	-2.24941e-10	-0.704966	7.82103e-05	-2.24941e-10	-1.1465
72815220	rs79387502	1.05881e-14	-1.91007	0.0496486	6.86342e-05	-2.03488	1.31897	3.62029e-05	-2.02967	0.112908
72815284	rs2681744	2.17813e-14	-1.85479	0.715695	0.000239381	-1.56947	2.10283	0.000166326	-1.05747	0.665518
72815405	rs2681745	2.23446e-14	-1.84398	0.730425	0.000252327	-1.55357	2.1396	0.000175005	-1.03824	0.697151
72815509	rs185945184	1.71436e-14	-2.24941e-10	-1.37852	3.50002e-05	-2.24941e-10	-1.38934	6.26968e-05	-2.24941e-10	-1.36759
72815612	rs190417079	1.73328e-14	-1.36754	-2.75715e-10	4.60234e-05	-1.11555	-2.75715e-10	7.94072e-05	-1.13131	-2.75715e-10
72815641	rs2681746	2.5603e-14	-1.87527	0.897839	0.000298573	-1.60277	2.35709	0.000179326	-1.10599	0.789297
72815747	rs144192821	2.43756e-14	-2.24941e-10	-1.02656	8.07538e-05	-2.24941e-10	-0.55329	0.000105587	-2.24941e-10	-0.84637
72815787	rs2681747	1.22091e-13	-1.90945	2.49407	0.00229921	-1.67894	4.47456	0.000918157	-1.18127	2.49774
72815807	rs2681748	1.46301e-14	-1.99204	0.454978	3.55463e-05	-1.07613	-0.297725	0.000129352	-1.27451	0.631144
72815824	rs2529468	1.28208e-13	-1.90376	2.53728	0.00244771	-1.66941	4.52762	0.00097293	-1.16655	2.54097
72816180	rs113740749	1.3438e-14	-1.62206	-2.75715e-10	2.2047e-05	-1.85152	-2.75715e-10	4.05595e-05	-1.80313	-2.75715e-10
72816224	rs2190509	1.58206e-14	-1.70198	0.243152	3.96427e-05	-1.71329	0.448501	7.02e-05	-1.2471	-0.00745479
72816393	rs2214965	1.32147e-13	-1.92662	2.59039	0.00257215	-1.73986	4.64766	0.0009928	-1.23868	2.63331
72816626	rs2681749	1.25834e-13	-1.93184	2.54666	0.00241622	-1.74852	4.59378	0.000936646	-1.25295	2.58935
72816812	rs2681750	1.61347e-14	-1.70198	0.262811	4.04782e-05	-1.71329	0.469357	7.14817e-05	-1.2471	0.0106374
72816875	rs2529467	1.28968e-13	-1.92127	2.56069	0.00250162	-1.73107	4.61107	0.00097756	-1.22429	2.60345
72817005	rs2681751	1.32147e-13	-1.92662	2.59039	0.00257215	-1.73986	4.64766	0.0009928	-1.23868	2.63331
72817100	rs2529466	1.27718e-14	-2.00696	0.334059	2.90866e-05	-1.20197	-0.372447	0.000108325	-1.35466	0.533896
72817160	rs2681752	1.38724e-13	-1.92767	2.64	0.00279109	-1.74312	4.73261	0.00102216	-1.24929	2.67306
72817161	rs78945543	9.39929e-15	-1.97951	-2.75715e-10	3.15203e-05	-1.49406	-2.75715e-10	5.86982e-05	-1.43349	-2.75715e-10
72817494	rs72724081	1.38438e-14	-1.93075	0.338442	0.000116826	-2.03511	1.85109	5.66231e-05	-2.02879	0.559307
72817512	rs2681753	1.10821e-13	-1.92127	2.40904	0.00203175	-1.73107	4.40303	0.000818555	-1.22429	2.42593
72817616	rs113543991	1.41188e-14	-1.57264	-2.75715e-10	2.27961e-05	-1.81811	-2.75715e-10	4.21046e-05	-1.76574	-2.75715e-10
72817638	rs75363399	1.34119e-14	-1.624	-2.75715e-10	2.20185e-05	-1.85281	-2.75715e-10	4.05005e-05	-1.80459	-2.75715e-10
72817712	rs150916074	1.23457e-14	-1.70684	-2.75715e-10	2.03456e-05	-1.93183	-2.75715e-10	3.49627e-05	-1.95162	-2.75715e-10
72817746	rs77860969	1.38566e-14	-1.59138	-2.75715e-10	2.25067e-05	-1.83088	-2.75715e-10	4.15085e-05	-1.78	-2.75715e-10
72817779	rs2239231	1.05779e-14	-2.00696	0.145588	2.51083e-05	-1.20197	-0.519529	8.78914e-05	-1.35466	0.324861
72818033	rs2239230	1.19731e-13	-1.91018	2.47528	0.00224475	-1.71311	4.48477	0.00090063	-1.19513	2.49233
72818218	rs2239229	1.20023e-13	-1.91579	2.48333	0.00229426	-1.72216	4.51563	0.000917627	-1.20978	2.52567
72818384	rs2283387	5.83848e-15	-1.81375	-0.641921	0.000122987	-1.59562	1.463	1.75651e-05	-1.97077	-0.669213
72818615	rs145614516	9.35074e-15	-1.98469	-2.75715e-10	1.86153e-05	-2.02071	-2.75715e-10	3.26375e-05	-2.02044	-2.75715e-10
72819684	rs2681754	1.01375e-14	-2.01911	0.115213	2.26421e-05	-1.27564	-0.549243	7.67739e-05	-1.42108	0.25604
72819924	rs75130883	1.03191e-14	-1.88614	-2.75715e-10	2.26105e-05	-1.82628	-2.75715e-10	4.09799e-05	-1.79282	-2.75715e-10
72820612	rs111378332	1.23145e-14	-1.70937	-2.75715e-10	2.20954e-05	-1.84933	-2.75715e-10	4.14619e-05	-1.78113	-2.75715e-10
72820957	rs142746711	7.70383e-14	-2.24941e-10	0.124158	0.000111906	-2.24941e-10	-0.227035	0.000276218	-2.24941e-10	0.11529
72821044	rs56326625	1.47068e-14	-2.0351	0.503269	0.000135326	-1.96606	1.92905	7.12353e-05	-1.90249	0.662581
72821312	rs2681756	1.31111e-14	-1.72659	0.0799034	3.32186e-05	-1.73747	0.295884	5.82469e-05	-1.2852	-0.156013
72821317	rs2681757	1.20463e-13	-1.90396	2.47516	0.00236348	-1.71803	4.54123	0.000935274	-1.21008	2.54502
72821468	rs2681758	9.33269e-15	-1.90954	-0.0770844	2.79123e-05	-1.88822	0.272596	4.17035e-05	-1.56889	-0.20643
72821713	rs12892244	3.0384e-15	-1.96636	-1.14245	7.17224e-06	-1.60044	-1.37404	1.19838e-05	-1.99633	-1.02602
72821894	rs72724086	1.92899e-14	-1.26056	-2.75715e-10	3.15791e-05	-1.4922	-2.75715e-10	5.32494e-05	-1.53091	-2.75715e-10
72822083	rs145908318	1.56318e-14	-1.47084	-2.75715e-10	3.5398e-05	-1.37804	-2.75715e-10	6.8013e-05	-1.2862	-2.75715e-10
72822644	rs2139596	1.29422e-14	-1.73538	0.0757264	3.21104e-05	-1.7461	0.270582	5.71588e-05	-1.29893	-0.161133
72822953	rs2681760	9.37812e-15	-1.90103	-0.0807398	2.71071e-05	-1.89555	0.25065	4.08816e-05	-1.58583	-0.209395
72822958	rs2529465	9.25638e-15	-1.91973	-0.0751	2.71776e-05	-1.89927	0.256963	4.0982e-05	-1.58873	-0.204039
72823020	rs1072167	6.26565e-15	-2.00418	-0.38088	1.59404e-05	-1.18713	-0.988711	4.59137e-05	-1.34124	-0.337897
72823040	rs1072165	1.30282e-14	-1.73538	0.0823475	3.23374e-05	-1.7461	0.277629	5.75064e-05	-1.29893	-0.15507
72823106	rs112128378	1.71331e-14	-1.37913	-2.75715e-10	2.71999e-05	-1.64148	-2.75715e-10	5.36537e-05	-1.52335	-2.75715e-10
72823173	rs1072166	1.10622e-13	-1.8864	2.37237	0.00213632	-1.72181	4.44395	0.00082872	-1.23354	2.44753
72823454	rs2681761	6.1594e-15	-2.00418	-0.397982	1.63669e-05	-1.18713	-0.962303	4.84324e-05	-1.34124	-0.284491
72823704	rs146516165	1.22918e-14	-1.71121	-2.75715e-10	2.02958e-05	-1.93428	-2.75715e-10	3.48859e-05	-1.95382	-2.75715e-10
72824032	rs72724092	1.31961e-14	-2.0351	0.394876	0.000123889	-1.96606	1.84075	6.5447e-05	-1.90249	0.577832
72824475	rs2176841	1.12788e-13	-1.90971	2.41508	0.00224125	-1.727	4.4971	0.00087302	-1.22459	2.49065
72824621	rs2529461	6.23689e-15	-2.00418	-0.38548	1.62158e-05	-1.18713	-0.971581	4.80801e-05	-1.34124	-0.29179
72824767	rs2681763	9.83176e-15	-1.91973	-0.0147951	2.90729e-05	-1.89927	0.324377	4.3399e-05	-1.58873	-0.146735
72824870	rs2332829	6.83274e-15	-2.01862	-0.279802	1.60378e-05	-1.28891	-0.880836	4.62841e-05	-1.43619	-0.234913
72824973	rs2681765	6.18655e-15	-2.00418	-0.393584	1.61313e-05	-1.18713	-0.976804	4.76744e-05	-1.34124	-0.300264
72825032	rs11851397	1.19394e-14	-1.7403	-2.75715e-10	1.99752e-05	-1.95021	-2.75715e-10	3.43929e-05	-1.96805	-2.75715e-10
72825154	rs2529460	6.18655e-15	-2.00418	-0.393584	1.61313e-05	-1.18713	-0.976804	4.76744e-05	-1.34124	-0.300264
72825269	rs2681766	1.04669e-14	-1.87193	-2.75715e-10	1.91392e-05	-1.99296	-2.75715e-10	3.24803e-05	-2.02527	-2.75715e-10
72825677	rs2529459	1.34271e-14	-1.74326	0.120386	3.34134e-05	-1.75383	0.318097	5.88136e-05	-1.31131	-0.120214
72825925	rs2529458	9.43409e-15	-1.92467	-0.0511476	2.77664e-05	-1.90463	0.283758	4.15179e-05	-1.59849	-0.181286
72826071	rs10129799	1.08073e-13	-1.90971	2.37237	0.00212524	-1.727	4.44395	0.00083617	-1.22459	2.44753
72826181	rs34034575	6.07886e-15	-1.83196	-0.583371	0.000141466	-1.56896	1.57632	1.81657e-05	-1.99464	-0.611721
72826546	rs2681724	1.5949e-14	-1.77759	0.326838	4.21431e-05	-1.74086	0.537231	7.33321e-05	-1.28053	0.0696242
72826550	rs2529457	1.07468e-13	-1.91533	2.37237	0.00210653	-1.73585	4.44395	0.00082423	-1.23898	2.44753
72826595	rs1099968	1.47766e-13	-1.75202	2.5275	0.00255357	-1.54983	4.45038	0.00119509	-0.915744	2.49582
72826761	rs144092181	1.25324e-14	-1.69183	-2.75715e-10	2.05192e-05	-1.92334	-2.75715e-10	3.52313e-05	-1.94397	-2.75715e-10
72827253	rs72724098	1.25754e-14	-2.03509	0.346687	0.000115775	-1.96884	1.7758	6.19763e-05	-1.90636	0.527216
72827427	rs77986082	2.04569e-14	-1.20182	-2.75715e-10	4.10022e-05	-1.23107	-2.75715e-10	8.76905e-05	-1.03209	-2.75715e-10
72827728	rs847334	1.35615e-14	-1.72659	0.113676	3.37233e-05	-1.73747	0.31096	5.99996e-05	-1.2852	-0.126366
72827897	rs117935341	2.14204e-14	-2.24941e-10	-1.1558	3.88468e-05	-2.24941e-10	-1.28507	7.6852e-05	-2.24941e-10	-1.16402
72828120	rs847333	6.30619e-15	-2.00127	-0.377343	1.65471e-05	-1.17216	-0.966326	4.91524e-05	-1.32769	-0.283282
72828273	rs847332	6.33944e-15	-2.00418	-0.369172	1.63877e-05	-1.18713	-0.961037	4.89069e-05	-1.34124	-0.274741
72828528	rs117098014	1.18946e-14	-1.74406	-2.75715e-10	3.14111e-05	-1.49754	-2.75715e-10	5.75774e-05	-1.45277	-2.75715e-10
72828655	rs1402062	1.48054e-14	-1.52515	-2.75715e-10	2.47243e-05	-1.73691	-2.75715e-10	4.09628e-05	-1.79324	-2.75715e-10
72828849	rs78426066	1.17437e-14	-1.75683	-2.75715e-10	3.08689e-05	-1.51495	-2.75715e-10	5.65431e-05	-1.4709	-2.75715e-10
72829058	rs2283386	5.44094e-15	-1.86886	-0.657338	0.000130201	-1.50842	1.43281	1.66343e-05	-2.01009	-0.684345
72829075	rs847331	1.36438e-14	-1.77033	0.163469	3.57119e-05	-1.73311	0.363894	6.38839e-05	-1.26815	-0.0806877
72829117	rs73308869	1.28036e-14	-1.67042	-2.75715e-10	2.07743e-05	-1.91098	-2.75715e-10	3.56277e-05	-1.93278	-2.75715e-10
72829431	rs117381464	1.33017e-14	-1.63225	-2.75715e-10	2.04911e-05	-1.9247	-2.75715e-10	3.33354e-05	-1.99928	-2.75715e-10
72829597	rs847330	9.67237e-15	-1.90582	-0.0450487	2.88781e-05	-1.88529	0.303681	4.35562e-05	-1.55714	-0.17471
72829685	rs79509989	1.97091e-14	-1.23906	-2.75715e-10	2.9773e-05	-1.55109	-2.75715e-10	6.08661e-05	-1.39722	-2.75715e-10
72829979	rs2239227	1.24739e-14	-2.03466	0.338154	0.000114726	-1.96642	1.76427	6.13672e-05	-1.90727	0.518249
72830093	rs10148726	1.18661e-14	-1.74646	-2.75715e-10	1.8353e-05	-2.0349	-2.75715e-10	3.22299e-05	-2.03301	-2.75715e-10
72830657	rs112963811	1.68203e-14	-1.39756	-2.75715e-10	2.68153e-05	-1.65572	-2.75715e-10	5.27885e-05	-1.53961	-2.75715e-10
72830704	rs847329	5.69575e-15	-1.97742	-0.503008	1.66162e-05	-1.90735	-0.226967	2.71273e-05	-1.59706	-0.608302
72830803	rs55662698	3.55812e-15	-1.86595	-1.08496	4.2942e-05	-1.51356	0.328715	1.05325e-05	-2.00895	-1.14248
72830840	rs78924270	1.20489e-14	-1.73117	-2.75715e-10	3.54007e-05	-1.37796	-2.75715e-10	6.57997e-05	-1.31929	-2.75715e-10
72831006	rs847328	7.72515e-15	-2.02651	-0.149154	1.87139e-05	-2.02642	0.0109912	2.67267e-05	-1.85182	-0.368419
72831070	rs55916717	2.27823e-14	-1.96481	0.870649	0.000276776	-1.79647	2.47498	0.000131687	-1.70631	1.08084
72831421	rs113207122	1.62413e-14	-1.43259	-2.75715e-10	2.61034e-05	-1.68263	-2.75715e-10	5.11862e-05	-1.57043	-2.75715e-10
72831494	rs59379599	1.07657e-14	-1.84378	-2.75715e-10	1.85898e-05	-2.02208	-2.75715e-10	3.22563e-05	-2.03219	-2.75715e-10
72831692	rs847327	9.91378e-15	-1.98106	0.0548376	2.63304e-05	-1.07962	-0.594354	8.54193e-05	-1.24368	0.185354
72831700	rs847326	1.36187e-14	-1.97723	0.368532	3.43681e-05	-1.06374	-0.343826	0.00012762	-1.22923	0.57238
72832057	rs847325	5.58157e-15	-1.98291	-0.517767	1.57575e-05	-1.9435	-0.243878	2.51736e-05	-1.65795	-0.622153
72832292	rs77476331	1.1351e-14	-1.79084	-2.75715e-10	2.94545e-05	-1.56185	-2.75715e-10	5.3845e-05	-1.51979	-2.75715e-10
72832335	rs10483844	3.90979e-15	-1.84264	-1.01402	5.19822e-05	-1.55241	0.558619	1.16518e-05	-1.99933	-1.05111
72832542	rs112918305	9.91152e-15	-1.92645	-2.75715e-10	2.04734e-05	-1.92557	-2.75715e-10	3.76101e-05	-1.87863	-2.75715e-10
72832548	rs77845066	2.28058e-14	-1.95984	0.866706	0.00028404	-1.76162	2.46604	0.000134833	-1.67374	1.07188
72832772	rs769148	5.36741e-15	-1.97902	-0.560782	1.50752e-05	-1.93837	-0.293269	2.44299e-05	-1.64761	-0.662476
72832850	rs113750643	1.61342e-14	-1.4392	-2.75715e-10	2.59717e-05	-1.68769	-2.75715e-10	5.08898e-05	-1.57624	-2.75715e-10
72832975	rs2239226	3.50988e-15	-1.88329	-1.08127	4.7658e-05	-1.48182	0.401174	1.07578e-05	-2.01549	-1.11479
72832993	rs79124189	1.69369e-14	-1.39065	-2.75715e-10	2.69587e-05	-1.65039	-2.75715e-10	5.3111e-05	-1.53352	-2.75715e-10
72833916	rs12147284	3.71519e-15	-1.89838	-1.00933	5.72276e-05	-1.46694	0.569277	1.14512e-05	-2.02115	-1.04666
72833918	rs10136263	7.77013e-15	-1.9177	-0.25216	2.02736e-05	-1.85561	-0.0797643	3.6183e-05	-1.45771	-0.459598
72834181	rs7158564	2.23111e-14	-1.97274	0.857675	0.000249626	-1.79954	2.3748	0.000122768	-1.70017	1.00457
72834466	rs2190508	1.3488e-13	-1.69005	2.37429	0.00229392	-1.46964	4.26296	0.00115701	-0.795541	2.34323
72835483	rs76239257	2.18773e-14	-1.95831	0.823609	0.000269246	-1.75871	2.40964	0.000129329	-1.6704	1.02686
72835741	rs6574067	1.32197e-14	-1.89005	0.251612	3.69358e-05	-0.857879	-0.477635	0.00011654	-1.00553	0.257867
72835790	rs77537473	1.15943e-14	-1.76964	-2.75715e-10	3.34337e-05	-1.43513	-2.75715e-10	6.19852e-05	-1.37901	-2.75715e-10
72836077	rs7149872	1.16468e-14	-1.98106	0.215944	3.08036e-05	-1.07962	-0.437446	9.52926e-05	-1.24368	0.294733
72836775	rs139585422	2.15457e-14	-2.24941e-10	-1.14997	7.01711e-05	-2.24941e-10	-0.693759	9.09014e-05	-2.24941e-10	-0.996125
72836917	rs4903013	1.53291e-14	-1.86408	0.373686	4.18576e-05	-0.785857	-0.424564	0.000148308	-0.938108	0.431496
72837240	rs113223451	1.6975e-14	-1.38841	-2.75715e-10	2.70055e-05	-1.64866	-2.75715e-10	5.32163e-05	-1.53154	-2.75715e-10
72837432	rs2239225	1.14926e-14	-1.98475	0.20631	2.9123e-05	-1.09536	-0.477803	0.000100123	-1.25801	0.358508
72837801	rs2239224	1.10069e-14	-1.98832	0.166695	2.76906e-05	-1.11098	-0.512621	9.1424e-05	-1.2722	0.281811
72837934	rs10149207	8.0394e-15	-1.90567	-0.230126	2.0437e-05	-1.85092	-0.0764287	3.67105e-05	-1.4316	-0.471233
72838299	rs60993427	2.45879e-14	-1.898	0.880109	0.000372229	-1.49575	2.47057	0.000175543	-1.40084	1.06282
72838308	rs111713953	1.7157e-14	-1.37774	-2.75715e-10	2.72294e-05	-1.6404	-2.75715e-10	5.37199e-05	-1.52212	-2.75715e-10
72838434	rs111988927	1.02144e-14	-1.89635	-2.75715e-10	1.91913e-05	-1.99024	-2.75715e-10	3.27796e-05	-2.0161	-2.75715e-10
72838557	rs112744884	1.6434e-14	-1.42079	-2.75715e-10	2.63403e-05	-1.6736	-2.75715e-10	5.17196e-05	-1.56006	-2.75715e-10
72838932	rs6574068	1.08237e-14	-1.99265	0.154236	2.69719e-05	-1.12972	-0.520178	9.12127e-05	-1.28178	0.289073
72839100	rs6574069	3.37956e-15	-1.98706	-1.01534	2.16452e-05	-0.535317	-1.3346	2.28324e-05	-1.45776	-0.919965
72839163	rs12883026	2.83308e-14	-0.876195	-2.75715e-10	8.51539e-05	-0.500235	-2.75715e-10	0.000162607	-0.414564	-2.75715e-10
72839210	rs6574070	1.07286e-14	-1.99147	0.144229	2.68927e-05	-1.12516	-0.527683	8.99683e-05	-1.28508	0.278637
72839590	rs6574071	1.37939e-14	-1.8729	0.27698	3.81004e-05	-0.809179	-0.495292	0.000131911	-0.951024	0.32725
72839763	rs7146606	1.44612e-14	-1.87701	0.32834	4.08508e-05	-0.821253	-0.413516	0.000145978	-0.971261	0.448819
72840016	rs111226203	1.8632e-14	-1.29526	-2.75715e-10	2.90423e-05	-1.57594	-2.75715e-10	5.77962e-05	-1.44898	-2.75715e-10
72840969	rs12589291	1.46418e-14	-1.53627	-2.75715e-10	2.25638e-05	-1.82835	-2.75715e-10	3.84406e-05	-1.85679	-2.75715e-10
72841104	rs57974448	1.76901e-14	-1.34714	-2.75715e-10	2.73905e-05	-1.6345	-2.75715e-10	5.52763e-05	-1.49356	-2.75715e-10
72841664	rs73291331	1.43001e-14	-1.55988	-2.75715e-10	2.22256e-05	-1.84345	-2.75715e-10	3.79061e-05	-1.87079	-2.75715e-10
72841727	rs142856844	2.68964e-14	-2.24941e-10	-0.928154	4.54337e-05	-2.24941e-10	-1.12844	0.000111597	-2.24941e-10	-0.791008
72841851	rs2283385	8.85816e-14	-1.90125	2.16503	0.0015641	-1.71383	4.1242	0.000667383	-1.20331	2.20078
72841998	rs113165692	1.92071e-14	-1.26487	-2.75715e-10	2.9748e-05	-1.55193	-2.75715e-10	5.93833e-05	-1.42189	-2.75715e-10
72842167	rs113645018	1.94785e-14	-1.25083	-2.75715e-10	3.0081e-05	-1.5408	-2.75715e-10	6.0132e-05	-1.40936	-2.75715e-10
72842244	rs112699158	2.16885e-14	-1.14336	-2.75715e-10	3.2099e-05	-1.47587	-2.75715e-10	6.63292e-05	-1.31127	-2.75715e-10
72842310	rs140845839	1.36108e-14	-1.60928	-2.75715e-10	3.75524e-05	-1.31896	-2.75715e-10	6.9302e-05	-1.26743	-2.75715e-10
72842750	rs111502468	1.89495e-14	-1.27837	-2.75715e-10	2.9432e-05	-1.56261	-2.75715e-10	5.86726e-05	-1.43393	-2.75715e-10
72843089	rs73291332	1.37037e-14	-1.60248	-2.75715e-10	2.16403e-05	-1.87014	-2.75715e-10	3.69836e-05	-1.89543	-2.75715e-10
72843158	rs73291335	1.28754e-14	-1.66483	-2.75715e-10	2.08423e-05	-1.90771	-2.75715e-10	3.57337e-05	-1.92981	-2.75715e-10
72843551	rs79094722	1.25975e-14	-1.68665	-2.75715e-10	3.39285e-05	-1.42044	-2.75715e-10	6.23813e-05	-1.37263	-2.75715e-10
72843810	rs8022289	1.13172e-14	-1.98087	0.187045	2.82453e-05	-1.07882	-0.524944	9.73357e-05	-1.24296	0.315225
72844079	rs77175071	1.93022e-14	-1.25993	-2.75715e-10	2.98647e-05	-1.54802	-2.75715e-10	5.96457e-05	-1.41748	-2.75715e-10
72844175	rs34062036	3.15571e-15	-1.95864	-1.11229	5.15456e-05	-1.30075	0.298519	1.02053e-05	-2.03438	-1.14862
72844247	rs35981409	2.99238e-15	-1.94224	-1.18184	4.10948e-05	-1.34832	0.119507	9.5901e-06	-2.03206	-1.21311
72844257	rs2332831	1.27572e-14	-1.96871	0.294661	3.28695e-05	-1.02975	-0.422401	0.000117372	-1.19824	0.457688
72844369	rs2332832	1.02618e-13	-1.81014	2.22101	0.00172704	-1.57378	4.08324	0.000879221	-0.942901	2.21604
72844732	rs79911895	1.90088e-14	-2.24941e-10	-1.27524	3.74752e-05	-2.24941e-10	-1.32102	7.52262e-05	-2.24941e-10	-1.1854
72844765	rs150330648	1.27009e-14	-1.67847	-2.75715e-10	5.00967e-05	-1.03074	-2.75715e-10	6.99518e-05	-1.25809	-2.75715e-10
72845254	rs111983411	2.07487e-14	-1.18766	-2.75715e-10	3.1636e-05	-1.4904	-2.75715e-10	6.36308e-05	-1.3528	-2.75715e-10
72845263	rs7151325	1.02308e-13	-1.80057	2.20842	0.00154694	-1.55933	3.95867	0.000801506	-0.930914	2.11151
72845631	rs73291341	1.28655e-14	-1.66559	-2.75715e-10	1.84076e-05	-2.03193	-2.75715e-10	3.26014e-05	-2.02155	-2.75715e-10
72845655	rs7150465	1.00498e-13	-1.79302	2.18301	0.00151592	-1.5486	3.92768	0.000794529	-0.914593	2.08644
72845795	rs2108362	1.23556e-14	-1.96453	0.258493	3.17002e-05	-1.01366	-0.474711	0.000112006	-1.18356	0.396203
72845954	rs2108361	1.37041e-14	-1.96022	0.357775	3.47048e-05	-0.997445	-0.400373	0.000126046	-1.16874	0.499491
72846021	rs10137579	9.57869e-14	-1.80765	2.14963	0.0014792	-1.53237	3.88694	0.000803927	-0.869908	2.05352
72846658	rs10138152	7.55441e-14	-1.86474	1.96931	0.00108679	-1.61996	3.66624	0.000593488	-0.99558	1.8757
72846806	rs10138180	6.25933e-15	-1.9858	-0.400272	1.68612e-05	-1.09903	-1.02065	5.05204e-05	-1.25376	-0.329759
72846851	rs72726116	5.52011e-15	-1.62387	-0.88788	5.97566e-05	-1.78489	0.930472	1.47742e-05	-1.89866	-0.91436
72846866	rs8019126	3.4524e-15	-1.97882	-1.00225	9.17928e-05	-1.23188	0.806722	1.18958e-05	-2.03495	-0.994759
72847555	rs7140973	7.36885e-14	-1.72746	1.80716	0.000985236	-1.51867	3.46685	0.000580367	-0.858093	1.71585
72847660	rs10141305	9.79943e-15	-1.68594	-0.251879	2.52522e-05	-1.65213	-0.0636524	4.89672e-05	-1.12669	-0.488064
72847690	rs112376250	2.10075e-14	-1.17527	-2.75715e-10	3.19523e-05	-1.48045	-2.75715e-10	6.4343e-05	-1.34167	-2.75715e-10
72848072	rs79613217	2.48549e-14	-1.00709	-2.75715e-10	3.66273e-05	-1.3439	-2.75715e-10	7.489e-05	-1.18988	-2.75715e-10
72848239	rs75127759	1.3116e-14	-1.64631	-2.75715e-10	2.9178e-05	-1.57128	-2.75715e-10	5.30982e-05	-1.53376	-2.75715e-10
72848348	rs79390573	1.8541e-13	1.00242	-2.75715e-10	0.000112629	-0.220593	-2.75715e-10	0.000178236	-0.322794	-2.75715e-10
72848614	rs11626574	2.80452e-15	-2.03449	-1.15442	6.68341e-06	-1.65733	-1.38773	1.13864e-05	-1.74303	-1.33046
72848659	rs74060781	1.76918e-14	-1.34705	-2.75715e-10	3.24816e-05	-1.46402	-2.75715e-10	5.59597e-05	-1.48127	-2.75715e-10
72849509	rs2239223	3.90792e-15	-2.00892	-0.848218	7.83285e-06	-1.76784	-1.11853	1.64086e-05	-1.79437	-0.913722
72849696	rs34536876	2.49393e-15	-2.0183	-1.28798	1.02237e-05	-1.54677	-1.07321	9.04064e-06	-1.99806	-1.30611
72849849	rs4903014	1.56488e-14	-1.46975	-2.75715e-10	4.28977e-05	-1.18588	-2.75715e-10	8.42479e-05	-1.07214	-2.75715e-10
72849980	rs34883798	2.72197e-15	-2.00331	-1.21548	2.60331e-05	-1.18389	-0.501435	9.9966e-06	-2.00945	-1.19421
72850520	rs114062437	8.90338e-15	-2.03371	-2.75715e-10	3.61543e-05	-1.3569	-2.75715e-10	5.48499e-05	-1.5013	-2.75715e-10
72850934	rs12887870	2.83595e-15	-1.98793	-1.18984	2.56864e-05	-1.25412	-0.44461	1.01595e-05	-2.02039	-1.16709
72851313	rs115246007	9.21615e-15	-1.99919	-2.75715e-10	4.75443e-05	-1.08303	-2.75715e-10	7.01182e-05	-1.25572	-2.75715e-10
72851334	rs116994496	1.84699e-14	-2.24941e-10	-1.304	4.85152e-05	-2.24941e-10	-1.06282	7.60986e-05	-2.24941e-10	-1.17387
72851352	rs8017725	2.64122e-15	-1.99491	-1.25399	1.00942e-05	-1.29442	-1.33831	1.77769e-05	-1.35529	-1.27271
72851515	rs8017123	2.73463e-15	-1.99636	-1.21779	9.47261e-06	-1.381	-1.31529	1.71288e-05	-1.42694	-1.2382
72851547	rs183022002	3.16959e-14	-2.24941e-10	-0.763958	6.90477e-05	-2.24941e-10	-0.709897	0.000105846	-2.24941e-10	-0.843915
72851713	rs111491620	1.061e-14	-1.85834	-2.75715e-10	2.44304e-05	-1.74887	-2.75715e-10	4.17373e-05	-1.77451	-2.75715e-10
72852109	rs2239221	2.86e-15	-1.99168	-1.17764	1.07597e-05	-1.28075	-1.28814	1.9346e-05	-1.34219	-1.20123
72852576	rs2239220	3.18249e-15	-1.96104	-1.10144	6.30017e-06	-1.86845	-1.23567	1.23198e-05	-1.88526	-1.10943
72852820	rs2239219	4.11282e-15	-1.64141	-1.16462	5.04113e-06	-2.02252	-1.30455	9.96431e-06	-2.01566	-1.19123
72853129	rs112860404	1.77845e-14	-1.34182	-2.75715e-10	3.26672e-05	-1.45833	-2.75715e-10	5.41893e-05	-1.51342	-2.75715e-10
72853610	rs112458011	1.81248e-13	0.97972	-2.75715e-10	0.000155214	0.10011	-2.75715e-10	0.000263463	0.0680138	-2.75715e-10
72853979	rs115406473	1.65306e-14	-1.41493	-2.75715e-10	3.62365e-05	-1.35463	-2.75715e-10	5.03938e-05	-1.58603	-2.75715e-10
72855162	rs10149848	4.52241e-14	-0.408516	-2.75715e-10	5.02049e-05	-1.02858	-2.75715e-10	9.31512e-05	-0.971676	-2.75715e-10
72855757	rs113698404	1.71579e-13	0.924897	-2.75715e-10	0.000148221	0.0540116	-2.75715e-10	0.000251682	0.0222655	-2.75715e-10
72855939	rs2238192	4.21585e-15	-1.41477	-1.36652	6.35123e-06	-1.70955	-1.3865	8.46873e-06	-1.99026	-1.37926
72856949	rs28472269	1.96574e-14	-2.24941e-10	-1.24169	6.02897e-05	-2.24941e-10	-0.845534	6.77487e-05	-2.24941e-10	-1.2901
72857546	rs140555285	9.0115e-15	-2.02164	-2.75715e-10	1.83924e-05	-2.03276	-2.75715e-10	3.22836e-05	-2.03134	-2.75715e-10
72858193	rs56952832	5.62039e-15	-1.10532	-1.38842	2.90515e-05	-0.188518	-1.38711	3.20671e-05	-0.658647	-1.37942
72858311	rs11623523	4.40642e-15	-1.36796	-1.36912	6.53292e-06	-1.67974	-1.3881	8.58802e-06	-1.97645	-1.37908
72858611	rs138546269	1.04759e-14	-1.87107	-2.75715e-10	3.08631e-05	-1.51513	-2.75715e-10	5.67383e-05	-1.46745	-2.75715e-10
72858719	rs72726120	3.28362e-15	-1.91077	-1.12043	1.11503e-05	-1.53914	-0.99409	2.56334e-05	-1.02281	-1.23919
72858875	rs28439943	2.24782e-14	-2.24941e-10	-1.1076	9.48242e-05	-2.24941e-10	-0.39267	8.1304e-05	-2.24941e-10	-1.10771
72860156	rs2283384	2.07367e-14	-2.24941e-10	-1.18824	5.82833e-05	-2.24941e-10	-0.87938	8.75823e-05	-2.24941e-10	-1.03332
72860208	rs111862380	1.69665e-13	0.913683	-2.75715e-10	0.000146832	0.0445926	-2.75715e-10	0.00024934	0.0129184	-2.75715e-10
72860859	rs8018733	3.58739e-15	-2.00586	-0.936858	1.08806e-05	-1.83673	-0.720983	2.12269e-05	-1.49774	-0.952895
72860915	rs8018756	1.95224e-14	-2.24941e-10	-1.24858	5.8838e-05	-2.24941e-10	-0.869907	6.7443e-05	-2.24941e-10	-1.29462
72860918	rs61995116	6.79229e-15	-0.919297	-1.38506	3.94039e-05	0.118563	-1.38939	3.93519e-05	-0.460738	-1.37262
72861021	rs2058017	4.48741e-15	-1.36436	-1.35451	6.57013e-06	-1.67276	-1.3894	8.66367e-06	-1.97598	-1.37078
72861164	rs78329089	1.73469e-14	-2.24941e-10	-1.36673	3.52275e-05	-2.24941e-10	-1.38287	6.42247e-05	-2.24941e-10	-1.34351
72861716	rs117475284	4.01078e-14	-0.528574	-2.75715e-10	4.72329e-05	-1.08961	-2.75715e-10	7.10506e-05	-1.24251	-2.75715e-10
72861739	rs74889658	2.13393e-14	-2.24941e-10	-1.1596	6.12003e-05	-2.24941e-10	-0.830543	9.13589e-05	-2.24941e-10	-0.991105
72862810	rs189775783	2.30867e-14	-2.24941e-10	-1.08089	0.000100076	-2.24941e-10	-0.338764	8.33758e-05	-2.24941e-10	-1.08254
72862817	rs186364912	2.43197e-14	-2.24941e-10	-1.02886	0.000109973	-2.24941e-10	-0.244462	8.78168e-05	-2.24941e-10	-1.03065
72862963	rs147052537	1.97686e-14	-2.24941e-10	-1.23605	5.38416e-05	-2.24941e-10	-0.95865	8.25074e-05	-2.24941e-10	-1.09301
72863188	rs28827902	3.258e-15	-1.67606	-1.36297	5.38665e-06	-1.87137	-1.38941	8.16856e-06	-2.03429	-1.37132
72863401	rs201497548	2.06409e-14	-2.24941e-10	-1.19287	5.93372e-05	-2.24941e-10	-0.861459	9.05964e-05	-2.24941e-10	-0.999487
72864240	rs375376364	2.05392e-14	-2.24941e-10	-1.19781	5.75422e-05	-2.24941e-10	-0.892177	8.73255e-05	-2.24941e-10	-1.03626
72864423	rs139353708	2.0525e-14	-2.24941e-10	-1.1985	5.74782e-05	-2.24941e-10	-0.89329	8.72436e-05	-2.24941e-10	-1.0372
72864655	rs142203790	2.5331e-14	-2.24941e-10	-0.988118	0.000117111	-2.24941e-10	-0.181572	9.24036e-05	-2.24941e-10	-0.979735
72864688	rs147460680	7.0389e-14	0.0338921	-2.75715e-10	7.63375e-05	-0.609531	-2.75715e-10	0.000107006	-0.833012	-2.75715e-10
72866073	rs199742654	2.55638e-14	-2.24941e-10	-0.978967	7.98302e-05	-2.24941e-10	-0.564794	0.000115818	-2.24941e-10	-0.753879
72866182	rs138567146	2.42311e-14	-2.24941e-10	-1.03251	0.000110296	-2.24941e-10	-0.241523	8.8256e-05	-2.24941e-10	-1.02566
72866620	rs61995117	2.77017e-14	-0.898651	-2.75715e-10	6.56025e-05	-0.761082	-2.75715e-10	8.36779e-05	-1.07893	-2.75715e-10
72866878	rs139923244	2.13277e-14	-2.24941e-10	-1.16014	6.10791e-05	-2.24941e-10	-0.832526	9.18521e-05	-2.24941e-10	-0.985721
72866923	rs7149746	3.9918e-15	-1.89736	-0.938546	1.5662e-05	-1.51835	-0.675104	3.18365e-05	-0.999436	-1.04585
72867333	rs6574072	7.12769e-14	1.39511	-1.34868	0.00040551	2.18098	-1.12053	0.000285951	1.51439	-1.36446
72867824	rs74704833	2.12925e-14	-2.24941e-10	-1.16179	6.0922e-05	-2.24941e-10	-0.835101	9.16509e-05	-2.24941e-10	-0.987914
72867827	rs57373275	5.45665e-14	1.10093	-1.32166	0.00024384	1.8466	-1.29478	0.000213475	1.19708	-1.33946
72868401	rs117815704	2.11785e-14	-2.24941e-10	-1.16716	6.04127e-05	-2.24941e-10	-0.843496	9.09989e-05	-2.24941e-10	-0.995053
72868790	rs34381140	9.24874e-15	-1.99566	-2.75715e-10	7.03795e-05	-0.690794	-2.75715e-10	3.92654e-05	-1.83556	-2.75715e-10
72868898	rs148253392	4.1432e-14	-2.24941e-10	-0.496092	6.11633e-05	-2.24941e-10	-0.831147	0.000142944	-2.24941e-10	-0.543445
72869177	rs4350511	4.47582e-15	-1.38401	-1.33745	6.76491e-06	-1.64462	-1.38832	8.88196e-06	-1.96234	-1.35954
72869286	rs117724622	8.52387e-14	0.22531	-2.75715e-10	8.95479e-05	-0.449922	-2.75715e-10	0.00012394	-0.6861	-2.75715e-10
72869290	rs74824100	5.73461e-14	1.16624	-1.33728	0.000256179	1.91921	-1.31803	0.000223994	1.26337	-1.35765
72869427	rs11621747	2.80471e-15	-1.97146	-1.21739	9.06786e-06	-1.67161	-1.06834	1.83845e-05	-1.30555	-1.28884
72870772	rs12434729	2.42034e-15	-1.96384	-1.3724	6.88879e-06	-1.75792	-1.25688	1.50306e-05	-1.40829	-1.38752
72870844	rs7141922	2.04448e-14	0.147753	-1.35017	5.95789e-05	0.479005	-1.3364	5.52502e-05	-0.130948	-1.36308
72870919	rs12434786	2.37801e-15	-1.97676	-1.37712	6.74699e-06	-1.76484	-1.27075	1.49691e-05	-1.41107	-1.38884
72871490	rs140680051	2.94494e-14	-2.24941e-10	-0.837472	0.000197889	-2.24941e-10	0.343013	0.000130811	-2.24941e-10	-0.632149
72871859	rs10144932	3.4835e-15	-1.99844	-0.973669	1.11006e-05	-1.80627	-0.731425	1.85209e-05	-1.53989	-1.04712
72871936	rs10134133	4.51133e-15	-2.00532	-0.708232	1.85309e-05	-1.89142	-0.133835	2.39295e-05	-1.66264	-0.668149
72872363	rs8015756	6.04462e-15	-1.72279	-0.698188	2.89201e-05	-1.37711	-0.203051	5.01651e-05	-0.93272	-0.657861
72872487	rs6574073	3.67915e-15	-2.03126	-0.886207	1.00901e-05	-1.91557	-0.717563	1.59735e-05	-1.7151	-1.01987
72872653	rs148306358	3.65526e-14	-0.621393	-2.75715e-10	6.41895e-05	-0.782856	-2.75715e-10	0.000132618	-0.618426	-2.75715e-10
72873403	rs2239218	4.08094e-15	-1.62308	-1.19074	6.4077e-06	-1.71372	-1.37347	2.08596e-05	-1.19968	-1.26841
72873523	rs2239217	6.00406e-15	-1.21483	-1.21288	1.25179e-05	-1.0316	-1.38594	4.98862e-05	-0.295178	-1.30098
72873549	rs2239216	4.81252e-15	-2.01245	-0.636477	1.44654e-05	-1.82325	-0.449685	2.45846e-05	-1.50031	-0.803472
72873740	rs2239215	1.99746e-14	-2.24941e-10	-1.22569	5.66916e-05	-2.24941e-10	-0.907069	8.04822e-05	-2.24941e-10	-1.11787
72873776	rs73293083	3.61628e-14	-0.632114	-2.75715e-10	6.36773e-05	-0.790868	-2.75715e-10	0.000131496	-0.626921	-2.75715e-10
72874858	rs11626273	5.34842e-15	-1.25928	-1.28406	1.23255e-05	-1.70587	-0.727149	1.5011e-05	-1.5541	-1.24302
72874971	rs12435911	3.57681e-15	-2.0351	-0.910569	1.07389e-05	-1.87493	-0.6959	1.74662e-05	-1.62556	-1.02007
72875025	rs11627216	1.01606e-14	-1.90163	-2.75715e-10	1.83864e-05	-2.03308	-2.75715e-10	3.21983e-05	-2.03399	-2.75715e-10
72875361	rs8013717	2.63149e-15	-2.03466	-1.21794	5.12423e-06	-1.92992	-1.38079	1.3485e-05	-1.60571	-1.29862
72875447	rs11622662	8.89784e-15	-2.03434	-2.75715e-10	1.86286e-05	-2.02	-2.75715e-10	3.31423e-05	-2.00509	-2.75715e-10
72875686	rs6574074	2.91671e-15	-1.93715	-1.21254	6.74937e-06	-1.65411	-1.38114	2.23858e-05	-1.10185	-1.29563
72876437	rs58388333	2.16056e-14	-2.24941e-10	-1.14719	6.76097e-05	-2.24941e-10	-0.730944	0.000100311	-2.24941e-10	-0.897625
72876445	rs59515962	2.15251e-14	-2.24941e-10	-1.15093	6.51758e-05	-2.24941e-10	-0.767606	9.74899e-05	-2.24941e-10	-0.926152
72876492	rs8018622	2.56242e-15	-2.02234	-1.25686	4.75573e-06	-1.99788	-1.38747	1.13024e-05	-1.75635	-1.32454
72877823	rs141212330	5.47336e-15	-1.19006	-1.33019	1.22546e-05	-1.57165	-0.867149	1.82504e-05	-1.30257	-1.29914
72877891	rs148131782	2.88071e-15	-2.03133	-1.13078	5.19334e-06	-1.93848	-1.35884	1.41086e-05	-1.62025	-1.23886
72878365	rs373902028	1.72446e-14	-2.24941e-10	-1.37265	3.75073e-05	-2.24941e-10	-1.32016	6.13452e-05	-2.24941e-10	-1.38938
72878440	rs139505399	2.37756e-14	-2.24941e-10	-1.05149	7.86785e-05	-2.24941e-10	-0.579325	0.000113482	-2.24941e-10	-0.774256
72878705	rs145582687	7.33753e-15	-1.16184	-1.0653	2.81852e-05	-1.64705	0.0411545	2.30802e-05	-1.48316	-0.88376
72879279	rs140508226	1.69581e-14	-2.24941e-10	-1.3894	3.59661e-05	-2.24941e-10	-1.36212	6.26963e-05	-2.24941e-10	-1.3676
72880790	rs374490882	1.86494e-14	-2.24941e-10	-1.29433	3.75054e-05	-2.24941e-10	-1.32021	6.21033e-05	-2.24941e-10	-1.3771
72881039	rs4480728	5.33303e-15	-1.40824	-1.13799	1.95376e-05	-1.80451	-0.167842	1.7501e-05	-1.67488	-0.968764
72881215	rs4387540	3.52289e-15	-1.7695	-1.19137	7.90939e-06	-1.99409	-0.882559	1.17911e-05	-2.01817	-1.02039
72881473	rs112464742	4.53404e-15	-1.54212	-1.16642	1.84275e-05	-1.78144	-0.249408	1.87395e-05	-1.56766	-1.00761
72881530	rs56935126	2.27307e-14	-2.24941e-10	-1.09643	6.99638e-05	-2.24941e-10	-0.696718	0.000104018	-2.24941e-10	-0.861338
72881588	rs58213251	3.81642e-14	-0.578248	-2.75715e-10	6.66879e-05	-0.744671	-2.75715e-10	0.00014302	-0.542917	-2.75715e-10
72881743	rs114853988	1.0064e-14	-1.91118	-2.75715e-10	1.93609e-05	-1.98144	-2.75715e-10	3.24907e-05	-2.02495	-2.75715e-10
72881811	rs146816998	4.75427e-15	-1.52962	-1.13148	2.009e-05	-1.77246	-0.172018	1.98483e-05	-1.5555	-0.962283
72882123	rs6574076	3.1118e-15	-2.03479	-1.05015	9.38739e-06	-1.84043	-0.864899	1.62507e-05	-1.58669	-1.13107
72882133	rs7151688	3.11271e-15	-2.0345	-1.05015	9.445e-06	-1.83431	-0.864899	1.64019e-05	-1.57743	-1.13107
72882137	rs117605676	2.40211e-14	-2.24941e-10	-1.04121	7.73034e-05	-2.24941e-10	-0.596957	0.000112133	-2.24941e-10	-0.786218
72882188	rs147108419	2.25714e-14	-2.24941e-10	-1.10346	7.02649e-05	-2.24941e-10	-0.692423	0.000103212	-2.24941e-10	-0.869116
72882230	rs11627474	1.08448e-14	-1.83646	-2.75715e-10	1.90417e-05	-1.99806	-2.75715e-10	3.26593e-05	-2.01977	-2.75715e-10
72882234	rs144419998	8.9201e-15	-2.03184	-2.75715e-10	2.93606e-05	-1.56504	-2.75715e-10	4.6637e-05	-1.66351	-2.75715e-10
72882255	rs148429470	2.39796e-14	-2.24941e-10	-1.04294	7.71016e-05	-2.24941e-10	-0.599572	0.000111877	-2.24941e-10	-0.788498
72882283	rs11627401	9.88549e-15	-1.92908	-2.75715e-10	1.84457e-05	-2.02987	-2.75715e-10	3.21627e-05	-2.03509	-2.75715e-10
72882397	rs11158954	3.1163e-15	-2.034	-1.0495	9.55762e-06	-1.82327	-0.864089	1.67721e-05	-1.55568	-1.1305
72882453	rs113820987	2.67797e-14	-0.366589	-0.565914	5.6042e-05	-0.64255	-0.276043	8.7054e-05	-0.554235	-0.485137
72882636	rs10136369	4.80609e-15	-1.98956	-0.660698	2.01036e-05	-1.98288	0.0390839	2.45361e-05	-2.00038	-0.305375
72882713	rs2332833	2.71853e-15	-1.99562	-1.22444	5.42349e-06	-1.86984	-1.38412	1.46146e-05	-1.51628	-1.30761
72882983	rs2877796	2.75702e-15	-1.99868	-1.20732	5.40058e-06	-1.87617	-1.38202	1.46021e-05	-1.52754	-1.2972
72883067	rs28517545	5.34889e-15	-1.90633	-0.636931	2.14832e-05	-1.94971	0.0722833	2.55261e-05	-1.98977	-0.276429
72883078	rs2332834	4.93685e-15	-1.46609	-1.15732	1.82492e-05	-1.88799	-0.152586	1.644e-05	-1.71337	-0.992815
72883361	rs114823659	1.17114e-14	-1.75958	-2.75715e-10	1.98219e-05	-1.95791	-2.75715e-10	3.33702e-05	-1.99824	-2.75715e-10
72883468	rs112708494	3.58008e-15	-1.96143	-0.983333	1.13488e-05	-1.66516	-0.850419	2.3075e-05	-1.26532	-1.10183
72883527	rs116764829	1.18922e-14	-1.74426	-2.75715e-10	1.92501e-05	-1.98718	-2.75715e-10	3.28035e-05	-2.01537	-2.75715e-10
72883874	rs7159300	3.3748e-15	-2.02669	-0.977115	9.36842e-06	-1.85931	-0.848042	1.65288e-05	-1.62333	-1.07747
72883909	rs117957548	1.19955e-14	-1.73561	-2.75715e-10	2.93761e-05	-1.56452	-2.75715e-10	5.66969e-05	-1.46818	-2.75715e-10
72884210	rs61995143	2.46311e-14	-1.01614	-2.75715e-10	4.62099e-05	-1.1115	-2.75715e-10	6.73773e-05	-1.29559	-2.75715e-10
72884420	rs60212857	6.66901e-15	-1.54018	-0.782498	1.87695e-05	-1.68204	-0.330426	2.25807e-05	-1.75305	-0.635758
72884548	rs57988228	1.36356e-14	-0.363035	-1.24443	2.18953e-05	-1.06069	-0.797737	3.53425e-05	-0.711469	-1.22935
72884569	rs75867231	2.80643e-14	0.311465	-1.19711	6.46602e-05	-0.171554	-0.603996	0.000104539	0.301072	-1.15742
72884807	rs148483015	2.87839e-14	-2.24941e-10	-0.860328	5.97173e-05	-2.24941e-10	-0.855074	8.6292e-05	-2.24941e-10	-1.04816
72884911	rs7143818	3.27138e-15	-1.74419	-1.29074	6.28953e-06	-1.96679	-1.13902	9.84449e-06	-1.9398	-1.27919
72885034	rs7147878	2.96935e-15	-1.91441	-1.21739	7.03231e-06	-1.96015	-1.03403	1.08819e-05	-1.95968	-1.15912
72885116	rs150623758	1.10303e-14	-1.8195	-2.75715e-10	2.45511e-05	-1.74394	-2.75715e-10	3.75731e-05	-1.87961	-2.75715e-10
72885171	rs140691162	1.01685e-14	-1.90085	-2.75715e-10	1.85185e-05	-2.02592	-2.75715e-10	3.3059e-05	-2.00761	-2.75715e-10
72885464	rs17115492	2.47929e-14	-2.24941e-10	-1.00959	4.84165e-05	-2.24941e-10	-1.06485	7.73935e-05	-2.24941e-10	-1.157
72885471	rs17180489	9.77915e-15	-1.93989	-2.75715e-10	1.89624e-05	-2.00223	-2.75715e-10	3.41244e-05	-1.97589	-2.75715e-10
72885562	rs73294955	8.522e-14	-2.24941e-10	0.225091	0.000174396	-2.24941e-10	0.216631	0.00031176	-2.24941e-10	0.236335
72885747	rs78017019	2.2862e-15	-2.00908	-1.38417	4.99554e-06	-2.03483	-1.30132	8.01964e-06	-2.03462	-1.38939
72886003	rs79866945	2.28105e-14	-2.24941e-10	-1.09293	4.55251e-05	-2.24941e-10	-1.12643	8.77826e-05	-2.24941e-10	-1.03104
72886267	rs79419996	2.55473e-15	-1.91397	-1.36823	4.78989e-06	-2.0062	-1.37199	8.57753e-06	-1.99149	-1.36526
72886274	rs11628263	4.17711e-15	-1.58027	-1.21026	1.00225e-05	-1.25427	-1.3856	2.36926e-05	-1.01003	-1.33071
72887527	rs8003581	3.26259e-15	-1.64964	-1.38798	1.159e-05	-1.16106	-1.3335	2.72046e-05	-0.828078	-1.37444
72887897	rs17115503	3.63962e-15	-1.5957	-1.33257	7.55456e-06	-1.54334	-1.37921	1.28582e-05	-1.60734	-1.34458
72888427	rs2239214	4.19722e-15	-1.79456	-0.991164	1.08109e-05	-1.91389	-0.650242	1.66082e-05	-1.99939	-0.696617
72888852	rs45582134	1.39243e-14	-2.03474	0.448233	5.87236e-05	-1.99815	1.12629	9.35859e-05	-2.00134	1.03432
72888979	rs61995146	3.51895e-15	-2.0351	-0.926882	6.64416e-06	-2.03509	-1.01586	1.17213e-05	-2.03096	-1.01353
72889056	rs140695938	9.06405e-15	-2.01583	-2.75715e-10	1.86968e-05	-2.01634	-2.75715e-10	3.22139e-05	-2.0335	-2.75715e-10
72889376	rs17780385	8.91593e-15	-2.03231	-2.75715e-10	1.86097e-05	-2.02101	-2.75715e-10	3.33428e-05	-1.99906	-2.75715e-10
72890537	rs11622029	2.46751e-15	-1.94306	-1.37388	4.87898e-06	-1.97093	-1.38883	8.22646e-06	-2.00963	-1.38892
72890542	rs2283383	2.2385e-15	-2.02783	-1.38651	5.12139e-06	-1.97851	-1.33276	8.35636e-06	-2.01182	-1.37105
72891476	rs7153455	4.1688e-15	-1.76538	-1.02713	5.65023e-06	-2.00391	-1.20909	1.13524e-05	-1.97062	-1.10585
72891494	rs2238191	2.6698e-15	-1.92388	-1.31426	5.68793e-06	-1.84681	-1.35954	9.64866e-06	-1.91134	-1.32775
72892087	rs55833027	3.48806e-15	-2.03465	-0.936147	6.08172e-06	-1.9243	-1.21511	1.35908e-05	-1.83185	-1.06466
72892137	rs59336187	2.33656e-15	-2.01317	-1.35829	4.78652e-06	-1.98968	-1.38921	8.49179e-06	-2.00268	-1.36412
72892231	rs17115530	2.39715e-15	-1.99166	-1.35421	5.37183e-06	-1.89889	-1.36463	9.27251e-06	-1.91729	-1.36156
72892394	rs4903015	4.64971e-15	-1.78259	-0.900754	6.03461e-06	-2.01702	-1.13016	1.23757e-05	-1.99787	-0.992296
72892861	rs10139942	3.71457e-15	-2.03475	-0.87313	6.41217e-06	-1.9438	-1.1427	1.36347e-05	-1.88803	-1.00526
72894033	rs1860153	5.11792e-15	-1.82396	-0.763438	6.41992e-06	-1.98603	-1.09926	1.34637e-05	-1.99772	-0.90818
72894115	rs11626915	2.25587e-15	-2.03028	-1.37633	4.80671e-06	-2.03482	-1.33986	8.25265e-06	-2.03207	-1.36329
72894169	rs77072182	9.65771e-15	-1.95239	-2.75715e-10	1.85419e-05	-2.02466	-2.75715e-10	3.24341e-05	-2.02669	-2.75715e-10
72894853	rs2239213	2.94175e-14	-2.24941e-10	-0.838556	6.94755e-05	-2.24941e-10	-0.703721	0.000117959	-2.24941e-10	-0.735564
72895055	rs75556859	8.934e-15	-2.03028	-2.75715e-10	2.04218e-05	-1.92809	-2.75715e-10	3.66788e-05	-1.9037	-2.75715e-10
72895087	rs184180011	6.92208e-14	-2.24941e-10	0.0171554	0.00012798	-2.24941e-10	-0.0928211	0.00018798	-2.24941e-10	-0.269567
72895359	rs4140998	2.29858e-15	-2.02745	-1.3604	4.60758e-06	-2.03337	-1.38363	8.20915e-06	-2.0342	-1.36645
72895442	rs8018108	6.90403e-15	-1.7574	-0.530637	8.14537e-06	-2.01846	-0.828789	1.71793e-05	-2.00498	-0.657212
72896257	rs78369475	2.47266e-15	-1.92547	-1.38938	5.52898e-06	-1.84703	-1.38766	9.88254e-06	-1.82629	-1.38884
72896343	rs1004477	2.39411e-15	-1.96226	-1.38488	5.28162e-06	-1.89637	-1.38409	9.42548e-06	-1.87848	-1.384
72896370	rs75642311	1.74988e-14	-2.24941e-10	-1.35801	3.50905e-05	-2.24941e-10	-1.38676	6.28376e-05	-2.24941e-10	-1.36535
72896537	rs117466646	1.52498e-13	-2.24941e-10	0.807008	0.000786969	-2.24941e-10	1.72349	0.000782665	-2.24941e-10	1.1568
72896575	rs2007903	2.38314e-15	-1.96871	-1.38302	5.46065e-06	-1.86504	-1.38209	9.49551e-06	-1.8731	-1.38198
72897329	rs4903016	2.77875e-15	-1.81022	-1.38792	5.01578e-06	-1.9574	-1.37471	8.53174e-06	-1.9738	-1.38831
72897408	rs4903017	8.04859e-15	-2.03465	-0.100003	1.31834e-05	-1.90526	-0.460473	2.8094e-05	-1.90841	-0.261935
72897895	rs72726132	3.89353e-15	-1.78641	-1.07442	5.63449e-06	-1.9532	-1.26259	1.0624e-05	-1.97264	-1.17014
72897975	rs4903018	5.99867e-15	-2.02399	-0.404613	9.90904e-06	-1.93533	-0.715923	2.04358e-05	-1.94317	-0.545446
72899529	rs7160223	6.70812e-15	-1.92773	-0.389095	1.63447e-05	-1.55591	-0.594885	3.12749e-05	-1.56417	-0.498918
72899688	rs7159534	8.33868e-15	-2.03447	-0.0647721	1.44551e-05	-1.84311	-0.430533	3.0426e-05	-1.86163	-0.228975
72900023	rs7153117	3.13351e-15	-1.85367	-1.22432	7.95734e-06	-1.75252	-1.11808	1.27299e-05	-1.7777	-1.18425
72900364	rs79224492	2.35071e-15	-2.00093	-1.3645	4.72389e-06	-2.01183	-1.38023	8.56631e-06	-1.98287	-1.3752
72900604	rs2238190	2.51578e-15	-1.98983	-1.30773	4.99517e-06	-2.00254	-1.33369	9.1401e-06	-1.96933	-1.3239
72900737	rs116801974	3.33957e-15	-1.6467	-1.36761	8.69453e-06	-1.39527	-1.38674	1.37961e-05	-1.52024	-1.36128
72900763	rs58482573	2.71005e-15	-1.8427	-1.38048	6.75168e-06	-1.65649	-1.37841	1.07893e-05	-1.75106	-1.37628
72901233	rs10151157	6.19938e-15	-1.77385	-0.621849	7.64727e-06	-2.01711	-0.893232	1.58596e-05	-1.99658	-0.745546
72902205	rs117272176	2.66382e-14	-0.937799	-2.75715e-10	4.87808e-05	-1.05736	-2.75715e-10	0.000111645	-0.790572	-2.75715e-10
72902277	rs758267	2.54105e-15	-1.90315	-1.38442	4.85443e-06	-2.03212	-1.33268	8.16975e-06	-2.03469	-1.37077
72902364	rs74562995	3.28821e-15	-1.68466	-1.34514	8.28158e-06	-1.44136	-1.38931	1.39257e-05	-1.53446	-1.33771
72902533	rs79903779	8.91962e-15	-2.03189	-2.75715e-10	1.89711e-05	-2.00178	-2.75715e-10	3.37752e-05	-1.98617	-2.75715e-10
72902665	rs740536	2.43164e-15	-1.9612	-1.37038	4.90709e-06	-1.97624	-1.37777	8.94462e-06	-1.94421	-1.37064
72902961	rs11158955	3.5366e-15	-1.83876	-1.11822	7.15446e-06	-1.92759	-1.04937	1.30754e-05	-1.84589	-1.08928
72902962	rs11158956	3.43645e-15	-1.85242	-1.13329	6.96428e-06	-1.93764	-1.06627	1.26983e-05	-1.85929	-1.10514
72903095	rs3825714	3.35026e-15	-1.83245	-1.17866	6.84081e-06	-1.92291	-1.09888	1.23667e-05	-1.8397	-1.1512
72903279	rs3784047	3.50995e-15	-1.78945	-1.17509	7.2272e-06	-1.86354	-1.1033	1.33331e-05	-1.7511	-1.16455
72903461	rs3784046	1.83419e-14	-2.24941e-10	-1.31096	3.52501e-05	-2.24941e-10	-1.38223	6.636e-05	-2.24941e-10	-1.31081
72903540	rs3784045	3.42574e-15	-1.84923	-1.13959	6.99678e-06	-1.94594	-1.0533	1.24889e-05	-1.87128	-1.10977
72903800	rs180682875	1.2512e-14	-1.69346	-2.75715e-10	2.55876e-05	-1.70259	-2.75715e-10	4.14846e-05	-1.78058	-2.75715e-10
72903942	rs11623104	3.7462e-15	-1.76943	-1.12997	7.34042e-06	-1.91162	-1.03968	1.32571e-05	-1.81007	-1.11129
72904254	rs111926034	1.52021e-14	-1.49871	-2.75715e-10	2.92888e-05	-1.56749	-2.75715e-10	5.53931e-05	-1.49145	-2.75715e-10
72904324	rs7156512	3.664e-15	-1.82082	-1.10077	7.45844e-06	-1.95485	-0.980499	1.30985e-05	-1.87833	-1.05507
72904410	rs57365949	3.23563e-15	-1.92197	-1.12395	7.68085e-06	-2.0065	-0.899461	1.23033e-05	-1.96462	-1.03142
72904706	rs2283382	3.38889e-15	-1.62165	-1.37799	6.54029e-06	-1.68197	-1.38475	1.39767e-05	-1.49538	-1.37313
72904990	rs145238145	2.32478e-14	-1.07393	-2.75715e-10	5.59255e-05	-0.920675	-2.75715e-10	6.75549e-05	-1.29296	-2.75715e-10
72905066	rs79562181	4.55481e-15	-1.36018	-1.34378	9.3974e-06	-1.31612	-1.38814	1.56963e-05	-1.42322	-1.32926
72905775	rs719064	6.85952e-15	-1.07665	-1.21786	7.25064e-06	-1.68837	-1.27524	1.4068e-05	-1.62474	-1.23726
72907076	rs2238189	8.58706e-15	-1.38238	-0.687507	9.57525e-06	-1.83831	-0.847207	1.9924e-05	-1.78356	-0.730413
72907112	rs17115684	1.76145e-14	-2.24941e-10	-1.35142	3.4998e-05	-2.24941e-10	-1.38941	6.41041e-05	-2.24941e-10	-1.34539
72907200	rs2238188	2.23789e-15	-2.03302	-1.3816	4.58875e-06	-2.03484	-1.38625	8.09405e-06	-2.03364	-1.38113
72908102	rs2238187	3.10232e-15	-2.01308	-1.07491	7.71926e-06	-1.92772	-0.973259	1.26895e-05	-1.95015	-1.01497
72909077	rs2283381	6.86234e-15	-0.95637	-1.33773	9.21336e-06	-1.33706	-1.38698	1.74666e-05	-1.28163	-1.36398
72909105	rs17115702	2.36851e-15	-1.9919	-1.36599	4.68812e-06	-2.02117	-1.3785	8.35428e-06	-2.01375	-1.36938
72909583	rs17115708	2.50796e-15	-1.92279	-1.37789	5.33542e-06	-1.88401	-1.38632	9.21482e-06	-1.90493	-1.38015
72909738	rs2283380	2.99128e-15	-1.83411	-1.29034	7.43412e-06	-1.73294	-1.20568	1.22303e-05	-1.76458	-1.23741
72910202	rs8022670	2.37962e-15	-1.96385	-1.38936	4.72713e-06	-2.00258	-1.3888	8.32328e-06	-1.9975	-1.38935
72910630	rs2239211	2.32897e-15	-1.9884	-1.38632	4.65008e-06	-2.01875	-1.38906	8.24548e-06	-2.00986	-1.38638
72911389	rs72726135	8.93881e-15	-2.02974	-2.75715e-10	1.87742e-05	-2.01221	-2.75715e-10	3.32425e-05	-2.00207	-2.75715e-10
72911736	rs4903019	5.7221e-15	-1.24184	-1.23397	6.71637e-06	-1.77471	-1.26544	1.31236e-05	-1.70602	-1.22547
72911752	rs4903020	6.99946e-15	-1.15866	-1.11566	7.57907e-06	-1.72617	-1.19314	1.52966e-05	-1.6517	-1.12657
72911788	rs115826338	2.25187e-15	-2.01908	-1.3893	4.58185e-06	-2.03321	-1.38938	8.03287e-06	-2.03311	-1.38925
72911885	rs4903021	2.23091e-15	-2.03294	-1.38479	4.63178e-06	-2.0225	-1.38925	8.04313e-06	-2.03415	-1.38693
72912462	rs12436059	9.1633e-15	-1.50133	-0.503611	1.00702e-05	-1.93912	-0.695998	2.1462e-05	-1.8912	-0.548418
72912847	rs367994725	1.14086e-14	-1.78578	-2.75715e-10	3.5144e-05	-1.38524	-2.75715e-10	6.08569e-05	-1.39738	-2.75715e-10
72912920	rs58470149	2.28809e-15	-2.00308	-1.38935	4.61533e-06	-2.02591	-1.3894	8.09331e-06	-2.02569	-1.38917
72912961	rs11628490	5.29861e-15	-1.31418	-1.23852	6.28902e-06	-1.83639	-1.2695	1.21422e-05	-1.77906	-1.23015
72913232	rs12436819	2.37363e-15	-1.98211	-1.37362	4.71035e-06	-2.01346	-1.38148	8.32381e-06	-2.01312	-1.37366
72913457	rs113892728	1.70357e-14	-1.57897	0.194139	3.45421e-05	-1.59082	0.1883	5.8793e-05	-1.63536	0.203486
72913867	rs55796797	7.51326e-15	-1.06323	-1.14025	9.25656e-06	-1.39635	-1.32302	1.8794e-05	-1.34794	-1.22442
72914149	rs7143154	9.10369e-15	-1.62088	-0.390588	1.02345e-05	-2.00203	-0.616907	2.20782e-05	-1.97249	-0.438817
72914708	rs35673401	9.5268e-15	-1.96604	-2.75715e-10	2.82249e-05	-1.60449	-2.75715e-10	5.10209e-05	-1.57367	-2.75715e-10
72914805	rs7143134	6.20595e-15	-1.22427	-1.17037	7.00311e-06	-1.77427	-1.22407	1.32515e-05	-1.74107	-1.18072
72915121	rs10483845	9.36914e-15	-0.618971	-1.36375	1.3746e-05	-1.0971	-1.22684	2.13629e-05	-1.12769	-1.31656
72915640	rs144173744	1.17369e-14	-1.75741	-2.75715e-10	3.82662e-05	-1.30013	-2.75715e-10	6.63964e-05	-1.31026	-2.75715e-10
72916133	rs11623458	5.59741e-15	-1.1704	-1.32744	7.86236e-06	-1.53771	-1.3449	1.22263e-05	-1.65973	-1.34258
72916303	rs9989171	9.13247e-15	-1.39358	-0.61473	1.01473e-05	-1.84446	-0.783025	2.06932e-05	-1.81625	-0.659839
72916519	rs7155105	8.58506e-15	-1.4629	-0.607227	9.84498e-06	-1.88135	-0.776385	2.00339e-05	-1.85592	-0.652557
72916603	rs78500901	2.22649e-15	-2.03129	-1.38843	4.57928e-06	-2.03416	-1.38899	8.02034e-06	-2.03484	-1.38908
72916647	rs55842248	6.51165e-15	-0.970366	-1.37619	8.79994e-06	-1.38895	-1.381	1.66624e-05	-1.30432	-1.38842
72917137	rs10139793	2.27867e-15	-2.01919	-1.37737	4.62623e-06	-2.03325	-1.3797	8.10439e-06	-2.03315	-1.38035
72917211	rs4903022	5.15824e-15	-1.28518	-1.29437	6.1398e-06	-1.81619	-1.31371	1.14051e-05	-1.77884	-1.293
72917326	rs4903023	4.72989e-15	-2.03499	-0.631259	9.51912e-06	-1.9801	-0.71129	1.72636e-05	-2.0044	-0.652896
```
