## Supplementary material for "Characterization of shared and ancestry-specific signals driving complex traits using multi-ancestry fine-mapping": susiex_nc3.cs80.summary

```
# chr14:71917326-72917326
CS_ID	CS_LENGTH	CS_PURITY	MAX_PIP_SNP	BP	REF_ALLELE	ALT_ALLELE	REF_FRQ	BETA	SE	-LOG10P	MAX_PIP	POST-HOC_PROB_POP1	POST-HOC_PROB_POP2
1	7	0.801022	rs10138176	72450699	A,A	G,G	0.517893,0.46627	-0.0291689,-0.0317216	0.00395683,0.00856887	12.7737,3.66969	0.18627	1	0.989019
2	109	0	rs2238233	72691607	G,G	A,A	0.929423,0.684524	-0.0164111,-0.0330354	0.00771974,0.00919868	1.47477,3.48279	0.0323295	0.384577	0.77495
3	162	0	rs138036771	72381941	A,NA	T,NA	0.983101,NA	0.0691868,NA	0.0153396,NA	5.18892,NA	0.0149456	0.708434	0.331312
```
